## Supplementary material for "Characterization of shared and ancestry-specific signals driving complex traits using multi-ancestry fine-mapping": susiex_nc3.cs80.snp (part 1 of 2)

```
BP	SNP	PIP(CS1)	LogBF(CS1,Pop1)	LogBF(CS1,Pop2)	PIP(CS2)	LogBF(CS2,Pop1)	LogBF(CS2,Pop2)	PIP(CS3)	LogBF(CS3,Pop1)	LogBF(CS3,Pop2)
9624151	chr19:9624151:C:T	2.30977e-99	-2.66842	-1.79959	2.66049e-14	-2.82288	-1.74572	2.58042e-13	-2.83579	-1.8831
9624206	chr19:9624206:G:A	3.16199e-98	-2.60136e-09	-1.85137	2.86952e-13	-2.60136e-09	-2.19038	3.38547e-12	-2.60136e-09	-2.14476
9624706	chr19:9624706:C:T	8.83939e-98	-2.60136e-09	-0.823354	9.68854e-13	-2.60136e-09	-0.97358	9.06102e-12	-2.60136e-09	-1.16027
9624862	chr19:9624862:A:G	1.71332e-98	-2.60136e-09	-2.46414	2.28677e-13	-2.60136e-09	-2.41738	2.48352e-12	-2.60136e-09	-2.45458
9625152	chr19:9625152:C:T	2.45173e-98	-2.60136e-09	-2.10578	2.83201e-13	-2.60136e-09	-2.20354	2.95701e-12	-2.60136e-09	-2.28007
9625191	chr19:9625191:G:T	1.76211e-98	-2.60136e-09	-2.43606	2.17268e-13	-2.60136e-09	-2.46856	2.50476e-12	-2.60136e-09	-2.44606
9625550	chr19:9625550:G:A	2.39609e-99	-2.74984	-1.68147	2.88712e-14	-2.8423	-1.64455	2.79844e-13	-2.84228	-1.7955
9625988	chr19:9625988:T:G	3.19103e-98	-2.60136e-09	-1.84223	3.99951e-13	-2.60136e-09	-1.85835	3.96911e-12	-2.60136e-09	-1.98571
9626261	chr19:9626261:G:A	2.02163e-99	-2.7734	-1.82785	2.52592e-14	-2.84296	-1.77754	2.50364e-13	-2.83852	-1.91057
9626295	chr19:9626295:G:C	1.95581e-98	-0.375159	-1.95661	1.26036e-13	-1.13955	-1.87358	1.55548e-12	-0.945761	-1.9767
9626591	chr19:9626591:T:C	3.00457e-98	-2.60136e-09	-1.90244	3.70028e-13	-2.60136e-09	-1.93611	3.71934e-12	-2.60136e-09	-2.0507
9628077	chr19:9628077:G:A	2.77087e-98	-2.60136e-09	-1.98341	3.09359e-13	-2.60136e-09	-2.11519	3.88415e-12	-2.60136e-09	-2.00735
9628359	chr19:9628359:C:T	2.12195e-98	-2.60136e-09	-2.25023	2.81897e-13	-2.60136e-09	-2.20815	3.31835e-12	-2.60136e-09	-2.16478
9628433	chr19:9628433:T:C	2.29552e-98	-2.60136e-09	-2.17161	3.14021e-13	-2.60136e-09	-2.10023	3.29893e-12	-2.60136e-09	-2.17065
9629670	chr19:9629670:T:C	1.77154e-98	0.00385211	-2.43458	6.64568e-14	-1.30448	-2.34866	8.72223e-13	-1.03758	-2.46338
9629856	chr19:9629856:A:T	2.11636e-98	-2.60136e-09	-2.25287	2.81059e-13	-2.60136e-09	-2.21113	3.30776e-12	-2.60136e-09	-2.16798
9629961	chr19:9629961:C:T	2.07742e-98	-2.60136e-09	-2.27145	3.01649e-13	-2.60136e-09	-2.14043	3.53191e-12	-2.60136e-09	-2.10241
9630540	chr19:9630540:G:A	2.0174e-98	0.130345	-2.43111	7.23449e-14	-1.20246	-2.36579	9.67978e-13	-0.929416	-2.46738
9630602	chr19:9630602:T:C	2.90699e-98	-2.60136e-09	-1.93545	3.79705e-13	-2.60136e-09	-1.9103	3.78905e-12	-2.60136e-09	-2.03214
9630762	chr19:9630762:G:A	3.5158e-98	-2.60136e-09	-1.74531	4.36992e-13	-2.60136e-09	-1.76978	4.26397e-12	-2.60136e-09	-1.91405
9630938	chr19:9630938:G:A	1.93003e-98	-2.60136e-09	-2.34504	2.17887e-13	-2.60136e-09	-2.46572	2.55888e-12	-2.60136e-09	-2.42468
9631631	chr19:9631631:G:A	2.6751e-98	-2.60136e-09	-2.01859	3.80383e-13	-2.60136e-09	-1.90851	3.90323e-12	-2.60136e-09	-2.00245
9631674	chr19:9631674:G:A	2.60602e-98	-2.60136e-09	-2.04475	4.10506e-13	-2.60136e-09	-1.8323	4.38072e-12	-2.60136e-09	-1.88704
9631904	chr19:9631904:A:G	1.98276e-98	-2.60136e-09	-2.31808	2.83373e-13	-2.60136e-09	-2.20293	3.31555e-12	-2.60136e-09	-2.16563
9632560	chr19:9632560:T:A	2.60328e-98	-2.0458	-6.54159e-09	5.53665e-13	-1.53313	-6.54159e-09	5.96709e-12	-1.57799	-6.54159e-09
9632691	chr19:9632691:T:C	2.01328e-98	-2.60136e-09	-2.30281	2.41746e-13	-2.60136e-09	-2.36181	3.00583e-12	-2.60136e-09	-2.2637
9632925	chr19:9632925:G:A	2.60966e-98	0.431026	-2.47438	7.57558e-14	-1.07183	-2.45035	1.09477e-12	-0.805459	-2.46825
9633619	chr19:9633619:A:G	2.47303e-98	-2.60136e-09	-2.09713	3.81606e-13	-2.60136e-09	-1.90531	4.09004e-12	-2.60136e-09	-1.9557
9633716	chr19:9633716:G:T	1.30676e-97	-2.60136e-09	-0.432435	1.58483e-12	-2.60136e-09	-0.481461	2.18111e-11	-2.60136e-09	-0.281834
9633751	chr19:9633751:G:A	1.98357e-98	-2.60136e-09	-2.31767	2.83549e-13	-2.60136e-09	-2.20231	3.31772e-12	-2.60136e-09	-2.16497
9633775	chr19:9633775:G:A	1.6965e-98	-2.60136e-09	-2.47401	2.16176e-13	-2.60136e-09	-2.4736	2.46559e-12	-2.60136e-09	-2.46182
9633896	chr19:9633896:G:A	8.15165e-98	0.796092	-1.70044	3.03984e-13	-0.949929	-1.18279	2.72577e-12	-0.460079	-1.90142
9634022	chr19:9634022:A:G	3.03909e-98	-2.60136e-09	-1.89101	3.73376e-13	-2.60136e-09	-1.92711	5.08577e-12	-2.60136e-09	-1.7378
9634244	chr19:9634244:G:A	4.12791e-98	-2.60136e-09	-1.5848	4.43328e-13	-2.60136e-09	-1.75538	5.54439e-12	-2.60136e-09	-1.65146
9634662	chr19:9634662:A:G	2.93854e-98	-2.60136e-09	-1.92466	3.61935e-13	-2.60136e-09	-1.95823	4.90385e-12	-2.60136e-09	-1.77423
9634829	chr19:9634829:G:T	6.00096e-98	0.578911	-1.78956	2.3509e-13	-1.10149	-1.28823	2.12778e-12	-0.629166	-1.98
9634865	chr19:9634865:G:A	2.26121e-98	-2.60136e-09	-2.18667	2.70865e-13	-2.60136e-09	-2.24807	3.12102e-12	-2.60136e-09	-2.22609
9634993	chr19:9634993:C:G	4.11347e-98	-2.60136e-09	-1.58831	4.93985e-13	-2.60136e-09	-1.64719	4.79022e-12	-2.60136e-09	-1.79768
9635278	chr19:9635278:G:A	3.71537e-98	-2.60136e-09	-1.69009	4.50468e-13	-2.60136e-09	-1.73941	4.39529e-12	-2.60136e-09	-1.88372
9635615	chr19:9635615:G:A	2.47904e-98	-2.60136e-09	-2.0947	3.8254e-13	-2.60136e-09	-1.90286	4.09958e-12	-2.60136e-09	-1.95337
9635628	chr19:9635628:G:T	1.72799e-98	-2.60136e-09	-2.45561	2.17876e-13	-2.60136e-09	-2.46577	2.43619e-12	-2.60136e-09	-2.47382
9635691	chr19:9635691:G:A	3.34414e-99	-2.56413	-1.53382	3.94228e-14	-2.813	-1.36235	3.47921e-13	-2.82078	-1.59925
9636888	chr19:9636888:G:A	3.3254e-98	0.4257	-2.22668	1.02215e-13	-1.0322	-2.19041	1.21291e-12	-0.845332	-2.3259
9637700	chr19:9637700:C:T	2.01254e-98	-2.60136e-09	-2.30318	2.90043e-13	-2.60136e-09	-2.17966	3.39722e-12	-2.60136e-09	-2.14129
9637967	chr19:9637967:G:T	4.06386e-98	-2.60136e-09	-1.60044	4.95467e-13	-2.60136e-09	-1.64419	4.79475e-12	-2.60136e-09	-1.79673
9638137	chr19:9638137:G:A	1.37527e-98	-2.68392	-6.54159e-09	2.11438e-13	-2.49576	-6.54159e-09	2.21848e-12	-2.56743	-6.54159e-09
9638196	chr19:9638196:G:A	8.0242e-98	-2.60136e-09	-0.92011	1.00187e-12	-2.60136e-09	-0.940066	1.34483e-11	-2.60136e-09	-0.765396
9638231	chr19:9638231:G:A	3.55661e-99	-2.54399	-1.49236	4.17073e-14	-2.80632	-1.3127	3.6577e-13	-2.81504	-1.55496
9638353	chr19:9638353:A:G	2.66817e-98	-0.375118	-1.64606	1.83556e-13	-1.10066	-1.53652	2.20291e-12	-0.920483	-1.65399
9639352	chr19:9639352:A:T	1.84393e-98	-2.60136e-09	-2.39067	2.4148e-13	-2.60136e-09	-2.36291	2.54046e-12	-2.60136e-09	-2.43191
9639459	chr19:9639459:T:C	2.39011e-98	-2.60136e-09	-2.13123	3.14528e-13	-2.60136e-09	-2.09862	3.25409e-12	-2.60136e-09	-2.18434
9639489	chr19:9639489:A:G	3.53646e-98	0.463561	-2.20301	1.08592e-13	-0.996162	-2.16594	1.28825e-12	-0.803534	-2.30743
9640213	chr19:9640213:G:A	2.24643e-98	0.13279	-2.32602	1.21974e-13	-0.751226	-2.29466	1.96179e-12	-0.451356	-2.23904
9640254	chr19:9640254:C:T	2.44563e-98	-2.10827	-6.54159e-09	3.56642e-13	-1.97296	-6.54159e-09	3.88024e-12	-2.00836	-6.54159e-09
9640418	chr19:9640418:T:G	4.08858e-98	0.293383	-1.88776	1.72834e-13	-1.25202	-1.44534	1.65894e-12	-0.766921	-2.09115
9640715	chr19:9640715:G:A	2.04163e-98	-2.60136e-09	-2.28882	2.69852e-13	-2.60136e-09	-2.25182	2.88114e-12	-2.60136e-09	-2.30607
9640756	chr19:9640756:G:A	2.50065e-98	-0.25783	-1.82819	1.58247e-13	-1.01724	-1.7683	1.92384e-12	-0.832456	-1.87747
9641429	chr19:9641429:C:T	1.73043e-98	-2.60136e-09	-2.4542	2.32829e-13	-2.60136e-09	-2.39939	2.51313e-12	-2.60136e-09	-2.44272
9641712	chr19:9641712:G:A	1.13766e-97	-0.57101	-6.54159e-09	9.56112e-13	-0.986818	-6.54159e-09	1.11913e-11	-0.949119	-6.54159e-09
9642129	chr19:9642129:G:A	4.622e-97	0.83084	-6.54159e-09	1.10142e-12	-0.845341	-6.54159e-09	1.77028e-11	-0.49053	-6.54159e-09
9642493	chr19:9642493:C:T	4.30678e-98	0.526144	-2.06853	1.57062e-13	-1.14128	-1.65177	1.63859e-12	-0.664799	-2.20561
9642771	chr19:9642771:T:C	2.06884e-99	-2.80727	-1.7709	5.44141e-14	-2.29311	-1.55996	4.05629e-13	-2.44922	-1.81735
9642898	chr19:9642898:C:T	3.06121e-98	-2.60136e-09	-1.88376	3.74894e-13	-2.60136e-09	-1.92305	3.73396e-12	-2.60136e-09	-2.04678
9643026	chr19:9643026:G:A	1.17512e-98	-2.8412	-6.54159e-09	1.49488e-13	-2.84247	-6.54159e-09	1.76672e-12	-2.79513	-6.54159e-09
9643060	chr19:9643060:AAAAG:A	2.00173e-98	-2.60136e-09	-2.30856	2.42384e-13	-2.60136e-09	-2.35917	2.82953e-12	-2.60136e-09	-2.32414
9643062	chr19:9643062:AAG:A	2.53497e-97	0.230195	-6.54159e-09	8.94643e-13	-1.05327	-6.54159e-09	1.35628e-11	-0.756921	-6.54159e-09
9643073	chr19:9643073:C:T	2.49422e-98	0.134135	-2.22273	8.34974e-14	-1.24455	-2.18032	9.79377e-13	-1.06783	-2.31725
9643087	chr19:9643087:C:G	2.70271e-98	-2.60136e-09	-2.00832	3.6409e-13	-2.60136e-09	-1.95229	4.48635e-12	-2.60136e-09	-1.86321
9643662	chr19:9643662:TTTTTTAA:T	1.75089e-98	-2.60136e-09	-2.44245	2.38272e-13	-2.60136e-09	-2.37628	2.55298e-12	-2.60136e-09	-2.42699
9644446	chr19:9644446:G:T	2.52336e-98	-2.60136e-09	-2.07698	3.61536e-13	-2.60136e-09	-1.95933	3.50636e-12	-2.60136e-09	-2.10967
9644811	chr19:9644811:C:T	3.07239e-98	-2.60136e-09	-1.88012	3.77237e-13	-2.60136e-09	-1.91682	3.75408e-12	-2.60136e-09	-2.04141
9644821	chr19:9644821:G:A	1.76943e-98	-2.60136e-09	-2.43192	2.41933e-13	-2.60136e-09	-2.36103	2.58026e-12	-2.60136e-09	-2.41636
9644856	chr19:9644856:G:C	1.70153e-98	-2.60136e-09	-2.47105	2.18053e-13	-2.60136e-09	-2.46496	2.43717e-12	-2.60136e-09	-2.47341
9644939	chr19:9644939:C:T	2.01254e-98	-2.60136e-09	-2.30318	2.90043e-13	-2.60136e-09	-2.17966	3.39722e-12	-2.60136e-09	-2.14129
9645107	chr19:9645107:G:A	1.14881e-97	-2.60136e-09	-0.561265	1.32616e-12	-2.60136e-09	-0.659647	1.80911e-11	-2.60136e-09	-0.46883
9645256	chr19:9645256:A:C	2.4766e-98	-2.60136e-09	-2.09569	3.82403e-13	-2.60136e-09	-1.90322	4.09829e-12	-2.60136e-09	-1.95368
9645281	chr19:9645281:G:A	1.76213e-98	-2.60136e-09	-2.43605	2.16273e-13	-2.60136e-09	-2.47315	2.43777e-12	-2.60136e-09	-2.47317
9646699	chr19:9646699:T:C	1.8188e-98	-2.60136e-09	-2.4044	2.37947e-13	-2.60136e-09	-2.37764	2.51891e-12	-2.60136e-09	-2.44043
9646793	chr19:9646793:T:C	2.92735e-98	-0.284582	-1.64389	2.03502e-13	-0.98698	-1.54704	2.45193e-12	-0.800364	-1.66701
9647155	chr19:9647155:C:T	1.88472e-98	-2.60136e-09	-2.3688	2.60829e-13	-2.60136e-09	-2.28583	3.03047e-12	-2.60136e-09	-2.25553
9647581	chr19:9647581:A:C	2.19234e-98	-2.60136e-09	-2.2176	2.41837e-13	-2.60136e-09	-2.36143	2.78068e-12	-2.60136e-09	-2.34156
9647845	chr19:9647845:A:C	1.81731e-98	-2.60136e-09	-2.40521	2.37763e-13	-2.60136e-09	-2.37842	2.51772e-12	-2.60136e-09	-2.4409
9647990	chr19:9647990:T:C	2.50502e-98	-2.60136e-09	-2.08427	3.60493e-13	-2.60136e-09	-1.96222	3.494e-12	-2.60136e-09	-2.1132
9648368	chr19:9648368:T:C	2.45158e-98	-2.60136e-09	-2.10584	3.49757e-13	-2.60136e-09	-1.99245	3.41035e-12	-2.60136e-09	-2.13744
9648996	chr19:9648996:T:C	1.77131e-98	-2.60136e-09	-2.43085	2.41818e-13	-2.60136e-09	-2.36151	2.58019e-12	-2.60136e-09	-2.41639
9649092	chr19:9649092:C:T	1.37476e-98	-2.68429	-6.54159e-09	2.034e-13	-2.53452	-6.54159e-09	2.08142e-12	-2.6312	-6.54159e-09
9649346	chr19:9649346:A:G	1.10361e-97	-2.60136e-09	-0.601398	1.27533e-12	-2.60136e-09	-0.698729	1.73627e-11	-2.60136e-09	-0.509927
9649399	chr19:9649399:T:C	3.4927e-98	0.435825	-2.18772	1.10959e-13	-0.985391	-2.15514	1.30478e-12	-0.799868	-2.29835
9649666	chr19:9649666:A:T	2.57588e-98	-0.383325	-1.67306	1.85841e-13	-1.06631	-1.55849	2.21718e-12	-0.893487	-1.67453
9649844	chr19:9649844:A:C	1.64136e-98	-2.50705	-6.54159e-09	2.07868e-13	-2.51279	-6.54159e-09	2.37015e-12	-2.5013	-6.54159e-09
9649891	chr19:9649891:C:T	1.71962e-98	-2.60136e-09	-2.46047	2.16237e-13	-2.60136e-09	-2.47332	2.4348e-12	-2.60136e-09	-2.47439
9650151	chr19:9650151:A:G	9.89116e-98	-2.60136e-09	-0.71093	1.23425e-12	-2.60136e-09	-0.731476	1.67949e-11	-2.60136e-09	-0.543177
9650419	chr19:9650419:C:T	2.02976e-98	-2.60136e-09	-2.29466	2.92704e-13	-2.60136e-09	-2.17053	3.44371e-12	-2.60136e-09	-2.1277
9650518	chr19:9650518:G:A	6.00216e-98	-2.60136e-09	-1.21045	5.64498e-13	-2.60136e-09	-1.51376	8.65317e-12	-2.60136e-09	-1.20632
9650734	chr19:9650734:A:G	2.32176e-98	0.313301	-2.47355	7.16778e-14	-1.11727	-2.46024	1.04876e-12	-0.85618	-2.46046
9651363	chr19:9651363:T:C	2.53629e-98	-2.60136e-09	-2.07187	2.94429e-13	-2.60136e-09	-2.16465	3.05969e-12	-2.60136e-09	-2.24594
9651998	chr19:9651998:A:G	3.89402e-99	-2.54485	-1.40086	4.527e-14	-2.80697	-1.23008	3.94033e-13	-2.81525	-1.48032
9652319	chr19:9652319:C:T	1.81488e-98	-2.60136e-09	-2.40655	2.37345e-13	-2.60136e-09	-2.38018	2.51514e-12	-2.60136e-09	-2.44192
9652476	chr19:9652476:T:C	1.22527e-99	-2.65864	-2.44336	1.28105e-14	-2.83416	-2.46526	1.47954e-13	-2.8288	-2.4463
9652896	chr19:9652896:G:A	1.26309e-98	-2.76901	-6.54159e-09	1.61069e-13	-2.76786	-6.54159e-09	1.83216e-12	-2.75876	-6.54159e-09
9654374	chr19:9654374:A:C	2.01276e-98	-2.60136e-09	-2.30307	2.90059e-13	-2.60136e-09	-2.17961	3.39746e-12	-2.60136e-09	-2.14122
9654690	chr19:9654690:G:A	2.70771e-98	-0.572313	-1.43416	2.06532e-13	-1.23141	-1.28783	2.47396e-12	-1.0676	-1.39083
9655061	chr19:9655061:G:A	2.77895e-98	-0.378274	-1.60223	2.00255e-13	-1.06197	-1.48813	2.37879e-12	-0.88854	-1.60912
9655145	chr19:9655145:C:T	2.47272e-98	-0.261479	-1.83577	1.69602e-13	-0.950972	-1.76527	2.03991e-12	-0.776762	-1.87458
9655146	chr19:9655146:G:A	1.80801e-98	-2.60136e-09	-2.41034	2.21654e-13	-2.60136e-09	-2.44857	2.46946e-12	-2.60136e-09	-2.46025
9655359	chr19:9655359:C:T	4.14502e-98	0.619766	-2.20043	1.22326e-13	-0.874201	-2.1688	1.4548e-12	-0.682693	-2.30669
9655516	chr19:9655516:T:C	1.80486e-98	-2.60136e-09	-2.41209	2.25272e-13	-2.60136e-09	-2.43239	2.58444e-12	-2.60136e-09	-2.41474
9656393	chr19:9656393:T:C	4.19294e-98	0.518922	-2.08809	1.56602e-13	-1.10972	-1.68627	1.65858e-12	-0.632971	-2.22532
9657388	chr19:9657388:C:T	2.75739e-98	-1.98829	-6.54159e-09	3.33191e-13	-2.04098	-6.54159e-09	3.8553e-12	-2.0148	-6.54159e-09
9657672	chr19:9657672:G:A	9.45337e-98	-2.60136e-09	-0.756201	1.1245e-12	-2.60136e-09	-0.824602	1.52433e-11	-2.60136e-09	-0.640114
9658249	chr19:9658249:A:G	3.55371e-98	0.465875	-2.20045	1.12344e-13	-0.958194	-2.16993	1.32752e-12	-0.771214	-2.30972
9658413	chr19:9658413:G:A	1.05346e-98	-0.75503	-2.19546	7.58525e-14	-1.36047	-2.16043	7.78234e-13	-1.24791	-2.36706
9659030	chr19:9659030:A:T	1.76298e-98	-2.60136e-09	-2.43557	2.38706e-13	-2.60136e-09	-2.37446	2.57461e-12	-2.60136e-09	-2.41855
9660256	chr19:9660256:C:T	1.83923e-98	-2.60136e-09	-2.39322	2.39996e-13	-2.60136e-09	-2.36907	2.53186e-12	-2.60136e-09	-2.4353
9660455	chr19:9660455:G:A	2.71484e-98	-0.408177	-1.59566	1.96788e-13	-1.08603	-1.48153	2.33505e-12	-0.914413	-1.6018
9660574	chr19:9660574:T:C	4.40922e-98	0.48238	-2.00126	1.7211e-13	-1.13476	-1.5668	1.72672e-12	-0.661497	-2.15653
9661118	chr19:9661118:G:A	2.58419e-98	-2.60136e-09	-2.05316	2.58605e-13	-2.60136e-09	-2.29439	3.1064e-12	-2.60136e-09	-2.23079
9661182	chr19:9661182:T:C	3.35422e-98	0.375622	-2.16797	1.08732e-13	-1.023	-2.13781	1.26966e-12	-0.839215	-2.28629
9661217	chr19:9661217:A:G	1.1742e-98	-2.84199	-6.54159e-09	1.4979e-13	-2.84046	-6.54159e-09	1.69102e-12	-2.83892	-6.54159e-09
9661563	chr19:9661563:A:G	2.0067e-98	-2.60136e-09	-2.30608	2.60748e-13	-2.60136e-09	-2.28614	2.68757e-12	-2.60136e-09	-2.37561
9661572	chr19:9661572:GATCAC:G	2.00186e-98	-2.60136e-09	-2.30849	2.59883e-13	-2.60136e-09	-2.28946	2.68134e-12	-2.60136e-09	-2.37793
9661577	chr19:9661577:C:T	1.57326e-98	-2.54942	-6.54159e-09	1.54481e-13	-2.80962	-6.54159e-09	1.73029e-12	-2.81596	-6.54159e-09
9661656	chr19:9661656:G:A	3.88712e-99	-2.54737	-1.40012	4.49844e-14	-2.80824	-1.23513	3.91689e-13	-2.81638	-1.48516
9662090	chr19:9662090:C:T	1.18904e-98	-2.82943	-6.54159e-09	1.72873e-13	-2.69714	-6.54159e-09	1.92412e-12	-2.70978	-6.54159e-09
9662446	chr19:9662446:C:T	2.2342e-98	0.105112	-2.3038	1.28843e-13	-0.727651	-2.26345	2.06917e-12	-0.433405	-2.2037
9662486	chr19:9662486:C:T	2.37053e-98	-2.60136e-09	-2.13946	3.65041e-13	-2.60136e-09	-1.94968	3.91665e-12	-2.60136e-09	-1.99902
9662500	chr19:9662500:T:A	2.47048e-98	-2.60136e-09	-2.09816	3.8174e-13	-2.60136e-09	-1.90495	4.09089e-12	-2.60136e-09	-1.95549
9662711	chr19:9662711:C:A	2.3674e-98	-2.14078	-6.54159e-09	4.11253e-13	-1.83049	-6.54159e-09	4.00883e-12	-1.97575	-6.54159e-09
9662995	chr19:9662995:G:A	3.5284e-98	-2.60136e-09	-1.74173	4.21116e-13	-2.60136e-09	-1.80678	4.13366e-12	-2.60136e-09	-1.94509
9663334	chr19:9663334:C:T	3.04799e-98	-0.203857	-1.68423	2.11491e-13	-0.920821	-1.57469	2.56566e-12	-0.734512	-1.68752
9663367	chr19:9663367:G:A	4.20343e-99	-2.56083	-1.30843	4.93904e-14	-2.81219	-1.13774	4.25806e-13	-2.82014	-1.39788
9664301	chr19:9664301:A:G	5.65866e-98	-2.60136e-09	-1.26938	5.3621e-13	-2.60136e-09	-1.56517	8.15729e-12	-2.60136e-09	-1.26534
9664361	chr19:9664361:C:T	1.7591e-98	-2.60136e-09	-2.43777	2.3994e-13	-2.60136e-09	-2.3693	2.56543e-12	-2.60136e-09	-2.42212
9664883	chr19:9664883:A:T	2.47844e-98	-2.60136e-09	-2.09494	3.51024e-13	-2.60136e-09	-1.98884	3.41992e-12	-2.60136e-09	-2.13463
9664985	chr19:9664985:G:T	3.30583e-98	-2.60136e-09	-1.80689	3.20544e-13	-2.60136e-09	-2.07967	4.46641e-12	-2.60136e-09	-1.86767
9665960	chr19:9665960:A:G	4.05061e-98	0.388048	-1.99175	1.63055e-13	-1.20318	-1.55243	1.60956e-12	-0.740923	-2.14737
9666091	chr19:9666091:G:A	9.13038e-98	-2.60136e-09	-0.790965	1.1258e-12	-2.60136e-09	-0.82344	1.52726e-11	-2.60136e-09	-0.638189
9666215	chr19:9666215:C:T	3.95676e-98	-2.60136e-09	-1.62715	5.37719e-13	-2.60136e-09	-1.56236	7.00527e-12	-2.60136e-09	-1.41759
9666885	chr19:9666885:C:A	1.73172e-98	-2.60136e-09	-2.45346	2.17604e-13	-2.60136e-09	-2.46702	2.43541e-12	-2.60136e-09	-2.47414
9666949	chr19:9666949:C:T	1.70385e-98	-2.60136e-09	-2.46968	2.17228e-13	-2.60136e-09	-2.46874	2.49968e-12	-2.60136e-09	-2.44809
9667041	chr19:9667041:CA:C	2.38275e-98	0.337881	-2.4722	7.48982e-14	-1.09636	-2.4372	1.05877e-12	-0.834742	-2.4724
9667356	chr19:9667356:C:T	4.3713e-99	-2.52901	-1.30108	5.06423e-14	-2.80207	-1.12283	4.35698e-13	-2.81044	-1.38462
9667468	chr19:9667468:G:A	2.47303e-98	-2.60136e-09	-2.09713	3.81606e-13	-2.60136e-09	-1.90531	4.09004e-12	-2.60136e-09	-1.9557
9668016	chr19:9668016:G:A	1.82862e-98	-2.60136e-09	-2.39901	2.38689e-13	-2.60136e-09	-2.37453	2.52337e-12	-2.60136e-09	-2.43866
9668292	chr19:9668292:C:T	1.24846e-98	-2.78066	-6.54159e-09	1.53581e-13	-2.81547	-6.54159e-09	1.68459e-12	-2.84273	-6.54159e-09
9668313	chr19:9668313:G:A	1.8495e-98	-2.60136e-09	-2.38766	2.41627e-13	-2.60136e-09	-2.3623	2.54242e-12	-2.60136e-09	-2.43114
9668382	chr19:9668382:A:G	4.1489e-99	-2.56852	-1.3138	4.9276e-14	-2.81459	-1.13767	4.25083e-13	-2.82192	-1.3978
9668490	chr19:9668490:C:T	2.47639e-98	-2.60136e-09	-2.09577	3.82257e-13	-2.60136e-09	-1.9036	4.09691e-12	-2.60136e-09	-1.95402
9669173	chr19:9669173:A:G	2.91714e-98	0.0861096	-2.01808	1.35765e-13	-1.35259	-1.58618	1.35129e-12	-0.895814	-2.16737
9670196	chr19:9670196:G:A	1.82289e-98	-2.60136e-09	-2.40215	2.37578e-13	-2.60136e-09	-2.3792	2.51649e-12	-2.60136e-09	-2.44139
9670504	chr19:9670504:G:GA	1.34454e-98	-0.393482	-2.31304	9.11842e-14	-1.06256	-2.27425	1.44859e-12	-0.775761	-2.2179
9670670	chr19:9670670:G:A	2.01239e-98	-2.60136e-09	-2.30325	2.89954e-13	-2.60136e-09	-2.17997	3.39605e-12	-2.60136e-09	-2.14164
9670678	chr19:9670678:A:G	1.37386e-98	-0.213165	-2.47178	5.32742e-14	-1.43928	-2.43496	7.44382e-13	-1.18651	-2.47294
9670760	chr19:9670760:G:A	2.08864e-98	-2.60136e-09	-2.26606	2.55721e-13	-2.60136e-09	-2.3056	2.92479e-12	-2.60136e-09	-2.29103
9670795	chr19:9670795:C:T	1.14644e-97	-2.60136e-09	-0.563325	1.32265e-12	-2.60136e-09	-0.662302	1.80398e-11	-2.60136e-09	-0.471673
9671713	chr19:9671713:G:A	6.88697e-98	-2.60136e-09	-1.07294	6.82504e-13	-2.60136e-09	-1.32392	8.2262e-12	-2.60136e-09	-1.25693
9671745	chr19:9671745:C:T	3.04788e-98	-1.88812	-6.54159e-09	3.64486e-13	-1.9512	-6.54159e-09	4.22776e-12	-1.92258	-6.54159e-09
9671839	chr19:9671839:G:T	1.19633e-98	-2.82331	-6.54159e-09	1.51194e-13	-2.83113	-6.54159e-09	1.68504e-12	-2.84246	-6.54159e-09
9672197	chr19:9672197:A:C	2.01254e-98	-2.60136e-09	-2.30318	2.90043e-13	-2.60136e-09	-2.17966	3.39722e-12	-2.60136e-09	-2.14129
9672297	chr19:9672297:A:T	2.16967e-98	0.0875993	-2.3156	1.25471e-13	-0.740852	-2.27677	2.00092e-12	-0.451302	-2.21934
9672494	chr19:9672494:T:C	2.65212e-97	-2.60136e-09	0.275374	2.83258e-12	-2.60136e-09	0.0992493	4.08987e-11	-2.60136e-09	0.346847
9672606	chr19:9672606:C:T	3.31198e-98	-2.60136e-09	-1.80503	3.21555e-13	-2.60136e-09	-2.07652	4.48417e-12	-2.60136e-09	-1.8637
9672865	chr19:9672865:C:T	1.44904e-97	-2.60136e-09	-0.329087	1.76902e-12	-2.60136e-09	-0.371512	2.46026e-11	-2.60136e-09	-0.1614
9672904	chr19:9672904:G:A	1.85526e-98	-2.60136e-09	-2.38455	2.42558e-13	-2.60136e-09	-2.35845	2.5477e-12	-2.60136e-09	-2.42906
9672952	chr19:9672952:A:T	1.37804e-98	-2.68191	-6.54159e-09	1.64957e-13	-2.74401	-6.54159e-09	1.7155e-12	-2.82455	-6.54159e-09
9673072	chr19:9673072:C:T	5.71138e-98	-2.60136e-09	-1.26011	5.39417e-13	-2.60136e-09	-1.5592	8.21479e-12	-2.60136e-09	-1.25831
9673132	chr19:9673132:T:C	1.20864e-98	-2.81307	-6.54159e-09	1.49858e-13	-2.84	-6.54159e-09	1.68961e-12	-2.83975	-6.54159e-09
9673405	chr19:9673405:G:A	2.39179e-98	0.342847	-2.47338	7.46689e-14	-1.09477	-2.44186	1.06088e-12	-0.833979	-2.47117
9673558	chr19:9673558:A:G	1.82385e-98	-2.60136e-09	-2.40162	2.37824e-13	-2.60136e-09	-2.37816	2.51816e-12	-2.60136e-09	-2.44072
9674480	chr19:9674480:A:C	1.82163e-98	-2.60136e-09	-2.40284	2.37468e-13	-2.60136e-09	-2.37966	2.51584e-12	-2.60136e-09	-2.44164
9675345	chr19:9675345:C:T	4.41921e-98	-2.60136e-09	-1.51661	4.02169e-13	-2.60136e-09	-1.85282	5.00736e-12	-2.60136e-09	-1.75334
9675525	chr19:9675525:C:T	1.0702e-98	-0.860013	-2.07471	4.44662e-14	-1.66909	-2.38587	9.32948e-13	-1.22629	-2.20736
9675578	chr19:9675578:T:G	1.69633e-98	-2.60136e-09	-2.4741	2.28034e-13	-2.60136e-09	-2.4202	2.49668e-12	-2.60136e-09	-2.44929
9675579	chr19:9675579:T:G	1.72233e-98	-2.60136e-09	-2.4589	2.18958e-13	-2.60136e-09	-2.46081	2.5353e-12	-2.60136e-09	-2.43394
9675801	chr19:9675801:G:T	2.1153e-98	-2.60136e-09	-2.25338	2.95147e-13	-2.60136e-09	-2.16222	3.59874e-12	-2.60136e-09	-2.08367
9675898	chr19:9675898:G:C	1.8708e-98	-2.60136e-09	-2.3762	2.44092e-13	-2.60136e-09	-2.35215	2.55904e-12	-2.60136e-09	-2.42462
9675905	chr19:9675905:C:T	5.21152e-99	-2.50225	-1.15204	5.94168e-14	-2.79107	-0.974042	5.02865e-13	-2.80158	-1.2501
9676844	chr19:9676844:G:A	3.62525e-98	-2.60136e-09	-1.71465	5.72659e-13	-2.60136e-09	-1.4994	4.93527e-12	-2.60136e-09	-1.76784
9676878	chr19:9676878:AC:A	2.18665e-98	0.109526	-2.32973	1.26414e-13	-0.720793	-2.28934	2.01644e-12	-0.429256	-2.23366
9677080	chr19:9677080:AG:A	1.93393e-98	-2.60136e-09	-2.34302	2.38528e-13	-2.60136e-09	-2.37521	2.76316e-12	-2.60136e-09	-2.34788
9677081	chr19:9677081:G:A	1.08192e-99	-2.76993	-2.45649	1.48899e-14	-2.69586	-2.45316	1.57408e-13	-2.81419	-2.39898
9677307	chr19:9677307:C:T	3.30216e-98	-2.60136e-09	-1.808	3.2027e-13	-2.60136e-09	-2.08053	4.46169e-12	-2.60136e-09	-1.86872
9677478	chr19:9677478:A:G	2.01755e-98	-2.60136e-09	-2.30069	2.93108e-13	-2.60136e-09	-2.16915	3.43701e-12	-2.60136e-09	-2.12965
9677727	chr19:9677727:A:C	3.58133e-98	0.392355	-2.11919	1.15038e-13	-1.01338	-2.09105	1.33086e-12	-0.827851	-2.25058
9677864	chr19:9677864:G:A	2.8054e-98	-2.60136e-09	-1.97102	3.96621e-13	-2.60136e-09	-1.86671	3.80299e-12	-2.60136e-09	-2.02846
9677994	chr19:9677994:A:T	2.52482e-98	-2.0764	-6.54159e-09	3.24316e-13	-2.06797	-6.54159e-09	3.34339e-12	-2.15727	-6.54159e-09
9678473	chr19:9678473:A:G	1.81348e-98	-2.60136e-09	-2.40732	2.16269e-13	-2.60136e-09	-2.47317	2.46619e-12	-2.60136e-09	-2.46158
9678576	chr19:9678576:A:G	2.24068e-98	0.272154	-2.46795	7.20616e-14	-1.1454	-2.42677	1.0066e-12	-0.883622	-2.47405
9679120	chr19:9679120:G:A	3.06195e-98	-1.88352	-6.54159e-09	3.68458e-13	-1.94037	-6.54159e-09	4.27427e-12	-1.91164	-6.54159e-09
9679347	chr19:9679347:G:A	1.12848e-97	-2.60136e-09	-0.579113	1.29407e-12	-2.60136e-09	-0.684146	1.76309e-11	-2.60136e-09	-0.494601
9679552	chr19:9679552:A:G	1.96519e-98	-2.60136e-09	-2.32698	2.79065e-13	-2.60136e-09	-2.21825	3.26358e-12	-2.60136e-09	-2.18143
9679640	chr19:9679640:G:A	4.30029e-99	-2.55377	-1.2927	5.06659e-14	-2.81006	-1.11438	4.354e-13	-2.81794	-1.3778
9680139	chr19:9680139:G:A	2.77349e-98	-0.19546	-1.78701	2.07734e-13	-0.911483	-1.60195	2.50757e-12	-0.742987	-1.70195
9680143	chr19:9680143:G:A	2.2851e-98	-2.60136e-09	-2.17616	3.41818e-13	-2.60136e-09	-2.01542	3.68274e-12	-2.60136e-09	-2.06059
9680154	chr19:9680154:C:T	1.55827e-98	-2.559	-6.54159e-09	2.92404e-13	-2.17156	-6.54159e-09	2.82668e-12	-2.32515	-6.54159e-09
9680531	chr19:9680531:T:C	1.8927e-98	-2.60136e-09	-2.36457	2.6219e-13	-2.60136e-09	-2.28062	3.04705e-12	-2.60136e-09	-2.25008
9680550	chr19:9680550:A:G	4.10379e-99	-2.55013	-1.34312	4.72448e-14	-2.80884	-1.18551	4.09754e-13	-2.81673	-1.43972
9680724	chr19:9680724:C:A	1.82956e-98	-2.60136e-09	-2.3985	2.38277e-13	-2.60136e-09	-2.37626	2.52056e-12	-2.60136e-09	-2.43977
9680847	chr19:9680847:G:T	2.04338e-98	-2.60136e-09	-2.28796	2.95985e-13	-2.60136e-09	-2.15938	3.18101e-12	-2.60136e-09	-2.20705
9681475	chr19:9681475:T:A	3.5382e-98	-2.60136e-09	-1.73895	4.18891e-13	-2.60136e-09	-1.81208	4.11348e-12	-2.60136e-09	-1.94998
9681569	chr19:9681569:G:A	4.29269e-99	-2.54763	-1.30061	5.04735e-14	-2.80778	-1.12046	4.34146e-13	-2.81585	-1.38277
9681611	chr19:9681611:G:A	4.58117e-99	-2.56134	-1.22187	5.50149e-14	-2.81178	-1.03031	4.68497e-13	-2.8196	-1.30288
9682054	chr19:9682054:C:T	1.98326e-98	-2.60136e-09	-2.31783	2.47316e-13	-2.60136e-09	-2.33902	2.87667e-12	-2.60136e-09	-2.30762
9682118	chr19:9682118:T:C	1.77888e-98	-2.60136e-09	-2.42659	2.42991e-13	-2.60136e-09	-2.35667	2.58946e-12	-2.60136e-09	-2.4128
9682582	chr19:9682582:C:T	1.60167e-98	-2.53152	-6.54159e-09	2.98284e-13	-2.15165	-6.54159e-09	3.08114e-12	-2.23895	-6.54159e-09
9682970	chr19:9682970:C:T	1.7885e-98	-2.60136e-09	-2.4212	2.46201e-13	-2.60136e-09	-2.34354	2.61455e-12	-2.60136e-09	-2.40316
9682989	chr19:9682989:G:A	1.24946e-98	-2.77986	-6.54159e-09	1.69949e-13	-2.71419	-6.54159e-09	1.86688e-12	-2.73998	-6.54159e-09
9683015	chr19:9683015:A:C	3.34154e-98	-2.60136e-09	-1.79614	3.91264e-13	-2.60136e-09	-1.88031	3.88241e-12	-2.60136e-09	-2.0078
9683092	chr19:9683092:T:C	2.28063e-98	0.295044	-2.47316	7.0352e-14	-1.13216	-2.46403	1.03955e-12	-0.869841	-2.45562
9683140	chr19:9683140:A:G	3.98865e-98	-2.60136e-09	-1.61912	6.52255e-13	-2.60136e-09	-1.36926	5.50952e-12	-2.60136e-09	-1.65777
9683159	chr19:9683159:C:T	2.60545e-98	-2.60136e-09	-2.04497	2.99706e-13	-2.60136e-09	-2.14689	3.10668e-12	-2.60136e-09	-2.2307
9683201	chr19:9683201:G:A	3.41514e-98	0.452683	-2.22704	1.94647e-13	-0.414763	-2.16374	3.16728e-12	-0.120629	-2.09075
9683302	chr19:9683302:C:T	1.17364e-98	-2.84246	-6.54159e-09	1.49944e-13	-2.83943	-6.54159e-09	1.69319e-12	-2.83763	-6.54159e-09
9684473	chr19:9684473:T:C	4.22784e-99	-2.54584	-1.31763	4.97525e-14	-2.80696	-1.13567	4.29032e-13	-2.81507	-1.39541
9684672	chr19:9684672:C:T	1.15435e-97	-2.60136e-09	-0.556449	1.38625e-12	-2.60136e-09	-0.615339	1.82827e-11	-2.60136e-09	-0.458298
9684868	chr19:9684868:T:C	5.796e-98	-2.60136e-09	-1.2454	5.48343e-13	-2.60136e-09	-1.54279	8.35139e-12	-2.60136e-09	-1.24182
9684923	chr19:9684923:C:T	1.86317e-98	-2.60136e-09	-2.38029	2.4145e-13	-2.60136e-09	-2.36303	2.54186e-12	-2.60136e-09	-2.43136
9685011	chr19:9685011:G:A	4.28421e-99	-2.55059	-1.29963	5.05225e-14	-2.80855	-1.11872	4.34707e-13	-2.81666	-1.38068
9685094	chr19:9685094:A:C	1.18007e-98	-2.837	-6.54159e-09	1.53164e-13	-2.81819	-6.54159e-09	1.70189e-12	-2.83251	-6.54159e-09
9685278	chr19:9685278:G:T	2.4403e-98	-2.60136e-09	-2.11045	3.74425e-13	-2.60136e-09	-1.9243	4.01799e-12	-2.60136e-09	-1.97347
9685305	chr19:9685305:A:T	3.91736e-98	-0.186368	-1.45079	3.11828e-13	-0.901041	-1.2062	3.72533e-12	-0.726596	-1.3225
9685409	chr19:9685409:C:T	2.64442e-98	0.227222	-2.25734	1.52557e-13	-0.622644	-2.19951	2.49045e-12	-0.321766	-2.13002
9686316	chr19:9686316:T:C	2.57607e-98	0.415962	-2.47227	7.67657e-14	-1.04226	-2.46667	1.14928e-12	-0.773255	-2.45186
9686338	chr19:9686338:C:T	4.3058e-99	-2.5614	-1.28379	5.12207e-14	-2.81266	-1.10089	4.40078e-13	-2.82033	-1.36473
9686513	chr19:9686513:G:T	2.97983e-98	-2.60136e-09	-1.9107	3.26351e-13	-2.60136e-09	-2.06172	3.97935e-12	-2.60136e-09	-1.98313
9687224	chr19:9687224:T:C	1.86915e-98	-2.60136e-09	-2.37709	3.07468e-13	-2.60136e-09	-2.12132	2.4537e-12	-2.60136e-09	-2.46665
9687233	chr19:9687233:T:C	1.83893e-98	-2.60136e-09	-2.39339	2.37809e-13	-2.60136e-09	-2.37823	2.51806e-12	-2.60136e-09	-2.44076
9687332	chr19:9687332:G:A	2.99896e-98	-1.90431	-6.54159e-09	3.58161e-13	-1.96871	-6.54159e-09	4.16355e-12	-1.93788	-6.54159e-09
9687447	chr19:9687447:T:C	3.25156e-98	-2.60136e-09	-1.82344	3.85401e-13	-2.60136e-09	-1.89541	3.83108e-12	-2.60136e-09	-2.0211
9687689	chr19:9687689:C:T	1.82087e-98	-2.60136e-09	-2.40326	2.35201e-13	-2.60136e-09	-2.38925	2.50169e-12	-2.60136e-09	-2.44728
9687794	chr19:9687794:A:G	3.65583e-98	0.578648	-2.2849	1.31012e-13	-1.04375	-1.93065	1.60335e-12	-0.459479	-2.43268
9688078	chr19:9688078:C:T	1.01275e-99	-2.82159	-2.47089	1.47778e-14	-2.69692	-2.45965	1.61509e-13	-2.71688	-2.47056
9688229	chr19:9688229:G:A	6.03669e-98	-2.60136e-09	-1.20472	5.6621e-13	-2.60136e-09	-1.51073	8.75683e-12	-2.60136e-09	-1.19442
9688551	chr19:9688551:G:C	2.50655e-98	0.387678	-2.47134	7.53797e-14	-1.05938	-2.46777	1.1302e-12	-0.792101	-2.44976
9688900	chr19:9688900:A:T	2.41058e-98	-2.60136e-09	-2.1227	3.69811e-13	-2.60136e-09	-1.9367	3.96932e-12	-2.60136e-09	-1.98566
9689580	chr19:9689580:T:C	3.48574e-98	-2.60136e-09	-1.75389	4.1805e-13	-2.60136e-09	-1.81409	4.11091e-12	-2.60136e-09	-1.95061
9689614	chr19:9689614:G:A	8.9271e-99	-0.974371	-2.14169	3.70769e-14	-1.80681	-2.42989	7.36754e-13	-1.3729	-2.29685
9689623	chr19:9689623:C:T	2.01399e-98	-2.30246	-6.54159e-09	2.69576e-13	-2.25284	-6.54159e-09	2.51089e-12	-2.44361	-6.54159e-09
9689719	chr19:9689719:G:A	2.34416e-98	-2.60136e-09	-2.15065	3.46113e-13	-2.60136e-09	-2.00293	3.73171e-12	-2.60136e-09	-2.04738
9689948	chr19:9689948:T:G	4.4225e-98	-2.60136e-09	-1.51587	3.9822e-13	-2.60136e-09	-1.86269	4.96075e-12	-2.60136e-09	-1.76269
9690014	chr19:9690014:T:C	4.0961e-98	-0.14584	-1.4467	3.23187e-13	-0.871116	-1.20035	3.86947e-12	-0.694585	-1.31655
9690306	chr19:9690306:T:C	4.43541e-98	-1.51295	-6.54159e-09	4.80664e-13	-1.67452	-6.54159e-09	5.90288e-12	-1.58881	-6.54159e-09
9690667	chr19:9690667:T:C	1.69836e-98	-2.60136e-09	-2.47291	2.19807e-13	-2.60136e-09	-2.45694	2.53647e-12	-2.60136e-09	-2.43348
9690764	chr19:9690764:TCTCTC:T	4.42307e-99	-2.57104	-1.24729	5.28569e-14	-2.81537	-1.06673	4.53059e-13	-2.82256	-1.33342
9690992	chr19:9690992:T:C	3.62134e-98	-2.60136e-09	-1.71573	5.71602e-13	-2.60136e-09	-1.50125	4.93184e-12	-2.60136e-09	-1.76854
9691137	chr19:9691137:G:A	2.40746e-98	-2.60136e-09	-2.124	3.69078e-13	-2.60136e-09	-1.93868	3.96183e-12	-2.60136e-09	-1.98755
9691721	chr19:9691721:C:G	4.3773e-99	-2.54669	-1.28204	5.14411e-14	-2.80736	-1.1019	4.41952e-13	-2.81549	-1.36531
9691830	chr19:9691830:G:A	2.59769e-98	-2.60136e-09	-2.04795	2.98842e-13	-2.60136e-09	-2.14978	3.09931e-12	-2.60136e-09	-2.23307
9691877	chr19:9691877:A:G	2.40647e-98	-2.60136e-09	-2.12441	3.68983e-13	-2.60136e-09	-1.93894	3.96092e-12	-2.60136e-09	-1.98778
9692293	chr19:9692293:C:T	1.69751e-98	-2.60136e-09	-2.47341	2.17007e-13	-2.60136e-09	-2.46976	2.48096e-12	-2.60136e-09	-2.45561
9692405	chr19:9692405:G:A	4.37529e-99	-2.57251	-1.25668	5.2189e-14	-2.81555	-1.07927	4.47434e-13	-2.82333	-1.34515
9692591	chr19:9692591:T:C	2.40406e-98	0.348946	-2.47436	7.40397e-14	-1.08748	-2.45761	1.08175e-12	-0.823099	-2.46257
9692593	chr19:9692593:C:T	4.42516e-98	-2.60136e-09	-1.51527	4.02675e-13	-2.60136e-09	-1.85156	5.01405e-12	-2.60136e-09	-1.75201
9693046	chr19:9693046:G:A	1.45186e-97	-2.60136e-09	-0.327139	1.76064e-12	-2.60136e-09	-0.376262	2.44103e-11	-2.60136e-09	-0.169244
9693130	chr19:9693130:G:A	3.97371e-99	-2.82234	-1.10311	7.44838e-14	-2.81426	-0.724854	4.23067e-13	-2.83814	-1.38634
9693500	chr19:9693500:G:A	3.64094e-98	-2.60136e-09	-1.71033	4.75167e-13	-2.60136e-09	-1.68603	4.53051e-12	-2.60136e-09	-1.85342
9693770	chr19:9693770:C:T	2.60731e-98	-2.60136e-09	-2.04425	2.99788e-13	-2.60136e-09	-2.14662	3.10755e-12	-2.60136e-09	-2.23042
9693819	chr19:9693819:T:C	2.60731e-98	-2.60136e-09	-2.04425	2.99788e-13	-2.60136e-09	-2.14662	3.10755e-12	-2.60136e-09	-2.23042
9693863	chr19:9693863:C:T	1.63151e-98	-2.51306	-6.54159e-09	1.61674e-13	-2.76411	-6.54159e-09	2.09282e-12	-2.62574	-6.54159e-09
9693972	chr19:9693972:G:A	1.7055e-98	-2.60136e-09	-2.46872	2.17132e-13	-2.60136e-09	-2.46919	2.4958e-12	-2.60136e-09	-2.44964
9694002	chr19:9694002:G:A	3.946e-98	-0.244208	-1.38566	2.74035e-13	-0.948659	-1.28778	3.28064e-12	-0.761297	-1.41491
9694721	chr19:9694721:A:G	1.24059e-99	-2.66595	-2.42362	1.27481e-14	-2.83208	-2.47223	1.50504e-13	-2.83058	-2.42744
9694998	chr19:9694998:T:C	1.69932e-98	-2.60136e-09	-2.47234	2.16064e-13	-2.60136e-09	-2.47412	2.47172e-12	-2.60136e-09	-2.45934
9695016	chr19:9695016:G:A	3.95501e-99	-2.59279	-1.33739	4.84877e-14	-2.8218	-1.14658	4.18599e-13	-2.82899	-1.4061
9695226	chr19:9695226:A:T	2.75017e-98	0.402239	-2.39315	9.22354e-14	-1.18034	-2.14501	1.3152e-12	-0.6187	-2.47156
9695247	chr19:9695247:A:G	1.38245e-98	-2.67872	-6.54159e-09	1.85388e-13	-2.62724	-6.54159e-09	2.08955e-12	-2.6273	-6.54159e-09
9696303	chr19:9696303:C:T	5.20043e-98	-2.60136e-09	-1.35383	4.95244e-13	-2.60136e-09	-1.64464	7.44154e-12	-2.60136e-09	-1.35717
9696562	chr19:9696562:T:C	2.20025e-98	-2.60136e-09	-2.214	3.26432e-13	-2.60136e-09	-2.06147	3.43825e-12	-2.60136e-09	-2.12929
9696578	chr19:9696578:C:T	1.17809e-98	-0.666278	-2.1724	8.33182e-14	-1.281	-2.14602	8.58986e-13	-1.15792	-2.35834
9696967	chr19:9696967:T:C	3.02543e-98	0.385387	-2.28091	1.68515e-13	-0.49619	-2.22648	2.79718e-12	-0.176198	-2.15944
9697028	chr19:9697028:A:G	2.31451e-98	-2.60136e-09	-2.16337	3.55743e-13	-2.60136e-09	-1.97548	3.81973e-12	-2.60136e-09	-2.02407
9697468	chr19:9697468:C:T	5.45854e-98	-2.60136e-09	-1.30539	5.15263e-13	-2.60136e-09	-1.60502	7.78756e-12	-2.60136e-09	-1.31172
9698036	chr19:9698036:G:A	1.69619e-98	-2.60136e-09	-2.47419	2.16009e-13	-2.60136e-09	-2.47437	2.44231e-12	-2.60136e-09	-2.47131
9698210	chr19:9698210:A:G	4.25765e-98	0.673325	-2.22718	1.4249e-13	-1.0009	-1.88953	1.68029e-12	-0.518499	-2.32679
9698396	chr19:9698396:C:T	1.91044e-98	-2.60136e-09	-2.35524	2.29358e-13	-2.60136e-09	-2.41441	2.60936e-12	-2.60136e-09	-2.40515
9698414	chr19:9698414:A:C	3.5848e-98	-0.299556	-1.42632	2.49452e-13	-0.995559	-1.33487	2.98497e-12	-0.810885	-1.45978
9698475	chr19:9698475:T:G	2.31451e-98	-2.60136e-09	-2.16337	3.55743e-13	-2.60136e-09	-1.97548	3.81973e-12	-2.60136e-09	-2.02407
9698532	chr19:9698532:A:T	2.60976e-98	-2.60136e-09	-2.04331	3.00087e-13	-2.60136e-09	-2.14562	3.11212e-12	-2.60136e-09	-2.22895
9698591	chr19:9698591:A:T	2.66028e-98	0.449003	-2.47315	8.07411e-14	-1.01587	-2.44257	1.15884e-12	-0.746222	-2.47061
9698962	chr19:9698962:A:G	3.68789e-98	-0.270913	-1.4266	2.56283e-13	-0.968558	-1.33485	3.07052e-12	-0.782581	-1.45982
9699144	chr19:9699144:C:T	3.86168e-98	-0.225417	-1.42605	2.65257e-13	-0.932979	-1.33601	3.18258e-12	-0.745703	-1.46086
9699168	chr19:9699168:C:A	3.77367e-99	-2.61987	-1.35724	4.73472e-14	-2.82717	-1.16502	4.10368e-13	-2.83369	-1.42126
9699362	chr19:9699362:A:G	3.80472e-98	-0.184822	-1.48151	2.59819e-13	-0.898518	-1.39119	3.13206e-12	-0.709053	-1.51351
9699658	chr19:9699658:C:G	2.50704e-98	-2.60136e-09	-2.08347	3.94864e-13	-2.60136e-09	-1.87115	4.21654e-12	-2.60136e-09	-1.92524
9699706	chr19:9699706:G:T	2.36082e-98	-2.60136e-09	-2.14356	2.81083e-13	-2.60136e-09	-2.21104	3.24002e-12	-2.60136e-09	-2.18867
9700188	chr19:9700188:T:C	3.70224e-98	-0.211388	-1.48225	2.5369e-13	-0.920358	-1.39322	3.0572e-12	-0.731957	-1.51479
9700498	chr19:9700498:C:T	5.15785e-98	-2.60136e-09	-1.36205	4.92722e-13	-2.60136e-09	-1.64975	7.39664e-12	-2.60136e-09	-1.36322
9700895	chr19:9700895:G:A	2.48013e-99	-2.83814	-1.55871	5.81515e-14	-2.45459	-1.33205	4.34132e-13	-2.57923	-1.61943
9701052	chr19:9701052:C:T	4.43523e-99	-2.58608	-1.2295	5.37725e-14	-2.81952	-1.04541	4.60925e-13	-2.82649	-1.31229
9701180	chr19:9701180:C:T	3.53577e-98	-0.390109	-1.34953	2.522e-13	-1.0666	-1.25287	2.98906e-12	-0.888343	-1.38095
9701278	chr19:9701278:C:T	1.08465e-97	-0.61873	-6.54159e-09	7.57104e-13	-1.22019	-6.54159e-09	1.2007e-11	-0.878761	-6.54159e-09
9701325	chr19:9701325:A:G	3.87739e-98	-0.275567	-1.37184	2.70354e-13	-0.969568	-1.28039	3.22382e-12	-0.786968	-1.40672
9701455	chr19:9701455:C:T	1.25738e-97	-2.60136e-09	-0.470956	2.09594e-12	-2.60136e-09	-0.201934	2.70836e-11	-2.60136e-09	-0.0653245
9701512	chr19:9701512:G:A	7.25924e-99	-1.21473	-2.10816	5.3742e-14	-1.77424	-2.09126	6.46835e-13	-1.62995	-2.16997
9702045	chr19:9702045:A:G	4.09235e-98	-0.252677	-1.34078	2.81324e-13	-0.951658	-1.25853	3.45352e-12	-0.767033	-1.35782
9702193	chr19:9702193:C:A	2.60976e-98	-2.60136e-09	-2.04331	3.00087e-13	-2.60136e-09	-2.14562	3.11212e-12	-2.60136e-09	-2.22895
9702206	chr19:9702206:A:G	2.30313e-98	-2.60136e-09	-2.1683	2.51916e-13	-2.60136e-09	-2.3206	2.87969e-12	-2.60136e-09	-2.30657
9702439	chr19:9702439:C:G	3.61312e-98	-0.304295	-1.41371	2.53486e-13	-0.995504	-1.31888	3.01214e-12	-0.818131	-1.44347
9702465	chr19:9702465:T:C	1.41871e-99	-2.74605	-2.20936	1.4627e-14	-2.70841	-2.45842	2.06734e-13	-2.82345	-2.11712
9702466	chr19:9702466:G:A	1.71184e-98	-2.60136e-09	-2.465	2.19665e-13	-2.60136e-09	-2.45759	2.44177e-12	-2.60136e-09	-2.47153
9702953	chr19:9702953:A:G	3.00147e-98	-2.60136e-09	-1.90347	2.96147e-13	-2.60136e-09	-2.15884	4.04562e-12	-2.60136e-09	-1.96662
9703298	chr19:9703298:C:T	3.15535e-98	-0.225643	-1.62783	2.10029e-13	-0.926049	-1.5764	2.52104e-12	-0.745121	-1.69446
9703580	chr19:9703580:A:G	2.51941e-98	0.394862	-2.47341	7.71671e-14	-1.05857	-2.44515	1.11117e-12	-0.789174	-2.46966
9703720	chr19:9703720:A:G	3.08731e-98	-2.60136e-09	-1.87527	3.02399e-13	-2.60136e-09	-2.13794	4.15039e-12	-2.60136e-09	-1.94105
9704055	chr19:9704055:G:A	1.69947e-98	-2.60136e-09	-2.47225	2.16155e-13	-2.60136e-09	-2.4737	2.44467e-12	-2.60136e-09	-2.47034
9704296	chr19:9704296:T:A	1.80815e-98	-2.60136e-09	-2.41027	2.31193e-13	-2.60136e-09	-2.40644	2.47811e-12	-2.60136e-09	-2.45675
9704486	chr19:9704486:A:G	4.04905e-98	-0.230626	-1.37346	2.82497e-13	-0.929767	-1.27626	3.36742e-12	-0.747293	-1.40281
9705215	chr19:9705215:C:T	2.71085e-98	-2.60136e-09	-2.00531	3.82933e-13	-2.60136e-09	-1.90183	3.68015e-12	-2.60136e-09	-2.0613
9705847	chr19:9705847:G:A	1.6991e-98	-2.60136e-09	-2.47247	2.16545e-13	-2.60136e-09	-2.47189	2.48025e-12	-2.60136e-09	-2.45589
9706085	chr19:9706085:A:G	1.0076e-97	-2.60136e-09	-0.692413	1.20251e-12	-2.60136e-09	-0.757523	1.6349e-11	-2.60136e-09	-0.570085
9706118	chr19:9706118:T:A	1.85334e-98	-2.38559	-6.54159e-09	4.50508e-13	-1.73932	-6.54159e-09	4.24054e-12	-1.91956	-6.54159e-09
9706175	chr19:9706175:A:G	3.9847e-98	0.476128	-2.09624	2.22914e-13	-0.415732	-2.02718	3.79139e-12	-0.093124	-1.93839
9706220	chr19:9706220:T:C	4.48923e-98	-0.229981	-1.27091	3.14732e-13	-0.925319	-1.17265	3.73834e-12	-0.742177	-1.30343
9706261	chr19:9706261:C:T	1.64667e-98	-2.50382	-6.54159e-09	3.09108e-13	-2.116	-6.54159e-09	3.17841e-12	-2.20787	-6.54159e-09
9706339	chr19:9706339:A:T	1.17354e-98	-2.84255	-6.54159e-09	1.5129e-13	-2.8305	-6.54159e-09	1.71001e-12	-2.82775	-6.54159e-09
9706509	chr19:9706509:C:T	2.1493e-98	-2.60136e-09	-2.23743	3.1392e-13	-2.60136e-09	-2.10055	3.36942e-12	-2.60136e-09	-2.14951
9706563	chr19:9706563:G:A	2.30552e-98	-2.60136e-09	-2.16726	3.58523e-13	-2.60136e-09	-1.9677	3.84088e-12	-2.60136e-09	-2.01855
9706708	chr19:9706708:C:T	3.32542e-98	-2.60136e-09	-1.80098	3.91667e-13	-2.60136e-09	-1.87928	3.88409e-12	-2.60136e-09	-2.00736
9706763	chr19:9706763:C:T	1.87764e-98	-2.60136e-09	-2.37256	2.34227e-13	-2.60136e-09	-2.3934	2.4942e-12	-2.60136e-09	-2.45028
9707159	chr19:9707159:C:T	4.08698e-98	-0.272981	-1.32178	2.86098e-13	-0.963246	-1.23011	3.42259e-12	-0.774698	-1.35916
9707295	chr19:9707295:C:T	3.98731e-98	-0.262877	-1.35658	2.79517e-13	-0.958218	-1.25841	3.3219e-12	-0.777204	-1.38651
9707353	chr19:9707353:C:T	4.28685e-98	-0.250606	-1.29641	2.91317e-13	-0.952332	-1.22295	3.50118e-12	-0.765128	-1.34602
9707421	chr19:9707421:C:T	2.73247e-98	-2.60136e-09	-1.99737	3.86431e-13	-2.60136e-09	-1.89274	3.70854e-12	-2.60136e-09	-2.05361
9707617	chr19:9707617:A:T	2.01254e-98	-2.60136e-09	-2.30318	2.90043e-13	-2.60136e-09	-2.17966	3.39722e-12	-2.60136e-09	-2.14129
9707643	chr19:9707643:G:A	1.71717e-98	-2.60136e-09	-2.46189	2.16966e-13	-2.60136e-09	-2.46995	2.4642e-12	-2.60136e-09	-2.46238
9707762	chr19:9707762:G:C	1.26854e-98	-2.7647	-6.54159e-09	1.68493e-13	-2.7228	-6.54159e-09	1.82584e-12	-2.76221	-6.54159e-09
9707997	chr19:9707997:T:C	2.85928e-98	0.322676	-2.27468	1.61714e-13	-0.544536	-2.21933	2.66361e-12	-0.233263	-2.15131
9708013	chr19:9708013:G:T	3.76066e-98	-0.309484	-1.36849	2.65034e-13	-0.998124	-1.27171	3.14914e-12	-0.818233	-1.39889
9708030	chr19:9708030:G:A	2.20838e-98	-0.428984	-1.78133	1.63819e-13	-1.10269	-1.64824	2.00964e-12	-0.923674	-1.74262
9708175	chr19:9708175:A:G	4.13133e-99	-2.60479	-1.28177	5.03495e-14	-2.82525	-1.10545	4.3415e-13	-2.83138	-1.36724
9708189	chr19:9708189:C:A	2.05135e-98	-2.60136e-09	-2.28407	2.97447e-13	-2.60136e-09	-2.15446	3.23346e-12	-2.60136e-09	-2.1907
9708224	chr19:9708224:G:A	3.4001e-98	-2.60136e-09	-1.77877	4.003e-13	-2.60136e-09	-1.85748	3.9594e-12	-2.60136e-09	-1.98816
9708452	chr19:9708452:G:C	2.12092e-98	-2.60136e-09	-2.25072	2.69481e-13	-2.60136e-09	-2.2532	3.17937e-12	-2.60136e-09	-2.20757
9708531	chr19:9708531:C:T	3.37716e-98	-2.60136e-09	-1.78554	3.98315e-13	-2.60136e-09	-1.86245	3.94097e-12	-2.60136e-09	-1.99282
9708571	chr19:9708571:C:T	1.88166e-98	-2.60136e-09	-2.37042	2.18259e-13	-2.60136e-09	-2.46401	2.51673e-12	-2.60136e-09	-2.44129
9708878	chr19:9708878:C:A	3.70111e-98	0.431205	-2.12514	1.38708e-13	-1.17408	-1.74324	1.49302e-12	-0.710179	-2.25327
9708897	chr19:9708897:A:T	1.23401e-98	-2.79231	-6.54159e-09	1.78079e-13	-2.66747	-6.54159e-09	2.01775e-12	-2.66227	-6.54159e-09
9708980	chr19:9708980:A:T	4.83518e-98	-2.60136e-09	-1.42665	6.08365e-13	-2.60136e-09	-1.43892	6.13666e-12	-2.60136e-09	-1.54997
9709121	chr19:9709121:G:A	1.69962e-98	-2.60136e-09	-2.47217	2.17789e-13	-2.60136e-09	-2.46617	2.43481e-12	-2.60136e-09	-2.47438
9709518	chr19:9709518:A:C	3.64812e-98	-0.374893	-1.33347	2.5982e-13	-1.05591	-1.23379	3.08031e-12	-0.877499	-1.36172
9709920	chr19:9709920:G:A	3.85198e-98	0.538295	-2.19228	1.17692e-13	-0.902119	-2.17951	1.3996e-12	-0.710334	-2.31773
9710091	chr19:9710091:C:T	4.8368e-98	0.603936	-2.03026	1.51645e-13	-0.864257	-1.96389	1.71417e-12	-0.663952	-2.16137
9710345	chr19:9710345:A:G	1.73405e-98	-2.60136e-09	-2.45211	2.19904e-13	-2.60136e-09	-2.4565	2.50927e-12	-2.60136e-09	-2.44426
9710392	chr19:9710392:C:T	4.88781e-98	0.62049	-2.03632	1.52075e-13	-0.854108	-1.97121	1.72406e-12	-0.652547	-2.16702
9710523	chr19:9710523:T:TA	4.79053e-98	-2.60136e-09	-1.43593	4.54534e-13	-2.60136e-09	-1.73042	6.72474e-12	-2.60136e-09	-1.45846
9710578	chr19:9710578:G:A	1.62721e-97	-2.60136e-09	-0.213117	1.97099e-12	-2.60136e-09	-0.263404	2.74776e-11	-2.60136e-09	-0.0508794
9710599	chr19:9710599:T:G	2.41766e-98	-2.60136e-09	-2.11977	3.63041e-13	-2.60136e-09	-1.95518	4.40415e-12	-2.60136e-09	-1.8817
9710916	chr19:9710916:T:C	4.79501e-98	0.600305	-2.0353	1.5057e-13	-0.865144	-1.97012	1.70052e-12	-0.667145	-2.16617
9711062	chr19:9711062:T:A	4.86657e-98	0.571822	-1.992	1.54465e-13	-0.889531	-1.9202	1.72893e-12	-0.689417	-2.12733
9711159	chr19:9711159:C:T	1.18793e-98	-2.83036	-6.54159e-09	1.71822e-13	-2.70323	-6.54159e-09	1.92153e-12	-2.71113	-6.54159e-09
9711199	chr19:9711199:C:T	4.90554e-98	0.634653	-2.04686	1.50972e-13	-0.850837	-1.98176	1.71522e-12	-0.649421	-2.17529
9711358	chr19:9711358:T:C	2.52353e-98	0.213512	-2.29043	8.77124e-14	-1.11187	-2.26376	1.02498e-12	-1.00155	-2.33802
9711359	chr19:9711359:G:A	3.08237e-98	-0.286722	-1.59015	2.13292e-13	-0.946755	-1.54027	2.46254e-12	-0.795161	-1.6679
9711557	chr19:9711557:G:C	2.01254e-98	-2.60136e-09	-2.30318	2.90043e-13	-2.60136e-09	-2.17966	3.39722e-12	-2.60136e-09	-2.14129
9711811	chr19:9711811:C:T	2.60129e-98	-2.60136e-09	-2.04657	2.99841e-13	-2.60136e-09	-2.14644	3.10928e-12	-2.60136e-09	-2.22986
9712006	chr19:9712006:A:G	2.01254e-98	-2.60136e-09	-2.30318	2.90043e-13	-2.60136e-09	-2.17966	3.39722e-12	-2.60136e-09	-2.14129
9712057	chr19:9712057:A:G	2.07236e-98	-2.60136e-09	-2.27388	2.3664e-13	-2.60136e-09	-2.38315	2.90138e-12	-2.60136e-09	-2.29906
9712351	chr19:9712351:T:A	1.25696e-98	-2.77388	-6.54159e-09	1.60082e-13	-2.774	-6.54159e-09	1.78964e-12	-2.78224	-6.54159e-09
9712428	chr19:9712428:C:A	4.71913e-98	0.584665	-2.03561	1.48528e-13	-0.878463	-1.97046	1.68118e-12	-0.67832	-2.16643
9712441	chr19:9712441:G:A	1.70143e-98	-2.60136e-09	-2.47111	2.17507e-13	-2.60136e-09	-2.46746	2.43497e-12	-2.60136e-09	-2.47432
9712447	chr19:9712447:A:G	5.01972e-98	0.647659	-2.03686	1.55243e-13	-0.832913	-1.97179	1.76265e-12	-0.629956	-2.16748
9712460	chr19:9712460:T:C	4.78472e-98	0.584817	-2.02196	1.5038e-13	-0.880691	-1.95583	1.69649e-12	-0.680709	-2.15498
9712572	chr19:9712572:G:A	5.08663e-98	0.663346	-2.0393	1.5767e-13	-0.817855	-1.97133	1.78955e-12	-0.615151	-2.16714
9712813	chr19:9712813:T:G	4.42613e-99	-2.6084	-1.20923	5.43912e-14	-2.82651	-1.02698	4.65827e-13	-2.83255	-1.29564
9713497	chr19:9713497:T:C	4.91301e-98	0.609792	-2.02048	1.53733e-13	-0.86127	-1.95321	1.73495e-12	-0.660262	-2.15301
9713720	chr19:9713720:T:C	1.70401e-98	-2.60136e-09	-2.46959	2.16997e-13	-2.60136e-09	-2.46981	2.43612e-12	-2.60136e-09	-2.47384
9713767	chr19:9713767:G:T	9.17582e-98	-2.60136e-09	-0.786	1.1044e-12	-2.60136e-09	-0.842637	1.4935e-11	-2.60136e-09	-0.660543
9713805	chr19:9713805:C:T	1.69773e-98	-2.60136e-09	-2.47328	2.16953e-13	-2.60136e-09	-2.47001	2.47969e-12	-2.60136e-09	-2.45612
9713846	chr19:9713846:G:A	4.26685e-98	-0.247421	-1.30428	2.98221e-13	-0.941092	-1.21077	3.5466e-12	-0.75788	-1.34038
9714045	chr19:9714045:G:C	3.3394e-98	-2.60136e-09	-1.79678	3.71851e-13	-2.60136e-09	-1.9312	4.57579e-12	-2.60136e-09	-1.84347
9714575	chr19:9714575:A:G	4.99211e-98	0.625195	-2.01991	1.55619e-13	-0.849686	-1.9526	1.7565e-12	-0.648396	-2.15253
9714719	chr19:9714719:G:T	6.5822e-98	-2.60136e-09	-1.1182	6.95148e-13	-2.60136e-09	-1.30557	6.56698e-12	-2.60136e-09	-1.4822
9714799	chr19:9714799:A:G	2.75927e-98	-2.60136e-09	-1.9876	3.90116e-13	-2.60136e-09	-1.88325	3.74271e-12	-2.60136e-09	-2.04444
9714946	chr19:9714946:T:C	2.38206e-98	-2.60136e-09	-2.13461	3.68991e-13	-2.60136e-09	-1.93892	3.95375e-12	-2.60136e-09	-1.98959
9714998	chr19:9714998:G:A	3.25339e-98	-2.60136e-09	-1.82287	4.3543e-13	-2.60136e-09	-1.77336	5.43328e-12	-2.60136e-09	-1.67171
9715110	chr19:9715110:A:G	4.77137e-98	0.60165	-2.04159	1.49652e-13	-0.868603	-1.97278	1.69958e-12	-0.665519	-2.16835
9715195	chr19:9715195:A:G	4.72929e-98	0.566914	-2.01571	1.49724e-13	-0.893675	-1.94722	1.68197e-12	-0.695868	-2.14842
9715349	chr19:9715349:T:A	5.2939e-98	0.67855	-2.01457	1.6279e-13	-0.810358	-1.94687	1.84099e-12	-0.605914	-2.14803
9715587	chr19:9715587:T:C	4.94021e-98	0.615801	-2.02097	1.54495e-13	-0.855803	-1.95373	1.74407e-12	-0.654607	-2.15342
9715686	chr19:9715686:C:T	5.42075e-98	0.682492	-1.99483	1.6566e-13	-0.805547	-1.93421	1.87709e-12	-0.59763	-2.1369
9715691	chr19:9715691:C:T	4.66466e-98	0.520801	-1.98336	1.47458e-13	-0.93292	-1.92323	1.65582e-12	-0.731164	-2.12879
9715698	chr19:9715698:T:G	2.91612e-98	-2.60136e-09	-1.93232	4.13231e-13	-2.60136e-09	-1.82569	4.22486e-12	-2.60136e-09	-1.92326
9715796	chr19:9715796:A:G	2.85186e-98	-2.60136e-09	-1.9546	3.38748e-13	-2.60136e-09	-2.02444	3.41617e-12	-2.60136e-09	-2.13573
9716104	chr19:9716104:T:C	4.19645e-99	-2.64025	-1.23067	5.27214e-14	-2.83442	-1.05025	4.51896e-13	-2.8385	-1.32005
9716639	chr19:9716639:C:T	4.89207e-98	0.628924	-2.04388	1.51557e-13	-0.84615	-1.98258	1.72303e-12	-0.644394	-2.17577
9716860	chr19:9716860:CAG:C	1.23024e-98	-2.79536	-6.54159e-09	1.63003e-13	-2.75593	-6.54159e-09	1.73776e-12	-2.81165	-6.54159e-09
9717055	chr19:9717055:A:T	2.59394e-98	-2.60136e-09	-2.04939	3.91845e-13	-2.60136e-09	-1.87883	4.77493e-12	-2.60136e-09	-1.80087
9717131	chr19:9717131:G:A	4.37703e-98	0.532843	-2.05905	1.38805e-13	-0.91875	-1.99788	1.57584e-12	-0.72148	-2.18798
9717133	chr19:9717133:C:T	2.5721e-98	0.196214	-2.25406	8.98237e-14	-1.13502	-2.21682	1.0753e-12	-0.948481	-2.34317
9717257	chr19:9717257:C:T	2.37462e-98	-2.60136e-09	-2.13773	2.3935e-13	-2.60136e-09	-2.37177	2.82479e-12	-2.60136e-09	-2.32582
9717381	chr19:9717381:G:A	1.69598e-98	-2.60136e-09	-2.47431	2.25882e-13	-2.60136e-09	-2.42968	2.48028e-12	-2.60136e-09	-2.45588
9717420	chr19:9717420:A:G	5.24891e-98	0.672926	-2.01748	1.61856e-13	-0.812989	-1.94999	1.82867e-12	-0.610174	-2.15049
9717579	chr19:9717579:C:T	3.69298e-99	-2.63851	-1.36022	4.58957e-14	-2.834	-1.18932	4.00044e-13	-2.83825	-1.44218
9717583	chr19:9717583:A:G	4.46284e-98	0.540206	-2.04699	1.42673e-13	-0.913404	-1.97573	1.61392e-12	-0.715386	-2.1702
9717858	chr19:9717858:G:A	1.49516e-97	-2.60136e-09	-0.297756	1.67006e-12	-2.60136e-09	-0.42908	2.34481e-11	-2.60136e-09	-0.209459
9717912	chr19:9717912:A:G	1.9832e-98	-2.31786	-6.54159e-09	2.58328e-13	-2.29546	-6.54159e-09	3.48784e-12	-2.11497	-6.54159e-09
9718115	chr19:9718115:G:A	1.70354e-98	-2.60136e-09	-2.46986	2.16976e-13	-2.60136e-09	-2.46991	2.43622e-12	-2.60136e-09	-2.4738
9718262	chr19:9718262:G:A	1.29769e-96	-2.60136e-09	1.86318	2.15693e-11	-2.60136e-09	2.12933	2.14194e-10	-2.60136e-09	2.00263
9718350	chr19:9718350:G:A	4.60488e-98	-0.169758	-1.3057	3.18062e-13	-0.875283	-1.21216	3.79846e-12	-0.688124	-1.34153
9718379	chr19:9718379:A:T	5.09413e-98	0.645549	-2.02003	1.57608e-13	-0.836847	-1.95273	1.78285e-12	-0.633403	-2.15264
9718627	chr19:9718627:A:G	4.91414e-98	0.603987	-2.01444	1.54372e-13	-0.863584	-1.94674	1.73808e-12	-0.663543	-2.14793
9718638	chr19:9718638:C:T	1.95485e-98	-2.33226	-6.54159e-09	2.61419e-13	-2.28357	-6.54159e-09	2.44829e-12	-2.46886	-6.54159e-09
9718650	chr19:9718650:C:T	2.1217e-98	-2.60136e-09	-2.25035	2.56487e-13	-2.60136e-09	-2.30261	2.94573e-12	-2.60136e-09	-2.28389
9718742	chr19:9718742:C:T	4.48346e-98	0.525175	-2.02735	1.43227e-13	-0.924663	-1.9606	1.61223e-12	-0.727722	-2.15891
9718869	chr19:9718869:TAC:T	4.75922e-99	-2.51544	-1.22964	5.59785e-14	-2.8139	-1.01082	4.27777e-13	-2.76505	-1.44835
9718901	chr19:9718901:TGTGTGTG:T	1.23571e-98	-2.79093	-6.54159e-09	1.52286e-13	-2.82393	-6.54159e-09	1.68774e-12	-2.84086	-6.54159e-09
9719176	chr19:9719176:A:T	5.04179e-98	0.61158	-1.99639	1.57967e-13	-0.859853	-1.92745	1.77343e-12	-0.658832	-2.1325
9719289	chr19:9719289:AC:A	1.69668e-98	-2.60136e-09	-2.4739	2.16101e-13	-2.60136e-09	-2.47395	2.44523e-12	-2.60136e-09	-2.47011
9719395	chr19:9719395:G:C	4.94678e-98	0.590892	-1.99473	1.56875e-13	-0.874314	-1.91993	1.75622e-12	-0.674536	-2.12655
9719399	chr19:9719399:G:T	4.85205e-98	0.572786	-1.99596	1.54589e-13	-0.887674	-1.92125	1.72969e-12	-0.688712	-2.1276
9719596	chr19:9719596:A:G	4.85523e-98	-2.60136e-09	-1.42252	4.61806e-13	-2.60136e-09	-1.71455	6.85708e-12	-2.60136e-09	-1.43897
9719811	chr19:9719811:G:A	5.35135e-98	0.727334	-2.05256	1.62954e-13	-0.780113	-1.97611	1.85725e-12	-0.573281	-2.17187
9719871	chr19:9719871:G:C	5.2874e-98	0.669551	-2.0068	1.63824e-13	-0.81797	-1.93293	1.84495e-12	-0.615003	-2.13679
9719959	chr19:9719959:T:C	5.29359e-98	0.687832	-2.02391	1.6376e-13	-0.800108	-1.95118	1.84771e-12	-0.599115	-2.15119
9720028	chr19:9720028:G:A	2.67072e-98	-2.60136e-09	-2.02022	3.75956e-13	-2.60136e-09	-1.92022	3.62686e-12	-2.60136e-09	-2.07588
9720049	chr19:9720049:C:T	5.05082e-98	0.622344	-2.00537	1.58985e-13	-0.849669	-1.93121	1.78695e-12	-0.648286	-2.13545
9720119	chr19:9720119:C:T	4.0599e-99	-2.60669	-1.29731	4.96047e-14	-2.82621	-1.1194	4.28335e-13	-2.83216	-1.37994
9720188	chr19:9720188:T:A	5.53066e-98	0.719383	-2.01165	1.69493e-13	-0.780689	-1.93619	1.91034e-12	-0.577362	-2.13961
9720299	chr19:9720299:C:T	5.98245e-98	0.736084	-1.94983	1.81153e-13	-0.769634	-1.88072	2.02809e-12	-0.562963	-2.09419
9720317	chr19:9720317:A:G	2.19027e-98	-2.60136e-09	-2.21855	3.32802e-13	-2.60136e-09	-2.04215	3.58326e-12	-2.60136e-09	-2.08798
9720872	chr19:9720872:C:T	1.7926e-98	-2.60136e-09	-2.4189	2.25622e-13	-2.60136e-09	-2.43083	2.59358e-12	-2.60136e-09	-2.41121
9720994	chr19:9720994:C:T	1.62721e-97	-2.60136e-09	-0.213117	1.97099e-12	-2.60136e-09	-0.263404	2.74776e-11	-2.60136e-09	-0.0508794
9721048	chr19:9721048:TC:T	2.0387e-98	-2.60136e-09	-2.29026	2.95995e-13	-2.60136e-09	-2.15935	3.47461e-12	-2.60136e-09	-2.11877
9721089	chr19:9721089:G:A	3.98923e-98	-0.287188	-1.33179	2.74884e-13	-0.984091	-1.24925	3.27666e-12	-0.800078	-1.37735
9721114	chr19:9721114:G:T	4.83094e-98	0.572842	-2.00037	1.5268e-13	-0.891158	-1.93019	1.71984e-12	-0.687959	-2.13406
9721139	chr19:9721139:AT:A	3.78075e-98	-0.294569	-1.37808	2.60764e-13	-0.991937	-1.29414	3.11128e-12	-0.809589	-1.41963
9721236	chr19:9721236:A:G	4.67662e-98	0.55175	-2.01175	1.48446e-13	-0.90928	-1.94019	1.67438e-12	-0.706602	-2.14221
9721346	chr19:9721346:T:C	2.81255e-98	-2.60136e-09	-1.96848	3.98933e-13	-2.60136e-09	-1.8609	3.81063e-12	-2.60136e-09	-2.02646
9721424	chr19:9721424:A:G	2.55182e-98	-2.60136e-09	-2.06576	3.35495e-13	-2.60136e-09	-2.03409	3.58672e-12	-2.60136e-09	-2.08701
9721686	chr19:9721686:T:C	5.05186e-98	0.646824	-2.02964	1.56024e-13	-0.839381	-1.9603	1.77384e-12	-0.633184	-2.15792
9721912	chr19:9721912:G:A	2.61645e-98	-2.60136e-09	-2.04075	3.44423e-13	-2.60136e-09	-2.00782	3.67653e-12	-2.60136e-09	-2.06228
9722192	chr19:9722192:G:A	3.87864e-98	0.757779	-2.40487	6.00703e-12	3.15768	-2.30669	2.2997e-11	2.09265	-2.32154
9722296	chr19:9722296:C:G	1.69726e-98	-2.60136e-09	-2.47356	2.18528e-13	-2.60136e-09	-2.46278	2.43543e-12	-2.60136e-09	-2.47413
9722376	chr19:9722376:C:T	9.90151e-98	-2.60136e-09	-0.709885	1.23614e-12	-2.60136e-09	-0.729947	1.68209e-11	-2.60136e-09	-0.54163
9722399	chr19:9722399:A:G	2.51619e-98	-0.110643	-1.96918	1.59268e-13	-0.855088	-1.92402	2.05781e-12	-0.666749	-1.97586
9722450	chr19:9722450:G:A	1.69596e-98	-2.60136e-09	-2.47433	2.19838e-13	-2.60136e-09	-2.4568	2.43875e-12	-2.60136e-09	-2.47277
9722801	chr19:9722801:T:C	6.28082e-99	-2.32247	-1.14519	6.30209e-14	-2.73053	-0.975701	4.73585e-13	-2.71282	-1.39885
9722854	chr19:9722854:A:G	4.15835e-99	-2.64733	-1.23271	5.28614e-14	-2.83511	-1.04691	4.55184e-13	-2.83907	-1.31224
9722948	chr19:9722948:C:T	1.79243e-98	-2.60136e-09	-2.419	2.25612e-13	-2.60136e-09	-2.43087	2.59343e-12	-2.60136e-09	-2.41127
9722956	chr19:9722956:G:A	1.79243e-98	-2.60136e-09	-2.419	2.25612e-13	-2.60136e-09	-2.43087	2.59343e-12	-2.60136e-09	-2.41127
9723324	chr19:9723324:C:T	3.64303e-98	-2.60136e-09	-1.70976	4.26522e-13	-2.60136e-09	-1.79403	4.18086e-12	-2.60136e-09	-1.93373
9723411	chr19:9723411:T:C	4.30121e-98	-0.315555	-1.22812	3.04536e-13	-1.00811	-1.1228	3.58965e-12	-0.827474	-1.25872
9723773	chr19:9723773:C:G	1.19958e-98	-2.8206	-6.54159e-09	1.49542e-13	-2.84212	-6.54159e-09	1.6861e-12	-2.84183	-6.54159e-09
9723854	chr19:9723854:C:A	1.87849e-98	-2.60136e-09	-2.3721	2.2519e-13	-2.60136e-09	-2.43275	2.64784e-12	-2.60136e-09	-2.39051
9723903	chr19:9723903:G:C	1.81723e-98	-2.60136e-09	-2.40526	2.21797e-13	-2.60136e-09	-2.44793	2.51578e-12	-2.60136e-09	-2.44167
9723959	chr19:9723959:C:A	3.48172e-98	-2.60136e-09	-1.75505	3.00537e-13	-2.60136e-09	-2.14412	3.5523e-12	-2.60136e-09	-2.09665
9724134	chr19:9724134:T:C	2.60833e-98	-2.60136e-09	-2.04386	3.43361e-13	-2.60136e-09	-2.01091	3.66581e-12	-2.60136e-09	-2.0652
9724207	chr19:9724207:G:GT	2.55948e-98	-2.60136e-09	-2.06277	4.0525e-13	-2.60136e-09	-1.84519	4.32106e-12	-2.60136e-09	-1.90075
9724291	chr19:9724291:G:C	1.98232e-98	-2.60136e-09	-2.31831	2.57688e-13	-2.60136e-09	-2.29794	2.65278e-12	-2.60136e-09	-2.38864
9724429	chr19:9724429:T:C	8.19227e-98	-2.60136e-09	-0.899381	1.30036e-12	-2.60136e-09	-0.679299	1.65955e-11	-2.60136e-09	-0.555121
9724640	chr19:9724640:T:G	1.21822e-98	-2.80518	-6.54159e-09	1.64077e-13	-2.74936	-6.54159e-09	1.81051e-12	-2.77064	-6.54159e-09
9724751	chr19:9724751:G:A	2.55948e-98	-2.60136e-09	-2.06277	4.0525e-13	-2.60136e-09	-1.84519	4.32106e-12	-2.60136e-09	-1.90075
9724785	chr19:9724785:C:T	3.54922e-98	-2.60136e-09	-1.73584	4.17085e-13	-2.60136e-09	-1.8164	4.09739e-12	-2.60136e-09	-1.9539
9724955	chr19:9724955:A:T	1.18815e-98	-2.83018	-6.54159e-09	1.7293e-13	-2.6968	-6.54159e-09	1.92942e-12	-2.70703	-6.54159e-09
9725455	chr19:9725455:G:A	3.97436e-98	-0.261507	-1.3612	3.10077e-13	-0.968849	-1.14402	3.69797e-12	-0.792576	-1.26389
9725645	chr19:9725645:G:A	1.69744e-98	-2.60136e-09	-2.47345	2.18616e-13	-2.60136e-09	-2.46238	2.43553e-12	-2.60136e-09	-2.47409
9725786	chr19:9725786:T:C	4.93547e-98	0.637341	-2.04347	1.5198e-13	-0.847434	-1.97851	1.73454e-12	-0.641291	-2.17222
9725799	chr19:9725799:G:C	4.37112e-98	-0.299432	-1.22812	3.07759e-13	-0.997581	-1.1228	3.63548e-12	-0.814785	-1.25872
9725973	chr19:9725973:A:G	1.69726e-98	-2.60136e-09	-2.47356	2.18528e-13	-2.60136e-09	-2.46278	2.43543e-12	-2.60136e-09	-2.47413
9726237	chr19:9726237:C:T	1.7027e-98	-2.60136e-09	-2.47036	2.17077e-13	-2.60136e-09	-2.46944	2.43592e-12	-2.60136e-09	-2.47393
9726238	chr19:9726238:G:A	2.50788e-98	-2.08314	-6.54159e-09	3.19366e-13	-2.08336	-6.54159e-09	3.67037e-12	-2.06396	-6.54159e-09
9726883	chr19:9726883:C:T	2.59723e-98	-2.60136e-09	-2.04813	3.56375e-13	-2.60136e-09	-1.97371	3.46167e-12	-2.60136e-09	-2.1225
9727057	chr19:9727057:T:C	4.15378e-98	-0.367251	-1.2113	2.93937e-13	-1.05184	-1.11449	3.47819e-12	-0.868509	-1.24923
9727228	chr19:9727228:G:A	4.08433e-98	-2.60136e-09	-1.59542	3.9864e-13	-2.60136e-09	-1.86163	4.93886e-12	-2.60136e-09	-1.76712
9727241	chr19:9727241:A:C	1.75124e-98	-2.60136e-09	-2.44225	2.24862e-13	-2.60136e-09	-2.43421	2.62031e-12	-2.60136e-09	-2.40096
9727879	chr19:9727879:G:C	1.57738e-98	-2.54681	-6.54159e-09	2.80841e-13	-2.2119	-6.54159e-09	2.95408e-12	-2.28106	-6.54159e-09
9727934	chr19:9727934:A:G	5.57052e-98	0.499208	-1.78429	2.47473e-13	-1.12586	-1.21253	2.16095e-12	-0.620039	-1.97366
9728410	chr19:9728410:C:T	1.72943e-98	-2.60136e-09	-2.45478	2.19138e-13	-2.60136e-09	-2.45999	2.453e-12	-2.60136e-09	-2.46694
9728504	chr19:9728504:C:T	6.18477e-98	-2.60136e-09	-1.18048	5.22337e-13	-2.60136e-09	-1.59138	6.43259e-12	-2.60136e-09	-1.50287
9729020	chr19:9729020:G:A	7.43243e-98	-2.60136e-09	-0.996719	1.19435e-12	-2.60136e-09	-0.764334	1.5214e-11	-2.60136e-09	-0.642035
9729190	chr19:9729190:T:C	2.61645e-98	-2.60136e-09	-2.04075	3.44423e-13	-2.60136e-09	-2.00782	3.67653e-12	-2.60136e-09	-2.06228
9729480	chr19:9729480:C:T	2.79333e-98	-2.60136e-09	-1.97534	3.95804e-13	-2.60136e-09	-1.86877	3.78524e-12	-2.60136e-09	-2.03314
9729751	chr19:9729751:G:A	2.61645e-98	-2.60136e-09	-2.04075	3.44423e-13	-2.60136e-09	-2.00782	3.67653e-12	-2.60136e-09	-2.06228
9729767	chr19:9729767:A:C	1.8661e-98	-2.60136e-09	-2.37872	2.38347e-13	-2.60136e-09	-2.37597	2.52115e-12	-2.60136e-09	-2.43954
9730008	chr19:9730008:G:A	3.64976e-98	0.451054	-2.15897	1.3266e-13	-1.16912	-1.79279	1.48326e-12	-0.690202	-2.27981
9730160	chr19:9730160:A:T	3.83379e-98	-1.65872	-6.54159e-09	7.42082e-13	-1.24023	-6.54159e-09	7.59064e-12	-1.33734	-6.54159e-09
9730232	chr19:9730232:G:A	4.34121e-99	-2.63069	-1.20632	5.50421e-14	-2.83147	-1.01012	4.71637e-13	-2.8363	-1.2795
9730336	chr19:9730336:G:C	3.68983e-98	0.467488	-2.16448	1.33426e-13	-1.15524	-1.8009	1.5007e-12	-0.674188	-2.28413
9731199	chr19:9731199:G:A	2.1688e-98	-0.730064	-1.49833	1.72588e-13	-1.36243	-1.33635	2.01933e-12	-1.19388	-1.46761
9731889	chr19:9731889:G:A	3.31024e-98	0.134019	-1.93957	2.14235e-13	-0.707906	-1.77471	2.19437e-12	-0.624775	-1.95358
9732483	chr19:9732483:A:G	2.83214e-99	-2.61429	-1.64983	3.5879e-14	-2.82985	-1.43969	3.17859e-13	-2.8348	-1.6756
9733085	chr19:9733085:T:C	6.6736e-98	-2.60136e-09	-1.10441	5.75055e-13	-2.60136e-09	-1.49523	8.85303e-12	-2.60136e-09	-1.18349
9733277	chr19:9733277:A:T	1.79277e-98	-0.420254	-1.99856	1.23008e-13	-1.10608	-1.93136	1.53167e-12	-0.927731	-2.01016
9733506	chr19:9733506:G:A	2.56122e-98	-2.60136e-09	-2.06209	4.05646e-13	-2.60136e-09	-1.84421	4.32503e-12	-2.60136e-09	-1.89983
9733653	chr19:9733653:G:A	2.31502e-98	-2.60136e-09	-2.16315	2.51634e-13	-2.60136e-09	-2.32172	2.87841e-12	-2.60136e-09	-2.30701
9734043	chr19:9734043:G:T	2.96467e-98	-0.153552	-1.76225	2.04276e-13	-0.896961	-1.63326	2.58848e-12	-0.695965	-1.71722
9734595	chr19:9734595:G:A	1.85775e-98	-2.60136e-09	-2.38321	2.24263e-13	-2.60136e-09	-2.43688	2.5461e-12	-2.60136e-09	-2.42969
9734693	chr19:9734693:C:T	7.17658e-98	-2.60136e-09	-1.03175	9.73996e-13	-2.60136e-09	-0.968286	1.21951e-11	-2.60136e-09	-0.863214
9734748	chr19:9734748:ACT:A	1.37645e-98	-2.68307	-6.54159e-09	3.4796e-13	-1.99761	-6.54159e-09	4.04091e-12	-1.96778	-6.54159e-09
9734935	chr19:9734935:T:A	2.04294e-98	-2.60136e-09	-2.28818	2.971e-13	-2.60136e-09	-2.15563	3.48786e-12	-2.60136e-09	-2.11496
9734995	chr19:9734995:G:C	8.14706e-98	-2.60136e-09	-0.904915	1.31061e-12	-2.60136e-09	-0.671442	1.21578e-11	-2.60136e-09	-0.866277
9735425	chr19:9735425:T:C	1.30113e-98	-2.73934	-6.54159e-09	2.79508e-13	-2.21666	-6.54159e-09	3.3374e-12	-2.15906	-6.54159e-09
9735432	chr19:9735432:A:C	1.69639e-98	-2.60136e-09	-2.47407	2.18238e-13	-2.60136e-09	-2.46411	2.4399e-12	-2.60136e-09	-2.4723
9735533	chr19:9735533:C:T	2.09318e-98	-0.439065	-1.82482	1.50365e-13	-1.11933	-1.71729	1.86118e-12	-0.939476	-1.80356
9735541	chr19:9735541:G:A	1.44157e-97	-2.60136e-09	-0.334252	1.02429e-12	-2.60136e-09	-0.917934	1.55623e-11	-2.60136e-09	-0.619403
9735550	chr19:9735550:G:A	6.62003e-98	-2.60136e-09	-1.11247	5.70144e-13	-2.60136e-09	-1.5038	8.76827e-12	-2.60136e-09	-1.19311
9735748	chr19:9735748:G:A	1.21898e-98	-2.80455	-6.54159e-09	1.49594e-13	-2.84177	-6.54159e-09	1.68471e-12	-2.84266	-6.54159e-09
9735922	chr19:9735922:C:T	1.36679e-98	-2.69011	-6.54159e-09	2.26632e-13	-2.42636	-6.54159e-09	2.44493e-12	-2.47023	-6.54159e-09
9735954	chr19:9735954:C:T	3.9516e-98	0.385422	-2.01387	1.32538e-13	-1.03082	-1.932	1.48621e-12	-0.833495	-2.13453
9735971	chr19:9735971:C:G	1.19633e-98	-2.82331	-6.54159e-09	1.7645e-13	-2.67666	-6.54159e-09	1.92964e-12	-2.70692	-6.54159e-09
9736094	chr19:9736094:G:A	1.69737e-98	-2.60136e-09	-2.47349	2.16483e-13	-2.60136e-09	-2.47218	2.43851e-12	-2.60136e-09	-2.47286
9736371	chr19:9736371:G:A	1.19067e-98	-0.736071	-2.09198	4.56585e-14	-1.62402	-2.40449	9.78327e-13	-1.14317	-2.24299
9736377	chr19:9736377:C:T	3.07946e-98	-2.60136e-09	-1.87782	4.41723e-13	-2.60136e-09	-1.75901	4.16168e-12	-2.60136e-09	-1.93833
9736378	chr19:9736378:A:G	1.45762e-97	-2.60136e-09	-0.323185	1.02802e-12	-2.60136e-09	-0.914308	1.5617e-11	-2.60136e-09	-0.615893
9737183	chr19:9737183:C:T	2.02886e-98	-2.60136e-09	-2.2951	2.44802e-13	-2.60136e-09	-2.34924	2.62169e-12	-2.60136e-09	-2.40043
9737516	chr19:9737516:G:A	3.99344e-98	-2.60136e-09	-1.61792	3.43617e-13	-2.60136e-09	-2.01017	4.3539e-12	-2.60136e-09	-1.89318
9737814	chr19:9737814:A:G	1.94313e-98	-2.60136e-09	-2.33827	2.51157e-13	-2.60136e-09	-2.32361	2.72589e-12	-2.60136e-09	-2.36146
9738133	chr19:9738133:G:C	1.75061e-98	-0.467389	-1.97522	1.22002e-13	-1.1473	-1.89836	1.50885e-12	-0.972825	-1.98008
9738297	chr19:9738297:C:T	4.44697e-98	-2.60136e-09	-1.51035	6.08327e-13	-2.60136e-09	-1.43898	6.31527e-12	-2.60136e-09	-1.52128
9738668	chr19:9738668:G:A	1.9416e-98	-2.60136e-09	-2.33906	2.47454e-13	-2.60136e-09	-2.33847	2.86439e-12	-2.60136e-09	-2.3119
9738853	chr19:9738853:A:G	1.6964e-98	-2.60136e-09	-2.47406	2.17723e-13	-2.60136e-09	-2.46647	2.49486e-12	-2.60136e-09	-2.45002
9738959	chr19:9738959:T:C	1.69685e-98	-2.60136e-09	-2.4738	2.16022e-13	-2.60136e-09	-2.47431	2.44853e-12	-2.60136e-09	-2.46876
9739103	chr19:9739103:A:G	2.64164e-98	-0.334643	-1.69653	1.90235e-13	-1.02972	-1.57171	2.33749e-12	-0.847971	-1.6672
9739182	chr19:9739182:A:G	3.56124e-98	-2.60136e-09	-1.73246	4.76148e-13	-2.60136e-09	-1.68396	5.00787e-12	-2.60136e-09	-1.75324
9739268	chr19:9739268:T:C	8.64468e-98	-2.60136e-09	-0.845628	8.86327e-13	-2.60136e-09	-1.06261	8.09294e-12	-2.60136e-09	-1.27326
9739297	chr19:9739297:G:A	3.79304e-98	-2.60136e-09	-1.6694	4.1492e-13	-2.60136e-09	-1.82161	5.1368e-12	-2.60136e-09	-1.72782
9739306	chr19:9739306:G:A	2.16919e-98	-0.453789	-1.77443	1.55668e-13	-1.1325	-1.66947	1.92173e-12	-0.953558	-1.75747
9739539	chr19:9739539:C:T	1.69703e-98	-0.421953	-2.05174	1.16349e-13	-1.10672	-1.98638	1.45301e-12	-0.930314	-2.0603
9739866	chr19:9739866:A:C	3.12092e-98	-1.86445	-6.54159e-09	3.76314e-13	-1.91927	-6.54159e-09	4.37112e-12	-1.88923	-6.54159e-09
9740014	chr19:9740014:T:A	3.19451e-99	-2.56673	-1.577	3.92981e-14	-2.81502	-1.3635	3.50858e-13	-2.82285	-1.58877
9740028	chr19:9740028:A:T	2.42158e-98	-0.341453	-1.7767	1.72415e-13	-1.03439	-1.6654	2.13189e-12	-0.852571	-1.75467
9740458	chr19:9740458:A:T	1.98969e-97	-2.60136e-09	-0.0120072	2.3339e-12	-2.60136e-09	-0.0943987	3.25725e-11	-2.60136e-09	0.119216
9740806	chr19:9740806:A:G	3.85836e-98	0.32947	-1.9818	1.3111e-13	-1.07748	-1.89617	1.45099e-12	-0.88583	-2.10617
9741724	chr19:9741724:A:T	7.33861e-98	-0.131461	-0.877962	4.15717e-13	-0.87525	-0.944437	5.23869e-12	-0.680812	-1.02737
9741899	chr19:9741899:C:T	1.73961e-98	-2.60136e-09	-2.44891	2.16213e-13	-2.60136e-09	-2.47343	2.47185e-12	-2.60136e-09	-2.45928
9742035	chr19:9742035:C:T	1.17833e-98	-2.83848	-6.54159e-09	1.49487e-13	-2.84248	-6.54159e-09	1.70554e-12	-2.83037	-6.54159e-09
9742272	chr19:9742272:G:A	3.38612e-99	-2.56395	-1.52152	4.24348e-14	-2.81068	-1.29104	3.78563e-13	-2.82025	-1.51537
9742716	chr19:9742716:C:T	1.9534e-98	-2.60136e-09	-2.333	2.69156e-13	-2.60136e-09	-2.2544	2.76992e-12	-2.60136e-09	-2.34543
9742781	chr19:9742781:C:A	2.78057e-98	-2.60136e-09	-1.97992	2.58275e-13	-2.60136e-09	-2.29567	3.14401e-12	-2.60136e-09	-2.21875
9742969	chr19:9742969:C:A	1.70092e-98	-0.507502	-1.9639	1.00704e-13	-1.18128	-2.05623	1.22847e-12	-1.01809	-2.14039
9743281	chr19:9743281:T:C	3.08372e-98	0.591015	-2.46745	9.24104e-14	-0.877741	-2.44571	1.26115e-12	-0.65787	-2.47435
9743574	chr19:9743574:T:A	1.76008e-98	-2.60136e-09	-2.43721	2.27806e-13	-2.60136e-09	-2.4212	2.63953e-12	-2.60136e-09	-2.39365
9744024	chr19:9744024:G:A	1.74202e-98	-2.60136e-09	-2.44753	2.32502e-13	-2.60136e-09	-2.4008	2.72989e-12	-2.60136e-09	-2.35999
9744332	chr19:9744332:G:A	1.32439e-99	-2.64173	-2.38247	1.6657e-14	-2.5798	-2.45706	1.9497e-13	-2.6354	-2.36376
9744988	chr19:9744988:C:G	2.59445e-98	-2.60136e-09	-2.0492	3.62139e-13	-2.60136e-09	-1.95767	3.76423e-12	-2.60136e-09	-2.03871
9745007	chr19:9745007:G:A	3.14302e-98	0.613865	-2.47125	9.29205e-14	-0.863879	-2.45407	1.28236e-12	-0.642263	-2.47329
9745243	chr19:9745243:C:T	2.2549e-99	-2.23304	-2.25901	1.9842e-14	-2.67961	-2.18228	1.91966e-13	-2.65524	-2.35945
9745408	chr19:9745408:T:C	3.32473e-98	0.668567	-2.46975	9.69121e-14	-0.825491	-2.4504	1.33656e-12	-0.600188	-2.47397
9745468	chr19:9745468:C:T	1.76502e-98	-2.60136e-09	-2.43441	2.26238e-13	-2.60136e-09	-2.4281	2.5069e-12	-2.60136e-09	-2.4452
9746061	chr19:9746061:G:C	1.52446e-98	-0.548483	-2.03245	9.29174e-14	-1.21647	-2.10151	1.13526e-12	-1.05424	-2.18315
9746309	chr19:9746309:A:G	1.32005e-99	-2.78994	-2.23754	1.54042e-14	-2.65171	-2.46335	2.06863e-13	-2.79267	-2.14728
9746839	chr19:9746839:C:T	1.72775e-98	-2.60136e-09	-2.45575	2.22994e-13	-2.60136e-09	-2.44255	2.45766e-12	-2.60136e-09	-2.46504
9747079	chr19:9747079:T:C	1.73127e-98	-2.60136e-09	-2.45372	2.2361e-13	-2.60136e-09	-2.43979	2.57875e-12	-2.60136e-09	-2.41695
9747096	chr19:9747096:T:C	1.59412e-98	-0.502944	-2.03331	9.65984e-14	-1.17717	-2.10196	1.18404e-12	-1.01209	-2.18323
9747648	chr19:9747648:C:T	3.31468e-98	0.667013	-2.47122	9.70633e-14	-0.820334	-2.454	1.34178e-12	-0.596953	-2.4733
9747977	chr19:9747977:A:T	1.7223e-98	-2.60136e-09	-2.45891	2.41086e-13	-2.60136e-09	-2.36454	2.60255e-12	-2.60136e-09	-2.40776
9748260	chr19:9748260:T:C	1.62911e-98	-0.477812	-2.03673	9.82316e-14	-1.15655	-2.10581	1.205e-12	-0.991151	-2.18662
9748560	chr19:9748560:T:C	1.52098e-98	-0.548013	-2.0352	9.2723e-14	-1.21588	-2.1042	1.13392e-12	-1.05336	-2.18521
9748657	chr19:9748657:A:G	1.76207e-98	-2.60136e-09	-2.43608	2.28086e-13	-2.60136e-09	-2.41997	2.64358e-12	-2.60136e-09	-2.39212
9748853	chr19:9748853:C:T	1.24934e-98	-2.77995	-6.54159e-09	1.67398e-13	-2.72932	-6.54159e-09	1.76465e-12	-2.7963	-6.54159e-09
9749370	chr19:9749370:G:A	2.40258e-98	-2.60136e-09	-2.12603	2.81667e-13	-2.60136e-09	-2.20897	2.93727e-12	-2.60136e-09	-2.28677
9749427	chr19:9749427:G:A	3.51541e-98	0.331911	-2.07733	1.53075e-13	-1.25524	-1.56352	1.47408e-12	-0.780745	-2.19548
9749639	chr19:9749639:A:G	2.45278e-98	-2.60136e-09	-2.10535	3.22062e-13	-2.60136e-09	-2.07495	4.52056e-12	-2.60136e-09	-1.85562
9749697	chr19:9749697:T:C	1.79778e-98	-2.60136e-09	-2.41602	2.28233e-13	-2.60136e-09	-2.41933	2.62313e-12	-2.60136e-09	-2.39988
9749740	chr19:9749740:G:A	1.20773e-98	-0.5797	-2.23413	7.70424e-14	-1.22359	-2.28175	9.65599e-13	-1.05748	-2.34178
9750030	chr19:9750030:G:A	4.75774e-98	-2.60136e-09	-1.4428	5.14599e-13	-2.60136e-09	-1.60631	4.93139e-12	-2.60136e-09	-1.76863
9750353	chr19:9750353:G:A	1.04632e-98	-0.585517	-2.37177	6.54177e-14	-1.25492	-2.41398	8.36493e-13	-1.09562	-2.44717
9751227	chr19:9751227:C:A	1.72999e-98	-2.60136e-09	-2.45445	2.23396e-13	-2.60136e-09	-2.44075	2.57556e-12	-2.60136e-09	-2.41818
9751958	chr19:9751958:T:C	3.44767e-98	0.115772	-1.88065	1.62972e-13	-1.40021	-1.3559	1.40512e-12	-0.941201	-2.08293
9752139	chr19:9752139:C:T	2.55463e-98	-2.06466	-6.54159e-09	3.21616e-13	-2.07633	-6.54159e-09	3.70391e-12	-2.05486	-6.54159e-09
9752502	chr19:9752502:C:G	1.0112e-98	-0.585355	-2.40608	6.39532e-14	-1.25523	-2.43631	8.23333e-13	-1.09673	-2.46192
9752807	chr19:9752807:G:A	3.68739e-98	0.29771	-1.99536	1.69368e-13	-1.27646	-1.44116	1.54731e-12	-0.803934	-2.1238
9752885	chr19:9752885:C:T	3.07505e-98	-2.60136e-09	-1.87925	4.0392e-13	-2.60136e-09	-1.84848	5.90894e-12	-2.60136e-09	-1.58778
9753471	chr19:9753471:G:A	4.21653e-98	-2.60136e-09	-1.56356	7.7272e-13	-2.60136e-09	-1.19978	9.92139e-12	-2.60136e-09	-1.06956
9753546	chr19:9753546:G:A	3.79814e-99	-2.53313	-1.43752	4.80077e-14	-2.80132	-1.17701	4.16383e-13	-2.8116	-1.4288
9753645	chr19:9753645:C:T	4.45506e-99	-2.55013	-1.26099	5.85637e-14	-2.80749	-0.972086	4.983e-13	-2.81672	-1.24408
9753993	chr19:9753993:T:G	1.20274e-98	-2.81797	-6.54159e-09	1.54503e-13	-2.80948	-6.54159e-09	1.76011e-12	-2.79887	-6.54159e-09
9754681	chr19:9754681:T:A	1.25766e-98	-0.552237	-2.22108	8.11183e-14	-1.22453	-2.22926	1.01944e-12	-1.05197	-2.29303
9754903	chr19:9754903:T:C	3.6732e-99	-2.53959	-1.4645	4.62448e-14	-2.80367	-1.21208	4.02481e-13	-2.81363	-1.46073
9754925	chr19:9754925:G:A	1.83141e-98	-2.60136e-09	-2.39748	2.50139e-13	-2.60136e-09	-2.32768	2.98973e-12	-2.60136e-09	-2.26907
9756062	chr19:9756062:A:T	8.70461e-99	-0.840046	-2.30126	6.44848e-14	-1.45174	-2.23152	6.91415e-13	-1.32712	-2.40615
9756173	chr19:9756173:T:C	2.00648e-98	-2.60136e-09	-2.30619	2.21523e-13	-2.60136e-09	-2.44917	2.59766e-12	-2.60136e-09	-2.40964
9756576	chr19:9756576:T:C	1.56839e-98	-0.40314	-2.14938	9.87297e-14	-1.10691	-2.1504	1.23337e-12	-0.927906	-2.2266
9756800	chr19:9756800:C:CATAACATAAACAACA	1.26598e-98	-0.550532	-2.21619	8.1941e-14	-1.22701	-2.21669	1.02603e-12	-1.05455	-2.284
9756837	chr19:9756837:A:G	1.69597e-98	-2.60136e-09	-2.47432	2.16477e-13	-2.60136e-09	-2.47221	2.46098e-12	-2.60136e-09	-2.46369
9756992	chr19:9756992:G:A	1.24652e-98	-0.54184	-2.24038	8.05924e-14	-1.21974	-2.24054	1.01375e-12	-1.04604	-2.30456
9757072	chr19:9757072:G:A	1.1677e-97	-0.544949	-6.54159e-09	7.75473e-13	-1.19622	-6.54159e-09	1.23122e-11	-0.853659	-6.54159e-09
9757119	chr19:9757119:C:T	1.28391e-98	-0.472064	-2.2806	8.21759e-14	-1.1611	-2.27973	1.04329e-12	-0.984426	-2.33744
9757595	chr19:9757595:G:A	3.14955e-98	-2.60136e-09	-1.85531	3.86061e-13	-2.60136e-09	-1.8937	4.82284e-12	-2.60136e-09	-1.79089
9757602	chr19:9757602:T:C	2.68912e-98	0.460286	-2.47364	8.2689e-14	-0.976421	-2.45818	1.1091e-12	-0.787065	-2.47364
9757728	chr19:9757728:C:T	2.54388e-98	0.403664	-2.47255	7.953e-14	-1.01859	-2.45497	1.05893e-12	-0.832843	-2.47415
9758242	chr19:9758242:C:T	2.75048e-98	-2.60136e-09	-1.9908	2.9131e-13	-2.60136e-09	-2.1753	3.35403e-12	-2.60136e-09	-2.15409
9758717	chr19:9758717:T:C	4.19771e-98	-2.60136e-09	-1.56803	7.71722e-13	-2.60136e-09	-1.20107	9.90067e-12	-2.60136e-09	-1.07165
9758802	chr19:9758802:A:T	4.13319e-98	-2.60136e-09	-1.58352	7.5802e-13	-2.60136e-09	-1.21898	9.71796e-12	-2.60136e-09	-1.09028
9759081	chr19:9759081:C:T	1.72921e-98	-2.60136e-09	-2.45491	2.17208e-13	-2.60136e-09	-2.46884	2.43546e-12	-2.60136e-09	-2.47412
9759158	chr19:9759158:C:T	1.24124e-98	-0.5405	-2.24596	8.06458e-14	-1.21371	-2.24592	1.01248e-12	-1.04282	-2.30902
9759434	chr19:9759434:C:T	4.60179e-98	-2.60136e-09	-1.47613	5.60774e-13	-2.60136e-09	-1.52038	8.20464e-12	-2.60136e-09	-1.25955
9759704	chr19:9759704:T:C	1.40624e-98	-2.66165	-6.54159e-09	3.64801e-13	-1.95034	-6.54159e-09	4.21366e-12	-1.92592	-6.54159e-09
9759994	chr19:9759994:G:A	3.14328e-98	-2.60136e-09	-1.8573	5.34527e-13	-2.60136e-09	-1.56831	5.54069e-12	-2.60136e-09	-1.65213
9760047	chr19:9760047:T:G	6.58229e-98	-1.11819	-6.54159e-09	4.0883e-13	-1.83639	-6.54159e-09	7.14375e-12	-1.39801	-6.54159e-09
9760423	chr19:9760423:G:A	4.24272e-98	-2.60136e-09	-1.55737	7.79692e-13	-2.60136e-09	-1.19079	9.99634e-12	-2.60136e-09	-1.06203
9761294	chr19:9761294:A:T	2.11989e-98	-2.60136e-09	-2.25121	3.03462e-13	-2.60136e-09	-2.13444	3.63463e-12	-2.60136e-09	-2.07374
9761746	chr19:9761746:C:G	3.08615e-98	0.597681	-2.47333	9.18426e-14	-0.870064	-2.45955	1.2772e-12	-0.648176	-2.47141
9761874	chr19:9761874:C:T	2.15621e-98	-2.60136e-09	-2.23422	2.81593e-13	-2.60136e-09	-2.20923	3.79851e-12	-2.60136e-09	-2.02964
9761917	chr19:9761917:TA:T	1.55189e-98	-0.515612	-2.04749	9.41695e-14	-1.1908	-2.1138	1.15466e-12	-1.02631	-2.19413
9762231	chr19:9762231:G:A	1.73029e-98	-2.60136e-09	-2.45428	2.23457e-13	-2.60136e-09	-2.44048	2.57644e-12	-2.60136e-09	-2.41784
9762330	chr19:9762330:A:C	2.98661e-98	-2.60136e-09	-1.90843	2.70391e-13	-2.60136e-09	-2.24983	3.31858e-12	-2.60136e-09	-2.16471
9762449	chr19:9762449:C:T	1.69609e-98	-2.60136e-09	-2.47425	2.17108e-13	-2.60136e-09	-2.4693	2.47279e-12	-2.60136e-09	-2.4589
9762708	chr19:9762708:C:T	1.23037e-98	-2.79526	-6.54159e-09	1.56882e-13	-2.7942	-6.54159e-09	1.75535e-12	-2.80159	-6.54159e-09
9762999	chr19:9762999:A:C	2.34929e-98	0.323658	-2.47212	7.4897e-14	-1.07835	-2.45522	1.02588e-12	-0.865744	-2.47296
9763082	chr19:9763082:T:C	2.32861e-98	-2.60136e-09	-2.1573	2.74108e-13	-2.60136e-09	-2.23617	2.87118e-12	-2.60136e-09	-2.30953
9763199	chr19:9763199:T:C	1.7167e-98	-2.60136e-09	-2.46217	2.23189e-13	-2.60136e-09	-2.44167	2.46769e-12	-2.60136e-09	-2.46097
9763271	chr19:9763271:G:A	1.91609e-98	-2.35229	-6.54159e-09	2.6287e-13	-2.27803	-6.54159e-09	2.45193e-12	-2.46738	-6.54159e-09
9763821	chr19:9763821:T:C	1.5306e-98	-0.517612	-2.0593	9.31135e-14	-1.19106	-2.12481	1.14304e-12	-1.02695	-2.20361
9763946	chr19:9763946:T:C	3.63564e-99	-2.50929	-1.50508	4.42257e-14	-2.79157	-1.26882	3.926e-13	-2.80333	-1.49588
9764121	chr19:9764121:C:T	1.64989e-98	-0.474303	-2.02756	9.92234e-14	-1.1569	-2.09542	1.21603e-12	-0.990973	-2.17769
9764539	chr19:9764539:TC:T	2.25895e-98	-2.60136e-09	-2.18767	2.7966e-13	-2.60136e-09	-2.21612	3.3839e-12	-2.60136e-09	-2.14522
9764884	chr19:9764884:C:T	1.70475e-98	-2.60136e-09	-2.46915	2.18618e-13	-2.60136e-09	-2.46237	2.4364e-12	-2.60136e-09	-2.47373
9764902	chr19:9764902:T:C	1.70652e-98	-2.60136e-09	-2.46811	2.18882e-13	-2.60136e-09	-2.46116	2.4463e-12	-2.60136e-09	-2.46967
9765817	chr19:9765817:C:T	1.49656e-98	-0.591291	-2.00811	9.07323e-14	-1.25494	-2.08684	1.10376e-12	-1.09638	-2.16915
9765842	chr19:9765842:A:G	2.34029e-98	0.321327	-2.47362	7.48506e-14	-1.07297	-2.46123	1.03246e-12	-0.861673	-2.47064
9766236	chr19:9766236:A:G	2.61087e-98	-2.60136e-09	-2.04289	2.56557e-13	-2.60136e-09	-2.30234	3.14492e-12	-2.60136e-09	-2.21846
9766299	chr19:9766299:A:G	2.15683e-98	-2.60136e-09	-2.23393	2.81485e-13	-2.60136e-09	-2.20961	3.79716e-12	-2.60136e-09	-2.03
9766851	chr19:9766851:G:C	2.25474e-98	-2.18954	-6.54159e-09	3.06602e-13	-2.12414	-6.54159e-09	2.80092e-12	-2.3343	-6.54159e-09
9767000	chr19:9767000:T:A	1.88877e-98	-2.60136e-09	-2.36665	2.36558e-13	-2.60136e-09	-2.3835	2.69971e-12	-2.60136e-09	-2.37111
9767260	chr19:9767260:C:T	1.44608e-98	-0.605747	-2.02797	8.86968e-14	-1.26612	-2.09835	1.07955e-12	-1.10758	-2.18013
9767921	chr19:9767921:G:A	1.73261e-98	-2.60136e-09	-2.45294	2.26488e-13	-2.60136e-09	-2.427	2.45233e-12	-2.60136e-09	-2.46721
9767928	chr19:9767928:C:T	1.47285e-99	-2.44357	-2.47438	1.6844e-14	-2.56691	-2.45878	1.78313e-13	-2.61795	-2.47051
9768019	chr19:9768019:T:C	3.6371e-98	0.136383	-1.84777	1.7033e-13	-1.39015	-1.3218	1.45405e-12	-0.927803	-2.06209
9768071	chr19:9768071:T:G	1.96895e-98	-2.32507	-6.54159e-09	2.69737e-13	-2.25225	-6.54159e-09	2.50811e-12	-2.44472	-6.54159e-09
9768252	chr19:9768252:T:C	3.98314e-98	0.435201	-2.0557	1.66723e-13	-1.18569	-1.54767	1.61245e-12	-0.702907	-2.18359
9768279	chr19:9768279:C:G	1.7535e-98	-2.60136e-09	-2.44096	2.34698e-13	-2.60136e-09	-2.39139	2.76236e-12	-2.60136e-09	-2.34817
9768310	chr19:9768310:TG:T	1.18393e-98	-2.83374	-6.54159e-09	1.51674e-13	-2.82796	-6.54159e-09	1.7071e-12	-2.82946	-6.54159e-09
9768591	chr19:9768591:A:G	1.70146e-98	-2.60136e-09	-2.47109	2.17988e-13	-2.60136e-09	-2.46525	2.44063e-12	-2.60136e-09	-2.47199
9768596	chr19:9768596:T:C	4.9589e-98	-2.60136e-09	-1.40139	5.24023e-13	-2.60136e-09	-1.58816	5.00958e-12	-2.60136e-09	-1.7529
9768684	chr19:9768684:G:T	1.77223e-98	-2.60136e-09	-2.43033	2.17147e-13	-2.60136e-09	-2.46912	2.50202e-12	-2.60136e-09	-2.44715
9768750	chr19:9768750:G:A	1.01428e-97	-2.60136e-09	-0.685813	1.26894e-12	-2.60136e-09	-0.703759	1.73663e-11	-2.60136e-09	-0.509718
9768802	chr19:9768802:C:T	1.72107e-98	-2.60136e-09	-2.45962	2.20846e-13	-2.60136e-09	-2.45223	2.4453e-12	-2.60136e-09	-2.47008
9768803	chr19:9768803:C:T	2.11282e-98	-2.60136e-09	-2.25455	2.90566e-13	-2.60136e-09	-2.17786	3.415e-12	-2.60136e-09	-2.13607
9768846	chr19:9768846:C:T	2.2803e-98	-2.60136e-09	-2.17827	2.36711e-13	-2.60136e-09	-2.38285	2.83581e-12	-2.60136e-09	-2.32192
9768910	chr19:9768910:G:T	2.24543e-98	-2.60136e-09	-2.19368	2.80011e-13	-2.60136e-09	-2.21486	3.3908e-12	-2.60136e-09	-2.14318
9769307	chr19:9769307:C:T	1.0265e-99	-2.84311	-2.43589	1.90148e-14	-2.44487	-2.4596	1.75144e-13	-2.68763	-2.41876
9770251	chr19:9770251:C:A	2.59622e-99	-1.90475	-2.44634	1.8846e-14	-2.50971	-2.40368	2.11343e-13	-2.4444	-2.47413
9770580	chr19:9770580:A:G	1.53705e-99	-2.43662	-2.43867	1.84928e-14	-2.73866	-2.19365	1.69097e-13	-2.66715	-2.47438
9770703	chr19:9770703:A:C	3.16346e-99	-2.55492	-1.59857	3.98381e-14	-2.80863	-1.35624	3.57787e-13	-2.81783	-1.57424
9770820	chr19:9770820:G:A	5.80824e-98	-2.60136e-09	-1.24329	1.09969e-12	-2.60136e-09	-0.846908	1.42829e-11	-2.60136e-09	-0.705188
9771070	chr19:9771070:C:A	2.03845e-99	-2.26825	-2.32471	1.8167e-14	-2.69636	-2.25373	1.80908e-13	-2.6714	-2.40262
9771219	chr19:9771219:C:A	1.6997e-98	-2.60136e-09	-2.47212	2.16653e-13	-2.60136e-09	-2.47139	2.43701e-12	-2.60136e-09	-2.47348
9772365	chr19:9772365:C:T	1.74163e-98	-2.60136e-09	-2.44775	2.25107e-13	-2.60136e-09	-2.43312	2.60026e-12	-2.60136e-09	-2.40864
9772369	chr19:9772369:G:A	1.80986e-98	-2.60136e-09	-2.40932	2.30156e-13	-2.60136e-09	-2.41093	2.64986e-12	-2.60136e-09	-2.38975
9772471	chr19:9772471:G:A	1.37582e-98	-2.68352	-6.54159e-09	1.78687e-13	-2.66406	-6.54159e-09	1.92358e-12	-2.71006	-6.54159e-09
9772831	chr19:9772831:G:C	2.10645e-98	-2.60136e-09	-2.25757	2.75557e-13	-2.60136e-09	-2.2309	3.69545e-12	-2.60136e-09	-2.05715
9773377	chr19:9773377:ACTTT:A	1.79811e-98	-2.60136e-09	-2.41583	2.26602e-13	-2.60136e-09	-2.4265	2.60583e-12	-2.60136e-09	-2.4065
9773710	chr19:9773710:A:G	1.99948e-98	-2.60136e-09	-2.30968	2.42668e-13	-2.60136e-09	-2.358	2.6795e-12	-2.60136e-09	-2.37862
9774120	chr19:9774120:A:G	1.69848e-98	-2.60136e-09	-2.47284	2.17001e-13	-2.60136e-09	-2.46979	2.43551e-12	-2.60136e-09	-2.47409
9774200	chr19:9774200:G:A	1.74039e-98	-2.60136e-09	-2.44846	2.24951e-13	-2.60136e-09	-2.43381	2.59783e-12	-2.60136e-09	-2.40958
9775215	chr19:9775215:A:G	1.6517e-99	-2.32913	-2.47422	1.40009e-14	-2.74684	-2.46373	1.63464e-13	-2.71515	-2.46026
9775376	chr19:9775376:C:T	2.49838e-98	-2.60136e-09	-2.08693	3.97244e-13	-2.60136e-09	-1.86514	4.10317e-12	-2.60136e-09	-1.95249
9775582	chr19:9775582:T:C	1.94042e-98	-2.60136e-09	-2.33967	2.35578e-13	-2.60136e-09	-2.38765	2.82038e-12	-2.60136e-09	-2.32738
9775607	chr19:9775607:C:T	3.31627e-99	-2.53906	-1.56726	4.10425e-14	-2.80395	-1.33113	3.68461e-13	-2.81452	-1.54815
9775616	chr19:9775616:A:G	1.77533e-98	-2.60136e-09	-2.42858	2.29881e-13	-2.60136e-09	-2.41213	2.66818e-12	-2.60136e-09	-2.38286
9775682	chr19:9775682:T:C	2.90528e-99	-1.83018	-2.40845	2.07261e-14	-2.46781	-2.35049	2.23836e-13	-2.3975	-2.46359
9776040	chr19:9776040:T:C	1.69844e-98	-2.60136e-09	-2.47286	2.16458e-13	-2.60136e-09	-2.4723	2.43855e-12	-2.60136e-09	-2.47285
9776086	chr19:9776086:G:A	3.26393e-99	-2.55496	-1.56726	4.08224e-14	-2.80933	-1.33113	3.66745e-13	-2.81919	-1.54815
9776251	chr19:9776251:G:A	3.28909e-99	-2.54729	-1.56726	4.09223e-14	-2.80689	-1.33113	3.67542e-13	-2.81702	-1.54815
9776336	chr19:9776336:AGTC:A	3.25781e-99	-2.54906	-1.57505	4.05366e-14	-2.80761	-1.33987	3.64438e-13	-2.81763	-1.55602
9776626	chr19:9776626:T:C	2.07778e-98	-2.60136e-09	-2.27127	2.71379e-13	-2.60136e-09	-2.24618	3.62239e-12	-2.60136e-09	-2.07712
9776636	chr19:9776636:C:T	3.2457e-99	-2.53042	-1.59741	4.01049e-14	-2.8006	-1.35759	3.60491e-13	-2.81167	-1.57287
9776975	chr19:9776975:G:A	1.74695e-98	-2.60136e-09	-2.4447	2.50836e-13	-2.60136e-09	-2.32489	2.68595e-12	-2.60136e-09	-2.37622
9777160	chr19:9777160:C:T	1.84191e-98	-2.60136e-09	-2.39177	2.26461e-13	-2.60136e-09	-2.42712	2.67573e-12	-2.60136e-09	-2.38003
9777454	chr19:9777454:C:T	2.08855e-98	-2.60136e-09	-2.2661	3.23067e-13	-2.60136e-09	-2.07183	3.8871e-12	-2.60136e-09	-2.00659
9777500	chr19:9777500:G:A	1.75985e-98	-2.60136e-09	-2.43734	2.16726e-13	-2.60136e-09	-2.47106	2.49065e-12	-2.60136e-09	-2.45171
9777890	chr19:9777890:G:T	2.25021e-98	-2.60136e-09	-2.19155	2.63737e-13	-2.60136e-09	-2.27474	2.78086e-12	-2.60136e-09	-2.34149
9778232	chr19:9778232:T:C	1.50093e-98	-0.736745	-1.85974	8.69512e-14	-1.4653	-1.91904	1.24261e-12	-1.23165	-1.91538
9778478	chr19:9778478:G:C	1.77533e-98	-2.60136e-09	-2.42858	2.29881e-13	-2.60136e-09	-2.41213	2.66818e-12	-2.60136e-09	-2.38286
9778906	chr19:9778906:G:C	1.77641e-98	-2.60136e-09	-2.42798	2.17415e-13	-2.60136e-09	-2.46788	2.51061e-12	-2.60136e-09	-2.44372
9779183	chr19:9779183:T:C	3.46348e-97	-2.60136e-09	0.542286	5.34802e-12	-2.60136e-09	0.734788	4.68397e-11	-2.60136e-09	0.482481
9779354	chr19:9779354:C:T	3.00563e-99	-1.80337	-2.4013	2.13812e-14	-2.44616	-2.34102	2.29446e-13	-2.37573	-2.46061
9779563	chr19:9779563:C:T	1.75419e-98	-2.60136e-09	-2.44057	2.26916e-13	-2.60136e-09	-2.42511	2.62647e-12	-2.60136e-09	-2.39861
9779869	chr19:9779869:G:A	1.87207e-98	-2.60136e-09	-2.37553	2.31969e-13	-2.60136e-09	-2.40309	2.51495e-12	-2.60136e-09	-2.442
9780281	chr19:9780281:G:A	2.33847e-99	-1.98157	-2.47409	1.75676e-14	-2.5539	-2.42974	2.06721e-13	-2.47087	-2.46976
9780443	chr19:9780443:A:C	2.02672e-98	-2.60136e-09	-2.29615	2.61649e-13	-2.60136e-09	-2.28269	3.44729e-12	-2.60136e-09	-2.12666
9781070	chr19:9781070:C:T	2.57843e-98	-2.60136e-09	-2.05539	2.53743e-13	-2.60136e-09	-2.31337	3.09235e-12	-2.60136e-09	-2.23532
9781129	chr19:9781129:G:T	6.71409e-98	-2.60136e-09	-1.09836	1.20244e-12	-2.60136e-09	-0.757586	1.20198e-11	-2.60136e-09	-0.877698
9781254	chr19:9781254:G:A	1.26712e-98	-2.76582	-6.54159e-09	1.68514e-13	-2.72267	-6.54159e-09	1.84188e-12	-2.75347	-6.54159e-09
9781383	chr19:9781383:C:T	1.72236e-98	-2.60136e-09	-2.45888	2.2411e-13	-2.60136e-09	-2.43756	2.4434e-12	-2.60136e-09	-2.47086
9782668	chr19:9782668:T:G	1.1844e-98	-2.83333	-6.54159e-09	1.56054e-13	-2.79949	-6.54159e-09	1.74002e-12	-2.81035	-6.54159e-09
9783722	chr19:9783722:C:T	5.23437e-98	-2.60136e-09	-1.34733	9.68229e-13	-2.60136e-09	-0.974224	1.25317e-11	-2.60136e-09	-0.835991
9783955	chr19:9783955:G:A	2.63438e-98	-2.60136e-09	-2.03392	3.67862e-13	-2.60136e-09	-1.94199	3.81471e-12	-2.60136e-09	-2.02539
9784351	chr19:9784351:T:C	1.21586e-98	-2.80712	-6.54159e-09	1.50224e-13	-2.83757	-6.54159e-09	1.69515e-12	-2.83648	-6.54159e-09
9784466	chr19:9784466:G:A	1.69829e-98	-2.60136e-09	-2.47295	2.17247e-13	-2.60136e-09	-2.46866	2.43673e-12	-2.60136e-09	-2.47359
9784545	chr19:9784545:C:T	2.16859e-98	-2.60136e-09	-2.2285	2.71669e-13	-2.60136e-09	-2.24511	3.26765e-12	-2.60136e-09	-2.18018
9784645	chr19:9784645:G:A	1.76928e-98	-2.60136e-09	-2.432	2.17418e-13	-2.60136e-09	-2.46787	2.50933e-12	-2.60136e-09	-2.44424
9784663	chr19:9784663:G:T	1.69723e-98	-2.60136e-09	-2.47357	2.17769e-13	-2.60136e-09	-2.46626	2.48511e-12	-2.60136e-09	-2.45393
9784943	chr19:9784943:A:C	1.78487e-98	-2.60136e-09	-2.42323	2.31083e-13	-2.60136e-09	-2.40692	2.68521e-12	-2.60136e-09	-2.37649
9784998	chr19:9784998:A:G	3.1321e-98	-2.60136e-09	-1.86087	3.49756e-13	-2.60136e-09	-1.99246	4.30385e-12	-2.60136e-09	-1.90474
9785411	chr19:9785411:T:G	3.69367e-99	-2.48198	-1.51655	4.53367e-14	-2.78155	-1.25403	4.02424e-13	-2.79636	-1.47814
9786886	chr19:9786886:A:T	5.06683e-98	-2.60136e-09	-1.37986	9.27914e-13	-2.60136e-09	-1.01675	1.19793e-11	-2.60136e-09	-0.881072
9786955	chr19:9786955:C:A	4.22891e-99	-1.49376	-2.36946	2.75958e-14	-2.24175	-2.29028	2.88845e-13	-2.16672	-2.4394
9787707	chr19:9787707:G:A	2.55077e-98	-2.60136e-09	-2.06618	3.5916e-13	-2.60136e-09	-1.96593	3.73615e-12	-2.60136e-09	-2.0462
9788170	chr19:9788170:T:C	8.57469e-99	-0.968203	-2.18814	6.18218e-14	-1.55848	-2.16696	6.30985e-13	-1.45338	-2.37135
9788243	chr19:9788243:A:G	1.71547e-98	-2.60136e-09	-2.46288	2.29397e-13	-2.60136e-09	-2.41424	2.50267e-12	-2.60136e-09	-2.44689
9788322	chr19:9788322:C:T	3.78646e-98	-2.60136e-09	-1.67114	3.35967e-13	-2.60136e-09	-2.03268	4.28035e-12	-2.60136e-09	-1.91022
9788497	chr19:9788497:C:T	5.40798e-98	-2.60136e-09	-1.3147	4.70723e-13	-2.60136e-09	-1.69542	5.80254e-12	-2.60136e-09	-1.60596
9789293	chr19:9789293:C:T	1.7281e-98	-2.60136e-09	-2.45555	2.2141e-13	-2.60136e-09	-2.44967	2.44758e-12	-2.60136e-09	-2.46915
9789313	chr19:9789313:C:A	2.16859e-98	-2.60136e-09	-2.2285	2.71669e-13	-2.60136e-09	-2.24511	3.26765e-12	-2.60136e-09	-2.18018
9789481	chr19:9789481:C:T	1.74879e-98	-2.60136e-09	-2.44365	2.26071e-13	-2.60136e-09	-2.42884	2.61424e-12	-2.60136e-09	-2.40328
9789852	chr19:9789852:T:A	1.70269e-98	-2.60136e-09	-2.47036	2.16101e-13	-2.60136e-09	-2.47395	2.44426e-12	-2.60136e-09	-2.47051
9790941	chr19:9790941:T:C	3.45261e-99	-1.7031	-2.36293	2.44262e-14	-2.38296	-2.27107	2.51064e-13	-2.31539	-2.43091
9793029	chr19:9793029:C:G	1.7281e-98	-2.60136e-09	-2.45555	2.2141e-13	-2.60136e-09	-2.44967	2.44758e-12	-2.60136e-09	-2.46915
9793141	chr19:9793141:G:T	1.69992e-98	-2.60136e-09	-2.47199	2.16279e-13	-2.60136e-09	-2.47313	2.44035e-12	-2.60136e-09	-2.47211
9793423	chr19:9793423:G:A	1.8184e-98	-2.60136e-09	-2.40462	2.38852e-13	-2.60136e-09	-2.37385	2.59804e-12	-2.60136e-09	-2.40949
9793543	chr19:9793543:A:G	1.98855e-98	-2.60136e-09	-2.31517	2.70989e-13	-2.60136e-09	-2.24761	2.78009e-12	-2.60136e-09	-2.34177
9793916	chr19:9793916:G:C	1.22338e-98	-2.80096	-6.54159e-09	1.49393e-13	-2.84311	-6.54159e-09	1.68835e-12	-2.8405	-6.54159e-09
9794046	chr19:9794046:A:G	3.13483e-98	0.0296382	-1.88964	1.51331e-13	-1.4583	-1.37192	1.28431e-12	-1.029	-2.08503
9794047	chr19:9794047:A:C	2.99106e-98	-0.0239435	-1.883	1.47121e-13	-1.49732	-1.36112	1.23614e-12	-1.07352	-2.07873
9794193	chr19:9794193:A:G	3.01436e-98	-2.60136e-09	-1.89918	3.98728e-13	-2.60136e-09	-1.86141	5.35222e-12	-2.60136e-09	-1.68674
9794586	chr19:9794586:A:C	1.21747e-98	-2.8058	-6.54159e-09	1.56982e-13	-2.79356	-6.54159e-09	1.80139e-12	-2.77569	-6.54159e-09
9794618	chr19:9794618:A:C	5.14709e-98	-2.60136e-09	-1.36414	5.43721e-13	-2.60136e-09	-1.55126	5.17447e-12	-2.60136e-09	-1.72051
9794642	chr19:9794642:AAT:A	1.85224e-98	-2.60136e-09	-2.38617	2.27761e-13	-2.60136e-09	-2.4214	2.48907e-12	-2.60136e-09	-2.45234
9796022	chr19:9796022:A:G	1.18332e-98	-2.83425	-6.54159e-09	1.49657e-13	-2.84135	-6.54159e-09	1.68498e-12	-2.8425	-6.54159e-09
9796084	chr19:9796084:C:T	1.69977e-98	-2.60136e-09	-2.47208	2.16292e-13	-2.60136e-09	-2.47306	2.44015e-12	-2.60136e-09	-2.47219
9796276	chr19:9796276:C:T	2.20584e-98	-2.60136e-09	-2.21146	2.87471e-13	-2.60136e-09	-2.18857	3.89341e-12	-2.60136e-09	-2.00497
9796472	chr19:9796472:C:T	2.31582e-98	-2.60136e-09	-2.16281	3.5499e-13	-2.60136e-09	-1.9776	3.70042e-12	-2.60136e-09	-2.05581
9797036	chr19:9797036:T:C	1.19714e-98	-2.82264	-6.54159e-09	1.57775e-13	-2.78853	-6.54159e-09	1.7536e-12	-2.80258	-6.54159e-09
9797446	chr19:9797446:G:A	3.54649e-98	-1.73661	-6.54159e-09	3.91924e-13	-1.87863	-6.54159e-09	4.74448e-12	-1.80727	-6.54159e-09
9798670	chr19:9798670:T:C	5.69085e-98	-2.60136e-09	-1.26371	6.14486e-13	-2.60136e-09	-1.42891	5.78802e-12	-2.60136e-09	-1.60846
9798867	chr19:9798867:C:T	3.27862e-99	-1.76562	-2.35212	2.43069e-14	-2.40356	-2.25537	2.46428e-13	-2.35134	-2.41359
9798891	chr19:9798891:G:A	2.54649e-98	0.113304	-2.18116	1.07158e-13	-1.39184	-1.78355	1.11683e-12	-0.963861	-2.2899
9799635	chr19:9799635:A:T	4.62301e-98	-2.60136e-09	-1.47153	8.42266e-13	-2.60136e-09	-1.1136	1.08423e-11	-2.60136e-09	-0.980793
9799693	chr19:9799693:A:G	1.41464e-98	-0.497098	-2.1586	5.41994e-14	-1.41608	-2.44095	1.20687e-12	-0.869137	-2.30708
9800173	chr19:9800173:T:A	4.06329e-99	-2.48995	-1.41322	5.28081e-14	-2.77543	-1.10759	4.85656e-13	-2.79796	-1.28854
9800366	chr19:9800366:A:G	1.73129e-98	-2.60136e-09	-2.4537	2.21921e-13	-2.60136e-09	-2.44737	2.45008e-12	-2.60136e-09	-2.46813
9801235	chr19:9801235:C:T	2.54822e-99	-2.20031	-2.16945	2.334e-14	-2.64528	-2.05424	2.18197e-13	-2.63489	-2.25171
9801484	chr19:9801484:A:G	1.81691e-98	-2.60136e-09	-2.40543	2.31613e-13	-2.60136e-09	-2.40462	2.67165e-12	-2.60136e-09	-2.38155
9801714	chr19:9801714:C:T	1.47007e-98	-2.61726	-6.54159e-09	1.86755e-13	-2.6199	-6.54159e-09	2.10024e-12	-2.6222	-6.54159e-09
9802038	chr19:9802038:A:G	1.69977e-98	-2.60136e-09	-2.47208	2.1629e-13	-2.60136e-09	-2.47307	2.44018e-12	-2.60136e-09	-2.47218
9802069	chr19:9802069:T:C	3.70632e-98	-2.60136e-09	-1.69253	3.66406e-13	-2.60136e-09	-1.94595	4.48206e-12	-2.60136e-09	-1.86417
9802241	chr19:9802241:G:A	3.11092e-99	-1.81973	-2.35051	2.3561e-14	-2.43661	-2.25349	2.37756e-13	-2.38835	-2.41242
9802300	chr19:9802300:T:C	2.77161e-98	-2.60136e-09	-1.98315	2.74038e-13	-2.60136e-09	-2.23643	3.32069e-12	-2.60136e-09	-2.16408
9802389	chr19:9802389:T:C	1.82332e-98	-2.60136e-09	-2.40191	2.31995e-13	-2.60136e-09	-2.40298	2.67545e-12	-2.60136e-09	-2.38013
9802452	chr19:9802452:G:T	1.69933e-98	-2.60136e-09	-2.47234	2.16367e-13	-2.60136e-09	-2.47272	2.43922e-12	-2.60136e-09	-2.47257
9802466	chr19:9802466:A:C	1.70123e-98	-2.60136e-09	-2.47122	2.16195e-13	-2.60136e-09	-2.47351	2.44185e-12	-2.60136e-09	-2.4715
9802534	chr19:9802534:G:A	1.75987e-98	-2.60136e-09	-2.43733	2.27696e-13	-2.60136e-09	-2.42168	2.63878e-12	-2.60136e-09	-2.39393
9804243	chr19:9804243:T:C	1.74938e-98	-2.60136e-09	-2.44331	2.26136e-13	-2.60136e-09	-2.42856	2.61513e-12	-2.60136e-09	-2.40294
9804379	chr19:9804379:C:T	1.75365e-98	-2.60136e-09	-2.44087	2.53418e-13	-2.60136e-09	-2.31465	2.70792e-12	-2.60136e-09	-2.36807
9804477	chr19:9804477:C:T	3.0936e-98	0.197098	-2.07033	1.42899e-13	-1.33557	-1.55198	1.33939e-12	-0.890239	-2.1818
9804563	chr19:9804563:T:TTC	5.0869e-99	-1.57433	-2.10415	5.31705e-14	-2.01761	-1.85858	4.42281e-13	-2.14111	-2.03896
9804852	chr19:9804852:G:A	5.26475e-98	-2.60136e-09	-1.34154	5.56167e-13	-2.60136e-09	-1.52862	5.27922e-12	-2.60136e-09	-1.70047
9804893	chr19:9804893:C:T	2.38764e-98	-2.60136e-09	-2.13227	2.97357e-13	-2.60136e-09	-2.15476	3.61381e-12	-2.60136e-09	-2.07949
9805210	chr19:9805210:C:T	2.39134e-98	-2.60136e-09	-2.13072	2.97685e-13	-2.60136e-09	-2.15366	3.61824e-12	-2.60136e-09	-2.07826
9805527	chr19:9805527:G:A	1.79183e-98	-2.60136e-09	-2.41933	2.18866e-13	-2.60136e-09	-2.46123	2.54279e-12	-2.60136e-09	-2.43099
9806241	chr19:9806241:T:C	1.74879e-98	-2.60136e-09	-2.44365	2.26071e-13	-2.60136e-09	-2.42884	2.61424e-12	-2.60136e-09	-2.40328
9806932	chr19:9806932:T:C	1.7281e-98	-2.60136e-09	-2.45555	2.2141e-13	-2.60136e-09	-2.44967	2.44758e-12	-2.60136e-09	-2.46915
9807051	chr19:9807051:G:A	1.19001e-98	-2.82861	-6.54159e-09	1.56336e-13	-2.79769	-6.54159e-09	1.73981e-12	-2.81047	-6.54159e-09
9807196	chr19:9807196:AC:A	2.26595e-99	-2.81129	-1.67587	7.39327e-14	-2.16653	-1.38	4.28465e-13	-2.54364	-1.66816
9807223	chr19:9807223:G:A	2.88367e-98	-0.0643952	-1.87911	1.46929e-13	-1.51124	-1.3485	1.22592e-12	-1.08842	-2.07214
9807308	chr19:9807308:G:C	1.69922e-98	-2.60136e-09	-2.4724	2.18363e-13	-2.60136e-09	-2.46353	2.49568e-12	-2.60136e-09	-2.44969
9807553	chr19:9807553:G:A	3.64848e-99	-1.63834	-2.37251	2.5025e-14	-2.33977	-2.29004	2.61006e-13	-2.2681	-2.43936
9807679	chr19:9807679:C:T	7.18275e-99	-1.15478	-2.17869	5.20984e-14	-1.71008	-2.18648	5.32223e-13	-1.61186	-2.38308
9807902	chr19:9807902:G:A	1.31375e-97	-2.60136e-09	-0.427102	2.16684e-12	-2.60136e-09	-0.168668	1.96389e-11	-2.60136e-09	-0.38674
9807966	chr19:9807966:G:C	1.70094e-98	-2.60136e-09	-2.47139	2.19728e-13	-2.60136e-09	-2.4573	2.4348e-12	-2.60136e-09	-2.47439
9808303	chr19:9808303:A:T	3.4001e-98	-1.77877	-6.54159e-09	8.61771e-13	-1.0907	-6.54159e-09	7.71862e-12	-1.32062	-6.54159e-09
9809131	chr19:9809131:A:G	2.14163e-98	-2.60136e-09	-2.24101	2.54434e-13	-2.60136e-09	-2.31065	2.70307e-12	-2.60136e-09	-2.36986
9809523	chr19:9809523:G:A	3.44115e-98	-2.60136e-09	-1.76677	4.51647e-13	-2.60136e-09	-1.73679	4.64479e-12	-2.60136e-09	-1.8285
9810034	chr19:9810034:G:A	2.01221e-98	-2.60136e-09	-2.30334	2.61788e-13	-2.60136e-09	-2.28216	3.39949e-12	-2.60136e-09	-2.14063
9810231	chr19:9810231:C:T	2.98312e-98	-2.60136e-09	-1.9096	3.34812e-13	-2.60136e-09	-2.03612	4.09838e-12	-2.60136e-09	-1.95366
9810390	chr19:9810390:G:A	1.8676e-98	-2.60136e-09	-2.37792	2.5902e-13	-2.60136e-09	-2.29279	3.00841e-12	-2.60136e-09	-2.26284
9810500	chr19:9810500:AG:A	1.77226e-98	-2.60136e-09	-2.43032	2.17742e-13	-2.60136e-09	-2.46638	2.46501e-12	-2.60136e-09	-2.46206
9810555	chr19:9810555:G:A	2.67962e-98	-2.60136e-09	-2.0169	2.5934e-13	-2.60136e-09	-2.29155	3.17102e-12	-2.60136e-09	-2.2102
9810747	chr19:9810747:A:G	1.87818e-98	-2.37227	-6.54159e-09	6.97062e-13	-1.30282	-6.54159e-09	5.87447e-12	-1.59363	-6.54159e-09
9811475	chr19:9811475:G:A	5.05689e-98	-2.60136e-09	-1.38182	9.26058e-13	-2.60136e-09	-1.01876	1.19538e-11	-2.60136e-09	-0.883206
9811547	chr19:9811547:G:A	3.77384e-99	-2.31999	-1.65708	4.32903e-14	-2.6991	-1.38266	3.84042e-13	-2.72272	-1.59854
9811996	chr19:9811996:G:A	5.0244e-98	-2.60136e-09	-1.38827	7.56865e-13	-2.60136e-09	-1.22051	7.79811e-12	-2.60136e-09	-1.31037
9812107	chr19:9812107:T:C	3.36134e-99	-2.37546	-1.71736	3.91739e-14	-2.72785	-1.45383	3.50839e-13	-2.7494	-1.66228
9812478	chr19:9812478:T:C	4.52035e-99	-1.51253	-2.28403	2.84208e-14	-2.31897	-2.1836	2.85601e-13	-2.22672	-2.39069
9812618	chr19:9812618:C:T	2.02142e-98	-2.60136e-09	-2.29877	2.57722e-13	-2.60136e-09	-2.29781	3.36882e-12	-2.60136e-09	-2.14969
9813115	chr19:9813115:A:G	2.33832e-98	-2.60136e-09	-2.15314	3.00984e-13	-2.60136e-09	-2.14264	3.61709e-12	-2.60136e-09	-2.07858
9813361	chr19:9813361:G:A	3.79396e-99	-2.33002	-1.64173	4.3801e-14	-2.70386	-1.36618	3.88156e-13	-2.72795	-1.58265
9813455	chr19:9813455:C:G	1.73236e-98	-2.60136e-09	-2.45309	2.30917e-13	-2.60136e-09	-2.40764	2.51104e-12	-2.60136e-09	-2.44356
9813607	chr19:9813607:T:C	5.36717e-99	-1.53502	-2.08984	4.21799e-14	-2.01904	-2.08871	4.01567e-13	-1.95131	-2.32532
9813627	chr19:9813627:A:G	2.67203e-98	-0.147822	-1.87191	1.38307e-13	-1.58101	-1.33921	1.12052e-12	-1.18344	-2.06702
9814424	chr19:9814424:C:T	1.70103e-98	-2.60136e-09	-2.47134	2.1719e-13	-2.60136e-09	-2.46892	2.48492e-12	-2.60136e-09	-2.45401
9814533	chr19:9814533:A:T	1.69957e-98	-2.60136e-09	-2.4722	2.19421e-13	-2.60136e-09	-2.4587	2.43853e-12	-2.60136e-09	-2.47286
9814616	chr19:9814616:G:T	1.81665e-98	-2.60136e-09	-2.40558	2.36858e-13	-2.60136e-09	-2.38223	2.77035e-12	-2.60136e-09	-2.34528
9814739	chr19:9814739:A:C	2.34188e-98	-2.60136e-09	-2.15162	3.6349e-13	-2.60136e-09	-1.95394	3.77811e-12	-2.60136e-09	-2.03503
9815078	chr19:9815078:T:A	2.41102e-98	-2.60136e-09	-2.12252	2.596e-13	-2.60136e-09	-2.29055	2.9726e-12	-2.60136e-09	-2.27481
9815429	chr19:9815429:A:C	3.77823e-98	-2.60136e-09	-1.67332	4.80649e-13	-2.60136e-09	-1.67456	4.94041e-12	-2.60136e-09	-1.7668
9815448	chr19:9815448:G:A	1.70565e-98	-2.60136e-09	-2.46863	2.16009e-13	-2.60136e-09	-2.47437	2.44945e-12	-2.60136e-09	-2.46839
9816094	chr19:9816094:G:A	4.4445e-98	-2.60136e-09	-1.51091	7.97179e-13	-2.60136e-09	-1.16861	1.02185e-11	-2.60136e-09	-1.04005
9816184	chr19:9816184:G:A	2.31161e-99	-2.40874	-2.05848	2.86429e-14	-2.75087	-1.74392	2.60335e-13	-2.76254	-1.9475
9816494	chr19:9816494:G:A	1.69934e-98	-2.60136e-09	-2.47233	2.18414e-13	-2.60136e-09	-2.4633	2.49651e-12	-2.60136e-09	-2.44936
9816920	chr19:9816920:C:T	1.78681e-98	-2.60136e-09	-2.42214	2.315e-13	-2.60136e-09	-2.40511	2.68914e-12	-2.60136e-09	-2.37503
9816932	chr19:9816932:T:A	1.49933e-98	-2.59756	-6.54159e-09	2.05241e-13	-2.52551	-6.54159e-09	2.29571e-12	-2.53321	-6.54159e-09
9817204	chr19:9817204:G:A	1.77824e-97	-2.60136e-09	-0.124364	2.29762e-12	-2.60136e-09	-0.110065	3.09259e-11	-2.60136e-09	0.0673446
9817368	chr19:9817368:C:T	3.22736e-99	-1.66736	-2.46613	2.15824e-14	-2.37475	-2.40306	2.47507e-13	-2.28622	-2.47435
9817724	chr19:9817724:T:C	1.82065e-98	-2.60136e-09	-2.40338	2.30327e-13	-2.60136e-09	-2.41019	2.65337e-12	-2.60136e-09	-2.38842
9818362	chr19:9818362:A:G	2.88532e-98	-0.0748723	-1.86806	1.46121e-13	-1.52632	-1.33894	1.20323e-12	-1.11335	-2.06589
9819161	chr19:9819161:G:A	1.78426e-98	-2.60136e-09	-2.42357	2.40979e-13	-2.60136e-09	-2.36498	2.59044e-12	-2.60136e-09	-2.41242
9819363	chr19:9819363:G:A	1.63457e-97	-2.60136e-09	-0.208605	2.11467e-12	-2.60136e-09	-0.193041	2.8397e-11	-2.60136e-09	-0.0179682
9819421	chr19:9819421:C:T	2.27478e-98	-2.60136e-09	-2.18069	3.5357e-13	-2.60136e-09	-1.98161	3.67958e-12	-2.60136e-09	-2.06145
9819560	chr19:9819560:G:A	2.5852e-98	-2.60136e-09	-2.05277	3.63874e-13	-2.60136e-09	-1.95289	3.77818e-12	-2.60136e-09	-2.03501
9820179	chr19:9820179:C:A	2.39708e-98	-2.60136e-09	-2.12832	3.72497e-13	-2.60136e-09	-1.92946	3.86598e-12	-2.60136e-09	-2.01204
9820241	chr19:9820241:A:T	1.21683e-98	-2.80632	-6.54159e-09	1.56885e-13	-2.79418	-6.54159e-09	1.80014e-12	-2.77639	-6.54159e-09
9820404	chr19:9820404:C:G	1.72633e-98	-2.60136e-09	-2.45657	2.21196e-13	-2.60136e-09	-2.45064	2.44647e-12	-2.60136e-09	-2.46961
9820705	chr19:9820705:AAG:A	4.97107e-99	-1.53742	-2.1641	3.68666e-14	-2.06173	-2.18066	3.72651e-13	-1.97612	-2.37524
9820878	chr19:9820878:TGTCA:T	2.7766e-98	0.171068	-2.15241	9.2309e-14	-0.886583	-2.43797	2.24596e-12	-0.250461	-2.30466
9820972	chr19:9820972:C:T	1.03014e-99	-2.84309	-2.43237	1.79252e-14	-2.49017	-2.47331	1.66982e-13	-2.68211	-2.47201
9822138	chr19:9822138:G:A	1.69919e-98	-2.60136e-09	-2.47242	2.16292e-13	-2.60136e-09	-2.47306	2.43993e-12	-2.60136e-09	-2.47228
9822155	chr19:9822155:C:T	2.47147e-99	-2.26641	-2.13393	2.73137e-14	-2.67554	-1.86677	2.51929e-13	-2.69147	-2.05139
9822231	chr19:9822231:G:A	3.99769e-98	-1.61685	-6.54159e-09	3.91764e-13	-1.87903	-6.54159e-09	4.47746e-12	-1.86519	-6.54159e-09
9822607	chr19:9822607:T:G	1.69487e-98	-2.47497	-6.54159e-09	2.13604e-13	-2.48557	-6.54159e-09	2.43016e-12	-2.4763	-6.54159e-09
9822713	chr19:9822713:C:G	2.38882e-99	-2.36392	-2.07044	2.87604e-14	-2.72381	-1.76688	2.61794e-13	-2.73763	-1.96682
9822882	chr19:9822882:G:C	2.38876e-99	-2.32173	-2.11265	2.72805e-14	-2.70312	-1.8404	2.50828e-13	-2.71781	-2.02942
9823023	chr19:9823023:C:T	1.70263e-98	-2.60136e-09	-2.4704	2.1639e-13	-2.60136e-09	-2.47261	2.4435e-12	-2.60136e-09	-2.47082
9823297	chr19:9823297:A:T	1.19332e-98	-2.82583	-6.54159e-09	1.50247e-13	-2.83741	-6.54159e-09	1.68622e-12	-2.84176	-6.54159e-09
9823780	chr19:9823780:A:G	1.21119e-98	-2.81097	-6.54159e-09	1.52659e-13	-2.82149	-6.54159e-09	1.77881e-12	-2.78831	-6.54159e-09
9824981	chr19:9824981:T:G	1.69867e-98	-2.60136e-09	-2.47272	2.16372e-13	-2.60136e-09	-2.47269	2.46483e-12	-2.60136e-09	-2.46213
9825175	chr19:9825175:C:T	1.27629e-98	-2.75861	-6.54159e-09	1.65258e-13	-2.74219	-6.54159e-09	1.85576e-12	-2.74596	-6.54159e-09
9825534	chr19:9825534:C:T	1.99609e-98	-2.60136e-09	-2.31138	2.55271e-13	-2.60136e-09	-2.30737	2.9268e-12	-2.60136e-09	-2.29034
9825874	chr19:9825874:CAT:C	3.94486e-97	0.672425	-6.54159e-09	1.03757e-12	-0.905058	-6.54159e-09	1.63334e-11	-0.571042	-6.54159e-09
9826544	chr19:9826544:C:T	1.69835e-98	-2.60136e-09	-2.47292	2.164e-13	-2.60136e-09	-2.47256	2.43864e-12	-2.60136e-09	-2.47281
9826595	chr19:9826595:A:T	2.19616e-99	-2.44133	-2.07712	2.76404e-14	-2.75952	-1.77089	2.51649e-13	-2.77183	-1.97214
9826882	chr19:9826882:A:G	2.35029e-99	-2.46642	-1.9842	3.06386e-14	-2.77106	-1.65638	2.74587e-13	-2.78188	-1.87486
9827145	chr19:9827145:A:G	1.75327e-98	-2.60136e-09	-2.44109	2.27184e-13	-2.60136e-09	-2.42393	2.63078e-12	-2.60136e-09	-2.39697
9827162	chr19:9827162:C:T	1.18562e-98	-2.83231	-6.54159e-09	1.49457e-13	-2.84268	-6.54159e-09	1.68418e-12	-2.84297	-6.54159e-09
9827538	chr19:9827538:T:A	2.67378e-99	-1.84775	-2.47391	1.93489e-14	-2.46345	-2.42361	2.27208e-13	-2.37439	-2.47175
9827891	chr19:9827891:T:C	2.15453e-98	-2.60136e-09	-2.235	2.78755e-13	-2.60136e-09	-2.21936	3.72186e-12	-2.60136e-09	-2.05003
9828416	chr19:9828416:C:T	1.73653e-98	-2.60136e-09	-2.45068	2.19383e-13	-2.60136e-09	-2.45887	2.55974e-12	-2.60136e-09	-2.42434
9829155	chr19:9829155:A:G	2.61427e-99	-1.87003	-2.47414	1.88119e-14	-2.47429	-2.44091	2.25766e-13	-2.38723	-2.46528
9829605	chr19:9829605:C:T	3.5955e-98	-2.60136e-09	-1.72289	4.07178e-13	-2.60136e-09	-1.84044	5.06392e-12	-2.60136e-09	-1.74211
9830138	chr19:9830138:C:G	2.35917e-99	-2.113	-2.33385	2.2067e-14	-2.60498	-2.15063	2.11832e-13	-2.598	-2.31821
9830427	chr19:9830427:G:A	1.95528e-98	-2.60136e-09	-2.33204	2.33226e-13	-2.60136e-09	-2.39769	2.569e-12	-2.60136e-09	-2.42074
9830550	chr19:9830550:A:G	3.16104e-98	-2.60136e-09	-1.85167	3.51123e-13	-2.60136e-09	-1.98856	4.31835e-12	-2.60136e-09	-1.90138
9830694	chr19:9830694:C:T	1.72232e-98	-2.60136e-09	-2.4589	2.18329e-13	-2.60136e-09	-2.46369	2.48419e-12	-2.60136e-09	-2.4543
9831447	chr19:9831447:G:T	1.38424e-99	-2.64426	-2.33575	2.61259e-14	-2.56355	-2.02322	1.78214e-13	-2.64631	-2.44271
9831546	chr19:9831546:A:G	3.36597e-99	-1.7545	-2.33694	7.90502e-14	-1.46797	-2.01164	4.80263e-13	-1.66045	-2.43722
9831586	chr19:9831586:T:A	6.04806e-99	-1.08813	-2.41729	8.96058e-14	-0.984332	-2.36994	9.95654e-13	-0.976523	-2.39208
9831931	chr19:9831931:G:C	1.71183e-98	-2.60136e-09	-2.46501	2.22834e-13	-2.60136e-09	-2.44327	2.46036e-12	-2.60136e-09	-2.46394
9832134	chr19:9832134:C:T	7.12647e-99	-1.16254	-2.1788	1.37889e-13	-0.882665	-2.04058	1.12915e-12	-0.980681	-2.2621
9833112	chr19:9833112:C:A	2.30474e-99	-2.38431	-2.08588	5.1038e-14	-1.99605	-1.92107	3.97496e-13	-2.17828	-2.10854
9833199	chr19:9833199:G:A	1.95237e-98	-2.60136e-09	-2.33353	2.22079e-13	-2.60136e-09	-2.44666	2.62239e-12	-2.60136e-09	-2.40016
9833301	chr19:9833301:T:C	7.54756e-99	-2.84013	-0.443799	8.44188e-14	-2.79794	-0.615967	6.42911e-13	-2.83074	-0.975265
9833825	chr19:9833825:G:A	1.82041e-98	-2.60136e-09	-2.40351	2.53425e-13	-2.60136e-09	-2.31463	2.93249e-12	-2.60136e-09	-2.2884
9834678	chr19:9834678:C:T	2.48295e-99	-2.33967	-2.05604	5.58779e-14	-1.94145	-1.88508	4.30783e-13	-2.12813	-2.07827
9835466	chr19:9835466:C:T	1.32318e-99	-2.78404	-2.24108	2.44809e-14	-2.21448	-2.43732	2.12661e-13	-2.54622	-2.36609
9835979	chr19:9835979:G:A	4.90915e-99	-1.27768	-2.43638	3.66487e-14	-1.79504	-2.45327	6.08806e-13	-1.46801	-2.3925
9836178	chr19:9836178:G:A	1.21706e-98	-2.80613	-6.54159e-09	1.50257e-13	-2.83735	-6.54159e-09	1.69169e-12	-2.83852	-6.54159e-09
9836241	chr19:9836241:A:G	2.29969e-99	-2.1882	-2.28418	5.50705e-14	-1.42765	-2.41343	4.11278e-13	-1.84649	-2.40625
9836676	chr19:9836676:C:T	3.89049e-98	-2.60136e-09	-1.64404	4.35099e-13	-2.60136e-09	-1.77412	4.12242e-12	-2.60136e-09	-1.94781
9836998	chr19:9836998:A:G	2.025e-98	-2.297	-6.54159e-09	2.38115e-13	-2.37694	-6.54159e-09	2.75682e-12	-2.35017	-6.54159e-09
9837791	chr19:9837791:C:T	1.7092e-98	-2.60136e-09	-2.46655	2.1816e-13	-2.60136e-09	-2.46447	2.49802e-12	-2.60136e-09	-2.44875
9838052	chr19:9838052:A:G	1.74999e-98	-2.60136e-09	-2.44296	2.36565e-13	-2.60136e-09	-2.38347	2.72179e-12	-2.60136e-09	-2.36296
9838476	chr19:9838476:G:A	1.20302e-99	-2.73885	-2.38147	2.45037e-14	-2.18508	-2.46579	2.14192e-13	-2.48683	-2.4183
9838796	chr19:9838796:G:A	1.71493e-98	-2.60136e-09	-2.4632	2.17228e-13	-2.60136e-09	-2.46875	2.43518e-12	-2.60136e-09	-2.47423
9838997	chr19:9838997:A:T	5.02307e-99	-1.21707	-2.47404	4.11463e-14	-1.67784	-2.45472	5.9465e-13	-1.43207	-2.45197
9839451	chr19:9839451:T:C	4.57605e-99	-2.20173	-1.5826	3.90629e-14	-2.56608	-1.61844	3.64368e-13	-2.47265	-1.90119
9839590	chr19:9839590:C:T	1.22725e-98	-2.79072	-0.00707283	1.02813e-13	-2.8417	-0.375089	1.20949e-12	-2.83179	-0.342265
9840001	chr19:9840001:A:G	2.07224e-99	-2.14522	-2.43131	7.55194e-14	-1.05297	-2.47234	6.49806e-13	-1.32531	-2.47002
9840114	chr19:9840114:C:T	3.06182e-97	-2.60136e-09	0.419024	6.09192e-12	-2.60136e-09	0.865026	5.76389e-11	-2.60136e-09	0.689946
9840494	chr19:9840494:A:G	1.54134e-98	-2.77395	0.20403	1.25172e-13	-2.83589	-0.184107	1.50243e-12	-2.81103	-0.146138
9840611	chr19:9840611:C:T	5.05335e-99	-1.21083	-2.47427	4.1741e-14	-1.67619	-2.44202	6.06549e-13	-1.4249	-2.43932
9841037	chr19:9841037:C:A	3.28136e-98	-2.60136e-09	-1.81431	4.06208e-13	-2.60136e-09	-1.84283	4.22342e-12	-2.60136e-09	-1.92361
9841095	chr19:9841095:G:A	5.18601e-98	-2.60136e-09	-1.35661	5.16106e-13	-2.60136e-09	-1.60338	6.28627e-12	-2.60136e-09	-1.52588
9841133	chr19:9841133:G:T	2.05753e-98	-2.60136e-09	-2.28107	2.26193e-13	-2.60136e-09	-2.42831	2.88857e-12	-2.60136e-09	-2.30349
9841240	chr19:9841240:C:T	3.27957e-99	-2.71377	-1.40367	3.04573e-14	-2.75781	-1.67556	4.52737e-13	-2.75662	-1.40007
9841376	chr19:9841376:C:G	2.43681e-98	-2.60136e-09	-2.11188	2.86369e-13	-2.60136e-09	-2.19241	3.47789e-12	-2.60136e-09	-2.11782
9841770	chr19:9841770:T:G	1.69838e-98	-2.60136e-09	-2.4729	2.16179e-13	-2.60136e-09	-2.47359	2.4562e-12	-2.60136e-09	-2.46564
9841851	chr19:9841851:G:T	2.00329e-98	-2.60136e-09	-2.30778	2.24593e-13	-2.60136e-09	-2.4354	2.66819e-12	-2.60136e-09	-2.38285
9841985	chr19:9841985:G:A	1.9519e-98	-2.60136e-09	-2.33377	2.21955e-13	-2.60136e-09	-2.44722	2.62001e-12	-2.60136e-09	-2.40107
9842095	chr19:9842095:G:C	1.74842e-98	-2.60136e-09	-2.44386	2.20956e-13	-2.60136e-09	-2.45173	2.45337e-12	-2.60136e-09	-2.46679
9842467	chr19:9842467:C:T	3.85249e-98	-2.60136e-09	-1.65385	4.36775e-13	-2.60136e-09	-1.77028	4.13615e-12	-2.60136e-09	-1.94449
9842798	chr19:9842798:A:T	2.91829e-99	-1.86634	-2.36781	9.56374e-14	-0.82824	-2.46089	8.19286e-13	-1.1095	-2.45407
9843061	chr19:9843061:C:T	1.73789e-98	-2.60136e-09	-2.4499	2.19111e-13	-2.60136e-09	-2.46011	2.43999e-12	-2.60136e-09	-2.47226
9843324	chr19:9843324:C:G	1.53462e-99	-2.72424	-2.15263	2.7661e-14	-2.14729	-2.38237	2.52876e-13	-2.47483	-2.26427
9843402	chr19:9843402:C:T	1.75458e-99	-2.31889	-2.42403	2.0908e-14	-2.46453	-2.34503	2.08595e-13	-2.48758	-2.44404
9843413	chr19:9843413:G:A	1.69697e-98	-2.60136e-09	-2.47373	2.20609e-13	-2.60136e-09	-2.4533	2.43973e-12	-2.60136e-09	-2.47237
9843714	chr19:9843714:C:T	1.96432e-98	-2.60136e-09	-2.32742	2.21898e-13	-2.60136e-09	-2.44748	2.61867e-12	-2.60136e-09	-2.40158
9843737	chr19:9843737:C:G	1.84939e-98	-2.60136e-09	-2.38772	2.21257e-13	-2.60136e-09	-2.45037	2.51167e-12	-2.60136e-09	-2.4433
9843968	chr19:9843968:G:T	1.96358e-98	-2.60136e-09	-2.3278	2.46294e-13	-2.60136e-09	-2.34317	2.68843e-12	-2.60136e-09	-2.37529
9844237	chr19:9844237:GGCCT:G	1.28326e-99	-2.76097	-2.29478	2.4271e-14	-2.226	-2.43441	2.18839e-13	-2.52988	-2.35379
9844532	chr19:9844532:G:A	1.71171e-98	-2.60136e-09	-2.46508	2.17353e-13	-2.60136e-09	-2.46817	2.4349e-12	-2.60136e-09	-2.47435
9844665	chr19:9844665:T:C	6.40958e-99	-1.29973	-2.14764	1.76461e-13	-0.975832	-1.70076	8.66515e-13	-1.18696	-2.32057
9844892	chr19:9844892:C:A	1.69611e-98	-2.60136e-09	-2.47424	2.16446e-13	-2.60136e-09	-2.47235	2.46486e-12	-2.60136e-09	-2.46212
9845000	chr19:9845000:G:A	1.23585e-98	-2.743	-0.0478086	1.03276e-13	-2.82671	-0.385579	1.2489e-12	-2.79294	-0.349043
9845288	chr19:9845288:G:GT	1.07945e-98	-2.83923	-0.0868938	1.00625e-13	-2.8284	-0.409891	1.16496e-12	-2.84256	-0.369001
9845393	chr19:9845393:G:T	5.64252e-99	-1.12551	-2.44932	4.05822e-14	-1.68529	-2.46107	6.81181e-13	-1.33924	-2.40894
9845520	chr19:9845520:C:T	1.96874e-98	-2.60136e-09	-2.32518	2.22516e-13	-2.60136e-09	-2.44469	2.62929e-12	-2.60136e-09	-2.39754
9845690	chr19:9845690:A:G	1.8095e-98	-2.40952	-6.54159e-09	2.663e-13	-2.26507	-6.54159e-09	2.21836e-12	-2.56748	-6.54159e-09
9846402	chr19:9846402:T:C	2.00329e-98	-2.60136e-09	-2.30778	2.24593e-13	-2.60136e-09	-2.4354	2.66819e-12	-2.60136e-09	-2.38285
9846766	chr19:9846766:C:T	1.70688e-98	-2.60136e-09	-2.4679	2.25092e-13	-2.60136e-09	-2.43319	2.65447e-12	-2.60136e-09	-2.38801
9847181	chr19:9847181:C:A	3.69325e-99	-2.17103	-1.82762	8.64731e-14	-1.73736	-1.6525	6.81596e-13	-1.92197	-1.8256
9847402	chr19:9847402:G:A	1.69788e-98	-2.60136e-09	-2.47319	2.20821e-13	-2.60136e-09	-2.45234	2.44058e-12	-2.60136e-09	-2.47201
9848338	chr19:9848338:G:A	7.23782e-99	-1.25673	-2.06911	2.12811e-13	-0.922064	-1.56722	9.63785e-13	-1.13993	-2.26121
9848377	chr19:9848377:G:T	1.89117e-99	-2.22338	-2.44458	6.52078e-14	-1.19777	-2.47435	5.67344e-13	-1.45751	-2.47353
9848959	chr19:9848959:G:A	1.84018e-98	-2.39271	-6.54159e-09	2.00749e-13	-2.54764	-6.54159e-09	2.65441e-12	-2.38803	-6.54159e-09
9850311	chr19:9850311:A:T	1.37683e-98	-2.73477	0.0519825	1.12443e-13	-2.82079	-0.306452	1.36352e-12	-2.78286	-0.27132
9850416	chr19:9850416:C:T	2.40375e-98	-2.60136e-09	-2.12554	2.98795e-13	-2.60136e-09	-2.14994	3.66895e-12	-2.60136e-09	-2.06434
9850645	chr19:9850645:C:T	1.17577e-98	-2.84065	-6.54159e-09	1.49575e-13	-2.84189	-6.54159e-09	1.77043e-12	-2.79303	-6.54159e-09
9851540	chr19:9851540:G:A	5.59538e-99	-1.12842	-2.4548	4.05606e-14	-1.68244	-2.46446	6.76504e-13	-1.33924	-2.41583
9851643	chr19:9851643:A:G	2.21154e-98	-2.60136e-09	-2.20889	2.80024e-13	-2.60136e-09	-2.21482	3.69005e-12	-2.60136e-09	-2.05861
9851695	chr19:9851695:G:T	1.11552e-99	-2.72198	-2.47386	1.82709e-14	-2.47412	-2.47026	1.91161e-13	-2.56888	-2.45001
9851740	chr19:9851740:A:ATTTCG	3.39158e-99	-2.80085	-1.28301	3.44198e-14	-2.84282	-1.46825	4.84009e-13	-2.82186	-1.26804
9851844	chr19:9851844:T:C	2.20618e-98	-2.60136e-09	-2.21131	2.59681e-13	-2.60136e-09	-2.29024	3.20278e-12	-2.60136e-09	-2.20023
9852691	chr19:9852691:A:G	2.06267e-98	-2.60136e-09	-2.27857	2.6212e-13	-2.60136e-09	-2.28089	3.38776e-12	-2.60136e-09	-2.14408
9852746	chr19:9852746:T:C	3.15246e-99	-2.80898	-1.348	2.23514e-14	-2.79713	-1.94568	3.76805e-13	-2.84231	-1.49797
9852818	chr19:9852818:C:T	2.96263e-98	-2.60136e-09	-1.91649	3.32653e-13	-2.60136e-09	-2.04259	3.28625e-12	-2.60136e-09	-2.1745
9853396	chr19:9853396:G:A	1.55873e-98	-2.5587	-6.54159e-09	1.60493e-13	-2.77145	-6.54159e-09	2.07084e-12	-2.6363	-6.54159e-09
9854147	chr19:9854147:A:G	1.70258e-98	-2.60136e-09	-2.47043	2.2062e-13	-2.60136e-09	-2.45325	2.4355e-12	-2.60136e-09	-2.4741
9854270	chr19:9854270:G:A	4.44942e-99	-1.35889	-2.45349	3.57198e-14	-1.81126	-2.46272	5.86933e-13	-1.48255	-2.41455
9854666	chr19:9854666:C:T	2.08767e-98	-2.60136e-09	-2.26652	2.2874e-13	-2.60136e-09	-2.41711	2.73502e-12	-2.60136e-09	-2.35811
9854869	chr19:9854869:G:A	2.21816e-98	-2.60136e-09	-2.2059	2.67352e-13	-2.60136e-09	-2.26113	3.21531e-12	-2.60136e-09	-2.19633
9855016	chr19:9855016:T:C	2.3337e-98	-2.65519	0.500072	2.12887e-13	-2.71145	0.222515	4.12099e-12	-2.70505	0.756891
9855386	chr19:9855386:G:A	1.69776e-98	-2.60136e-09	-2.47326	2.2032e-13	-2.60136e-09	-2.45461	2.43867e-12	-2.60136e-09	-2.4728
9855788	chr19:9855788:G:A	1.73624e-98	-2.60136e-09	-2.45085	2.19961e-13	-2.60136e-09	-2.45624	2.43829e-12	-2.60136e-09	-2.47296
9856278	chr19:9856278:A:C	9.37813e-99	-2.72685	-0.339929	8.20311e-14	-2.82206	-0.620537	1.06973e-12	-2.77922	-0.517634
9856753	chr19:9856753:C:T	1.65945e-99	-2.37464	-2.42403	2.00333e-14	-2.50727	-2.34503	1.99789e-13	-2.53071	-2.44404
9856933	chr19:9856933:G:T	3.99908e-98	-2.60136e-09	-1.61651	6.13983e-13	-2.60136e-09	-1.42973	7.91584e-12	-2.60136e-09	-1.29538
9857463	chr19:9857463:G:A	1.68015e-99	-2.82602	-1.96026	2.3304e-14	-2.38309	-2.31798	2.97291e-13	-2.62772	-1.94957
9857642	chr19:9857642:C:T	2.32721e-98	-2.60136e-09	-2.1579	2.86141e-13	-2.60136e-09	-2.19321	3.50187e-12	-2.60136e-09	-2.11095
9857962	chr19:9857962:C:G	3.04046e-98	-2.60136e-09	-1.89056	3.4378e-13	-2.60136e-09	-2.00969	3.37414e-12	-2.60136e-09	-2.14811
9858879	chr19:9858879:A:G	2.29101e-98	-2.60136e-09	-2.17358	2.85313e-13	-2.60136e-09	-2.19611	3.48608e-12	-2.60136e-09	-2.11547
9859351	chr19:9859351:GTC:G	1.81532e-98	-2.60136e-09	-2.40631	2.31719e-13	-2.60136e-09	-2.40417	2.54553e-12	-2.60136e-09	-2.42991
9860364	chr19:9860364:A:G	2.14229e-98	-2.60136e-09	-2.2407	2.34088e-13	-2.60136e-09	-2.394	2.826e-12	-2.60136e-09	-2.32539
9860960	chr19:9860960:T:C	6.12359e-99	-1.08012	-2.41289	5.56523e-14	-1.51067	-2.3199	8.04819e-13	-1.29405	-2.28734
9861116	chr19:9861116:CAAAT:C	5.67666e-99	-1.13978	-2.42901	5.18395e-14	-1.55452	-2.34702	7.44498e-13	-1.34238	-2.31692
9861278	chr19:9861278:G:T	2.29034e-98	-2.60136e-09	-2.17387	2.83836e-13	-2.60136e-09	-2.2013	3.46503e-12	-2.60136e-09	-2.12153
9861419	chr19:9861419:C:A	6.96566e-99	-0.932323	-2.43184	5.07077e-14	-1.46988	-2.45373	8.06204e-13	-1.14837	-2.4313
9861444	chr19:9861444:G:A	2.03936e-98	-2.60136e-09	-2.28994	2.59078e-13	-2.60136e-09	-2.29257	3.12271e-12	-2.60136e-09	-2.22555
9861893	chr19:9861893:A:G	2.06539e-98	-2.60136e-09	-2.27726	2.55984e-13	-2.60136e-09	-2.30458	2.78752e-12	-2.60136e-09	-2.3391
9861983	chr19:9861983:G:A	1.71495e-98	-2.60136e-09	-2.46319	2.21408e-13	-2.60136e-09	-2.44969	2.48323e-12	-2.60136e-09	-2.45469
9862254	chr19:9862254:C:T	5.96605e-98	-2.60136e-09	-1.21649	8.92774e-13	-2.60136e-09	-1.05536	8.58447e-12	-2.60136e-09	-1.2143
9862778	chr19:9862778:C:T	2.1517e-98	-2.60136e-09	-2.23631	2.34813e-13	-2.60136e-09	-2.3909	2.83814e-12	-2.60136e-09	-2.3211
9863113	chr19:9863113:G:A	1.77014e-98	-2.60136e-09	-2.43151	2.16305e-13	-2.60136e-09	-2.47301	2.47111e-12	-2.60136e-09	-2.45958
9863257	chr19:9863257:G:A	1.44822e-99	-2.51857	-2.41626	2.2357e-14	-2.40704	-2.33552	2.3722e-13	-2.48094	-2.32208
9863616	chr19:9863616:A:G	1.77797e-98	-2.60136e-09	-2.4271	2.22742e-13	-2.60136e-09	-2.44368	2.47569e-12	-2.60136e-09	-2.45773
9863832	chr19:9863832:G:A	2.07384e-98	-2.60136e-09	-2.27317	2.64019e-13	-2.60136e-09	-2.27367	3.42248e-12	-2.60136e-09	-2.13389
9864151	chr19:9864151:G:A	2.16498e-98	-2.60136e-09	-2.23016	2.35587e-13	-2.60136e-09	-2.38761	2.85069e-12	-2.60136e-09	-2.31669
9864543	chr19:9864543:C:T	8.63274e-98	-2.60136e-09	-0.84701	9.39204e-13	-2.60136e-09	-1.00466	1.2331e-11	-2.60136e-09	-0.852134
9864864	chr19:9864864:C:T	6.64795e-99	-1.83137	-1.57948	4.39516e-14	-2.37205	-1.69455	6.34217e-13	-2.04495	-1.77467
9864953	chr19:9864953:G:A	7.06367e-99	-1.13997	-2.21022	4.75459e-14	-1.64797	-2.34002	7.91579e-13	-1.32474	-2.27324
9865294	chr19:9865294:G:A	6.44172e-98	-0.358684	-0.781093	1.09936e-12	0.0252782	-0.872485	9.27352e-12	-0.0226979	-1.11439
9865413	chr19:9865413:C:T	3.276e-99	-2.34326	-1.77527	4.54296e-14	-2.26354	-1.76998	6.81731e-13	-2.29518	-1.45219
9865718	chr19:9865718:C:T	1.71558e-98	-2.60136e-09	-2.46282	2.27742e-13	-2.60136e-09	-2.42148	2.47566e-12	-2.60136e-09	-2.45775
9866122	chr19:9866122:G:A	1.79783e-98	-2.60136e-09	-2.41599	2.26341e-13	-2.60136e-09	-2.42765	2.49119e-12	-2.60136e-09	-2.45149
9866644	chr19:9866644:C:T	3.31745e-99	-2.8421	-1.26386	4.15851e-14	-2.81653	-1.30542	3.70996e-13	-2.84225	-1.51357
9866668	chr19:9866668:T:C	1.70332e-98	-2.60136e-09	-2.47	2.28609e-13	-2.60136e-09	-2.41768	2.7608e-12	-2.60136e-09	-2.34873
9867220	chr19:9867220:A:G	1.59954e-99	-2.61445	-2.22099	2.6332e-14	-2.52533	-2.05358	2.93708e-13	-2.58474	-2.00468
9867262	chr19:9867262:T:C	5.67313e-98	-0.45447	-0.812361	9.40956e-13	-0.0890337	-0.913763	7.74268e-12	-0.160437	-1.15707
9867790	chr19:9867790:A:G	1.76451e-98	-2.60136e-09	-2.4347	2.21153e-13	-2.60136e-09	-2.45084	2.46194e-12	-2.60136e-09	-2.4633
9867978	chr19:9867978:T:C	1.74871e-98	-2.60136e-09	-2.44369	2.19775e-13	-2.60136e-09	-2.45709	2.45168e-12	-2.60136e-09	-2.46748
9867979	chr19:9867979:G:A	2.49905e-98	-0.613475	-1.47319	5.11236e-13	-0.250967	-1.36189	3.8592e-12	-0.355149	-1.65864
9868663	chr19:9868663:G:A	1.69586e-98	-2.60136e-09	-2.47438	2.29481e-13	-2.60136e-09	-2.41387	2.48938e-12	-2.60136e-09	-2.45222
9868805	chr19:9868805:A:T	1.77261e-98	-2.60136e-09	-2.43012	2.22343e-13	-2.60136e-09	-2.44547	2.46234e-12	-2.60136e-09	-2.46314
9869627	chr19:9869627:T:G	1.17344e-98	-2.84263	-6.54159e-09	1.4997e-13	-2.83926	-6.54159e-09	1.6915e-12	-2.83863	-6.54159e-09
9870071	chr19:9870071:T:A	2.60051e-98	-2.60136e-09	-2.04687	2.63455e-13	-2.60136e-09	-2.27581	3.28741e-12	-2.60136e-09	-2.17415
9870127	chr19:9870127:G:A	1.71031e-98	-2.60136e-09	-2.4659	2.26097e-13	-2.60136e-09	-2.42873	2.46584e-12	-2.60136e-09	-2.46172
9870198	chr19:9870198:G:T	2.88648e-98	-2.60136e-09	-1.94253	3.20724e-13	-2.60136e-09	-2.07911	3.80173e-12	-2.60136e-09	-2.0288
9870439	chr19:9870439:G:A	2.01196e-98	-2.60136e-09	-2.30346	2.39258e-13	-2.60136e-09	-2.37215	2.89296e-12	-2.60136e-09	-2.30197
9870772	chr19:9870772:C:A	2.38069e-98	-2.60136e-09	-2.13518	2.36689e-13	-2.60136e-09	-2.38295	2.80187e-12	-2.60136e-09	-2.33397
9871282	chr19:9871282:T:C	2.08888e-98	-2.60136e-09	-2.26595	2.51136e-13	-2.60136e-09	-2.3237	2.91995e-12	-2.60136e-09	-2.29269
9871528	chr19:9871528:C:G	1.88281e-98	-2.60136e-09	-2.36981	2.41439e-13	-2.60136e-09	-2.36308	3.03095e-12	-2.60136e-09	-2.25537
9871658	chr19:9871658:A:C	2.06985e-98	-1.28768	-0.987422	1.78535e-13	-1.60641	-1.05849	2.08812e-12	-1.38439	-1.24359
9871718	chr19:9871718:G:A	1.76826e-98	-2.60136e-09	-2.43257	2.25042e-13	-2.60136e-09	-2.43341	2.6109e-12	-2.60136e-09	-2.40456
9871943	chr19:9871943:C:T	4.56203e-99	-2.14346	-1.64393	5.09337e-14	-2.49832	-1.42084	5.84957e-13	-2.2839	-1.61657
9872128	chr19:9872128:T:C	2.38478e-98	-2.60136e-09	-2.13346	2.36882e-13	-2.60136e-09	-2.38213	2.80474e-12	-2.60136e-09	-2.33294
9872134	chr19:9872134:A:G	2.7162e-99	-2.48182	-1.8241	3.7056e-14	-2.41599	-1.82127	5.5262e-13	-2.44159	-1.51575
9872345	chr19:9872345:C:T	1.4732e-99	-2.6088	-2.30892	2.1113e-14	-2.49199	-2.30781	2.10811e-13	-2.58135	-2.3397
9872737	chr19:9872737:ACCATCTAT:A	3.01142e-99	-2.83838	-1.36437	4.03523e-14	-2.76844	-1.38361	3.53934e-13	-2.82261	-1.58028
9872769	chr19:9872769:T:C	1.44332e-99	-2.60981	-2.3284	2.06596e-14	-2.49465	-2.32687	2.06728e-13	-2.58377	-2.35683
9872799	chr19:9872799:C:CATTT	1.1798e-98	-2.83723	-6.54159e-09	1.65711e-13	-2.73945	-6.54159e-09	1.80023e-12	-2.77634	-6.54159e-09
9873420	chr19:9873420:T:C	1.4772e-99	-2.60874	-2.30627	2.12581e-14	-2.48928	-2.30367	2.11957e-13	-2.57957	-2.33605
9873729	chr19:9873729:G:A	2.971e-98	-1.91367	-6.54159e-09	1.31379e-12	-0.669023	-6.54159e-09	1.14693e-11	-0.924575	-6.54159e-09
9874003	chr19:9874003:T:G	1.61275e-99	-2.83376	-1.99345	2.2361e-14	-2.76	-1.98238	2.08504e-13	-2.81797	-2.11408
9874549	chr19:9874549:C:T	2.61399e-98	-2.60136e-09	-2.04169	3.23317e-13	-2.60136e-09	-2.07106	3.40355e-12	-2.60136e-09	-2.13943
9874758	chr19:9874758:G:A	2.04443e-98	-2.60136e-09	-2.28745	2.43714e-13	-2.60136e-09	-2.3537	2.96176e-12	-2.60136e-09	-2.27847
9875021	chr19:9875021:T:C	1.97437e-98	-2.32232	-6.54159e-09	2.17399e-13	-2.46796	-6.54159e-09	2.97888e-12	-2.2727	-6.54159e-09
9875727	chr19:9875727:A:G	1.7584e-98	-2.60136e-09	-2.43817	2.18591e-13	-2.60136e-09	-2.46249	2.44386e-12	-2.60136e-09	-2.47067
9875827	chr19:9875827:C:A	2.13324e-98	-2.60136e-09	-2.24493	2.55468e-13	-2.60136e-09	-2.3066	3.49745e-12	-2.60136e-09	-2.11222
9875848	chr19:9875848:A:G	6.90146e-99	-1.40611	-1.96731	2.23706e-13	-1.04288	-1.39648	9.26831e-13	-1.2679	-2.17233
9876265	chr19:9876265:C:A	1.72061e-98	-2.60136e-09	-2.45989	2.16452e-13	-2.60136e-09	-2.47232	2.43482e-12	-2.60136e-09	-2.47438
9877080	chr19:9877080:T:A	4.38868e-98	-2.60136e-09	-1.52354	6.46595e-13	-2.60136e-09	-1.37797	1.12149e-11	-2.60136e-09	-0.947008
9877148	chr19:9877148:T:A	2.71785e-99	-2.83432	-1.471	3.88686e-14	-2.75141	-1.43809	3.40288e-13	-2.81392	-1.6283
9878276	chr19:9878276:G:A	5.58529e-99	-1.16863	-2.41639	4.71448e-14	-1.55156	-2.44491	7.37643e-13	-1.2493	-2.41925
9878622	chr19:9878622:C:T	3.03437e-99	-2.83322	-1.36194	4.30021e-14	-2.74739	-1.34105	3.71458e-13	-2.81085	-1.54372
9879193	chr19:9879193:C:T	1.73438e-98	-2.60136e-09	-2.45192	2.16348e-13	-2.60136e-09	-2.47281	2.44138e-12	-2.60136e-09	-2.47169
9879379	chr19:9879379:C:A	1.13612e-99	-2.70573	-2.47181	1.7941e-14	-2.48825	-2.47436	1.87252e-13	-2.61747	-2.42208
9880053	chr19:9880053:A:G	1.18064e-98	-2.83651	-6.54159e-09	1.50629e-13	-2.83487	-6.54159e-09	1.69181e-12	-2.83845	-6.54159e-09
9880072	chr19:9880072:C:T	1.95587e-98	-2.60136e-09	-2.33174	2.56948e-13	-2.60136e-09	-2.30082	2.66269e-12	-2.60136e-09	-2.38491
9880961	chr19:9880961:A:C	2.49015e-99	-2.12706	-2.26576	3.32608e-14	-2.07022	-2.27509	4.69248e-13	-2.07483	-2.04604
9881059	chr19:9881059:G:A	2.12195e-99	-2.0785	-2.47432	4.12772e-14	-1.66241	-2.46698	3.67127e-13	-1.90188	-2.46442
9881193	chr19:9881193:G:A	8.45251e-98	-2.60136e-09	-0.868109	8.36758e-13	-2.60136e-09	-1.12016	1.26994e-11	-2.60136e-09	-0.822696
9881224	chr19:9881224:C:T	2.79688e-98	-1.15276	-0.821307	9.59591e-12	2.13408	-0.814676	2.15747e-11	-0.0290499	-0.263681
9881244	chr19:9881244:C:G	5.67823e-98	-2.60136e-09	-1.26593	5.90856e-13	-2.60136e-09	-1.46812	8.64283e-12	-2.60136e-09	-1.20752
9881362	chr19:9881362:A:G	4.21129e-98	-1.09386	-0.470941	1.44916e-11	2.23263	-0.500998	3.32281e-11	0.0467939	0.0923516
9881380	chr19:9881380:GAGATGGACTCTA:G	2.19153e-98	-2.21797	-6.54159e-09	2.52103e-13	-2.31985	-6.54159e-09	3.00583e-12	-2.2637	-6.54159e-09
9881706	chr19:9881706:T:C	4.14884e-98	-1.12034	-0.459402	1.39769e-11	2.18745	-0.491984	3.2454e-11	0.0127302	0.102842
9882084	chr19:9882084:C:A	4.4327e-99	-1.38258	-2.43357	6.4883e-14	-1.25551	-2.4216	8.3653e-13	-1.25664	-2.28611
9882099	chr19:9882099:T:C	4.09766e-98	-1.11974	-0.472418	1.40167e-11	2.19797	-0.499652	3.24243e-11	0.0201916	0.0944667
9882265	chr19:9882265:G:A	5.91018e-98	-2.60136e-09	-1.2259	5.94086e-13	-2.60136e-09	-1.46267	8.64016e-12	-2.60136e-09	-1.20783
9882736	chr19:9882736:G:A	2.68483e-98	-2.60136e-09	-2.01496	3.71259e-13	-2.60136e-09	-1.93279	5.16263e-12	-2.60136e-09	-1.7228
9882803	chr19:9882803:A:G	2.20973e-98	-2.60136e-09	-2.2097	3.10678e-13	-2.60136e-09	-2.11094	4.23534e-12	-2.60136e-09	-1.92079
9882908	chr19:9882908:A:T	6.38705e-98	0.1419	-1.2902	2.10522e-12	0.994784	-1.1923	2.18699e-11	0.58068	-0.859822
9883610	chr19:9883610:G:A	1.98022e-99	-2.31913	-2.30282	2.99057e-14	-2.22163	-2.23001	3.45896e-13	-2.27773	-2.14813
9884165	chr19:9884165:A:G	1.92653e-99	-2.82884	-1.8206	2.66618e-14	-2.73418	-1.83228	2.4418e-13	-2.80131	-1.97279
9884167	chr19:9884167:G:A	4.58065e-98	-2.60136e-09	-1.48073	5.60207e-13	-2.60136e-09	-1.52139	5.11671e-12	-2.60136e-09	-1.73174
9884327	chr19:9884327:C:T	1.84515e-99	-2.24726	-2.44534	2.78257e-14	-2.05818	-2.46555	2.35572e-13	-2.40353	-2.40646
9884778	chr19:9884778:C:T	2.03342e-98	-2.60136e-09	-2.29285	2.61342e-13	-2.60136e-09	-2.28386	3.12116e-12	-2.60136e-09	-2.22604
9885104	chr19:9885104:C:T	6.52868e-98	-0.0529196	-1.07345	2.09551e-12	0.787946	-0.990085	2.2406e-11	0.379888	-0.634811
9885366	chr19:9885366:T:G	2.25455e-98	-2.60136e-09	-2.18962	3.16591e-13	-2.60136e-09	-2.09208	4.33662e-12	-2.60136e-09	-1.89716
9885762	chr19:9885762:C:G	1.25833e-98	-2.77279	-6.54159e-09	1.56341e-13	-2.79766	-6.54159e-09	1.79032e-12	-2.78185	-6.54159e-09
9885805	chr19:9885805:A:G	1.83758e-98	-2.60136e-09	-2.39412	2.46236e-13	-2.60136e-09	-2.3434	2.87935e-12	-2.60136e-09	-2.30669
9885902	chr19:9885902:G:A	2.09194e-99	-2.28314	-2.28392	3.18628e-14	-2.17857	-2.20968	3.67646e-13	-2.24024	-2.12465
9886011	chr19:9886011:T:C	4.61184e-99	-2.52969	-1.24683	6.37707e-14	-2.60587	-1.08853	7.27315e-13	-2.55861	-1.12404
9886194	chr19:9886194:G:C	4.17581e-99	-1.42645	-2.4494	4.06409e-14	-1.67794	-2.46697	5.74436e-13	-1.46674	-2.45188
9886394	chr19:9886394:A:G	5.8482e-98	-0.105907	-1.13053	2.10981e-12	0.857812	-1.05315	2.01738e-11	0.350508	-0.710374
9886676	chr19:9886676:C:T	2.23688e-99	-2.8113	-1.68878	3.18157e-14	-2.69225	-1.69748	2.81668e-13	-2.77369	-1.85758
9886926	chr19:9886926:T:C	4.01907e-98	-0.453476	-1.15805	1.33287e-12	0.452225	-1.10683	1.27313e-11	-0.0449117	-0.775274
9887088	chr19:9887088:C:T	1.69634e-98	-2.60136e-09	-2.4741	2.16025e-13	-2.60136e-09	-2.4743	2.44238e-12	-2.60136e-09	-2.47128
9887217	chr19:9887217:T:C	4.54661e-98	-1.01709	-0.471104	1.59153e-11	2.33353	-0.508187	3.54115e-11	0.117477	0.0853078
9887992	chr19:9887992:C:T	1.89516e-98	-2.60136e-09	-2.36327	2.56716e-13	-2.60136e-09	-2.30172	2.66347e-12	-2.60136e-09	-2.38462
9888024	chr19:9888024:G:A	1.74274e-98	-2.60136e-09	-2.44711	2.19862e-13	-2.60136e-09	-2.45669	2.50293e-12	-2.60136e-09	-2.44679
9888098	chr19:9888098:C:T	3.27745e-99	-2.73493	-1.38316	5.28084e-14	-2.8385	-1.04453	5.2167e-13	-2.82639	-1.18858
9888164	chr19:9888164:C:T	5.75387e-98	-2.60136e-09	-1.2527	5.82177e-13	-2.60136e-09	-1.48292	8.52713e-12	-2.60136e-09	-1.221
9888665	chr19:9888665:C:T	3.13723e-98	-2.60136e-09	-1.85923	3.80018e-13	-2.60136e-09	-1.90947	3.93841e-12	-2.60136e-09	-1.99347
9888782	chr19:9888782:T:C	2.19214e-98	-2.60136e-09	-2.21769	3.0513e-13	-2.60136e-09	-2.12896	4.13589e-12	-2.60136e-09	-1.94455
9889151	chr19:9889151:T:C	1.73626e-98	-2.60136e-09	-2.45084	2.17658e-13	-2.60136e-09	-2.46677	2.43845e-12	-2.60136e-09	-2.47289
9889165	chr19:9889165:G:A	2.26619e-99	-2.82424	-1.66282	3.22912e-14	-2.71872	-1.65618	2.86263e-13	-2.7915	-1.82359
9889322	chr19:9889322:A:T	1.10277e-98	-0.506916	-2.39783	2.34478e-13	-0.0435758	-2.34875	1.80232e-12	-0.309704	-2.46547
9889360	chr19:9889360:C:T	2.11091e-99	-2.11747	-2.44057	8.23293e-14	-0.965087	-2.47388	6.93136e-13	-1.25788	-2.47291
9889523	chr19:9889523:T:C	9.69548e-99	-0.559129	-2.47437	1.78194e-13	-0.192456	-2.47437	1.75633e-12	-0.34774	-2.45328
9889630	chr19:9889630:C:T	1.1824e-99	-2.69253	-2.44508	1.52039e-14	-2.74705	-2.38109	1.66469e-13	-2.72896	-2.42824
9889814	chr19:9889814:T:C	1.6959e-98	-2.60136e-09	-2.47436	2.17107e-13	-2.60136e-09	-2.4693	2.47563e-12	-2.60136e-09	-2.45776
9890043	chr19:9890043:C:CA	1.94196e-98	-2.60136e-09	-2.33887	2.60178e-13	-2.60136e-09	-2.28833	3.04628e-12	-2.60136e-09	-2.25033
9890164	chr19:9890164:G:A	1.23693e-99	-2.6213	-2.47122	2.41539e-14	-2.20035	-2.4649	2.19254e-13	-2.40782	-2.47395
9890165	chr19:9890165:T:C	1.24577e-99	-2.61329	-2.47212	2.44168e-14	-2.18851	-2.46591	2.21431e-13	-2.39774	-2.47415
9890166	chr19:9890166:G:A	1.30171e-99	-2.57084	-2.47063	2.47424e-14	-2.19241	-2.44877	2.35179e-13	-2.33791	-2.47375
9890249	chr19:9890249:T:C	4.41341e-99	-1.5643	-2.25621	4.17428e-14	-1.80117	-2.317	6.01223e-13	-1.66792	-2.20512
9890337	chr19:9890337:C:T	2.82747e-99	-2.06893	-2.19685	4.27425e-14	-1.83368	-2.26082	5.10096e-13	-1.89093	-2.14648
9890474	chr19:9890474:G:A	1.6578e-99	-2.69784	-2.10183	3.35068e-14	-2.34473	-1.99321	2.84913e-13	-2.51491	-2.10491
9890732	chr19:9890732:T:C	4.69727e-99	-1.66244	-2.09573	5.55935e-14	-1.6776	-2.15403	4.9888e-13	-1.72108	-2.33856
9890826	chr19:9890826:C:T	1.70098e-98	-2.60136e-09	-2.47137	2.19335e-13	-2.60136e-09	-2.45909	2.43661e-12	-2.60136e-09	-2.47364
9891015	chr19:9891015:C:T	1.90942e-98	-2.60136e-09	-2.35578	2.68533e-13	-2.60136e-09	-2.25672	2.7138e-12	-2.60136e-09	-2.3659
9891253	chr19:9891253:C:G	2.04292e-99	-2.3403	-2.25048	2.11074e-14	-2.41785	-2.38222	3.19718e-13	-2.3317	-2.17287
9891300	chr19:9891300:G:A	1.85868e-98	-2.60136e-09	-2.38271	2.8319e-13	-2.60136e-09	-2.20357	2.93214e-12	-2.60136e-09	-2.28852
9891346	chr19:9891346:C:T	1.31287e-98	-1.72227	-1.00809	2.25826e-13	-1.52689	-0.903041	1.87506e-12	-1.61276	-1.12285
9891363	chr19:9891363:A:G	1.28628e-98	-1.65047	-1.10035	2.32036e-13	-1.4367	-0.966097	1.90316e-12	-1.53206	-1.18868
9891422	chr19:9891422:C:T	1.7906e-98	-2.60136e-09	-2.42002	2.65112e-13	-2.60136e-09	-2.26954	2.77957e-12	-2.60136e-09	-2.34196
9891450	chr19:9891450:T:C	1.07234e-98	-1.68714	-1.2456	1.86799e-13	-1.49181	-1.12785	1.57145e-12	-1.58129	-1.33096
9891489	chr19:9891489:C:G	3.28884e-98	-0.593271	-1.21876	6.34678e-13	-0.200319	-1.19626	4.49235e-12	-0.375332	-1.48654
9891708	chr19:9891708:T:C	1.73431e-98	-2.60136e-09	-2.45196	2.46401e-13	-2.60136e-09	-2.34273	2.6236e-12	-2.60136e-09	-2.3997
9892124	chr19:9892124:T:TGC	1.8924e-98	-2.60136e-09	-2.36472	2.62499e-13	-2.60136e-09	-2.27945	2.7892e-12	-2.60136e-09	-2.3385
9892185	chr19:9892185:C:T	1.84239e-98	-2.39151	-6.54159e-09	1.77061e-13	-2.6732	-6.54159e-09	2.35919e-12	-2.50593	-6.54159e-09
9892335	chr19:9892335:G:T	1.80213e-99	-2.51346	-2.20272	1.87563e-14	-2.56731	-2.35085	2.86217e-13	-2.4982	-2.11706
9892443	chr19:9892443:C:G	7.27588e-99	-1.26166	-2.05893	1.47469e-13	-0.895358	-1.96072	1.00327e-12	-1.09811	-2.26288
9892465	chr19:9892465:C:G	1.69597e-98	-2.60136e-09	-2.47432	2.22166e-13	-2.60136e-09	-2.44627	2.44262e-12	-2.60136e-09	-2.47118
9892617	chr19:9892617:G:A	1.91001e-99	-2.21262	-2.44543	7.97234e-14	-1.09109	-2.38004	6.5002e-13	-1.40029	-2.39471
9892711	chr19:9892711:A:T	1.24122e-98	-1.70804	-1.07844	2.18276e-13	-1.51201	-0.951928	1.80413e-12	-1.60421	-1.16996
9893197	chr19:9893197:C:T	7.51077e-98	-2.60136e-09	-0.986234	8.14697e-13	-2.60136e-09	-1.14688	1.13007e-11	-2.60136e-09	-0.93939
9893253	chr19:9893253:C:T	1.72232e-98	-2.60136e-09	-2.4589	2.17757e-13	-2.60136e-09	-2.46631	2.43485e-12	-2.60136e-09	-2.47437
9893291	chr19:9893291:A:G	1.83652e-99	-2.25014	-2.44714	7.49605e-14	-1.15667	-2.37606	6.16979e-13	-1.45626	-2.39091
9894009	chr19:9894009:T:C	1.33914e-98	-1.82858	-0.881962	2.45758e-13	-1.6116	-0.733743	2.00098e-12	-1.70079	-0.969825
9894066	chr19:9894066:A:G	1.26412e-98	-1.81616	-0.952035	2.30499e-13	-1.59769	-0.811758	1.87511e-12	-1.69188	-1.04371
9894161	chr19:9894161:C:T	1.88255e-98	-2.60136e-09	-2.36994	2.86098e-13	-2.60136e-09	-2.19336	2.95727e-12	-2.60136e-09	-2.27999
9894208	chr19:9894208:A:G	1.18925e-98	-1.86678	-0.962474	2.18223e-13	-1.65149	-0.812682	1.78126e-12	-1.74241	-1.04452
9894218	chr19:9894218:G:A	1.11976e-98	-1.8589	-1.03055	2.05636e-13	-1.6414	-0.88218	1.69155e-12	-1.73201	-1.1066
9894471	chr19:9894471:A:AGGCT	1.76562e-98	-2.60136e-09	-2.43407	2.17622e-13	-2.60136e-09	-2.46693	2.5632e-12	-2.60136e-09	-2.42299
9894496	chr19:9894496:A:G	1.38136e-98	-1.83664	-0.842863	2.62657e-13	-1.62205	-0.656789	2.13384e-12	-1.70849	-0.89784
9894806	chr19:9894806:A:C	1.86403e-98	-2.60136e-09	-2.37983	2.77527e-13	-2.60136e-09	-2.22377	2.89535e-12	-2.60136e-09	-2.30114
9895942	chr19:9895942:G:A	3.86415e-98	-0.796819	-0.854011	8.18527e-13	-0.409568	-0.732619	5.6821e-12	-0.558392	-1.06854
9896227	chr19:9896227:A:T	4.84532e-98	-0.9226	-0.501959	9.16417e-13	-0.569497	-0.459724	6.41941e-12	-0.698747	-0.806178
9896289	chr19:9896289:C:T	3.40067e-98	-2.60136e-09	-1.7786	4.27092e-13	-2.60136e-09	-1.79269	4.41779e-12	-2.60136e-09	-1.87861
9896290	chr19:9896290:A:G	3.35955e-98	-2.60136e-09	-1.79077	4.22048e-13	-2.60136e-09	-1.80457	4.36778e-12	-2.60136e-09	-1.89
9896495	chr19:9896495:C:G	6.29416e-99	-1.50121	-1.96432	1.73561e-13	-1.10608	-1.58709	9.33088e-13	-1.32105	-2.11245
9896514	chr19:9896514:G:A	1.20695e-98	-1.40704	-1.40744	3.11953e-13	-0.980604	-1.12624	1.56187e-12	-1.2624	-1.65597
9896664	chr19:9896664:T:C	1.70156e-98	-2.60136e-09	-2.47103	2.16995e-13	-2.60136e-09	-2.46982	2.43776e-12	-2.60136e-09	-2.47317
9896869	chr19:9896869:T:G	2.07328e-98	-2.60136e-09	-2.27344	2.5957e-13	-2.60136e-09	-2.29067	3.04973e-12	-2.60136e-09	-2.2492
9896885	chr19:9896885:T:C	1.48721e-98	-2.60567	-6.54159e-09	2.98028e-13	-2.1525	-6.54159e-09	3.04066e-12	-2.25218	-6.54159e-09
9897223	chr19:9897223:G:T	3.32705e-98	-2.60136e-09	-1.80049	3.92829e-13	-2.60136e-09	-1.87632	4.02571e-12	-2.60136e-09	-1.97155
9897307	chr19:9897307:A:G	6.67198e-99	-1.89032	-1.51692	1.08488e-13	-1.84653	-1.31652	6.64279e-13	-1.98482	-1.78848
9897453	chr19:9897453:G:A	1.70295e-98	-2.60136e-09	-2.47021	2.28036e-13	-2.60136e-09	-2.42019	2.48635e-12	-2.60136e-09	-2.45343
9898103	chr19:9898103:A:G	1.72234e-98	-2.60136e-09	-2.45889	2.16798e-13	-2.60136e-09	-2.47073	2.43501e-12	-2.60136e-09	-2.4743
9898244	chr19:9898244:G:A	8.47332e-99	-1.69472	-1.47351	1.37226e-13	-1.68126	-1.2468	8.2115e-13	-1.82757	-1.73373
9898534	chr19:9898534:T:A	3.77828e-99	-2.73208	-1.24381	6.03844e-14	-2.84005	-0.908912	4.45789e-13	-2.83045	-1.34171
9898555	chr19:9898555:G:A	2.94613e-98	-2.60136e-09	-1.92208	4.16932e-13	-2.60136e-09	-1.81677	4.12182e-12	-2.60136e-09	-1.94796
9898710	chr19:9898710:C:T	1.67179e-99	-2.48942	-2.30184	5.61817e-14	-1.60349	-2.21761	4.86157e-13	-1.85316	-2.23231
9898782	chr19:9898782:G:A	1.69661e-98	-2.60136e-09	-2.47394	2.23335e-13	-2.60136e-09	-2.44102	2.45671e-12	-2.60136e-09	-2.46543
9898832	chr19:9898832:A:G	1.67204e-99	-2.56765	-2.22346	2.72764e-14	-2.65828	-1.88539	2.18269e-13	-2.64895	-2.23733
9899351	chr19:9899351:C:G	1.98097e-98	-2.60136e-09	-2.31899	2.43592e-13	-2.60136e-09	-2.3542	2.84474e-12	-2.60136e-09	-2.31878
9899552	chr19:9899552:TTCTTC:T	3.25292e-99	-2.78011	-1.3455	4.85683e-14	-2.67615	-1.29057	4.60597e-13	-2.60493	-1.53456
9899649	chr19:9899649:C:T	1.15438e-99	-2.84311	-2.31848	1.8e-14	-2.81125	-2.14807	1.55766e-13	-2.82702	-2.39663
9899752	chr19:9899752:T:C	2.32483e-99	-2.04763	-2.41388	2.2545e-14	-2.34849	-2.38568	3.34501e-13	-2.05575	-2.40362
9900033	chr19:9900033:C:T	1.71867e-98	-2.60136e-09	-2.46102	2.16716e-13	-2.60136e-09	-2.47111	2.43705e-12	-2.60136e-09	-2.47346
9900188	chr19:9900188:C:A	1.71562e-98	-2.60136e-09	-2.4628	2.16443e-13	-2.60136e-09	-2.47237	2.43886e-12	-2.60136e-09	-2.47272
9900192	chr19:9900192:A:C	1.94553e-98	-2.60136e-09	-2.33704	2.26792e-13	-2.60136e-09	-2.42566	2.67875e-12	-2.60136e-09	-2.3789
9900361	chr19:9900361:G:C	1.69795e-98	-2.60136e-09	-2.47315	2.18396e-13	-2.60136e-09	-2.46338	2.43573e-12	-2.60136e-09	-2.47401
9900379	chr19:9900379:A:C	1.7305e-98	-2.60136e-09	-2.45416	2.16009e-13	-2.60136e-09	-2.47437	2.45153e-12	-2.60136e-09	-2.46754
9900485	chr19:9900485:C:T	1.19971e-98	-2.82049	-6.54159e-09	1.93069e-13	-2.58665	-6.54159e-09	2.12594e-12	-2.61004	-6.54159e-09
9900515	chr19:9900515:G:A	3.68895e-99	-2.73861	-1.2612	6.61282e-14	-2.59525	-1.06285	6.47245e-13	-2.53285	-1.26643
9900699	chr19:9900699:C:T	1.19305e-98	-1.98392	-0.842137	7.16783e-14	-2.12276	-1.45475	1.71811e-12	-2.01572	-0.80731
9900786	chr19:9900786:C:G	2.57325e-98	-2.60136e-09	-2.0574	2.65789e-13	-2.60136e-09	-2.26699	3.33009e-12	-2.60136e-09	-2.16125
9901786	chr19:9901786:G:A	2.04375e-99	-2.84298	-1.74739	2.33096e-14	-2.82246	-1.87837	2.4977e-13	-2.8427	-1.90877
9901990	chr19:9901990:C:T	1.57895e-99	-2.42061	-2.42779	1.91399e-14	-2.43306	-2.46486	2.22396e-13	-2.4187	-2.44885
9901996	chr19:9901996:G:A	5.5246e-98	-2.60136e-09	-1.29336	6.42258e-13	-2.60136e-09	-1.3847	7.74321e-12	-2.60136e-09	-1.31743
9902159	chr19:9902159:G:T	3.82992e-98	-2.60136e-09	-1.65973	4.94915e-13	-2.60136e-09	-1.64531	4.84804e-12	-2.60136e-09	-1.78568
9902516	chr19:9902516:A:G	1.6173e-99	-2.42495	-2.39945	1.6736e-14	-2.61463	-2.4175	2.21217e-13	-2.5113	-2.36156
9902764	chr19:9902764:G:A	1.56298e-99	-2.42278	-2.43579	1.89918e-14	-2.43751	-2.46817	2.20417e-13	-2.42487	-2.45161
9902957	chr19:9902957:C:T	2.6356e-98	-2.60136e-09	-2.03346	3.25114e-13	-2.60136e-09	-2.06552	3.78236e-12	-2.60136e-09	-2.0339
9903187	chr19:9903187:C:A	2.35739e-99	-1.98936	-2.45824	2.46005e-14	-2.1792	-2.46773	3.28298e-13	-2.02905	-2.44903
9903349	chr19:9903349:GC:G	1.07039e-99	-2.78153	-2.45561	1.4262e-14	-2.7408	-2.45129	1.46417e-13	-2.81178	-2.47377
9904416	chr19:9904416:T:C	1.39838e-99	-2.49546	-2.47438	1.52817e-14	-2.65247	-2.47057	1.87661e-13	-2.5742	-2.46317
9905061	chr19:9905061:G:A	2.21275e-99	-2.07457	-2.43635	2.30153e-14	-2.25892	-2.45462	3.07883e-13	-2.11611	-2.42618
9905177	chr19:9905177:A:G	1.67182e-99	-2.34764	-2.44361	2.11096e-14	-2.4051	-2.39487	2.56244e-13	-2.34218	-2.38369
9905349	chr19:9905349:C:T	5.74496e-98	-2.60136e-09	-1.25425	6.70701e-13	-2.60136e-09	-1.34137	8.122e-12	-2.60136e-09	-1.26967
9905410	chr19:9905410:T:C	1.21437e-99	-2.6544	-2.45653	1.39163e-14	-2.74531	-2.47132	1.65497e-13	-2.69052	-2.47254
9905517	chr19:9905517:T:C	1.13962e-99	-2.8237	-2.35076	1.39602e-14	-2.81107	-2.40241	1.52427e-13	-2.84124	-2.40408
9905532	chr19:9905532:T:C	1.03277e-99	-2.80522	-2.46769	1.38567e-14	-2.75463	-2.46629	1.46324e-13	-2.81286	-2.47332
9905794	chr19:9905794:A:G	1.53086e-99	-2.45654	-2.42278	1.58156e-14	-2.64767	-2.44103	2.02045e-13	-2.55812	-2.40539
9905836	chr19:9905836:G:A	5.30688e-98	-2.60136e-09	-1.33357	6.15469e-13	-2.60136e-09	-1.42731	7.42751e-12	-2.60136e-09	-1.35906
9906035	chr19:9906035:C:G	2.75559e-98	-1.98894	-6.54159e-09	9.97639e-13	-0.944302	-6.54159e-09	9.06478e-12	-1.15985	-6.54159e-09
9906459	chr19:9906459:A:C	1.37779e-99	-2.51541	-2.46927	1.65666e-14	-2.56792	-2.47439	1.98747e-13	-2.50717	-2.4728
9906474	chr19:9906474:G:A	2.77518e-98	-2.60136e-09	-1.98186	2.86202e-13	-2.60136e-09	-2.193	3.58886e-12	-2.60136e-09	-2.08642
9906626	chr19:9906626:G:A	1.86906e-98	-2.60136e-09	-2.37714	2.35845e-13	-2.60136e-09	-2.38652	2.86704e-12	-2.60136e-09	-2.31097
9906861	chr19:9906861:C:T	1.85283e-98	-2.60136e-09	-2.38586	2.63171e-13	-2.60136e-09	-2.27689	2.77398e-12	-2.60136e-09	-2.34397
9907087	chr19:9907087:T:C	2.11205e-98	-2.60136e-09	-2.25491	2.42283e-13	-2.60136e-09	-2.35959	2.85908e-12	-2.60136e-09	-2.31375
9907314	chr19:9907314:G:A	2.35353e-99	-2.42801	-2.02124	1.82004e-13	-0.776041	-1.86962	5.57204e-13	-1.93699	-2.01209
9907322	chr19:9907322:G:A	2.52418e-98	-2.60136e-09	-2.07666	2.6942e-13	-2.60136e-09	-2.25342	3.34372e-12	-2.60136e-09	-2.15717
9907427	chr19:9907427:A:G	8.60593e-98	-2.60136e-09	-0.85012	9.39503e-13	-2.60136e-09	-1.00434	1.17113e-11	-2.60136e-09	-0.903701
9907833	chr19:9907833:A:G	1.30487e-99	-2.59137	-2.44769	1.61755e-14	-2.64597	-2.42023	1.84662e-13	-2.58977	-2.46371
9908044	chr19:9908044:A:G	1.19896e-99	-2.71848	-2.40522	1.58266e-14	-2.69685	-2.39114	1.60571e-13	-2.74712	-2.44615
9908126	chr19:9908126:T:A	2.52946e-99	-2.00343	-2.37372	3.54201e-14	-1.81258	-2.46983	3.98058e-13	-1.95482	-2.33059
9908173	chr19:9908173:T:C	1.37423e-99	-2.53232	-2.45495	1.67035e-14	-2.58794	-2.44614	1.94923e-13	-2.5287	-2.4707
9908181	chr19:9908181:G:A	1.28692e-99	-2.66102	-2.39189	1.45604e-14	-2.75187	-2.41952	1.94078e-13	-2.72037	-2.28338
9908187	chr19:9908187:C:T	1.3857e-98	-2.67636	-6.54159e-09	1.74861e-13	-2.6857	-6.54159e-09	1.92046e-12	-2.71168	-6.54159e-09
9908281	chr19:9908281:T:C	1.69764e-98	-2.60136e-09	-2.47334	2.1975e-13	-2.60136e-09	-2.4572	2.50309e-12	-2.60136e-09	-2.44672
9908556	chr19:9908556:G:A	2.02044e-99	-2.79143	-1.81041	2.3476e-14	-2.79914	-1.89457	2.48148e-13	-2.78482	-1.97316
9908652	chr19:9908652:T:C	2.35543e-99	-2.05908	-2.38936	3.36487e-14	-1.86845	-2.46527	3.69816e-13	-2.00809	-2.35091
9908823	chr19:9908823:T:C	1.44489e-99	-2.6185	-2.31863	1.77004e-14	-2.66709	-2.30902	1.96393e-13	-2.61837	-2.37352
9909580	chr19:9909580:C:CA	1.41539e-99	-2.5937	-2.36405	1.64451e-14	-2.66472	-2.38495	1.88985e-13	-2.615	-2.41533
9909738	chr19:9909738:G:A	1.16607e-99	-2.69069	-2.46082	1.37436e-14	-2.77231	-2.45681	1.72045e-13	-2.74074	-2.38351
9909818	chr19:9909818:C:T	1.20246e-98	-2.8182	-6.54159e-09	1.62315e-13	-2.76016	-6.54159e-09	1.79848e-12	-2.77731	-6.54159e-09
9909841	chr19:9909841:T:C	1.77388e-99	-2.65392	-2.07807	2.00999e-14	-2.71395	-2.13502	2.24347e-13	-2.67656	-2.18225
9909975	chr19:9909975:A:AC	1.80618e-99	-2.61438	-2.09957	2.04082e-14	-2.68002	-2.15374	2.29203e-13	-2.63765	-2.19975
9910689	chr19:9910689:G:A	2.9061e-98	-2.60136e-09	-1.93576	2.95019e-13	-2.60136e-09	-2.16265	3.73174e-12	-2.60136e-09	-2.04738
9910907	chr19:9910907:A:C	1.93102e-99	-2.26751	-2.3796	1.99539e-14	-2.43429	-2.42198	2.39358e-13	-2.33448	-2.45957
9911005	chr19:9911005:C:T	1.16249e-99	-2.68906	-2.46553	1.53377e-14	-2.6565	-2.46287	1.60188e-13	-2.72179	-2.47387
9911080	chr19:9911080:G:A	5.75572e-98	-2.60136e-09	-1.25238	6.91325e-13	-2.60136e-09	-1.31108	8.38582e-12	-2.60136e-09	-1.23771
9911153	chr19:9911153:T:C	1.83941e-99	-2.64947	-2.04624	2.05296e-14	-2.70949	-2.11834	2.29008e-13	-2.67013	-2.16812
9911561	chr19:9911561:C:T	3.62565e-98	-1.71454	-6.54159e-09	5.08736e-13	-1.61776	-6.54159e-09	5.85432e-12	-1.59707	-6.54159e-09
9911838	chr19:9911838:A:G	1.34711e-99	-2.61302	-2.39417	1.5666e-14	-2.67598	-2.42221	1.81265e-13	-2.62774	-2.44431
9911923	chr19:9911923:T:C	1.69725e-98	-2.60136e-09	-2.47356	2.19577e-13	-2.60136e-09	-2.45799	2.50052e-12	-2.60136e-09	-2.44775
9912059	chr19:9912059:C:T	5.75572e-98	-2.60136e-09	-1.25238	6.91325e-13	-2.60136e-09	-1.31108	8.38582e-12	-2.60136e-09	-1.23771
9912105	chr19:9912105:T:C	1.95486e-99	-2.52485	-2.10999	2.13722e-14	-2.60931	-2.17829	2.44588e-13	-2.54643	-2.226
9912963	chr19:9912963:G:A	1.18777e-98	-2.8305	-6.54159e-09	1.50076e-13	-2.83855	-6.54159e-09	1.69252e-12	-2.83803	-6.54159e-09
9913219	chr19:9913219:C:T	3.07458e-98	-2.60136e-09	-1.8794	3.80031e-13	-2.60136e-09	-1.90944	3.89364e-12	-2.60136e-09	-2.00491
9913397	chr19:9913397:G:A	2.93041e-99	-1.8704	-2.35962	3.97532e-14	-1.82265	-2.34435	4.84357e-13	-1.8165	-2.27268
9914337	chr19:9914337:G:T	1.69972e-98	-2.60136e-09	-2.47211	2.25927e-13	-2.60136e-09	-2.42948	2.49973e-12	-2.60136e-09	-2.44807
9914702	chr19:9914702:G:A	4.46323e-99	-1.71002	-2.09926	5.42661e-14	-1.65192	-2.20387	7.28305e-13	-1.65764	-2.02364
9915190	chr19:9915190:C:G	3.854e-98	-2.60136e-09	-1.65346	6.60966e-13	-2.60136e-09	-1.35599	5.661e-12	-2.60136e-09	-1.63065
9915357	chr19:9915357:A:G	3.94938e-99	-1.79036	-2.14123	5.2745e-14	-1.72668	-2.15755	6.88063e-13	-1.73695	-2.00118
9915452	chr19:9915452:A:G	2.09497e-99	-2.14764	-2.41798	3.6731e-14	-1.86819	-2.37788	3.94122e-13	-2.01369	-2.28165
9915595	chr19:9915595:G:T	1.69878e-98	-2.60136e-09	-2.47266	2.2449e-13	-2.60136e-09	-2.43586	2.48745e-12	-2.60136e-09	-2.45299
9915751	chr19:9915751:T:C	3.0882e-99	-1.71819	-2.45938	4.11534e-14	-1.69852	-2.43387	4.56089e-13	-1.74227	-2.40704
9915874	chr19:9915874:A:G	1.28545e-99	-2.66198	-2.39207	1.69832e-14	-2.56156	-2.45591	2.01917e-13	-2.58553	-2.37861
9916128	chr19:9916128:G:T	9.97108e-98	-2.60136e-09	-0.702883	1.96425e-12	-2.60136e-09	-0.266825	1.7717e-11	-2.60136e-09	-0.489726
9916183	chr19:9916183:C:T	1.70514e-98	-2.60136e-09	-2.46892	2.27223e-13	-2.60136e-09	-2.42376	2.5103e-12	-2.60136e-09	-2.44385
9916334	chr19:9916334:G:T	4.77704e-99	-2.26024	-1.4811	5.3132e-14	-2.17959	-1.69732	7.81455e-13	-2.24592	-1.36493
9916335	chr19:9916335:C:T	2.00599e-98	-2.60136e-09	-2.30644	2.55156e-13	-2.60136e-09	-2.30782	3.0676e-12	-2.60136e-09	-2.24336
9916446	chr19:9916446:C:T	3.15229e-98	-2.60136e-09	-1.85444	3.10161e-13	-2.60136e-09	-2.1126	3.83279e-12	-2.60136e-09	-2.02066
9916794	chr19:9916794:T:C	1.3365e-99	-2.54743	-2.46767	1.55267e-14	-2.63721	-2.46992	1.82839e-13	-2.58931	-2.47409
9916967	chr19:9916967:C:T	2.31787e-98	-2.60136e-09	-2.16192	2.94041e-13	-2.60136e-09	-2.16598	3.07307e-12	-2.60136e-09	-2.24157
9917150	chr19:9917150:C:T	4.36269e-98	-2.60136e-09	-1.52948	7.62816e-13	-2.60136e-09	-1.21268	6.42576e-12	-2.60136e-09	-1.50394
9917285	chr19:9917285:T:G	1.1026e-99	-2.82703	-2.38046	1.35867e-14	-2.82579	-2.41481	1.67017e-13	-2.84298	-2.31093
9917621	chr19:9917621:C:G	4.29281e-99	-2.19582	-1.6524	4.76319e-14	-2.12213	-1.86406	6.75162e-13	-2.19186	-1.56519
9917916	chr19:9917916:T:C	1.82189e-99	-2.29918	-2.4061	1.94281e-14	-2.53063	-2.35234	2.44532e-13	-2.39598	-2.37667
9918004	chr19:9918004:A:G	1.75966e-99	-2.306	-2.43403	1.87094e-14	-2.54234	-2.37833	2.35393e-13	-2.40944	-2.40131
9918039	chr19:9918039:T:C	1.274e-99	-2.6116	-2.4514	1.53263e-14	-2.6901	-2.43002	1.7392e-13	-2.6485	-2.46491
9918081	chr19:9918081:G:T	1.64685e-99	-2.33899	-2.4673	2.64397e-14	-2.16474	-2.41008	2.46067e-13	-2.3227	-2.4437
9918269	chr19:9918269:C:T	1.23027e-99	-2.81548	-2.28245	1.40377e-14	-2.8262	-2.38174	1.56391e-13	-2.81797	-2.40168
9918411	chr19:9918411:C:T	1.70379e-98	-2.60136e-09	-2.46971	2.20518e-13	-2.60136e-09	-2.45371	2.4348e-12	-2.60136e-09	-2.47439
9918455	chr19:9918455:A:G	1.70803e-98	-2.60136e-09	-2.46723	2.16309e-13	-2.60136e-09	-2.47298	2.44292e-12	-2.60136e-09	-2.47106
9919076	chr19:9919076:C:T	1.34439e-98	-2.70663	-6.54159e-09	1.64514e-13	-2.7467	-6.54159e-09	1.83821e-12	-2.75546	-6.54159e-09
9919080	chr19:9919080:T:C	2.34167e-99	-2.10821	-2.34608	2.83855e-14	-2.11574	-2.38808	2.67038e-13	-2.21782	-2.4668
9919282	chr19:9919282:T:C	1.61001e-98	-2.52633	-6.54159e-09	2.06786e-13	-2.51801	-6.54159e-09	2.28014e-12	-2.54002	-6.54159e-09
9919402	chr19:9919402:G:A	6.29952e-98	-2.60136e-09	-1.1621	5.76871e-13	-2.60136e-09	-1.49207	7.71768e-12	-2.60136e-09	-1.32074
9919630	chr19:9919630:C:T	1.69801e-98	-2.60136e-09	-2.47312	2.22061e-13	-2.60136e-09	-2.44674	2.45491e-12	-2.60136e-09	-2.46616
9919733	chr19:9919733:C:T	1.71083e-98	-2.60136e-09	-2.4656	2.20492e-13	-2.60136e-09	-2.45383	2.46469e-12	-2.60136e-09	-2.46219
9919954	chr19:9919954:T:C	2.72939e-99	-2.27693	-2.02415	4.48551e-14	-2.35222	-1.69404	4.47727e-13	-2.17853	-1.9893
9920014	chr19:9920014:G:A	2.33782e-99	-2.39278	-2.06316	4.20394e-14	-2.84266	-1.26842	2.44475e-13	-2.77875	-1.99414
9920093	chr19:9920093:C:T	1.72175e-98	-2.60136e-09	-2.45923	2.23387e-13	-2.60136e-09	-2.44079	2.48872e-12	-2.60136e-09	-2.45248
9920905	chr19:9920905:T:A	1.92498e-98	-2.60136e-09	-2.34766	2.42108e-13	-2.60136e-09	-2.36031	2.88619e-12	-2.60136e-09	-2.30431
9921069	chr19:9921069:T:C	6.67591e-99	-0.935323	-2.47133	4.80467e-14	-1.55923	-2.41829	1.30695e-12	-0.641659	-2.4549
9921638	chr19:9921638:G:A	2.2927e-98	-2.60136e-09	-2.17284	2.84178e-13	-2.60136e-09	-2.20009	3.44466e-12	-2.60136e-09	-2.12743
9921675	chr19:9921675:C:T	2.56561e-98	-2.60136e-09	-2.06038	3.01269e-13	-2.60136e-09	-2.14169	3.9782e-12	-2.60136e-09	-1.98342
9921758	chr19:9921758:T:G	1.54947e-99	-2.59713	-2.27011	3.6716e-14	-2.37117	-1.87531	2.58258e-13	-2.63473	-2.08332
9921785	chr19:9921785:T:C	3.51002e-98	0.682794	-2.42974	2.38375e-13	0.0851008	-2.46095	8.15129e-12	1.06282	-2.32889
9921860	chr19:9921860:G:A	1.4305e-99	-2.56037	-2.38676	3.17765e-14	-2.28951	-2.10146	2.2035e-13	-2.60016	-2.27663
9922226	chr19:9922226:T:C	6.43949e-99	-1.2698	-2.17291	3.8226e-14	-1.81407	-2.39211	1.33301e-12	-1.02297	-2.05384
9922570	chr19:9922570:A:C	6.6518e-99	-1.11042	-2.29985	3.55961e-14	-1.91361	-2.36385	1.58378e-12	-0.758603	-2.14584
9922902	chr19:9922902:C:A	7.67866e-99	-1.13117	-2.13555	4.37874e-14	-1.69494	-2.37541	1.61448e-12	-0.863325	-2.02191
9923068	chr19:9923068:C:T	1.87782e-98	-2.37246	-6.54159e-09	3.76122e-13	-1.91978	-6.54159e-09	3.81494e-12	-2.02533	-6.54159e-09
9923070	chr19:9923070:G:T	4.35472e-98	0.835411	-2.36672	2.79851e-13	0.209855	-2.42529	1.03336e-11	1.20601	-2.23486
9923086	chr19:9923086:AC:A	1.96317e-98	-2.60136e-09	-2.32801	2.48127e-13	-2.60136e-09	-2.33575	2.69762e-12	-2.60136e-09	-2.37188
9923236	chr19:9923236:A:G	2.75996e-98	-2.60136e-09	-1.98736	3.21667e-13	-2.60136e-09	-2.07618	4.30225e-12	-2.60136e-09	-1.90511
9923783	chr19:9923783:C:T	2.83763e-98	-2.60136e-09	-1.9596	3.52894e-13	-2.60136e-09	-1.98353	4.16442e-12	-2.60136e-09	-1.93767
9923957	chr19:9923957:G:A	2.57991e-98	-0.808024	-1.24679	3.75267e-13	-0.509603	-1.41245	2.92013e-12	-0.71784	-1.57478
9924215	chr19:9924215:C:CCTGG	3.86181e-99	-1.49579	-2.45823	2.72232e-14	-2.09114	-2.45448	7.18572e-13	-1.28654	-2.4082
9924363	chr19:9924363:A:G	1.82041e-98	-2.60136e-09	-2.40351	2.16028e-13	-2.60136e-09	-2.47429	2.7311e-12	-2.60136e-09	-2.35954
9924988	chr19:9924988:C:T	2.11791e-99	-2.4153	-2.13943	2.70379e-14	-2.25672	-2.29574	3.61432e-13	-2.30449	-2.07744
9925232	chr19:9925232:G:A	1.98152e-98	-0.751634	-1.56707	2.69399e-13	-0.543516	-1.70998	2.29204e-12	-0.683905	-1.8509
9925788	chr19:9925788:A:G	9.26706e-99	-1.2457	-1.83299	5.17337e-14	-1.76976	-2.13383	2.06361e-12	-0.992737	-1.64706
9925898	chr19:9925898:G:A	9.88301e-99	-1.33041	-1.68393	5.26793e-14	-1.866	-2.01947	2.19267e-12	-1.10577	-1.47336
9925962	chr19:9925962:C:G	4.46545e-98	-2.60136e-09	-1.5062	5.46098e-13	-2.60136e-09	-1.5469	5.38267e-12	-2.60136e-09	-1.68107
9925966	chr19:9925966:C:G	1.24462e-99	-2.61808	-2.46825	1.85098e-14	-2.49991	-2.43148	2.05188e-13	-2.49094	-2.45714
9926349	chr19:9926349:G:A	1.73308e-98	-0.894129	-1.55854	2.35184e-13	-0.677215	-1.71211	2.00419e-12	-0.815422	-1.85359
9926445	chr19:9926445:C:T	3.45981e-98	-2.60136e-09	-1.76136	5.45753e-13	-2.60136e-09	-1.54753	5.1976e-12	-2.60136e-09	-1.71605
9926507	chr19:9926507:G:A	6.55755e-98	-2.60136e-09	-1.12195	9.57442e-13	-2.60136e-09	-0.985428	1.2377e-11	-2.60136e-09	-0.848415
9926561	chr19:9926561:T:C	2.2143e-98	-2.60136e-09	-2.20764	2.65692e-13	-2.60136e-09	-2.26736	3.40667e-12	-2.60136e-09	-2.13852
9926594	chr19:9926594:TTTATA:T	6.74235e-99	-2.6562	-0.740545	3.92431e-14	-2.83699	-1.34293	1.17684e-12	-2.55521	-0.646208
9926627	chr19:9926627:T:A	1.96222e-98	-0.616767	-1.71173	2.72994e-13	-0.401304	-1.83894	2.33988e-12	-0.546455	-1.9677
9926784	chr19:9926784:G:A	2.80654e-98	-0.95377	-1.01685	3.98917e-13	-0.669366	-1.19157	3.12448e-12	-0.853963	-1.37102
9927022	chr19:9927022:G:A	1.85843e-98	-2.60136e-09	-2.38284	2.30886e-13	-2.60136e-09	-2.40777	2.75517e-12	-2.60136e-09	-2.35077
9927436	chr19:9927436:C:T	2.68159e-98	-0.960459	-1.0557	3.7874e-13	-0.686545	-1.2263	2.96359e-12	-0.873577	-1.40427
9928450	chr19:9928450:AT:A	1.52017e-99	-2.53588	-2.35046	2.84759e-14	-2.26964	-2.23099	2.34125e-13	-2.39999	-2.41616
9928695	chr19:9928695:C:T	1.21881e-99	-2.6903	-2.41698	1.3134e-14	-2.81018	-2.46431	1.51458e-13	-2.80853	-2.44317
9929095	chr19:9929095:G:A	2.12235e-99	-2.52522	-2.02741	1.89e-14	-2.6581	-2.25244	2.76732e-13	-2.63099	-2.01796
9929521	chr19:9929521:G:A	4.09188e-99	-2.81857	-1.07758	3.10635e-14	-2.84309	-1.57057	4.91953e-13	-2.84073	-1.23289
9929761	chr19:9929761:C:A	3.18198e-98	-2.60136e-09	-1.84507	4.23767e-13	-2.60136e-09	-1.80051	4.56833e-12	-2.60136e-09	-1.8451
9929838	chr19:9929838:G:A	1.53964e-99	-2.43888	-2.43473	2.53609e-14	-2.14455	-2.47193	2.09353e-13	-2.46331	-2.46468
9929931	chr19:9929931:C:T	2.38079e-98	-2.60136e-09	-2.13514	3.80087e-13	-2.60136e-09	-1.90929	3.70639e-12	-2.60136e-09	-2.05419
9929993	chr19:9929993:C:T	1.28643e-99	-2.77647	-2.27682	2.0317e-14	-2.84201	-1.99623	1.83738e-13	-2.83849	-2.22
9930090	chr19:9930090:C:T	1.93795e-98	-2.60136e-09	-2.34094	3.16335e-13	-2.60136e-09	-2.09289	3.40445e-12	-2.60136e-09	-2.13917
9930248	chr19:9930248:G:T	2.42613e-98	-2.60136e-09	-2.11627	3.89162e-13	-2.60136e-09	-1.8857	3.78324e-12	-2.60136e-09	-2.03367
9931152	chr19:9931152:T:C	2.3352e-98	-2.60136e-09	-2.15447	2.782e-13	-2.60136e-09	-2.22135	3.61418e-12	-2.60136e-09	-2.07939
9931200	chr19:9931200:A:G	1.78363e-99	-2.55667	-2.16984	1.66049e-14	-2.70759	-2.3324	2.35503e-13	-2.67843	-2.13185
9931240	chr19:9931240:G:A	1.79041e-98	-2.60136e-09	-2.42013	2.37283e-13	-2.60136e-09	-2.38044	2.58884e-12	-2.60136e-09	-2.41304
9931662	chr19:9931662:ATACTG:A	1.12721e-99	-2.72661	-2.4588	1.50758e-14	-2.81944	-2.31717	1.51161e-13	-2.7879	-2.46576
9931682	chr19:9931682:A:C	2.08377e-99	-2.56358	-2.0074	1.84472e-14	-2.71229	-2.22249	2.74886e-13	-2.68287	-1.97278
9931713	chr19:9931713:AT:A	3.12509e-98	-2.60136e-09	-1.86311	4.4952e-13	-2.60136e-09	-1.74151	5.81387e-12	-2.60136e-09	-1.60401
9931958	chr19:9931958:A:G	2.2702e-98	-2.60136e-09	-2.1827	2.81318e-13	-2.60136e-09	-2.21021	3.37895e-12	-2.60136e-09	-2.14669
9931960	chr19:9931960:A:G	6.13698e-99	-1.83717	-1.65365	8.79159e-14	-1.53631	-1.837	7.14988e-13	-1.8148	-1.88494
9932362	chr19:9932362:C:T	2.35418e-99	-2.17658	-2.27238	3.24691e-14	-2.29817	-2.07123	3.79623e-13	-2.15493	-2.1779
9932835	chr19:9932835:C:T	1.80107e-98	-2.60136e-09	-2.41419	2.26883e-13	-2.60136e-09	-2.42526	2.69141e-12	-2.60136e-09	-2.37419
9932936	chr19:9932936:T:C	2.8588e-98	-0.912286	-1.03988	4.07183e-13	-0.641048	-1.19938	3.23531e-12	-0.813944	-1.37618
9933533	chr19:9933533:C:T	3.54419e-98	-2.60136e-09	-1.73726	8.71654e-13	-2.60136e-09	-1.0793	8.67828e-12	-2.60136e-09	-1.20343
9934223	chr19:9934223:T:C	1.17892e-98	-2.83797	-6.54159e-09	1.52644e-13	-2.82159	-6.54159e-09	1.68769e-12	-2.84089	-6.54159e-09
9934449	chr19:9934449:G:T	4.72349e-99	-2.83199	-0.920618	4.24213e-14	-2.70418	-1.39787	6.69807e-13	-2.76173	-1.00329
9934553	chr19:9934553:CCT:C	4.70047e-99	-2.83962	-0.917875	5.31157e-14	-2.81779	-1.05943	7.00298e-13	-2.82649	-0.894014
9934703	chr19:9934703:G:A	5.34289e-98	-2.60136e-09	-1.3268	6.66978e-13	-2.60136e-09	-1.34694	6.49832e-12	-2.60136e-09	-1.49271
9936453	chr19:9936453:CCCGG:C	6.10707e-98	-2.60136e-09	-1.19312	7.76984e-13	-2.60136e-09	-1.19427	7.69315e-12	-2.60136e-09	-1.32392
9936847	chr19:9936847:G:A	1.82657e-98	-2.60136e-09	-2.40013	2.93661e-13	-2.60136e-09	-2.16727	2.9335e-12	-2.60136e-09	-2.28806
9937353	chr19:9937353:G:A	1.70453e-99	-2.54944	-2.22243	1.86803e-14	-2.51802	-2.4042	3.86099e-13	-2.22587	-2.09005
9937419	chr19:9937419:G:A	7.30755e-98	-2.60136e-09	-1.01366	1.02415e-12	-2.60136e-09	-0.918076	9.90164e-12	-2.60136e-09	-1.07155
9937421	chr19:9937421:G:A	7.33759e-98	-2.60136e-09	-1.00956	1.02813e-12	-2.60136e-09	-0.914195	9.93867e-12	-2.60136e-09	-1.06782
9937662	chr19:9937662:T:C	1.41895e-99	-2.64739	-2.30785	1.53033e-14	-2.83707	-2.28456	1.68988e-13	-2.72367	-2.41851
9937794	chr19:9937794:G:A	1.88772e-98	-2.60136e-09	-2.3672	2.42253e-13	-2.60136e-09	-2.35971	2.81162e-12	-2.60136e-09	-2.33049
9937978	chr19:9937978:G:A	1.73736e-98	-2.60136e-09	-2.45021	2.19054e-13	-2.60136e-09	-2.46037	2.4515e-12	-2.60136e-09	-2.46755
9938284	chr19:9938284:C:A	3.60193e-98	-1.7211	-6.54159e-09	3.3635e-13	-2.03154	-6.54159e-09	3.6314e-12	-2.07463	-6.54159e-09
9938811	chr19:9938811:T:C	1.69631e-98	-2.60136e-09	-2.47412	2.20115e-13	-2.60136e-09	-2.45554	2.44511e-12	-2.60136e-09	-2.47016
9939216	chr19:9939216:T:C	6.6149e-99	-2.43451	-0.981325	3.49496e-13	-1.24123	-0.751976	1.65728e-12	-1.61912	-1.23995
9939256	chr19:9939256:T:A	2.26238e-99	-2.50991	-1.97882	9.52767e-14	-1.71677	-1.57613	5.74812e-13	-1.91026	-2.00771
9940012	chr19:9940012:A:G	5.0322e-99	-2.45168	-1.23762	2.52726e-13	-1.28884	-1.02854	1.28706e-12	-1.65737	-1.45452
9940103	chr19:9940103:G:A	4.13077e-99	-1.87707	-2.00962	4.79536e-14	-1.83584	-2.14362	5.59396e-13	-1.77533	-2.16982
9940372	chr19:9940372:T:G	5.01245e-99	-2.49704	-1.19619	2.42412e-13	-1.38157	-0.97749	1.24558e-12	-1.73446	-1.41019
9941230	chr19:9941230:C:G	1.26938e-99	-2.82619	-2.24044	1.5959e-14	-2.83811	-2.24156	1.75263e-13	-2.83174	-2.27398
9941494	chr19:9941494:C:A	5.45692e-99	-1.73596	-1.87231	5.90779e-14	-1.75461	-2.01623	7.09006e-13	-1.64042	-2.06772
9941576	chr19:9941576:G:A	2.78082e-98	-2.60136e-09	-1.97983	2.9835e-13	-2.60136e-09	-2.15143	3.73664e-12	-2.60136e-09	-2.04606
9942079	chr19:9942079:CATCA:C	1.21952e-97	-0.501531	-6.54159e-09	8.87002e-13	-1.06185	-6.54159e-09	1.78542e-11	-0.48201	-6.54159e-09
9942116	chr19:9942116:G:C	1.18085e-98	-2.83634	-6.54159e-09	1.4944e-13	-2.8428	-6.54159e-09	1.6959e-12	-2.83604	-6.54159e-09
9943078	chr19:9943078:C:T	1.77536e-98	-2.60136e-09	-2.42857	2.34843e-13	-2.60136e-09	-2.39077	2.59603e-12	-2.60136e-09	-2.41027
9943216	chr19:9943216:GC:G	2.18222e-99	-2.54051	-1.98431	8.68323e-14	-1.80012	-1.5856	5.31392e-13	-1.97453	-2.02198
9943411	chr19:9943411:A:G	2.46576e-98	-2.60136e-09	-2.10007	2.62453e-13	-2.60136e-09	-2.27962	3.22036e-12	-2.60136e-09	-2.19476
9944625	chr19:9944625:C:G	1.77475e-98	-2.60136e-09	-2.42892	2.19286e-13	-2.60136e-09	-2.45932	2.53045e-12	-2.60136e-09	-2.43585
9944957	chr19:9944957:C:T	5.69516e-98	-2.60136e-09	-1.26296	5.69706e-13	-2.60136e-09	-1.50457	7.49465e-12	-2.60136e-09	-1.35006
9945644	chr19:9945644:C:T	1.28093e-98	-2.75499	-6.54159e-09	1.66725e-13	-2.73334	-6.54159e-09	1.94445e-12	-2.69927	-6.54159e-09
9945709	chr19:9945709:C:T	6.41771e-99	-1.08083	-2.36527	8.10782e-14	-1.04175	-2.41253	1.07227e-12	-0.85632	-2.43815
9945820	chr19:9945820:G:A	1.18498e-98	-2.83285	-6.54159e-09	1.52184e-13	-2.8246	-6.54159e-09	1.70602e-12	-2.83009	-6.54159e-09
9946426	chr19:9946426:A:ATTC	1.08948e-99	-2.77445	-2.44501	1.64222e-14	-2.62815	-2.42291	2.18251e-13	-2.56615	-2.32022
9946530	chr19:9946530:G:A	1.69585e-98	-2.60136e-09	-2.47439	2.17799e-13	-2.60136e-09	-2.46612	2.44063e-12	-2.60136e-09	-2.47199
9946921	chr19:9946921:G:A	1.70497e-98	-2.60136e-09	-2.46902	2.16245e-13	-2.60136e-09	-2.47328	2.46205e-12	-2.60136e-09	-2.46326
9947297	chr19:9947297:T:G	2.15408e-99	-2.10401	-2.43379	1.41706e-14	-2.72446	-2.47407	1.97903e-13	-2.51223	-2.472
9948131	chr19:9948131:C:T	3.44444e-99	-2.46306	-1.60534	9.24622e-14	-1.91281	-1.41008	5.84231e-13	-2.01056	-1.89115
9948235	chr19:9948235:G:A	4.08125e-99	-2.52786	-1.3709	9.48746e-14	-2.04247	-1.25466	6.61317e-13	-2.11578	-1.66199
9948484	chr19:9948484:G:C	3.1524e-99	-2.63861	-1.51838	7.37955e-14	-2.20335	-1.34505	4.83004e-13	-2.27701	-1.81498
9948547	chr19:9948547:C:T	1.12742e-99	-2.83604	-2.34919	1.39344e-14	-2.82643	-2.3889	1.51688e-13	-2.83329	-2.41689
9948721	chr19:9948721:G:A	1.75789e-98	-2.43846	-6.54159e-09	2.26378e-13	-2.42749	-6.54159e-09	2.49452e-12	-2.45015	-6.54159e-09
9949093	chr19:9949093:A:G	1.5743e-99	-2.67223	-2.17912	1.81208e-14	-2.81521	-2.13742	1.84767e-13	-2.83979	-2.21312
9949435	chr19:9949435:C:T	3.12138e-99	-1.82576	-2.34112	2.64316e-14	-2.2251	-2.35004	3.13072e-13	-2.12245	-2.40313
9949485	chr19:9949485:C:T	1.01002e-99	-2.84076	-2.45442	1.27665e-14	-2.84285	-2.46002	1.43106e-13	-2.84142	-2.467
9949763	chr19:9949763:G:A	7.70379e-99	-2.18425	-1.0792	3.50497e-14	-2.74264	-1.55028	6.64083e-13	-2.57424	-1.19936
9949843	chr19:9949843:A:C	4.1337e-99	-1.54558	-2.3404	3.11243e-14	-2.05717	-2.35454	3.83284e-13	-1.91331	-2.40992
9950265	chr19:9950265:G:T	1.84955e-97	-0.702156	0.61711	1.16951e-12	-0.876702	0.09135	6.00396e-11	-0.423451	1.15421
9950334	chr19:9950334:G:T	2.75609e-99	-2.58639	-1.70495	6.54028e-14	-2.1142	-1.55493	4.48402e-13	-2.19461	-1.97171
9950694	chr19:9950694:C:T	2.78044e-98	-2.60136e-09	-1.97996	3.2132e-13	-2.60136e-09	-2.07726	3.89416e-12	-2.60136e-09	-2.00477
9950843	chr19:9950843:C:T	1.75489e-98	-2.60136e-09	-2.44017	2.37597e-13	-2.60136e-09	-2.37912	2.5783e-12	-2.60136e-09	-2.41712
9951773	chr19:9951773:G:A	3.26113e-99	-1.78495	-2.33814	2.59774e-14	-2.2293	-2.36316	3.15923e-13	-2.10125	-2.41526
9951981	chr19:9951981:C:A	1.70994e-98	-2.60136e-09	-2.46611	2.16494e-13	-2.60136e-09	-2.47213	2.4697e-12	-2.60136e-09	-2.46015
9952028	chr19:9952028:TC:T	6.97101e-99	-2.28157	-1.08183	3.38449e-14	-2.77697	-1.55093	6.25946e-13	-2.63293	-1.19982
9952208	chr19:9952208:A:G	1.12473e-99	-2.77665	-2.41096	1.72112e-14	-2.62015	-2.38398	2.32644e-13	-2.56587	-2.25663
9952769	chr19:9952769:C:T	1.15574e-99	-2.76974	-2.39068	1.97992e-14	-2.571	-2.29306	2.38486e-13	-2.54918	-2.24852
9952861	chr19:9952861:C:T	2.33824e-98	-2.60136e-09	-2.15317	2.7769e-13	-2.60136e-09	-2.22319	3.31763e-12	-2.60136e-09	-2.165
9953558	chr19:9953558:T:C	1.94153e-98	-2.60136e-09	-2.3391	2.75203e-13	-2.60136e-09	-2.23218	2.80895e-12	-2.60136e-09	-2.33144
9953852	chr19:9953852:G:A	1.61705e-99	-2.35151	-2.47304	1.36605e-14	-2.80161	-2.43357	1.69981e-13	-2.67223	-2.46409
9954225	chr19:9954225:C:T	1.96918e-99	-2.20173	-2.42581	1.39959e-14	-2.75319	-2.45774	1.90454e-13	-2.57687	-2.44573
9954734	chr19:9954734:G:A	3.3726e-98	-2.60136e-09	-1.78689	4.15667e-13	-2.60136e-09	-1.81981	5.0465e-12	-2.60136e-09	-1.74556
9954866	chr19:9954866:T:G	1.75569e-99	-2.2715	-2.4708	1.38598e-14	-2.77135	-2.44935	1.79012e-13	-2.61431	-2.47024
9954896	chr19:9954896:C:T	1.92398e-98	-2.60136e-09	-2.34818	2.37627e-13	-2.60136e-09	-2.37899	2.59656e-12	-2.60136e-09	-2.41006
9954930	chr19:9954930:A:G	3.6583e-99	-1.80712	-2.20104	2.01269e-14	-2.71378	-2.13386	2.49587e-13	-2.4169	-2.3353
9954944	chr19:9954944:A:T	3.3713e-98	-2.60136e-09	-1.78727	4.15404e-13	-2.60136e-09	-1.82044	5.04337e-12	-2.60136e-09	-1.74618
9955058	chr19:9955058:C:G	2.87776e-99	-1.94288	-2.30527	1.71953e-14	-2.7588	-2.24626	2.14249e-13	-2.5068	-2.39807
9955487	chr19:9955487:C:T	3.37879e-98	-2.60136e-09	-1.78506	4.16505e-13	-2.60136e-09	-1.81779	5.05781e-12	-2.60136e-09	-1.74332
9955566	chr19:9955566:C:T	3.2178e-98	-2.60136e-09	-1.83387	3.95989e-13	-2.60136e-09	-1.86831	4.80304e-12	-2.60136e-09	-1.795
9955582	chr19:9955582:C:T	3.45183e-98	-2.60136e-09	-1.76367	4.26031e-13	-2.60136e-09	-1.79518	5.18204e-12	-2.60136e-09	-1.71905
9955583	chr19:9955583:G:A	1.93097e-98	-2.60136e-09	-2.34455	2.39009e-13	-2.60136e-09	-2.37319	2.58247e-12	-2.60136e-09	-2.41551
9955679	chr19:9955679:G:A	1.21467e-99	-2.64666	-2.46403	1.51045e-14	-2.67561	-2.45909	1.44139e-13	-2.83493	-2.4663
9955688	chr19:9955688:C:T	3.35218e-99	-2.54893	-1.54662	8.67294e-14	-2.04231	-1.34459	5.37761e-13	-2.13918	-1.84542
9956207	chr19:9956207:C:T	1.20496e-99	-2.64437	-2.47435	1.49004e-14	-2.67448	-2.47382	1.43008e-13	-2.83488	-2.47423
9956243	chr19:9956243:C:T	1.54431e-99	-2.43823	-2.43235	1.4053e-14	-2.73636	-2.4705	1.72071e-13	-2.65573	-2.46837
9956324	chr19:9956324:G:A	3.32961e-98	-2.60136e-09	-1.79972	4.10169e-13	-2.60136e-09	-1.83312	4.97721e-12	-2.60136e-09	-1.75938
9956438	chr19:9956438:G:T	1.18743e-97	-2.60136e-09	-0.528192	1.65114e-12	-2.60136e-09	-0.440475	2.04265e-11	-2.60136e-09	-0.347416
9956554	chr19:9956554:A:G	7.04843e-98	-2.60136e-09	-1.04977	7.64219e-13	-2.60136e-09	-1.21084	9.60355e-12	-2.60136e-09	-1.10212
9957148	chr19:9957148:T:A	2.49083e-99	-1.92226	-2.47028	1.90177e-14	-2.43177	-2.47255	2.32807e-13	-2.37939	-2.4424
9957682	chr19:9957682:C:G	1.41271e-99	-2.65625	-2.3034	2.89156e-14	-2.36971	-2.1156	3.48395e-13	-2.34752	-2.07115
9957837	chr19:9957837:A:G	1.12538e-99	-2.82208	-2.36496	1.88382e-14	-2.56867	-2.34514	1.72692e-13	-2.76634	-2.35416
9957880	chr19:9957880:T:C	1.06132e-98	-2.81036	-0.132696	1.12618e-13	-2.7711	-0.354595	2.11847e-12	-2.7521	0.138542
9958121	chr19:9958121:G:A	1.00456e-99	-2.83888	-2.46173	2.62201e-14	-2.12609	-2.45708	1.88316e-13	-2.57002	-2.46387
9959258	chr19:9959258:T:C	2.96782e-99	-1.90158	-2.31574	1.71618e-14	-2.70452	-2.30249	2.21435e-13	-2.45689	-2.41499
9959323	chr19:9959323:A:G	1.27105e-99	-2.65949	-2.40582	1.32577e-14	-2.84022	-2.4249	1.56466e-13	-2.82023	-2.39894
9959629	chr19:9959629:A:G	1.63758e-99	-2.55197	-2.25997	1.78881e-14	-2.71934	-2.24622	2.32235e-13	-2.72554	-2.09872
9959822	chr19:9959822:T:C	1.69785e-98	-2.60136e-09	-2.47321	2.16031e-13	-2.60136e-09	-2.47427	2.45572e-12	-2.60136e-09	-2.46583
9959824	chr19:9959824:G:A	6.28599e-99	-1.0344	-2.43243	3.18431e-14	-1.91481	-2.47407	4.85899e-13	-1.61194	-2.47406
9960276	chr19:9960276:T:C	2.21431e-99	-2.83047	-1.67975	2.6198e-14	-2.81503	-1.76898	2.8527e-13	-2.77104	-1.84753
9960278	chr19:9960278:T:A	4.293e-99	-1.66196	-2.18622	2.29009e-14	-2.33064	-2.38788	3.35939e-13	-2.14898	-2.30609
9960387	chr19:9960387:T:C	2.12901e-99	-2.16304	-2.38646	2.84848e-14	-2.14198	-2.35834	3.04757e-13	-2.30641	-2.24608
9960581	chr19:9960581:G:A	1.70657e-98	-2.60136e-09	-2.46809	2.22136e-13	-2.60136e-09	-2.4464	2.46491e-12	-2.60136e-09	-2.46209
9960671	chr19:9960671:C:T	1.86478e-99	-2.21983	-2.46218	2.20332e-14	-2.29353	-2.46361	2.38499e-13	-2.3234	-2.47424
9960757	chr19:9960757:G:A	3.62584e-98	-2.60136e-09	-1.71449	5.35953e-13	-2.60136e-09	-1.56565	6.12694e-12	-2.60136e-09	-1.55156
9960843	chr19:9960843:C:T	2.81069e-98	-2.60136e-09	-1.96914	3.1393e-13	-2.60136e-09	-2.10052	3.82574e-12	-2.60136e-09	-2.0225
9961295	chr19:9961295:G:A	1.63186e-99	-2.36447	-2.45097	2.95342e-14	-2.07016	-2.39399	3.36107e-13	-2.05634	-2.39824
9961438	chr19:9961438:C:T	2.79681e-98	-2.60136e-09	-1.97409	3.14965e-13	-2.60136e-09	-2.09723	3.72568e-12	-2.60136e-09	-2.049
9962365	chr19:9962365:C:T	1.40832e-99	-2.53791	-2.42486	1.51379e-14	-2.67024	-2.46225	1.6182e-13	-2.71114	-2.47439
9962465	chr19:9962465:T:C	5.98655e-98	-2.60136e-09	-1.21306	5.65994e-13	-2.60136e-09	-1.51111	7.27922e-12	-2.60136e-09	-1.37923
9962510	chr19:9962510:C:A	1.97774e-98	-2.32062	-6.54159e-09	2.26351e-13	-2.42761	-6.54159e-09	2.8039e-12	-2.33324	-6.54159e-09
9962518	chr19:9962518:A:T	1.51104e-99	-2.6295	-2.26286	1.50441e-14	-2.78507	-2.35363	1.83126e-13	-2.70526	-2.35657
9962578	chr19:9962578:C:T	3.10498e-98	-1.86957	-6.54159e-09	6.60564e-13	-1.3566	-6.54159e-09	7.12724e-12	-1.40033	-6.54159e-09
9962610	chr19:9962610:C:G	9.17684e-98	-2.60136e-09	-0.785889	8.66003e-13	-2.60136e-09	-1.08581	1.1407e-11	-2.60136e-09	-0.930019
9962648	chr19:9962648:T:G	1.16607e-99	-2.83328	-2.31825	1.66805e-14	-2.82888	-2.20657	1.76183e-13	-2.84311	-2.25737
9962776	chr19:9962776:A:G	5.22883e-98	-2.60136e-09	-1.34838	5.1318e-13	-2.60136e-09	-1.60907	6.54853e-12	-2.60136e-09	-1.48501
9962802	chr19:9962802:C:T	5.18624e-98	-2.60136e-09	-1.35656	5.17211e-13	-2.60136e-09	-1.60124	6.58793e-12	-2.60136e-09	-1.47901
9962976	chr19:9962976:T:C	6.27645e-98	-2.60136e-09	-1.16577	6.27979e-13	-2.60136e-09	-1.40719	8.12732e-12	-2.60136e-09	-1.26902
9962978	chr19:9962978:G:T	6.2809e-98	-2.60136e-09	-1.16506	6.28785e-13	-2.60136e-09	-1.4059	8.13761e-12	-2.60136e-09	-1.26775
9963051	chr19:9963051:C:T	6.25804e-98	-2.60136e-09	-1.16871	6.31068e-13	-2.60136e-09	-1.40228	8.16157e-12	-2.60136e-09	-1.26481
9963068	chr19:9963068:C:A	1.13079e-99	-2.72743	-2.4548	1.29674e-14	-2.8428	-2.44446	1.48642e-13	-2.83561	-2.43486
9963421	chr19:9963421:G:T	1.13895e-99	-2.71633	-2.45872	1.28827e-14	-2.84307	-2.45073	1.48201e-13	-2.83297	-2.44046
9963631	chr19:9963631:G:A	1.89472e-98	-2.60136e-09	-2.3635	2.59813e-13	-2.60136e-09	-2.28973	2.76991e-12	-2.60136e-09	-2.34544
9963652	chr19:9963652:G:C	1.70656e-99	-2.8404	-1.93028	2.49458e-14	-2.84303	-1.78995	3.00815e-13	-2.83064	-1.73487
9963895	chr19:9963895:G:A	1.67474e-99	-2.73649	-2.05301	2.05277e-14	-2.83562	-1.9923	2.37022e-13	-2.81945	-1.9844
9963897	chr19:9963897:G:A	1.72117e-98	-2.60136e-09	-2.45957	2.16007e-13	-2.60136e-09	-2.47438	2.49554e-12	-2.60136e-09	-2.44975
9963997	chr19:9963997:C:T	5.47764e-99	-1.5416	-2.06288	5.64805e-14	-1.63117	-2.18463	1.07993e-12	-1.35431	-1.93305
9964499	chr19:9964499:A:G	1.98376e-99	-2.80233	-1.81784	2.74669e-14	-2.76933	-1.76738	3.13401e-13	-2.78701	-1.73751
9964529	chr19:9964529:A:T	1.75098e-98	-2.60136e-09	-2.4424	2.16683e-13	-2.60136e-09	-2.47126	2.54642e-12	-2.60136e-09	-2.42956
9965007	chr19:9965007:C:A	1.65646e-99	-2.82211	-1.97836	2.54665e-14	-2.58219	-2.03014	2.52497e-13	-2.75526	-1.98535
9965118	chr19:9965118:T:A	6.55623e-99	-1.37638	-2.04836	6.69766e-14	-1.47088	-2.17447	1.30206e-12	-1.1849	-1.9154
9965210	chr19:9965210:A:G	1.306e-99	-2.83896	-2.19923	1.96906e-14	-2.8431	-2.02645	2.47781e-13	-2.82951	-1.92995
9965339	chr19:9965339:G:C	1.72591e-98	-2.60136e-09	-2.45682	2.21177e-13	-2.60136e-09	-2.45073	2.44045e-12	-2.60136e-09	-2.47207
9965448	chr19:9965448:G:A	1.62234e-99	-2.38898	-2.43231	2.94043e-14	-2.0366	-2.43195	2.92863e-13	-2.13558	-2.45672
9965476	chr19:9965476:C:T	1.2847e-98	-1.86435	-0.887692	1.92008e-13	-1.67001	-0.922143	3.87431e-12	-1.44158	-0.568304
9965477	chr19:9965477:G:A	2.12943e-98	-2.60136e-09	-2.24672	2.52475e-13	-2.60136e-09	-2.31838	2.95357e-12	-2.60136e-09	-2.28124
9965483	chr19:9965483:T:C	1.64424e-99	-2.80172	-2.00616	2.31666e-14	-2.76431	-1.94267	2.6166e-13	-2.78158	-1.92338
9965597	chr19:9965597:C:T	6.00738e-98	-2.60136e-09	-1.20958	6.48369e-13	-2.60136e-09	-1.37523	8.20891e-12	-2.60136e-09	-1.25903
9965694	chr19:9965694:CTG:C	1.87926e-99	-2.77254	-1.90174	2.62941e-14	-2.72968	-1.85067	2.96623e-13	-2.75252	-1.82703
9965698	chr19:9965698:C:A	1.9145e-99	-2.79027	-1.86543	2.6792e-14	-2.75223	-1.80936	3.03184e-13	-2.77267	-1.785
9965700	chr19:9965700:C:T	1.81266e-99	-2.78743	-1.92293	2.53208e-14	-2.74813	-1.86994	2.86214e-13	-2.76871	-1.84656
9965705	chr19:9965705:T:C	2.10934e-99	-2.79428	-1.7645	2.95905e-14	-2.7545	-1.70774	3.35904e-13	-2.77429	-1.68089
9965850	chr19:9965850:C:T	1.45198e-98	-1.67944	-0.950203	2.11344e-13	-1.45957	-1.03663	4.35305e-12	-1.21137	-0.682004
9966314	chr19:9966314:G:C	1.31706e-98	-2.72717	-6.54159e-09	1.49829e-13	-2.8402	-6.54159e-09	1.70109e-12	-2.83298	-6.54159e-09
9966469	chr19:9966469:C:T	1.93701e-98	-2.60136e-09	-2.34143	2.35494e-13	-2.60136e-09	-2.38801	2.56556e-12	-2.60136e-09	-2.42207
9966482	chr19:9966482:C:A	1.4362e-98	-1.87738	-0.763186	3.08787e-13	-1.29663	-0.820415	7.86756e-12	-0.984454	-0.317049
9966786	chr19:9966786:G:C	1.27738e-98	-2.75776	-6.54159e-09	1.49414e-13	-2.84297	-6.54159e-09	1.71993e-12	-2.82197	-6.54159e-09
9966918	chr19:9966918:G:A	1.62513e-99	-2.81308	-2.00649	2.42275e-14	-2.60757	-2.05464	2.42993e-13	-2.77012	-2.00885
9966982	chr19:9966982:G:C	1.19035e-98	-2.82833	-6.54159e-09	1.98841e-13	-2.55719	-6.54159e-09	1.86802e-12	-2.73937	-6.54159e-09
9967102	chr19:9967102:G:T	1.69734e-98	-2.60136e-09	-2.47351	2.17021e-13	-2.60136e-09	-2.4697	2.48274e-12	-2.60136e-09	-2.45489
9967112	chr19:9967112:A:G	2.25431e-99	-2.83085	-1.66146	3.75656e-14	-2.68776	-1.53584	4.75107e-13	-2.66268	-1.44579
9967271	chr19:9967271:C:T	1.71518e-99	-2.80381	-1.96183	2.46562e-14	-2.82011	-1.82456	3.1618e-13	-2.74908	-1.76661
9967431	chr19:9967431:C:G	3.18605e-99	-2.8395	-1.30688	5.15847e-14	-2.7492	-1.15727	7.00009e-13	-2.69462	-1.0263
9967445	chr19:9967445:C:A	1.59802e-99	-2.82952	-2.00687	2.56881e-14	-2.54878	-2.05488	2.51302e-13	-2.73629	-2.00906
9967449	chr19:9967449:T:C	2.61826e-99	-2.82623	-1.51642	5.2161e-14	-2.51026	-1.3851	7.24899e-13	-2.43882	-1.24716
9967477	chr19:9967477:ACACACT:A	1.9472e-99	-2.74645	-1.89232	2.28252e-14	-2.82947	-1.89236	2.81183e-13	-2.80437	-1.82863
9967479	chr19:9967479:ACACT:A	1.38562e-99	-2.74668	-2.23233	1.68142e-14	-2.75203	-2.27544	1.81664e-13	-2.82743	-2.24241
9967522	chr19:9967522:C:T	1.70897e-98	-2.60136e-09	-2.46668	2.16751e-13	-2.60136e-09	-2.47095	2.4843e-12	-2.60136e-09	-2.45426
9967532	chr19:9967532:C:T	6.13665e-99	-1.40662	-2.08426	6.27291e-14	-1.48811	-2.22276	1.07411e-12	-1.31509	-1.97767
9967913	chr19:9967913:T:C	2.27566e-99	-2.84298	-1.63991	4.0285e-14	-2.63709	-1.51662	5.61779e-13	-2.5744	-1.3665
9968096	chr19:9968096:G:A	6.49915e-98	-2.60136e-09	-1.1309	7.09855e-13	-2.60136e-09	-1.28463	9.02446e-12	-2.60136e-09	-1.16431
9968126	chr19:9968126:C:T	1.8859e-99	-2.84189	-1.82886	2.6791e-14	-2.84302	-1.7186	2.78828e-13	-2.82835	-1.81306
9968209	chr19:9968209:G:C	6.89229e-98	-2.60136e-09	-1.07217	7.46795e-13	-2.60136e-09	-1.2339	9.52327e-12	-2.60136e-09	-1.11051
9968240	chr19:9968240:T:C	1.11469e-99	-2.73247	-2.46411	1.35938e-14	-2.83761	-2.40247	1.50536e-13	-2.83908	-2.41873
9968368	chr19:9968368:C:T	3.16196e-99	-2.26003	-1.89394	2.6499e-14	-2.57478	-1.9978	4.5666e-13	-2.36686	-1.78121
9968530	chr19:9968530:G:T	1.03585e-99	-2.82816	-2.44178	1.48536e-14	-2.78299	-2.36847	1.43399e-13	-2.84311	-2.46326
9968926	chr19:9968926:C:T	7.60103e-98	-2.60136e-09	-0.974289	8.17851e-13	-2.60136e-09	-1.14301	1.04385e-11	-2.60136e-09	-1.01875
9969560	chr19:9969560:C:T	4.52494e-99	-1.36972	-2.42584	6.55119e-14	-1.2482	-2.41926	6.74486e-13	-1.30567	-2.45239
9969605	chr19:9969605:A:G	2.25968e-99	-2.28737	-2.20256	1.99798e-14	-2.57386	-2.28111	3.47096e-13	-2.32135	-2.10106
9970646	chr19:9970646:G:A	2.80477e-99	-1.91609	-2.35775	2.35133e-14	-2.3197	-2.37243	2.41385e-13	-2.38268	-2.40293
9970686	chr19:9970686:C:G	2.30567e-98	-2.1672	-6.54159e-09	2.53837e-13	-2.313	-6.54159e-09	2.10678e-12	-2.61909	-6.54159e-09
9970812	chr19:9970812:C:T	1.79267e-98	-2.60136e-09	-2.41887	2.16502e-13	-2.60136e-09	-2.47209	2.47509e-12	-2.60136e-09	-2.45797
9970822	chr19:9970822:C:T	2.60902e-98	-2.60136e-09	-2.0436	2.90107e-13	-2.60136e-09	-2.17944	3.03141e-12	-2.60136e-09	-2.25522
9970825	chr19:9970825:A:G	1.25778e-99	-2.62378	-2.45203	1.91394e-14	-2.42569	-2.47226	1.81559e-13	-2.66182	-2.40861
9970866	chr19:9970866:G:GACC	2.55533e-99	-2.23682	-2.13016	3.68594e-14	-1.97044	-2.27214	3.71515e-13	-2.27043	-2.08399
9971162	chr19:9971162:G:C	6.42771e-98	-2.60136e-09	-1.14195	6.87938e-13	-2.60136e-09	-1.31599	8.76747e-12	-2.60136e-09	-1.1932
9971275	chr19:9971275:T:G	8.09337e-98	-0.911527	-6.54159e-09	1.13628e-12	-0.814177	-6.54159e-09	1.19277e-11	-0.885384	-6.54159e-09
9971358	chr19:9971358:G:A	1.0869e-99	-2.82978	-2.39205	1.61015e-14	-2.74109	-2.32968	1.72909e-13	-2.75283	-2.36642
9972156	chr19:9972156:TATTC:T	1.2082e-98	-2.81344	-6.54159e-09	1.51508e-13	-2.82905	-6.54159e-09	1.80668e-12	-2.77276	-6.54159e-09
9972250	chr19:9972250:C:T	1.90257e-98	-2.60136e-09	-2.35937	2.45568e-13	-2.60136e-09	-2.34612	2.70412e-12	-2.60136e-09	-2.36947
9972360	chr19:9972360:T:C	1.86986e-98	-2.60136e-09	-2.37671	2.29229e-13	-2.60136e-09	-2.41497	2.51582e-12	-2.60136e-09	-2.44165
9972382	chr19:9972382:C:T	1.71895e-98	-2.60136e-09	-2.46086	2.27317e-13	-2.60136e-09	-2.42335	2.58991e-12	-2.60136e-09	-2.41263
9972630	chr19:9972630:G:GAT	1.99604e-98	-2.60136e-09	-2.31141	2.65124e-13	-2.60136e-09	-2.26949	2.7434e-12	-2.60136e-09	-2.35505
9972649	chr19:9972649:A:T	2.58395e-98	-2.60136e-09	-2.05325	4.09691e-13	-2.60136e-09	-1.83429	4.11343e-12	-2.60136e-09	-1.94999
9972667	chr19:9972667:C:CTAA	1.15872e-99	-2.75641	-2.40143	1.30578e-14	-2.83294	-2.44737	1.47167e-13	-2.83105	-2.44939
9972711	chr19:9972711:C:T	1.1607e-99	-2.74509	-2.41104	1.29394e-14	-2.83634	-2.45308	1.45772e-13	-2.83509	-2.45487
9973036	chr19:9973036:A:G	1.90274e-98	-2.60136e-09	-2.35928	2.45789e-13	-2.60136e-09	-2.34522	2.70605e-12	-2.60136e-09	-2.36876
9973260	chr19:9973260:G:A	2.05118e-98	-2.60136e-09	-2.28415	2.71801e-13	-2.60136e-09	-2.24462	2.79795e-12	-2.60136e-09	-2.33536
9973448	chr19:9973448:C:T	9.74545e-99	-0.942659	-2.0857	9.00449e-14	-1.09219	-2.2572	2.09618e-12	-0.759148	-1.86498
9973703	chr19:9973703:T:C	1.06881e-96	1.66914	-6.54159e-09	3.08904e-12	0.185923	-6.54159e-09	5.80236e-11	0.696599	-6.54159e-09
9973746	chr19:9973746:C:T	4.08514e-99	-1.60804	-2.28976	4.56271e-14	-1.58815	-2.44104	7.65368e-13	-1.34859	-2.28305
9973784	chr19:9973784:A:G	1.4582e-98	-2.62537	-6.54159e-09	1.61449e-13	-2.7655	-6.54159e-09	2e-12	-2.67111	-6.54159e-09
9973875	chr19:9973875:T:G	2.40122e-99	-2.37279	-2.0564	6.68841e-14	-2.03827	-1.60846	3.38682e-13	-2.18269	-2.26426
9974021	chr19:9974021:A:T	1.90589e-98	-2.60136e-09	-2.35762	2.45998e-13	-2.60136e-09	-2.34437	2.70835e-12	-2.60136e-09	-2.36791
9974378	chr19:9974378:G:A	3.63082e-99	-1.61624	-2.39946	5.38043e-14	-1.57294	-2.2914	6.67844e-13	-1.36122	-2.40673
9974386	chr19:9974386:C:T	1.23284e-99	-2.78725	-2.30858	4.06261e-14	-1.86122	-2.28406	2.96686e-13	-2.32889	-2.25044
9974520	chr19:9974520:T:C	1.00579e-99	-2.825	-2.47439	1.29394e-14	-2.84308	-2.44633	1.47951e-13	-2.82779	-2.44734
9974552	chr19:9974552:G:C	1.27599e-98	-2.75885	-6.54159e-09	1.76858e-13	-2.67435	-6.54159e-09	1.74212e-12	-2.80915	-6.54159e-09
9974557	chr19:9974557:A:G	1.01175e-99	-2.81932	-2.47416	1.30132e-14	-2.84291	-2.44082	1.49547e-13	-2.82265	-2.44175
9974639	chr19:9974639:A:G	7.17818e-98	-1.03153	-6.54159e-09	4.47796e-13	-1.74536	-6.54159e-09	8.26016e-12	-1.25281	-6.54159e-09
9974641	chr19:9974641:T:G	1.00681e-99	-2.82401	-2.47436	1.29702e-14	-2.84311	-2.44393	1.48446e-13	-2.82684	-2.44494
9974719	chr19:9974719:T:A	1.01716e-99	-2.81434	-2.4738	1.30746e-14	-2.84225	-2.43677	1.50795e-13	-2.81813	-2.43795
9974752	chr19:9974752:GT:G	1.01409e-99	-2.81685	-2.47432	1.29899e-14	-2.84263	-2.44289	1.49527e-13	-2.82046	-2.44407
9974755	chr19:9974755:G:A	1.11248e-99	-2.82895	-2.36962	1.55609e-14	-2.84017	-2.26476	1.85604e-13	-2.8148	-2.23359
9974768	chr19:9974768:G:A	9.93491e-100	-2.84295	-2.46874	1.4331e-14	-2.83577	-2.3515	1.66495e-13	-2.79243	-2.36462
9974778	chr19:9974778:A:G	1.01217e-99	-2.81903	-2.47403	1.30418e-14	-2.84287	-2.43866	1.49853e-13	-2.82237	-2.43998
9974783	chr19:9974783:C:T	1.00913e-99	-2.82234	-2.47373	1.30711e-14	-2.8431	-2.43619	1.49781e-13	-2.82552	-2.43732
9974872	chr19:9974872:T:C	2.8605e-98	-2.60136e-09	-1.95158	3.24652e-13	-2.60136e-09	-2.06694	3.3527e-12	-2.60136e-09	-2.15449
9974906	chr19:9974906:G:C	1.89544e-98	-2.60136e-09	-2.36312	2.44635e-13	-2.60136e-09	-2.34993	2.69472e-12	-2.60136e-09	-2.37296
9974960	chr19:9974960:C:T	1.01684e-99	-2.8162	-2.47225	1.32008e-14	-2.84248	-2.42693	1.52037e-13	-2.81964	-2.42825
9974985	chr19:9974985:C:T	1.12153e-99	-2.72723	-2.46323	1.35952e-14	-2.83637	-2.40361	1.50926e-13	-2.83758	-2.41764
9975443	chr19:9975443:T:A	3.71614e-99	-1.58312	-2.40935	5.47079e-14	-1.5354	-2.31229	6.86569e-13	-1.32135	-2.41895
9975722	chr19:9975722:T:C	5.16556e-98	-2.60136e-09	-1.36056	5.35849e-13	-2.60136e-09	-1.56584	6.72378e-12	-2.60136e-09	-1.4586
9975960	chr19:9975960:G:A	1.03602e-99	-2.81316	-2.45661	1.38886e-14	-2.84287	-2.37575	1.59847e-13	-2.82135	-2.37644
9976002	chr19:9976002:T:C	1.8817e-98	-2.60136e-09	-2.3704	2.30311e-13	-2.60136e-09	-2.41026	2.52396e-12	-2.60136e-09	-2.43842
9976030	chr19:9976030:G:A	5.5582e-98	-2.60136e-09	-1.2873	5.74197e-13	-2.60136e-09	-1.49672	7.23472e-12	-2.60136e-09	-1.38536
9976272	chr19:9976272:T:G	2.81006e-98	-2.60136e-09	-1.96937	4.57811e-13	-2.60136e-09	-1.72324	4.54597e-12	-2.60136e-09	-1.85001
9976346	chr19:9976346:T:C	3.26607e-99	-1.64814	-2.47343	4.56872e-14	-1.57753	-2.45034	6.08745e-13	-1.38665	-2.47395
9976503	chr19:9976503:C:T	1.93937e-98	-2.60136e-09	-2.34021	2.56902e-13	-2.60136e-09	-2.301	2.67882e-12	-2.60136e-09	-2.37887
9976655	chr19:9976655:G:C	1.11827e-99	-2.7717	-2.42167	1.28684e-14	-2.84069	-2.45423	1.48915e-13	-2.81365	-2.45498
9976846	chr19:9976846:G:T	2.91399e-98	-2.60136e-09	-1.93305	3.15765e-13	-2.60136e-09	-2.09469	4.57292e-12	-2.60136e-09	-1.8441
9976883	chr19:9976883:G:A	1.8838e-98	-2.60136e-09	-2.36928	2.43473e-13	-2.60136e-09	-2.35469	2.68427e-12	-2.60136e-09	-2.37684
9977103	chr19:9977103:A:G	2.36025e-98	-2.60136e-09	-2.1438	2.78335e-13	-2.60136e-09	-2.22087	3.26337e-12	-2.60136e-09	-2.18149
9977210	chr19:9977210:A:G	1.08573e-99	-2.75427	-2.46863	1.35185e-14	-2.82728	-2.41835	1.50253e-13	-2.82913	-2.43056
9977525	chr19:9977525:C:G	1.20978e-98	-2.81214	-6.54159e-09	1.51365e-13	-2.83	-6.54159e-09	1.80283e-12	-2.7749	-6.54159e-09
9977528	chr19:9977528:T:C	1.08466e-99	-2.75735	-2.46655	1.36038e-14	-2.82618	-2.41316	1.51067e-13	-2.82823	-2.42606
9977801	chr19:9977801:T:C	1.89804e-98	-2.60136e-09	-2.36175	2.31589e-13	-2.60136e-09	-2.40473	2.53465e-12	-2.60136e-09	-2.4342
9978045	chr19:9978045:G:A	1.16139e-99	-2.7167	-2.43884	1.26397e-14	-2.83879	-2.47406	1.42405e-13	-2.83962	-2.47371
9978048	chr19:9978048:T:C	1.85638e-98	-2.60136e-09	-2.38394	2.27795e-13	-2.60136e-09	-2.42125	2.50353e-12	-2.60136e-09	-2.44655
9978157	chr19:9978157:A:G	1.90189e-98	-2.60136e-09	-2.35972	2.3192e-13	-2.60136e-09	-2.4033	2.53741e-12	-2.60136e-09	-2.43311
9978201	chr19:9978201:A:G	1.90106e-98	-2.60136e-09	-2.36016	2.31872e-13	-2.60136e-09	-2.40351	2.53707e-12	-2.60136e-09	-2.43324
9978209	chr19:9978209:C:T	1.03374e-99	-2.83221	-2.43977	1.44304e-14	-2.84189	-2.33847	1.50047e-13	-2.83386	-2.4272
9978220	chr19:9978220:A:C	1.88544e-98	-2.60136e-09	-2.36841	2.56511e-13	-2.60136e-09	-2.30252	2.82486e-12	-2.60136e-09	-2.32579
9978347	chr19:9978347:T:C	1.98694e-98	-2.60136e-09	-2.31598	2.24446e-13	-2.60136e-09	-2.43606	2.58942e-12	-2.60136e-09	-2.41282
9978412	chr19:9978412:C:T	1.27286e-98	-2.76131	-6.54159e-09	1.49423e-13	-2.84291	-6.54159e-09	1.72604e-12	-2.81842	-6.54159e-09
9979103	chr19:9979103:A:G	1.90215e-98	-2.60136e-09	-2.35959	2.32187e-13	-2.60136e-09	-2.40215	2.53942e-12	-2.60136e-09	-2.43231
9979121	chr19:9979121:C:CA	1.17525e-99	-2.83054	-2.31314	1.68481e-14	-2.84194	-2.18352	2.01185e-13	-2.82079	-2.14699
9979515	chr19:9979515:TC:T	1.71792e-98	-2.60136e-09	-2.46146	2.35668e-13	-2.60136e-09	-2.38727	2.48933e-12	-2.60136e-09	-2.45224
9979647	chr19:9979647:G:A	1.19645e-99	-2.75776	-2.36804	1.64149e-14	-2.80028	-2.25122	2.03606e-13	-2.73714	-2.21868
9979958	chr19:9979958:A:G	1.48153e-99	-2.49115	-2.42093	2.09092e-14	-2.3403	-2.4692	3.1832e-13	-2.09938	-2.40957
9979973	chr19:9979973:A:G	2.06242e-99	-2.13714	-2.44414	2.43256e-14	-2.1844	-2.47377	2.7308e-13	-2.22481	-2.43743
9980112	chr19:9980112:C:T	4.25418e-98	-2.60136e-09	-1.55467	4.75699e-13	-2.60136e-09	-1.68491	6.1371e-12	-2.60136e-09	-1.5499
9980130	chr19:9980130:G:A	5.64747e-97	1.03122	-6.54159e-09	1.78187e-12	-0.364272	-6.54159e-09	3.28963e-11	0.129108	-6.54159e-09
9980170	chr19:9980170:G:C	8.20565e-97	1.40484	-6.54159e-09	2.43322e-12	-0.0527233	-6.54159e-09	4.53317e-11	0.449756	-6.54159e-09
9980212	chr19:9980212:C:T	1.44666e-99	-2.84062	-2.09529	1.82133e-14	-2.7691	-2.17845	2.04233e-13	-2.68887	-2.26387
9980228	chr19:9980228:T:G	2.41915e-98	-2.60136e-09	-2.11915	2.70362e-13	-2.60136e-09	-2.24993	3.71331e-12	-2.60136e-09	-2.05233
9980442	chr19:9980442:G:C	2.65201e-98	-2.60136e-09	-2.02725	3.72746e-13	-2.60136e-09	-1.9288	3.59503e-12	-2.60136e-09	-2.0847
9981576	chr19:9981576:A:G	1.01562e-99	-2.84283	-2.44683	1.3272e-14	-2.81429	-2.44974	1.57133e-13	-2.74191	-2.47301
9981768	chr19:9981768:C:T	1.35501e-98	-2.69876	-6.54159e-09	1.99583e-13	-2.55346	-6.54159e-09	2.30126e-12	-2.53079	-6.54159e-09
9982306	chr19:9982306:T:G	1.82516e-98	-2.60136e-09	-2.4009	2.68868e-13	-2.60136e-09	-2.25547	2.86831e-12	-2.60136e-09	-2.31053
9982330	chr19:9982330:T:C	6.61079e-99	-1.11679	-2.29967	1.35553e-13	-0.603318	-2.33701	1.32031e-12	-0.794377	-2.292
9982352	chr19:9982352:T:C	1.86893e-99	-2.33912	-2.34067	5.41163e-14	-1.92715	-1.93141	3.42703e-13	-2.09087	-2.34427
9982357	chr19:9982357:C:T	7.50309e-99	-0.98735	-2.30249	1.55572e-13	-0.463274	-2.33931	1.50814e-12	-0.658778	-2.2946
9982526	chr19:9982526:C:T	1.2791e-98	-2.75642	-6.54159e-09	1.49402e-13	-2.84305	-6.54159e-09	1.6959e-12	-2.83604	-6.54159e-09
9982585	chr19:9982585:T:G	1.50515e-99	-2.82129	-2.07498	2.78056e-14	-2.75791	-1.76655	2.79269e-13	-2.76871	-1.87112
9982932	chr19:9982932:T:A	1.71158e-98	-2.60136e-09	-2.46516	2.21993e-13	-2.60136e-09	-2.44705	2.48299e-12	-2.60136e-09	-2.45479
9983004	chr19:9983004:C:T	1.10378e-99	-2.76937	-2.43705	1.46045e-14	-2.81116	-2.3572	1.77309e-13	-2.76027	-2.33384
9983039	chr19:9983039:T:C	1.56883e-99	-2.84285	-2.01198	1.97393e-14	-2.78614	-2.08094	2.15887e-13	-2.71138	-2.18587
9983154	chr19:9983154:C:A	4.94102e-98	-2.60136e-09	-1.405	5.20166e-13	-2.60136e-09	-1.59555	6.75645e-12	-2.60136e-09	-1.45375
9983376	chr19:9983376:T:C	1.64783e-99	-2.35659	-2.44911	2.37094e-14	-2.32223	-2.36159	2.51222e-13	-2.31084	-2.43483
9983675	chr19:9983675:AAAG:A	1.21449e-99	-2.81401	-2.29682	1.96102e-14	-2.56216	-2.31149	2.26449e-13	-2.47831	-2.37118
9983721	chr19:9983721:AAAG:A	1.92663e-98	-2.60136e-09	-2.3468	2.28974e-13	-2.60136e-09	-2.41608	2.55225e-12	-2.60136e-09	-2.42728
9983942	chr19:9983942:C:T	3.79089e-98	-2.60136e-09	-1.66997	4.16171e-13	-2.60136e-09	-1.8186	4.44938e-12	-2.60136e-09	-1.87149
9983972	chr19:9983972:A:G	1.7642e-99	-2.31034	-2.42712	4.54352e-14	-1.88037	-2.15303	3.27697e-13	-2.04397	-2.43595
9984186	chr19:9984186:C:T	1.78518e-99	-2.73111	-1.99453	2.61059e-14	-2.78223	-1.8053	3.4441e-13	-2.71609	-1.71408
9984381	chr19:9984381:T:C	1.98902e-98	-2.60136e-09	-2.31493	2.34178e-13	-2.60136e-09	-2.39361	2.60359e-12	-2.60136e-09	-2.40736
9984580	chr19:9984580:T:A	4.28443e-98	-2.60136e-09	-1.54758	5.08226e-13	-2.60136e-09	-1.61877	6.87395e-12	-2.60136e-09	-1.43651
9984751	chr19:9984751:G:C	9.97222e-100	-2.83752	-2.47042	1.48303e-14	-2.7348	-2.41822	1.65294e-13	-2.73193	-2.43235
9985006	chr19:9985006:T:C	1.71196e-98	-2.60136e-09	-2.46493	2.16012e-13	-2.60136e-09	-2.47436	2.50707e-12	-2.60136e-09	-2.44514
9985152	chr19:9985152:T:C	4.67033e-99	-1.29128	-2.47265	1.04684e-13	-0.72959	-2.46916	8.81549e-13	-1.01633	-2.474
9985193	chr19:9985193:C:T	1.06136e-99	-2.81349	-2.43211	1.46492e-14	-2.72637	-2.43894	1.82123e-13	-2.59612	-2.4712
9985382	chr19:9985382:T:C	2.43564e-98	-2.11236	-6.54159e-09	1.54198e-13	-2.81146	-6.54159e-09	1.92238e-12	-2.71069	-6.54159e-09
9985515	chr19:9985515:C:T	2.06481e-98	-2.60136e-09	-2.27753	2.40622e-13	-2.60136e-09	-2.36647	2.67104e-12	-2.60136e-09	-2.38178
9985560	chr19:9985560:A:G	1.69646e-98	-2.60136e-09	-2.47403	2.18063e-13	-2.60136e-09	-2.46491	2.44978e-12	-2.60136e-09	-2.46825
9985806	chr19:9985806:C:T	1.42468e-99	-2.48283	-2.46839	2.23281e-14	-2.29586	-2.44799	2.11457e-13	-2.44365	-2.47433
9985811	chr19:9985811:C:A	2.1033e-98	-2.60136e-09	-2.25907	2.45257e-13	-2.60136e-09	-2.34739	2.71621e-12	-2.60136e-09	-2.36501
9985974	chr19:9985974:T:C	2.58521e-99	-1.89044	-2.46491	6.47456e-14	-1.211	-2.46823	6.41945e-13	-1.33748	-2.47002
9986004	chr19:9986004:G:GA	2.06345e-99	-2.10904	-2.47174	5.55111e-14	-1.36678	-2.46633	6.38016e-13	-1.33946	-2.47419
9986005	chr19:9986005:G:A	1.9213e-99	-2.47776	-2.17439	3.04439e-14	-2.33774	-2.09607	2.6612e-13	-2.44714	-2.24092
9986010	chr19:9986010:G:A	2.57471e-99	-2.19276	-2.16666	8.26011e-14	-1.73534	-1.70033	4.24759e-13	-1.92037	-2.30011
9986166	chr19:9986166:T:G	1.73328e-98	-2.60136e-09	-2.45256	2.26628e-13	-2.60136e-09	-2.42638	2.52627e-12	-2.60136e-09	-2.43751
9986282	chr19:9986282:C:T	3.55345e-98	-2.60136e-09	-1.73465	3.86757e-13	-2.60136e-09	-1.8919	4.6118e-12	-2.60136e-09	-1.83563
9986397	chr19:9986397:C:T	4.06128e-98	-2.60136e-09	-1.60107	5.25828e-13	-2.60136e-09	-1.58472	7.10152e-12	-2.60136e-09	-1.40394
9986917	chr19:9986917:C:T	1.58746e-98	-0.840246	-1.70019	1.17911e-13	-1.02403	-2.05573	3.0436e-12	-0.662133	-1.58908
9986991	chr19:9986991:C:T	7.14909e-99	-0.86526	-2.47291	3.26915e-13	0.365739	-2.42573	2.12171e-12	-0.139109	-2.47292
9987255	chr19:9987255:A:C	2.80803e-99	-1.80656	-2.46612	5.99871e-14	-1.30884	-2.44672	4.55216e-13	-1.67723	-2.474
9987440	chr19:9987440:G:A	2.0875e-99	-2.09909	-2.47009	5.65328e-14	-1.34649	-2.46838	6.47201e-13	-1.32497	-2.47438
9987479	chr19:9987479:G:A	7.36283e-99	-1.16755	-2.14116	1.49415e-13	-0.656519	-2.18645	1.46245e-12	-0.852473	-2.13166
9987526	chr19:9987526:C:T	2.10264e-99	-2.09156	-2.4704	5.71705e-14	-1.3355	-2.46816	6.5445e-13	-1.31384	-2.47437
9987844	chr19:9987844:G:A	1.6968e-98	-2.60136e-09	-2.47383	2.18186e-13	-2.60136e-09	-2.46434	2.45028e-12	-2.60136e-09	-2.46805
9988008	chr19:9988008:C:G	7.4532e-99	-0.85324	-2.44327	3.08463e-13	0.287066	-2.40516	2.17449e-12	-0.120518	-2.46694
9988060	chr19:9988060:T:C	6.65803e-99	-0.963883	-2.44545	2.75051e-13	0.174893	-2.40763	1.95309e-12	-0.226945	-2.46789
9988094	chr19:9988094:A:G	6.76312e-99	-0.927134	-2.46654	2.93104e-13	0.288865	-2.45803	2.00588e-12	-0.21591	-2.45226
9988441	chr19:9988441:A:G	3.96681e-98	-2.60136e-09	-1.62461	4.3047e-13	-2.60136e-09	-1.78482	5.14829e-12	-2.60136e-09	-1.72559
9988789	chr19:9988789:G:A	2.02531e-98	-2.60136e-09	-2.29685	2.50946e-13	-2.60136e-09	-2.32446	3.34065e-12	-2.60136e-09	-2.15809
9989072	chr19:9989072:T:C	7.06172e-99	-0.93757	-2.4129	2.91332e-13	0.191273	-2.3665	2.01866e-12	-0.210852	-2.45096
9989207	chr19:9989207:T:C	1.51694e-99	-2.72244	-2.16603	1.95411e-14	-2.69528	-2.18189	2.05657e-13	-2.8177	-2.12809
9989220	chr19:9989220:C:T	1.1729e-98	-2.8431	-6.54159e-09	1.61515e-13	-2.7651	-6.54159e-09	2.02135e-12	-2.66049	-6.54159e-09
9989288	chr19:9989288:G:A	1.97017e-98	-2.60136e-09	-2.32445	2.90805e-13	-2.60136e-09	-2.17704	3.05046e-12	-2.60136e-09	-2.24896
9989385	chr19:9989385:C:A	7.06155e-99	-0.892461	-2.45803	3.03481e-13	0.331946	-2.46632	2.10822e-12	-0.179014	-2.43939
9989451	chr19:9989451:C:T	1.86903e-98	-2.60136e-09	-2.37715	2.19635e-13	-2.60136e-09	-2.45773	2.44821e-12	-2.60136e-09	-2.4689
9989594	chr19:9989594:G:A	1.17574e-98	-2.84067	-6.54159e-09	1.58184e-13	-2.78593	-6.54159e-09	1.94678e-12	-2.69807	-6.54159e-09
9989824	chr19:9989824:G:A	1.81467e-98	-2.60136e-09	-2.40667	2.1899e-13	-2.60136e-09	-2.46067	2.561e-12	-2.60136e-09	-2.42385
9989894	chr19:9989894:A:G	6.79119e-99	-1.00021	-2.38933	4.4676e-13	0.528153	-2.27582	2.43689e-12	-0.0615149	-2.41201
9989902	chr19:9989902:C:A	4.028e-98	-2.60136e-09	-1.6093	4.77166e-13	-2.60136e-09	-1.68183	6.23392e-12	-2.60136e-09	-1.53424
9990223	chr19:9990223:G:A	3.99497e-98	-2.60136e-09	-1.61754	4.348e-13	-2.60136e-09	-1.77481	5.21463e-12	-2.60136e-09	-1.71278
9990302	chr19:9990302:C:G	1.15219e-99	-2.69625	-2.46724	2.92913e-14	-2.00376	-2.46865	2.19874e-13	-2.45167	-2.42728
9990433	chr19:9990433:T:C	1.62534e-99	-2.72843	-2.09101	2.19956e-14	-2.55826	-2.20059	2.40993e-13	-2.82764	-1.9596
9990461	chr19:9990461:G:C	2.09659e-98	-2.60136e-09	-2.26226	2.42674e-13	-2.60136e-09	-2.35798	2.6889e-12	-2.60136e-09	-2.37512
9990601	chr19:9990601:C:T	6.01935e-99	-1.19302	-2.31716	5.91917e-14	-1.367	-2.40191	1.10277e-12	-1.03967	-2.22675
9990631	chr19:9990631:C:T	1.17399e-98	-2.84217	-6.54159e-09	1.59162e-13	-2.77977	-6.54159e-09	1.97951e-12	-2.6814	-6.54159e-09
9990673	chr19:9990673:C:T	5.37742e-98	-2.60136e-09	-1.32036	5.50656e-13	-2.60136e-09	-1.53858	6.68625e-12	-2.60136e-09	-1.4642
9990724	chr19:9990724:G:A	1.78353e-99	-2.48679	-2.23978	3.02271e-14	-2.25533	-2.18563	3.11984e-13	-2.35911	-2.16995
9990799	chr19:9990799:G:A	1.17288e-98	-2.84311	-6.54159e-09	1.62361e-13	-2.75987	-6.54159e-09	2.02725e-12	-2.65757	-6.54159e-09
9991236	chr19:9991236:T:G	2.51096e-98	-2.60136e-09	-2.08191	2.58839e-13	-2.60136e-09	-2.29349	2.8009e-12	-2.60136e-09	-2.33431
9991441	chr19:9991441:C:G	3.05464e-98	-2.60136e-09	-1.88591	3.24935e-13	-2.60136e-09	-2.06607	3.74098e-12	-2.60136e-09	-2.0449
9991501	chr19:9991501:C:T	1.22396e-99	-2.73137	-2.3717	2.76807e-14	-2.06781	-2.46115	2.36653e-13	-2.51	-2.29542
9991579	chr19:9991579:G:A	3.86824e-98	-1.64977	-6.54159e-09	2.14756e-13	-2.48019	-6.54159e-09	2.74038e-12	-2.35615	-6.54159e-09
9991640	chr19:9991640:G:T	1.75845e-98	-2.60136e-09	-2.43814	2.33281e-13	-2.60136e-09	-2.39745	2.58552e-12	-2.60136e-09	-2.41432
9991887	chr19:9991887:G:A	3.18074e-99	-1.97601	-2.17204	9.00952e-14	-1.39776	-1.95106	5.27543e-13	-1.84086	-2.16291
9991891	chr19:9991891:G:A	6.32511e-99	-1.02733	-2.4333	2.49026e-13	0.068643	-2.40078	1.76773e-12	-0.328671	-2.46588
9991939	chr19:9991939:G:A	3.26905e-98	-2.60136e-09	-1.81807	4.87029e-13	-2.60136e-09	-1.66137	4.49665e-12	-2.60136e-09	-1.86092
9992000	chr19:9992000:A:G	6.11759e-99	-1.02995	-2.46404	2.54483e-13	0.149755	-2.46021	1.75962e-12	-0.349855	-2.4493
9992089	chr19:9992089:G:C	2.57797e-99	-2.56616	-1.792	2.17541e-14	-2.7872	-1.98269	3.19521e-13	-2.82609	-1.6791
9992708	chr19:9992708:C:T	1.04416e-99	-2.79814	-2.46381	1.38275e-14	-2.80912	-2.41391	1.55949e-13	-2.80307	-2.4194
9992907	chr19:9992907:C:T	7.33944e-99	-0.894724	-2.41717	2.99505e-13	0.235857	-2.38342	2.0763e-12	-0.174949	-2.45872
9992983	chr19:9992983:C:T	1.12824e-99	-2.77707	-2.40743	1.8163e-14	-2.50779	-2.44252	1.66113e-13	-2.80517	-2.35416
9993477	chr19:9993477:C:T	2.38683e-99	-2.67421	-1.76098	2.61444e-14	-2.62611	-1.95995	3.22007e-13	-2.8394	-1.65803
9993491	chr19:9993491:C:T	1.71585e-98	-2.60136e-09	-2.46266	2.17614e-13	-2.60136e-09	-2.46697	2.43703e-12	-2.60136e-09	-2.47347
9993596	chr19:9993596:G:C	3.30938e-99	-2.0181	-2.0903	2.89008e-14	-2.24368	-2.24214	5.44929e-13	-1.99977	-1.97158
9993680	chr19:9993680:G:A	2.12118e-98	-2.60136e-09	-2.2506	2.70455e-13	-2.60136e-09	-2.24959	2.80657e-12	-2.60136e-09	-2.33229
9993855	chr19:9993855:C:T	1.07797e-99	-2.84307	-2.38701	2.39385e-14	-2.24094	-2.43327	1.7882e-13	-2.63079	-2.45483
9994003	chr19:9994003:A:G	7.90934e-99	-0.910246	-2.32687	2.61401e-13	0.112048	-2.39568	2.24958e-12	-0.280468	-2.27304
9994090	chr19:9994090:A:T	1.00974e-97	-0.69029	-6.54159e-09	1.72322e-12	-0.397744	-6.54159e-09	1.56823e-11	-0.611721	-6.54159e-09
9994342	chr19:9994342:C:T	3.74367e-98	-2.60136e-09	-1.68251	6.34576e-13	-2.60136e-09	-1.39674	6.13792e-12	-2.60136e-09	-1.54977
9994694	chr19:9994694:C:G	1.73859e-98	-2.60136e-09	-2.4495	2.21036e-13	-2.60136e-09	-2.45137	2.44131e-12	-2.60136e-09	-2.47171
9995056	chr19:9995056:C:T	1.73157e-98	-2.60136e-09	-2.45354	2.18046e-13	-2.60136e-09	-2.46499	2.44251e-12	-2.60136e-09	-2.47122
9995058	chr19:9995058:C:T	1.65707e-98	-2.49752	-6.54159e-09	1.59834e-13	-2.77556	-6.54159e-09	2.00317e-12	-2.66952	-6.54159e-09
9995088	chr19:9995088:A:G	1.52613e-98	-2.57983	-6.54159e-09	2.82801e-13	-2.20495	-6.54159e-09	3.98078e-12	-1.98277	-6.54159e-09
9995194	chr19:9995194:C:T	3.3361e-98	-1.79777	-6.54159e-09	3.47258e-13	-1.99962	-6.54159e-09	2.59693e-12	-2.40992	-6.54159e-09
9995837	chr19:9995837:C:T	5.48271e-99	-1.36894	-2.23462	1.5242e-13	-0.504819	-2.31823	1.4186e-12	-0.874094	-2.14049
9996173	chr19:9996173:G:C	1.96441e-98	-2.60136e-09	-2.32738	2.23636e-13	-2.60136e-09	-2.43967	2.48389e-12	-2.60136e-09	-2.45443
9996195	chr19:9996195:G:A	1.02601e-98	-1.675	-1.3019	8.53686e-14	-2.10591	-1.2968	1.01478e-12	-2.04475	-1.30482
9996347	chr19:9996347:C:A	1.3582e-98	-2.69641	-6.54159e-09	1.49794e-13	-2.84043	-6.54159e-09	1.68834e-12	-2.84051	-6.54159e-09
9996902	chr19:9996902:G:A	2.74416e-98	-2.60136e-09	-1.9931	3.15067e-13	-2.60136e-09	-2.09691	3.45459e-12	-2.60136e-09	-2.12455
9996942	chr19:9996942:C:T	1.18224e-98	-2.83516	-6.54159e-09	1.5045e-13	-2.83606	-6.54159e-09	1.68441e-12	-2.84284	-6.54159e-09
9997036	chr19:9997036:G:A	3.27759e-99	-1.72878	-2.38927	4.70723e-14	-1.54637	-2.45164	6.34134e-13	-1.48092	-2.33882
9997320	chr19:9997320:C:A	9.6408e-99	-0.84783	-2.19132	1.59196e-13	-0.48469	-2.29487	2.09103e-12	-0.369794	-2.2568
9997478	chr19:9997478:G:C	3.26002e-98	-1.82084	-6.54159e-09	3.33975e-13	-2.03863	-6.54159e-09	2.55684e-12	-2.42548	-6.54159e-09
9997959	chr19:9997959:A:G	1.02863e-98	-1.00872	-1.96563	2.35596e-13	-0.423394	-1.96418	3.05423e-12	-0.140722	-2.107
9998038	chr19:9998038:G:A	3.03796e-99	-2.27638	-1.9176	3.25138e-14	-2.35613	-2.0119	4.88807e-13	-2.08173	-1.99831
9998174	chr19:9998174:A:G	2.29942e-99	-2.82411	-1.64839	2.29168e-14	-2.81953	-1.8983	4.24728e-13	-2.84207	-1.37849
9998185	chr19:9998185:A:G	3.01077e-98	-2.24231	0.34193	6.16836e-13	-1.42109	-0.00399752	9.04035e-12	-1.69229	0.529737
9998419	chr19:9998419:G:A	3.07198e-99	-2.78133	-1.40151	2.47922e-14	-2.8419	-1.79726	4.33744e-13	-2.8431	-1.35646
9998503	chr19:9998503:A:G	1.10463e-99	-2.79741	-2.40823	1.57135e-14	-2.77921	-2.31596	1.597e-13	-2.81304	-2.38567
9998693	chr19:9998693:T:C	1.26632e-98	-2.76645	-6.54159e-09	2.31735e-13	-2.4041	-6.54159e-09	3.0919e-12	-2.23547	-6.54159e-09
9998704	chr19:9998704:A:T	3.13389e-99	-2.72334	-1.43954	4.77307e-14	-2.77525	-1.20887	5.35736e-13	-2.83524	-1.15312
9998771	chr19:9998771:A:G	4.39087e-98	-2.60136e-09	-1.52304	5.34981e-13	-2.60136e-09	-1.56746	7.71448e-12	-2.60136e-09	-1.32115
9998831	chr19:9998831:C:T	2.04325e-98	-2.60136e-09	-2.28803	2.64153e-13	-2.60136e-09	-2.27316	2.86601e-12	-2.60136e-09	-2.31133
9998916	chr19:9998916:T:C	1.62228e-98	-1.20281	-1.31593	1.7451e-13	-1.58054	-1.10717	3.27174e-12	-0.966907	-1.21202
9999048	chr19:9999048:CTTTCTCTTTT:C	2.55653e-98	-2.60136e-09	-2.06392	4.18521e-13	-2.60136e-09	-1.81297	4.03536e-12	-2.60136e-09	-1.96916
9999227	chr19:9999227:A:G	1.14083e-98	-0.840384	-2.03044	7.7425e-14	-1.48427	-2.01612	8.4964e-13	-1.50127	-2.02593
9999553	chr19:9999553:C:A	1.08243e-99	-2.83888	-2.38707	1.69459e-14	-2.83886	-2.18081	1.70512e-13	-2.84305	-2.29015
9999560	chr19:9999560:C:T	3.4288e-98	-2.60136e-09	-1.77036	4.32684e-13	-2.60136e-09	-1.77969	5.97279e-12	-2.60136e-09	-1.57704
9999568	chr19:9999568:C:T	3.23796e-98	-2.60136e-09	-1.82763	5.64463e-13	-2.60136e-09	-1.51382	5.21549e-12	-2.60136e-09	-1.71262
9999589	chr19:9999589:C:G	1.27037e-98	-2.76327	-6.54159e-09	1.49918e-13	-2.83961	-6.54159e-09	1.68496e-12	-2.84251	-6.54159e-09
9999795	chr19:9999795:G:C	2.97858e-98	-2.60136e-09	-1.91113	4.95667e-13	-2.60136e-09	-1.64379	4.7003e-12	-2.60136e-09	-1.81662
9999842	chr19:9999842:T:C	4.27549e-99	-1.69105	-2.16121	4.45506e-14	-1.7264	-2.32667	7.8424e-13	-1.586	-2.02129
10000317	chr19:10000317:A:G	1.70363e-98	-2.60136e-09	-2.46981	2.23647e-13	-2.60136e-09	-2.43963	2.723e-12	-2.60136e-09	-2.36252
10000389	chr19:10000389:G:A	1.81054e-98	-1.35808	-1.05087	1.23302e-13	-2.09098	-0.944079	1.93339e-12	-1.69091	-1.01407
10000609	chr19:10000609:T:C	1.71854e-99	-2.69179	-2.07189	3.0189e-14	-2.63988	-1.80233	2.35869e-13	-2.69543	-2.1133
10000739	chr19:10000739:G:A	3.86213e-97	-1.54033	2.19156	5.04075e-12	-1.91976	2.59537	6.77268e-11	-1.35199	2.20322
10000918	chr19:10000918:A:G	2.94589e-97	-1.54404	1.92446	3.7477e-12	-1.92954	2.30874	5.08844e-11	-1.36516	1.93047
10001382	chr19:10001382:A:C	1.22735e-99	-2.69053	-2.40977	2.04854e-14	-2.39502	-2.43496	2.04656e-13	-2.52937	-2.42131
10001472	chr19:10001472:T:A	2.18504e-99	-2.13211	-2.39141	1.72864e-14	-2.69497	-2.3048	1.89237e-13	-2.58046	-2.44854
10001670	chr19:10001670:T:C	1.03643e-99	-2.83687	-2.43251	2.93175e-14	-2.136	-2.33551	2.27483e-13	-2.53769	-2.30724
10001711	chr19:10001711:T:C	2.68015e-99	-2.79571	-1.52358	5.27889e-14	-2.61283	-1.27056	4.98087e-13	-2.42012	-1.64111
10001921	chr19:10001921:G:A	1.48449e-99	-2.84079	-2.06929	2.17339e-14	-2.74598	-2.02484	2.31414e-13	-2.68746	-2.14034
10001975	chr19:10001975:C:T	1.17689e-98	-2.8397	-6.54159e-09	1.58795e-13	-2.78208	-6.54159e-09	2.01116e-12	-2.66554	-6.54159e-09
10002012	chr19:10002012:A:G	1.2613e-99	-2.81617	-2.25684	1.32064e-14	-2.81981	-2.44918	1.48412e-13	-2.82885	-2.44316
10002099	chr19:10002099:C:A	2.27872e-98	-2.60136e-09	-2.17896	2.60771e-13	-2.60136e-09	-2.28605	2.82297e-12	-2.60136e-09	-2.32646
10002263	chr19:10002263:G:A	2.04057e-98	-2.60136e-09	-2.28934	2.63073e-13	-2.60136e-09	-2.27726	3.05098e-12	-2.60136e-09	-2.24879
10002572	chr19:10002572:C:G	3.79841e-98	-2.60136e-09	-1.66799	5.0039e-13	-2.60136e-09	-1.63431	4.53351e-12	-2.60136e-09	-1.85276
10002646	chr19:10002646:C:T	1.03039e-99	-2.8431	-2.43213	2.98972e-14	-2.13927	-2.31266	2.30665e-13	-2.58666	-2.24439
10002676	chr19:10002676:G:A	1.16572e-98	-0.919289	-1.92995	4.09273e-14	-2.10722	-2.03068	7.31208e-13	-1.66551	-2.0118
10002741	chr19:10002741:G:A	4.89371e-98	-2.60136e-09	-1.41462	5.66535e-13	-2.60136e-09	-1.51015	7.75906e-12	-2.60136e-09	-1.31539
10002918	chr19:10002918:C:A	1.23703e-98	-2.05976	-0.730106	1.50538e-13	-1.82974	-1.00574	3.69894e-12	-1.5055	-0.5507
10002950	chr19:10002950:C:T	7.46535e-99	-2.67791	-0.616975	1.21685e-13	-2.23433	-0.813931	2.57804e-12	-2.22796	-0.189257
10003352	chr19:10003352:C:T	1.9019e-98	-2.60136e-09	-2.35972	2.51069e-13	-2.60136e-09	-2.32396	3.05569e-12	-2.60136e-09	-2.24725
10003357	chr19:10003357:C:G	4.06723e-99	-2.69255	-1.20965	5.87305e-14	-2.73605	-1.04068	5.86092e-13	-2.78847	-1.11005
10003779	chr19:10003779:C:T	2.08944e-98	-2.60136e-09	-2.26567	2.47354e-13	-2.60136e-09	-2.33887	2.9502e-12	-2.60136e-09	-2.28238
10003995	chr19:10003995:C:A	2.58995e-98	-2.05093	-6.54159e-09	4.41212e-12	0.542416	-6.54159e-09	1.51171e-11	-0.648425	-6.54159e-09
10004083	chr19:10004083:C:T	1.93175e-98	-2.34415	-6.54159e-09	3.0988e-13	-2.11351	-6.54159e-09	2.74555e-12	-2.35427	-6.54159e-09
10004217	chr19:10004217:C:T	2.20136e-98	-1.88807	-0.325427	3.15774e-13	-1.62523	-0.469436	4.74438e-12	-1.76474	-0.0425494
10004515	chr19:10004515:A:G	2.0617e-98	-2.16657	-0.112468	4.43567e-13	-1.66184	-0.0929997	4.68951e-12	-1.70638	-0.112539
10004532	chr19:10004532:T:C	7.55043e-99	-1.02189	-2.26167	6.36209e-13	0.752456	-2.14662	4.66966e-12	0.37949	-2.20265
10004669	chr19:10004669:T:C	2.02952e-99	-2.37415	-2.22321	1.90484e-14	-2.82802	-2.07469	2.07328e-13	-2.72517	-2.21254
10004904	chr19:10004904:C:T	2.576e-99	-1.88868	-2.47024	6.25251e-14	-1.24612	-2.468	5.85683e-13	-1.4334	-2.46583
10004998	chr19:10004998:G:GCA	4.7882e-99	-1.34205	-2.39696	2.67629e-14	-2.1159	-2.44677	4.25687e-13	-1.86867	-2.34963
10005155	chr19:10005155:A:G	6.94437e-99	-1.48428	-1.88295	3.06224e-14	-2.43895	-1.98901	5.00638e-13	-2.08532	-1.9708
10005430	chr19:10005430:G:A	1.8177e-98	-2.60136e-09	-2.405	2.34706e-13	-2.60136e-09	-2.39136	2.57116e-12	-2.60136e-09	-2.41989
10005618	chr19:10005618:G:A	1.75964e-98	-2.60136e-09	-2.43746	2.17931e-13	-2.60136e-09	-2.46551	2.44239e-12	-2.60136e-09	-2.47127
10005956	chr19:10005956:G:A	1.22588e-98	-2.79892	-6.54159e-09	1.49789e-13	-2.84046	-6.54159e-09	1.78766e-12	-2.78334	-6.54159e-09
10006027	chr19:10006027:A:G	5.32191e-99	-1.26596	-2.36737	2.83394e-14	-2.07905	-2.42639	4.63532e-13	-1.82328	-2.30985
10006459	chr19:10006459:T:C	2.31055e-99	-1.99861	-2.46906	3.30113e-14	-1.96251	-2.39033	3.42419e-13	-1.96589	-2.47009
10006566	chr19:10006566:T:C	1.71293e-99	-2.48748	-2.27947	1.73105e-14	-2.84128	-2.1571	1.84755e-13	-2.77706	-2.27592
10006628	chr19:10006628:C:T	2.01741e-99	-2.13089	-2.47245	4.91451e-14	-1.5175	-2.43742	4.82101e-13	-1.66181	-2.43205
10006660	chr19:10006660:TC:T	1.24248e-98	-2.78546	-6.54159e-09	1.49501e-13	-2.84239	-6.54159e-09	1.76547e-12	-2.79583	-6.54159e-09
10006730	chr19:10006730:A:G	1.22452e-98	-2.80002	-6.54159e-09	1.49828e-13	-2.8402	-6.54159e-09	1.78943e-12	-2.78235	-6.54159e-09
10006736	chr19:10006736:A:G	1.70845e-99	-2.47634	-2.29322	1.70087e-14	-2.84023	-2.17574	1.82999e-13	-2.77209	-2.29044
10006870	chr19:10006870:G:C	1.70213e-98	-2.60136e-09	-2.47069	2.16544e-13	-2.60136e-09	-2.4719	2.47671e-12	-2.60136e-09	-2.45732
10006894	chr19:10006894:T:C	3.97051e-98	-2.60136e-09	-1.62368	4.33251e-13	-2.60136e-09	-1.77838	4.4755e-12	-2.60136e-09	-1.86563
10007097	chr19:10007097:C:G	9.84315e-99	-1.20833	-1.81006	3.85226e-14	-2.27895	-1.9195	6.60134e-13	-1.87658	-1.90298
10008201	chr19:10008201:C:A	2.23675e-98	-2.60136e-09	-2.19755	2.55923e-13	-2.60136e-09	-2.30482	3.43221e-12	-2.60136e-09	-2.13105
10008302	chr19:10008302:T:C	5.85774e-99	-2.45427	-1.08312	4.73874e-14	-2.60733	-1.38401	7.38993e-13	-2.6924	-0.974321
10008471	chr19:10008471:T:A	3.53664e-98	-1.73939	-6.54159e-09	8.38608e-12	1.18464	-6.54159e-09	2.62546e-11	-0.0964101	-6.54159e-09
10008472	chr19:10008472:G:T	2.47093e-98	-2.60136e-09	-2.09798	3.57813e-13	-2.60136e-09	-1.96968	3.59854e-12	-2.60136e-09	-2.08372
10008737	chr19:10008737:G:A	1.57571e-98	-2.54787	-6.54159e-09	2.32201e-13	-2.40209	-6.54159e-09	2.53899e-12	-2.43249	-6.54159e-09
10008755	chr19:10008755:G:A	2.17717e-98	-2.60136e-09	-2.22455	3.12173e-13	-2.60136e-09	-2.10614	3.12034e-12	-2.60136e-09	-2.22631
10009518	chr19:10009518:C:T	1.38231e-99	-2.51616	-2.46525	1.2959e-14	-2.84237	-2.44554	1.49983e-13	-2.79378	-2.46771
10009822	chr19:10009822:C:G	1.52424e-99	-2.42544	-2.45822	1.32851e-14	-2.8316	-2.43145	1.57388e-13	-2.75273	-2.46056
10009895	chr19:10009895:A:C	1.47204e-99	-2.44935	-2.46915	1.2972e-14	-2.83546	-2.45144	1.54057e-13	-2.76422	-2.47046
10010161	chr19:10010161:C:T	2.6616e-98	-2.60136e-09	-2.02365	3.79026e-13	-2.60136e-09	-1.91209	3.73744e-12	-2.60136e-09	-2.04585
10010211	chr19:10010211:C:G	1.47448e-99	-2.44705	-2.4698	1.29491e-14	-2.83598	-2.45268	1.53849e-13	-2.76512	-2.47091
10010766	chr19:10010766:C:T	1.69869e-98	-2.60136e-09	-2.47271	2.17312e-13	-2.60136e-09	-2.46836	2.50854e-12	-2.60136e-09	-2.44455
10010778	chr19:10010778:C:G	2.53453e-99	-2.30896	-2.06619	2.51147e-14	-2.82312	-1.80312	2.21108e-13	-2.70321	-2.17015
10010828	chr19:10010828:G:A	1.69935e-98	-2.60136e-09	-2.47232	2.17476e-13	-2.60136e-09	-2.4676	2.51273e-12	-2.60136e-09	-2.44288
10010831	chr19:10010831:G:A	1.69949e-98	-2.60136e-09	-2.47224	2.1757e-13	-2.60136e-09	-2.46717	2.46566e-12	-2.60136e-09	-2.46179
10011046	chr19:10011046:G:A	1.46477e-99	-2.45182	-2.47164	1.28874e-14	-2.83683	-2.45662	1.53222e-13	-2.76769	-2.47243
10011056	chr19:10011056:T:C	1.17352e-98	-2.84257	-6.54159e-09	1.57723e-13	-2.78886	-6.54159e-09	2.01728e-12	-2.6625	-6.54159e-09
10011127	chr19:10011127:G:T	2.03079e-99	-2.12535	-2.47138	3.85209e-14	-1.72808	-2.47041	4.01874e-13	-1.80353	-2.47233
10011227	chr19:10011227:C:T	1.49461e-99	-2.43371	-2.46958	1.29874e-14	-2.83437	-2.45134	1.54767e-13	-2.75968	-2.4704
10011699	chr19:10011699:A:G	1.28579e-99	-2.58668	-2.4671	1.30929e-14	-2.83562	-2.442	1.6101e-13	-2.72118	-2.46936
10011950	chr19:10011950:C:T	1.17352e-98	-2.84256	-6.54159e-09	1.57773e-13	-2.78853	-6.54159e-09	2.01757e-12	-2.66236	-6.54159e-09
10012094	chr19:10012094:C:G	1.91014e-98	-2.60136e-09	-2.3554	2.35258e-13	-2.60136e-09	-2.38901	2.58363e-12	-2.60136e-09	-2.41506
10012117	chr19:10012117:T:C	1.40274e-99	-2.49407	-2.47266	1.32705e-14	-2.81213	-2.45202	1.71848e-13	-2.65266	-2.47274
10012269	chr19:10012269:TC:T	1.18053e-98	-2.83661	-6.54159e-09	1.53835e-13	-2.81381	-6.54159e-09	1.92676e-12	-2.70841	-6.54159e-09
10012602	chr19:10012602:C:T	2.19015e-98	-2.60136e-09	-2.2186	2.89194e-13	-2.60136e-09	-2.18259	3.39867e-12	-2.60136e-09	-2.14087
10012732	chr19:10012732:A:G	1.90146e-98	-2.60136e-09	-2.35995	2.30838e-13	-2.60136e-09	-2.40798	2.5421e-12	-2.60136e-09	-2.43126
10013577	chr19:10013577:A:G	1.764e-98	-2.60136e-09	-2.43499	2.30766e-13	-2.60136e-09	-2.40829	2.55177e-12	-2.60136e-09	-2.42746
10013637	chr19:10013637:T:C	1.97393e-98	-2.60136e-09	-2.32254	2.74983e-13	-2.60136e-09	-2.23298	2.99116e-12	-2.60136e-09	-2.26859
10013824	chr19:10013824:A:G	3.06951e-98	-2.60136e-09	-1.88105	4.84742e-13	-2.60136e-09	-1.66608	4.5695e-12	-2.60136e-09	-1.84485
10014189	chr19:10014189:C:G	1.76452e-98	-2.60136e-09	-2.4347	2.21553e-13	-2.60136e-09	-2.44903	2.54998e-12	-2.60136e-09	-2.42817
10014445	chr19:10014445:A:G	5.61117e-98	0.929671	-2.20748	1.81124e-12	1.98558	-2.33351	1.50229e-11	1.64102	-2.2957
10014938	chr19:10014938:C:G	3.89847e-98	0.805827	-2.44782	1.11261e-12	1.63836	-2.47359	7.0742e-12	1.05986	-2.46765
10015265	chr19:10015265:A:G	1.74537e-98	-0.031387	-2.41422	1.44303e-13	-0.5518	-2.32598	1.25768e-12	-0.660791	-2.47419
10015441	chr19:10015441:T:C	1.16007e-97	1.92112	-2.47263	5.37558e-12	3.14016	-2.40023	2.3281e-11	2.24138	-2.458
10015858	chr19:10015858:A:G	1.3761e-97	2.05414	-2.43487	9.81135e-12	3.79719	-2.45559	4.37986e-11	2.88969	-2.47434
10015967	chr19:10015967:T:A	1.75565e-98	-0.136685	-2.30305	2.26716e-13	0.0339274	-2.45992	1.46827e-12	-0.642982	-2.33719
10015968	chr19:10015968:AT:A	1.79175e-98	-2.60136e-09	-2.41938	2.22566e-13	-2.60136e-09	-2.44447	2.58543e-12	-2.60136e-09	-2.41436
10015969	chr19:10015969:T:A	1.69684e-98	-2.60136e-09	-2.47381	2.27825e-13	-2.60136e-09	-2.42111	2.65985e-12	-2.60136e-09	-2.38598
10016113	chr19:10016113:A:G	1.22691e-99	-2.83789	-2.26276	1.49789e-14	-2.83807	-2.30498	2.09686e-13	-2.83366	-2.09273
10016233	chr19:10016233:G:A	5.81232e-98	1.14939	-2.39198	1.89962e-12	2.17384	-2.47413	9.88972e-12	1.39365	-2.4664
10016391	chr19:10016391:G:A	1.71287e-98	-2.60136e-09	-2.4644	2.2141e-13	-2.60136e-09	-2.44968	2.63979e-12	-2.60136e-09	-2.39355
10016514	chr19:10016514:G:A	4.67918e-98	0.676395	-2.13584	4.16894e-12	2.56907	-2.08335	2.61006e-11	1.92204	-2.02434
10016576	chr19:10016576:A:G	1.08133e-97	1.77922	-2.40102	4.23024e-12	2.96555	-2.46523	2.09826e-11	2.11814	-2.4387
10016591	chr19:10016591:G:C	1.71458e-98	-2.60136e-09	-2.4634	2.17818e-13	-2.60136e-09	-2.46603	2.43797e-12	-2.60136e-09	-2.47309
10016892	chr19:10016892:C:T	1.2216e-99	-2.83638	-2.26862	1.48956e-14	-2.83743	-2.3112	2.07335e-13	-2.83286	-2.10481
10016992	chr19:10016992:C:T	1.1744e-99	-2.84208	-2.30232	1.43913e-14	-2.84231	-2.34076	1.96571e-13	-2.84056	-2.15042
10017190	chr19:10017190:T:C	3.18703e-98	-2.60136e-09	-1.84348	5.38606e-13	-2.60136e-09	-1.56071	5.17906e-12	-2.60136e-09	-1.71963
10017398	chr19:10017398:G:T	2.42975e-98	-2.60136e-09	-2.11478	2.88028e-13	-2.60136e-09	-2.18663	3.06764e-12	-2.60136e-09	-2.24334
10017445	chr19:10017445:G:A	7.5713e-99	-1.56171	-1.71908	3.13654e-13	-0.142066	-1.95934	3.59764e-12	-0.410503	-1.67347
10017513	chr19:10017513:G:A	7.83599e-98	1.49823	-2.44207	3.08611e-12	2.6463	-2.46132	1.5474e-11	1.84771	-2.47279
10017660	chr19:10017660:T:C	5.25785e-97	-2.60136e-09	0.959736	2.76415e-12	-2.60136e-09	0.0747968	4.50134e-11	-2.60136e-09	0.442708
10017670	chr19:10017670:C:T	1.79043e-98	-2.60136e-09	-2.42012	2.2202e-13	-2.60136e-09	-2.44692	2.56886e-12	-2.60136e-09	-2.42079
10017791	chr19:10017791:G:A	1.31329e-98	-2.73004	-6.54159e-09	1.92096e-13	-2.5917	-6.54159e-09	2.10226e-12	-2.62124	-6.54159e-09
10017898	chr19:10017898:G:A	1.91913e-98	-2.60136e-09	-2.3507	2.39264e-13	-2.60136e-09	-2.37213	2.58868e-12	-2.60136e-09	-2.4131
10017923	chr19:10017923:G:A	1.71355e-98	-2.60136e-09	-2.46401	2.38716e-13	-2.60136e-09	-2.37442	2.81873e-12	-2.60136e-09	-2.32797
10018007	chr19:10018007:G:A	9.31818e-98	1.67116	-2.44176	3.75947e-12	2.84415	-2.46181	1.84217e-11	2.02219	-2.47291
10018015	chr19:10018015:A:G	3.08731e-98	0.598813	-2.47408	4.00056e-13	0.5749	-2.43299	2.30774e-12	-0.0568937	-2.47109
10018151	chr19:10018151:A:G	1.01946e-97	1.74874	-2.42946	4.10354e-12	2.94276	-2.47284	2.01538e-11	2.09605	-2.45691
10018165	chr19:10018165:G:A	7.04177e-98	1.38785	-2.43857	2.67214e-12	2.50468	-2.46374	1.36305e-11	1.72162	-2.47356
10018586	chr19:10018586:T:C	1.06096e-97	1.78264	-2.42345	4.30422e-12	2.98977	-2.47212	2.11993e-11	2.14421	-2.45449
10018876	chr19:10018876:C:G	1.22307e-99	-2.81539	-2.2884	1.33012e-14	-2.84113	-2.42072	1.60337e-13	-2.83778	-2.35695
10018879	chr19:10018879:C:T	4.70328e-98	-2.60136e-09	-1.45431	6.65644e-13	-2.60136e-09	-1.34894	8.5832e-12	-2.60136e-09	-1.21444
10019257	chr19:10019257:C:T	2.72889e-99	-1.97179	-2.32947	2.3542e-14	-2.36566	-2.32525	3.06274e-13	-2.28792	-2.25961
10019397	chr19:10019397:C:T	1.69608e-98	-2.60136e-09	-2.47425	2.58934e-13	-2.60136e-09	-2.29312	3.09642e-12	-2.60136e-09	-2.23401
10019565	chr19:10019565:G:A	1.71613e-98	-2.60136e-09	-2.4625	2.37665e-13	-2.60136e-09	-2.37883	2.80366e-12	-2.60136e-09	-2.33333
10019754	chr19:10019754:T:C	2.05819e-99	-2.19646	-2.38687	1.96541e-14	-2.41205	-2.45935	2.09486e-13	-2.49819	-2.42916
10019883	chr19:10019883:G:T	2.65892e-99	-1.94294	-2.3843	2.27845e-14	-2.34667	-2.37695	2.93287e-13	-2.26723	-2.32363
10020048	chr19:10020048:G:A	2.32803e-97	2.58847	-2.44343	1.24663e-11	4.03073	-2.44964	5.16515e-11	3.0546	-2.47434
10020368	chr19:10020368:G:GAAA	1.77403e-98	-2.60136e-09	-2.42932	2.25595e-13	-2.60136e-09	-2.43095	2.62595e-12	-2.60136e-09	-2.39881
10020432	chr19:10020432:G:A	2.42813e-98	-2.60136e-09	-2.11545	2.71231e-13	-2.60136e-09	-2.24672	2.92962e-12	-2.60136e-09	-2.28938
10020725	chr19:10020725:T:C	1.30321e-99	-2.66593	-2.3744	1.79311e-14	-2.6403	-2.32286	1.94284e-13	-2.63934	-2.36334
10021017	chr19:10021017:T:G	3.81595e-98	0.793269	-2.45665	3.05695e-12	2.46494	-2.28946	1.16668e-11	1.49809	-2.40559
10021080	chr19:10021080:C:T	1.39259e-99	-2.53244	-2.44155	1.70235e-14	-2.70862	-2.30648	1.73717e-13	-2.67229	-2.44229
10021176	chr19:10021176:A:T	1.96053e-98	-2.60136e-09	-2.32936	2.21771e-13	-2.60136e-09	-2.44805	2.72863e-12	-2.60136e-09	-2.36045
10021324	chr19:10021324:G:A	1.37801e-99	-2.55955	-2.42496	1.70303e-14	-2.7288	-2.2859	1.71642e-13	-2.6934	-2.4332
10021599	chr19:10021599:G:A	8.66385e-97	-2.60136e-09	1.45917	4.33658e-12	-2.60136e-09	0.525149	7.22699e-11	-2.60136e-09	0.916156
10021614	chr19:10021614:C:T	4.31793e-98	0.583328	-2.12312	3.56145e-12	2.42632	-2.09809	2.37282e-11	1.76856	-1.96614
10021642	chr19:10021642:T:C	1.75746e-98	-2.4387	-6.54159e-09	2.85714e-13	-2.1947	-6.54159e-09	3.15081e-12	-2.21659	-6.54159e-09
10021986	chr19:10021986:C:T	3.11183e-99	-2.16958	-2.00036	2.63391e-14	-2.36285	-2.21579	3.33101e-13	-2.34483	-2.11873
10022061	chr19:10022061:AAG:A	2.33613e-98	0.313739	-2.46781	1.46974e-12	1.855	-2.41185	6.77707e-12	1.01271	-2.46342
10022117	chr19:10022117:C:T	1.50476e-97	2.11991	-2.41126	9.88602e-12	3.57775	-2.22857	3.90442e-11	2.6329	-2.33246
10022130	chr19:10022130:C:T	5.39992e-98	-2.60136e-09	-1.31619	6.52995e-13	-2.60136e-09	-1.36812	6.25082e-12	-2.60136e-09	-1.53154
10022166	chr19:10022166:C:G	2.78892e-98	-2.60136e-09	-1.97692	3.14802e-13	-2.60136e-09	-2.09775	3.66674e-12	-2.60136e-09	-2.06495
10022183	chr19:10022183:T:A	1.41939e-97	2.06276	-2.41252	8.60828e-12	3.4409	-2.23011	3.58603e-11	2.53666	-2.32128
10022464	chr19:10022464:C:T	1.65055e-99	-2.33354	-2.47051	1.76132e-14	-2.51707	-2.46397	2.05772e-13	-2.47704	-2.4682
10023174	chr19:10023174:G:C	1.69684e-98	-2.60136e-09	-2.47381	2.1601e-13	-2.60136e-09	-2.47437	2.44418e-12	-2.60136e-09	-2.47054
10023598	chr19:10023598:C:T	1.17857e-98	-2.83827	-6.54159e-09	1.51554e-13	-2.82875	-6.54159e-09	1.70797e-12	-2.82894	-6.54159e-09
10023751	chr19:10023751:A:G	5.44866e-98	1.07713	-2.38434	2.78808e-12	2.33332	-2.24991	1.22414e-11	1.48549	-2.34491
10023912	chr19:10023912:C:T	1.58721e-99	-2.36885	-2.47433	4.90852e-14	-1.50255	-2.45359	4.55372e-13	-1.67674	-2.47416
10023914	chr19:10023914:G:A	1.90214e-99	-2.78171	-1.88047	1.83745e-14	-2.8431	-2.09563	2.66526e-13	-2.80993	-1.87661
10024185	chr19:10024185:C:T	4.89e-99	-1.4978	-2.22016	6.2216e-14	-1.61591	-2.10318	5.97316e-13	-1.70445	-2.17511
10024483	chr19:10024483:A:G	1.71343e-98	-2.60136e-09	-2.46407	2.17012e-13	-2.60136e-09	-2.46974	2.47262e-12	-2.60136e-09	-2.45897
10024502	chr19:10024502:T:C	1.86051e-98	-2.60136e-09	-2.38172	2.34391e-13	-2.60136e-09	-2.3927	2.54612e-12	-2.60136e-09	-2.42968
10024608	chr19:10024608:T:C	1.1004e-99	-2.76398	-2.44551	1.30099e-14	-2.81088	-2.4731	1.44883e-13	-2.82204	-2.47404
10024891	chr19:10024891:T:C	2.94133e-98	-2.60136e-09	-1.92371	2.96184e-13	-2.60136e-09	-2.15871	3.62075e-12	-2.60136e-09	-2.07757
10024959	chr19:10024959:G:A	1.7106e-98	-2.60136e-09	-2.46573	2.19266e-13	-2.60136e-09	-2.45941	2.56024e-12	-2.60136e-09	-2.42415
10025184	chr19:10025184:C:T	2.26608e-98	-2.60136e-09	-2.18452	3.97502e-13	-2.60136e-09	-1.86449	3.84957e-12	-2.60136e-09	-2.01629
10025396	chr19:10025396:G:A	1.22672e-99	-2.62921	-2.4716	1.53168e-14	-2.67041	-2.45033	1.69481e-13	-2.68571	-2.45355
10025525	chr19:10025525:C:T	7.73948e-99	-2.82225	-0.436572	8.0005e-14	-2.8345	-0.633109	1.22001e-12	-2.82197	-0.343419
10025593	chr19:10025593:A:T	7.88453e-99	-2.83248	-0.407778	7.79064e-14	-2.74668	-0.747503	1.30302e-12	-2.83832	-0.261246
10025714	chr19:10025714:C:G	3.47785e-99	-2.61228	-1.44646	3.41277e-14	-2.47671	-1.84287	3.85044e-13	-2.55197	-1.76668
10025872	chr19:10025872:C:T	2.35929e-98	-2.60136e-09	-2.14421	3.17341e-13	-2.60136e-09	-2.08972	3.22359e-12	-2.60136e-09	-2.19375
10025880	chr19:10025880:G:A	1.1817e-99	-2.6654	-2.47281	1.48175e-14	-2.70178	-2.45211	1.64128e-13	-2.71618	-2.45517
10026069	chr19:10026069:C:T	1.92463e-99	-2.20447	-2.44595	5.63459e-14	-1.3483	-2.46989	5.01084e-13	-1.58198	-2.47325
10026987	chr19:10026987:A:G	7.30297e-99	-2.4097	-0.907173	1.60607e-13	-2.15257	-0.618165	1.54478e-12	-2.3074	-0.621963
10027130	chr19:10027130:C:A	1.97938e-99	-2.84147	-1.78091	3.39195e-14	-2.81719	-1.50851	2.58602e-13	-2.82674	-1.88997
10027209	chr19:10027209:T:C	2.74127e-98	-2.60136e-09	-1.99415	3.79142e-13	-2.60136e-09	-1.91178	4.94502e-12	-2.60136e-09	-1.76587
10027247	chr19:10027247:C:A	1.10587e-99	-2.76394	-2.44059	1.44e-14	-2.73216	-2.45031	1.6456e-13	-2.6959	-2.47284
10027279	chr19:10027279:G:C	1.03072e-98	-2.08196	-0.890357	1.08227e-13	-2.00196	-1.16351	1.05936e-12	-2.06096	-1.24563
10027672	chr19:10027672:G:T	2.00979e-98	-2.60136e-09	-2.30454	2.53097e-13	-2.60136e-09	-2.31592	2.7793e-12	-2.60136e-09	-2.34205
10028022	chr19:10028022:T:A	1.63271e-99	-2.82542	-1.9895	2.59877e-14	-2.83809	-1.75398	2.10288e-13	-2.8423	-2.08123
10028025	chr19:10028025:T:C	1.61407e-99	-2.82892	-1.99748	2.58297e-14	-2.83607	-1.76209	2.09186e-13	-2.84139	-2.0874
10028264	chr19:10028264:T:C	2.36085e-98	-2.60136e-09	-2.14355	3.09191e-13	-2.60136e-09	-2.11573	3.86735e-12	-2.60136e-09	-2.01168
10028364	chr19:10028364:CTTTT:C	1.85088e-98	-2.38691	-6.54159e-09	2.69776e-13	-2.2521	-6.54159e-09	2.86083e-12	-2.31314	-6.54159e-09
10028885	chr19:10028885:G:A	9.21361e-99	-2.83076	-0.25372	8.87568e-14	-2.74171	-0.622086	1.49336e-12	-2.83726	-0.125966
10028951	chr19:10028951:C:T	2.41046e-98	-2.60136e-09	-2.12275	3.15642e-13	-2.60136e-09	-2.09508	3.21449e-12	-2.60136e-09	-2.19658
10029144	chr19:10029144:T:A	1.41249e-98	-2.65722	-6.54159e-09	2.1362e-13	-2.48549	-6.54159e-09	2.13517e-12	-2.6057	-6.54159e-09
10029499	chr19:10029499:G:A	3.20878e-99	-2.57402	-1.56525	3.20362e-14	-2.43078	-1.95205	3.60704e-13	-2.49991	-1.88404
10029664	chr19:10029664:C:T	1.12355e-99	-2.71699	-2.47167	1.35048e-14	-2.7846	-2.46205	1.49241e-13	-2.79593	-2.47051
10029667	chr19:10029667:A:G	1.13036e-99	-2.71573	-2.4669	1.36347e-14	-2.78349	-2.45358	1.48928e-13	-2.79499	-2.47355
10029763	chr19:10029763:A:G	1.08899e-99	-2.76254	-2.45736	1.34638e-14	-2.80916	-2.44052	1.44556e-13	-2.82406	-2.47428
10029783	chr19:10029783:A:T	1.71873e-99	-2.5001	-2.26347	1.80091e-14	-2.61369	-2.34513	2.00712e-13	-2.60987	-2.36027
10029838	chr19:10029838:T:C	3.73245e-99	-2.57873	-1.40936	3.57601e-14	-2.43779	-1.83507	4.05887e-13	-2.50628	-1.75965
10030253	chr19:10030253:T:C	1.18516e-99	-2.66342	-2.47186	1.63572e-14	-2.60314	-2.45189	1.82664e-13	-2.59161	-2.47275
10030344	chr19:10030344:T:C	4.19973e-98	-2.60136e-09	-1.56755	4.448e-13	-2.60136e-09	-1.75207	4.78966e-12	-2.60136e-09	-1.79779
10031243	chr19:10031243:T:A	2.6125e-99	-2.79933	-1.54552	2.898e-14	-2.84307	-1.64002	3.40789e-13	-2.83339	-1.60735
10031752	chr19:10031752:A:G	2.87702e-98	-2.60136e-09	-1.94582	2.9503e-13	-2.60136e-09	-2.16262	3.49107e-12	-2.60136e-09	-2.11404
10031995	chr19:10031995:G:A	1.08594e-98	-2.29165	-0.628476	9.01348e-14	-2.3724	-0.975987	2.11371e-12	-2.28055	-0.335254
10032024	chr19:10032024:C:A	1.03481e-99	-2.84121	-2.42972	1.33363e-14	-2.83774	-2.42147	1.46132e-13	-2.83609	-2.4514
10032128	chr19:10032128:C:T	1.69806e-98	-2.60136e-09	-2.47309	2.3247e-13	-2.60136e-09	-2.40093	2.73197e-12	-2.60136e-09	-2.35923
10032263	chr19:10032263:A:G	2.44616e-98	-2.60136e-09	-2.10805	2.67265e-13	-2.60136e-09	-2.26145	2.84645e-12	-2.60136e-09	-2.31818
10032598	chr19:10032598:C:A	5.00786e-98	-2.60136e-09	-1.39156	6.44349e-13	-2.60136e-09	-1.38145	8.55537e-12	-2.60136e-09	-1.21769
10032599	chr19:10032599:G:A	1.2172e-99	-2.83855	-2.27006	1.45684e-14	-2.80782	-2.36302	1.58739e-13	-2.80988	-2.39487
10032687	chr19:10032687:G:A	3.41689e-98	-2.60136e-09	-1.77384	3.4171e-13	-2.60136e-09	-2.01573	4.06691e-12	-2.60136e-09	-1.96137
10032872	chr19:10032872:A:G	6.18421e-98	-2.60136e-09	-1.18057	8.0825e-13	-2.60136e-09	-1.15482	1.06262e-11	-2.60136e-09	-1.00093
10032880	chr19:10032880:C:T	2.44274e-98	-2.60136e-09	-2.10945	2.9942e-13	-2.60136e-09	-2.14785	3.2554e-12	-2.60136e-09	-2.18393
10033036	chr19:10033036:T:C	3.48772e-98	-2.60136e-09	-1.75332	4.05382e-13	-2.60136e-09	-1.84486	4.25071e-12	-2.60136e-09	-1.91717
10033113	chr19:10033113:G:A	1.76483e-98	-2.60136e-09	-2.43452	2.18207e-13	-2.60136e-09	-2.46425	2.49293e-12	-2.60136e-09	-2.45079
10033164	chr19:10033164:G:A	2.41555e-98	-2.60136e-09	-2.12065	5.85635e-13	-2.60136e-09	-1.477	5.15638e-12	-2.60136e-09	-1.72402
10033234	chr19:10033234:G:C	2.68193e-98	-2.60136e-09	-2.01604	2.73943e-13	-2.60136e-09	-2.23677	3.33101e-12	-2.60136e-09	-2.16097
10033394	chr19:10033394:T:C	2.15847e-98	-2.60136e-09	-2.23317	2.3011e-13	-2.60136e-09	-2.41114	2.5357e-12	-2.60136e-09	-2.43378
10033476	chr19:10033476:G:A	4.15442e-98	-2.60136e-09	-1.5784	5.1707e-13	-2.60136e-09	-1.60151	5.40659e-12	-2.60136e-09	-1.67663
10033767	chr19:10033767:G:GTCACAAGGCACGATA	4.83582e-99	-1.63549	-2.09361	3.00087e-14	-2.47589	-1.97231	3.8962e-13	-2.50022	-1.80662
10033868	chr19:10033868:T:C	6.34977e-98	-2.60136e-09	-1.15415	7.57866e-13	-2.60136e-09	-1.21919	7.46092e-12	-2.60136e-09	-1.35457
10033950	chr19:10033950:T:A	5.11619e-99	-1.6833	-1.98945	3.72045e-14	-2.32127	-1.91199	4.38233e-13	-2.27417	-1.91509
10033962	chr19:10033962:G:A	1.89311e-98	-2.30208	-0.0622678	1.66414e-13	-2.25103	-0.484186	4.33284e-12	-2.23142	0.333391
10034091	chr19:10034091:G:A	2.43013e-99	-1.95097	-2.46625	2.45778e-14	-2.18892	-2.45893	3.34439e-13	-2.02587	-2.43368
10034189	chr19:10034189:C:A	5.6876e-98	-2.60136e-09	-1.26428	7.61993e-13	-2.60136e-09	-1.21376	6.83815e-12	-2.60136e-09	-1.44173
10034641	chr19:10034641:A:G	3.16036e-98	-2.60136e-09	-1.85189	3.76006e-13	-2.60136e-09	-1.92009	5.27136e-12	-2.60136e-09	-1.70196
10034874	chr19:10034874:A:G	2.48441e-99	-2.09276	-2.30236	2.25433e-14	-2.57567	-2.15858	2.05978e-13	-2.62186	-2.32238
10035289	chr19:10035289:G:A	5.72133e-99	-1.86552	-1.69543	1.56182e-13	-0.646422	-2.15225	1.63489e-12	-0.906515	-1.96616
10035308	chr19:10035308:G:A	5.72668e-99	-1.86804	-1.69198	1.55999e-13	-0.65002	-2.14982	1.63426e-12	-0.909907	-1.96315
10035728	chr19:10035728:A:C	7.02536e-98	-2.60136e-09	-1.05305	1.1702e-12	-2.60136e-09	-0.784766	1.09476e-11	-2.60136e-09	-0.971128
10035975	chr19:10035975:T:C	2.90838e-99	-2.05005	-2.18752	3.33326e-14	-2.16307	-2.18008	3.09354e-13	-2.26936	-2.26816
10036369	chr19:10036369:C:T	2.14822e-98	-2.60136e-09	-2.23793	2.24419e-13	-2.60136e-09	-2.43618	2.60796e-12	-2.60136e-09	-2.40568
10036522	chr19:10036522:A:G	1.18262e-98	-2.83484	-6.54159e-09	1.51859e-13	-2.82674	-6.54159e-09	1.72589e-12	-2.81851	-6.54159e-09
10036639	chr19:10036639:T:A	2.32196e-98	-2.60136e-09	-2.16016	2.3192e-13	-2.60136e-09	-2.4033	2.72034e-12	-2.60136e-09	-2.36349
10037191	chr19:10037191:AT:A	1.23919e-98	-2.78811	-6.54159e-09	1.94215e-13	-2.58073	-6.54159e-09	1.83123e-12	-2.75926	-6.54159e-09
10037241	chr19:10037241:C:T	3.93253e-98	-2.60136e-09	-1.63329	3.61277e-13	-2.60136e-09	-1.96005	4.29418e-12	-2.60136e-09	-1.90699
10037279	chr19:10037279:G:A	9.22955e-98	-2.60136e-09	-0.780161	1.47256e-12	-2.60136e-09	-0.554933	1.77601e-11	-2.60136e-09	-0.487298
10037318	chr19:10037318:T:C	1.21226e-98	-2.81009	-6.54159e-09	1.73916e-13	-2.69112	-6.54159e-09	1.7606e-12	-2.7986	-6.54159e-09
10037442	chr19:10037442:G:A	1.37029e-99	-2.55272	-2.43741	1.65045e-14	-2.68958	-2.35648	1.98044e-13	-2.67462	-2.3089
10037688	chr19:10037688:G:A	2.94705e-98	-0.883653	-1.03812	2.13349e-13	-1.10679	-1.37997	2.29692e-12	-1.12285	-1.40984
10038037	chr19:10038037:T:C	1.48577e-98	-0.898416	-1.70822	1.94818e-13	-0.741749	-1.83588	2.67382e-12	-0.759442	-1.6213
10038198	chr19:10038198:C:A	2.03377e-98	-2.60136e-09	-2.29268	2.21513e-13	-2.60136e-09	-2.44921	2.56222e-12	-2.60136e-09	-2.42338
10038199	chr19:10038199:C:A	2.03377e-98	-2.60136e-09	-2.29268	2.21513e-13	-2.60136e-09	-2.44921	2.56222e-12	-2.60136e-09	-2.42338
10038396	chr19:10038396:A:G	1.69591e-98	-2.60136e-09	-2.47435	2.21156e-13	-2.60136e-09	-2.45082	2.4348e-12	-2.60136e-09	-2.47438
10038455	chr19:10038455:G:T	1.3789e-99	-2.51103	-2.47284	1.51434e-14	-2.6665	-2.46562	1.84366e-13	-2.63158	-2.4235
10038531	chr19:10038531:G:A	1.29809e-99	-2.6292	-2.41506	1.64089e-14	-2.74035	-2.31152	1.95e-13	-2.73026	-2.26874
10038547	chr19:10038547:A:G	5.17008e-99	-1.57357	-2.0887	3.34042e-14	-2.28712	-2.0539	3.40269e-13	-2.33019	-2.11208
10038793	chr19:10038793:T:C	2.10931e-98	-2.60136e-09	-2.25621	2.81353e-13	-2.60136e-09	-2.21008	3.50271e-12	-2.60136e-09	-2.11071
10038875	chr19:10038875:CTT:C	2.03731e-98	-2.60136e-09	-2.29094	2.21804e-13	-2.60136e-09	-2.4479	2.56668e-12	-2.60136e-09	-2.42164
10039348	chr19:10039348:C:T	2.53819e-99	-1.89997	-2.47373	5.64198e-14	-1.34989	-2.46699	6.64449e-13	-1.31238	-2.46067
10039988	chr19:10039988:G:A	1.25577e-98	-2.77482	-6.54159e-09	1.64721e-13	-2.74544	-6.54159e-09	1.71366e-12	-2.82562	-6.54159e-09
10040801	chr19:10040801:C:G	2.04261e-99	-2.1818	-2.40912	7.35752e-14	-1.10435	-2.44703	6.23891e-13	-1.36605	-2.46998
10040843	chr19:10040843:A:G	2.1578e-99	-2.12975	-2.40632	1.20315e-13	-1.02188	-2.03769	8.1934e-13	-1.28561	-2.2779
10041045	chr19:10041045:A:G	1.96961e-99	-2.2045	-2.42282	7.1694e-14	-1.14262	-2.43467	6.00446e-13	-1.40106	-2.47327
10041311	chr19:10041311:C:T	1.73307e-98	-2.60136e-09	-2.45268	2.22212e-13	-2.60136e-09	-2.44606	2.59502e-12	-2.60136e-09	-2.41066
10041334	chr19:10041334:C:CT	4.34018e-99	-1.74413	-2.09311	2.97367e-14	-2.39679	-2.06053	3.04438e-13	-2.43558	-2.11796
10041757	chr19:10041757:C:T	1.17816e-98	-2.83862	-6.54159e-09	1.78694e-13	-2.66402	-6.54159e-09	1.83714e-12	-2.75604	-6.54159e-09
10041812	chr19:10041812:G:T	1.20882e-98	-2.81293	-6.54159e-09	1.75551e-13	-2.68176	-6.54159e-09	1.7679e-12	-2.79446	-6.54159e-09
10042222	chr19:10042222:G:A	1.9688e-98	-2.60136e-09	-2.32515	2.19445e-13	-2.60136e-09	-2.45859	2.5269e-12	-2.60136e-09	-2.43726
10042378	chr19:10042378:G:A	1.69706e-98	-2.60136e-09	-2.47368	2.19635e-13	-2.60136e-09	-2.45773	2.43572e-12	-2.60136e-09	-2.47401
10042464	chr19:10042464:T:C	1.70181e-98	-2.60136e-09	-2.47088	2.16056e-13	-2.60136e-09	-2.47416	2.44563e-12	-2.60136e-09	-2.46995
10042582	chr19:10042582:G:A	1.70175e-98	-2.60136e-09	-2.47091	2.16057e-13	-2.60136e-09	-2.47415	2.44559e-12	-2.60136e-09	-2.46997
10043102	chr19:10043102:A:G	1.92991e-98	-2.60136e-09	-2.3451	2.21667e-13	-2.60136e-09	-2.44852	2.54999e-12	-2.60136e-09	-2.42816
10043111	chr19:10043111:C:T	1.87709e-98	-2.60136e-09	-2.37285	2.5523e-13	-2.60136e-09	-2.30753	2.76781e-12	-2.60136e-09	-2.34619
10043169	chr19:10043169:G:A	3.27238e-98	-2.60136e-09	-1.81706	3.2741e-13	-2.60136e-09	-2.05848	3.32729e-12	-2.60136e-09	-2.16209
10043346	chr19:10043346:T:C	1.99739e-98	-0.382013	-1.92872	1.67639e-13	-0.581533	-2.14635	1.6005e-12	-0.677051	-2.21688
10043389	chr19:10043389:C:T	1.76818e-98	-2.43262	-6.54159e-09	2.3368e-13	-2.39574	-6.54159e-09	2.87794e-12	-2.30717	-6.54159e-09
10043575	chr19:10043575:A:T	2.27117e-98	-2.60136e-09	-2.18228	2.70987e-13	-2.60136e-09	-2.24762	2.94927e-12	-2.60136e-09	-2.28269
10043997	chr19:10043997:T:C	1.87728e-99	-2.25734	-2.41799	1.35215e-14	-2.7738	-2.47161	1.51448e-13	-2.7799	-2.47186
10044063	chr19:10044063:ACC:A	2.13157e-98	-2.60136e-09	-2.24571	3.00743e-13	-2.60136e-09	-2.14344	3.34811e-12	-2.60136e-09	-2.15585
10044069	chr19:10044069:A:G	2.13157e-98	-2.60136e-09	-2.24571	3.00743e-13	-2.60136e-09	-2.14344	3.34811e-12	-2.60136e-09	-2.15585
10045045	chr19:10045045:C:G	1.24084e-98	-2.78678	-6.54159e-09	1.67368e-13	-2.7295	-6.54159e-09	1.72534e-12	-2.81883	-6.54159e-09
10045053	chr19:10045053:C:G	1.76259e-98	-2.43579	-6.54159e-09	1.65607e-13	-2.74007	-6.54159e-09	1.98809e-12	-2.67708	-6.54159e-09
10045180	chr19:10045180:G:A	1.15983e-99	-2.69465	-2.46224	1.40767e-14	-2.8032	-2.40197	1.65402e-13	-2.79205	-2.37158
10045723	chr19:10045723:T:C	1.92676e-98	-2.60136e-09	-2.34673	3.21907e-13	-2.60136e-09	-2.07543	3.25438e-12	-2.60136e-09	-2.18425
10045863	chr19:10045863:C:T	1.13137e-99	-2.80688	-2.37485	1.68238e-14	-2.70213	-2.32477	1.57305e-13	-2.82808	-2.38574
10046222	chr19:10046222:C:T	1.3001e-99	-2.68945	-2.35327	1.73487e-14	-2.79892	-2.19725	2.06999e-13	-2.78736	-2.15193
10046543	chr19:10046543:T:G	2.55312e-99	-2.37312	-1.99472	2.26952e-14	-2.7032	-2.02434	2.3718e-13	-2.73339	-2.06979
10046990	chr19:10046990:A:G	1.20811e-98	-2.81351	-6.54159e-09	1.53369e-13	-2.81684	-6.54159e-09	1.71262e-12	-2.82623	-6.54159e-09
10047067	chr19:10047067:C:T	2.41674e-98	-1.55027	-0.569882	2.71601e-13	-1.29035	-0.955006	6.24942e-12	-1.25804	-0.273722
10047130	chr19:10047130:C:T	2.11294e-99	-2.08415	-2.47293	9.75393e-14	-0.959254	-2.31018	7.23717e-13	-1.24297	-2.44463
10047348	chr19:10047348:A:C	2.06234e-98	-2.60136e-09	-2.27873	2.288e-13	-2.60136e-09	-2.41684	2.65952e-12	-2.60136e-09	-2.3861
10047733	chr19:10047733:A:C	1.02499e-99	-2.82786	-2.45262	1.56351e-14	-2.62697	-2.4732	1.49262e-13	-2.82058	-2.44572
10047816	chr19:10047816:G:A	7.31263e-98	-2.60136e-09	-1.01297	1.1504e-12	-2.60136e-09	-0.801831	1.38176e-11	-2.60136e-09	-0.73831
10047825	chr19:10047825:C:T	3.07563e-99	-1.83153	-2.35011	3.87278e-14	-1.84668	-2.34645	6.51418e-13	-1.58346	-2.2094
10048082	chr19:10048082:C:T	1.19823e-99	-2.66785	-2.45646	1.4686e-14	-2.78999	-2.37281	1.7367e-13	-2.77513	-2.33972
10048813	chr19:10048813:G:A	2.21669e-98	-2.60136e-09	-2.20656	2.38974e-13	-2.60136e-09	-2.37334	2.80509e-12	-2.60136e-09	-2.33281
10048889	chr19:10048889:A:AG	1.02317e-99	-2.81704	-2.46522	1.49688e-14	-2.68084	-2.46289	1.49014e-13	-2.7936	-2.47437
10049100	chr19:10049100:G:A	1.83319e-98	-2.60136e-09	-2.39652	2.60704e-13	-2.60136e-09	-2.28631	2.90582e-12	-2.60136e-09	-2.29754
10049198	chr19:10049198:A:G	2.49403e-98	-2.60136e-09	-2.08867	3.65735e-13	-2.60136e-09	-1.94778	3.59061e-12	-2.60136e-09	-2.08593
10049287	chr19:10049287:C:T	1.53974e-98	-2.57096	-6.54159e-09	1.71031e-13	-2.70785	-6.54159e-09	2.18659e-12	-2.58191	-6.54159e-09
10049514	chr19:10049514:T:A	1.2064e-98	-2.81493	-6.54159e-09	1.50373e-13	-2.83657	-6.54159e-09	1.73412e-12	-2.81375	-6.54159e-09
10049653	chr19:10049653:A:G	2.27605e-98	-2.18013	-6.54159e-09	8.6007e-13	-1.09268	-6.54159e-09	7.39775e-12	-1.36307	-6.54159e-09
10049744	chr19:10049744:C:A	6.33767e-99	-1.67308	-1.78556	1.40736e-13	-1.00016	-1.90265	8.85118e-13	-1.41585	-2.07044
10049902	chr19:10049902:C:T	1.26075e-99	-2.70055	-2.3729	1.64776e-14	-2.81721	-2.23048	1.96817e-13	-2.80614	-2.1836
10050207	chr19:10050207:T:C	1.8058e-98	-2.60136e-09	-2.41157	2.3565e-13	-2.60136e-09	-2.38734	2.73736e-12	-2.60136e-09	-2.35726
10050245	chr19:10050245:G:A	2.09636e-98	-0.934192	-1.32818	1.6322e-13	-1.12706	-1.62753	1.7189e-12	-1.16088	-1.66169
10051095	chr19:10051095:A:G	3.3612e-98	-2.60136e-09	-1.79028	3.16227e-13	-2.60136e-09	-2.09323	3.73103e-12	-2.60136e-09	-2.04757
10051511	chr19:10051511:G:A	1.23934e-98	-2.78799	-6.54159e-09	1.52651e-13	-2.82154	-6.54159e-09	1.78745e-12	-2.78346	-6.54159e-09
10051574	chr19:10051574:A:T	2.9222e-98	-2.60136e-09	-1.93024	3.26096e-13	-2.60136e-09	-2.0625	4.28263e-12	-2.60136e-09	-1.90968
10052161	chr19:10052161:G:T	1.56908e-99	-2.55502	-2.29965	5.33628e-14	-1.53748	-2.3351	3.28034e-13	-2.2793	-2.19959
10052596	chr19:10052596:A:C	2.26383e-98	-2.60136e-09	-2.18551	3.31214e-13	-2.60136e-09	-2.04693	3.42616e-12	-2.60136e-09	-2.13281
10053372	chr19:10053372:G:A	1.34553e-98	-2.70578	-6.54159e-09	1.51503e-13	-2.82909	-6.54159e-09	1.75729e-12	-2.80048	-6.54159e-09
10053478	chr19:10053478:G:C	1.23744e-98	-2.78952	-6.54159e-09	1.50792e-13	-2.83379	-6.54159e-09	1.69033e-12	-2.83933	-6.54159e-09
10053820	chr19:10053820:G:A	1.4278e-99	-2.70373	-2.24529	2.31458e-14	-2.49703	-2.21085	2.96788e-13	-2.50481	-2.07418
10053927	chr19:10053927:T:C	1.19464e-99	-2.67288	-2.45443	1.57245e-14	-2.75565	-2.33882	1.8208e-13	-2.75266	-2.3149
10054173	chr19:10054173:G:A	1.41859e-99	-2.59871	-2.35679	4.62416e-14	-1.62994	-2.38587	2.86261e-13	-2.34435	-2.27075
10054335	chr19:10054335:A:G	1.40202e-99	-2.50135	-2.4659	1.74784e-14	-2.61683	-2.37189	2.04125e-13	-2.6044	-2.34888
10054797	chr19:10054797:G:A	1.43708e-99	-2.48698	-2.45556	1.8287e-14	-2.60421	-2.33929	2.13493e-13	-2.59481	-2.31359
10054829	chr19:10054829:C:A	2.74631e-98	-2.60136e-09	-1.99231	4.15708e-13	-2.60136e-09	-1.81971	4.0228e-12	-2.60136e-09	-1.97227
10054989	chr19:10054989:C:T	2.52745e-98	-2.60136e-09	-2.07536	3.79823e-13	-2.60136e-09	-1.90999	3.87498e-12	-2.60136e-09	-2.00971
10054990	chr19:10054990:T:C	1.35665e-99	-2.55422	-2.44591	1.77186e-14	-2.65961	-2.31546	2.07261e-13	-2.65019	-2.28784
10054997	chr19:10054997:A:T	9.95732e-100	-2.83508	-2.47435	1.67244e-14	-2.5736	-2.45922	1.79689e-13	-2.63796	-2.44282
10055168	chr19:10055168:G:A	1.73943e-99	-2.44725	-2.30436	2.47383e-14	-2.57461	-2.06673	2.99598e-13	-2.558	-2.01156
10055178	chr19:10055178:T:C	1.4191e-99	-2.50769	-2.44744	1.83527e-14	-2.62216	-2.31776	2.15054e-13	-2.61089	-2.29023
10055191	chr19:10055191:C:T	1.33906e-98	-0.98345	-1.72715	8.76972e-14	-1.31185	-2.06396	9.38477e-13	-1.33428	-2.09347
10055256	chr19:10055256:A:G	1.83848e-99	-2.68119	-2.01503	1.83944e-14	-2.8102	-2.12744	3.48292e-13	-2.83814	-1.58082
10055438	chr19:10055438:A:G	1.64572e-99	-2.46986	-2.33712	2.30292e-14	-2.59266	-2.12027	2.76755e-13	-2.57804	-2.07083
10055557	chr19:10055557:C:T	1.43253e-99	-2.49753	-2.44819	1.84694e-14	-2.61401	-2.31956	2.16385e-13	-2.60276	-2.29219
10055577	chr19:10055577:T:C	1.41898e-99	-2.5102	-2.44502	1.838e-14	-2.62584	-2.31259	2.15569e-13	-2.6142	-2.28453
10055699	chr19:10055699:G:A	1.1843e-98	-1.05598	-1.77744	7.94454e-14	-1.37461	-2.10001	8.52005e-13	-1.3946	-2.12981
10056083	chr19:10056083:G:A	1.47696e-99	-2.47916	-2.43602	1.92847e-14	-2.60035	-2.29004	2.26652e-13	-2.58834	-2.26025
10056363	chr19:10056363:T:TC	9.92143e-100	-2.8388	-2.47424	1.63147e-14	-2.59348	-2.46414	1.75306e-13	-2.65569	-2.44978
10056693	chr19:10056693:G:A	2.44251e-98	-2.60136e-09	-2.10955	2.80654e-13	-2.60136e-09	-2.21257	3.6027e-12	-2.60136e-09	-2.08257
10056968	chr19:10056968:G:A	2.04019e-99	-2.11822	-2.47389	7.29484e-14	-1.10582	-2.45412	6.65041e-13	-1.31034	-2.46182
10056995	chr19:10056995:T:C	1.20398e-99	-2.64588	-2.47364	1.44386e-14	-2.75033	-2.42946	1.66385e-13	-2.73886	-2.41884
10057134	chr19:10057134:C:T	1.89127e-98	-2.60136e-09	-2.36532	2.51788e-13	-2.60136e-09	-2.32111	2.61309e-12	-2.60136e-09	-2.40372
10057206	chr19:10057206:G:A	2.19385e-98	-2.60136e-09	-2.21691	3.18494e-13	-2.60136e-09	-2.08609	3.79994e-12	-2.60136e-09	-2.02927
10057625	chr19:10057625:C:T	1.12774e-99	-2.71563	-2.46931	1.44691e-14	-2.79763	-2.38004	1.66286e-13	-2.79239	-2.36591
10057638	chr19:10057638:G:T	1.26914e-99	-2.59244	-2.47438	1.46661e-14	-2.72336	-2.44079	1.78548e-13	-2.69455	-2.3926
10057720	chr19:10057720:A:G	1.18081e-98	-2.83637	-6.54159e-09	1.49395e-13	-2.8431	-6.54159e-09	1.697e-12	-2.83539	-6.54159e-09
10057806	chr19:10057806:T:C	1.71955e-98	-2.60136e-09	-2.46051	2.20017e-13	-2.60136e-09	-2.45599	2.4371e-12	-2.60136e-09	-2.47344
10057922	chr19:10057922:C:T	2.6678e-98	-2.60136e-09	-2.02132	2.66996e-13	-2.60136e-09	-2.26246	3.17397e-12	-2.60136e-09	-2.20927
10058027	chr19:10058027:G:T	1.24619e-99	-2.62597	-2.4591	1.55869e-14	-2.73512	-2.36814	1.78789e-13	-2.72664	-2.35916
10058532	chr19:10058532:G:A	3.28172e-99	-2.08602	-2.03077	5.14648e-14	-1.7402	-2.1686	8.52673e-13	-1.73693	-1.7867
10058569	chr19:10058569:A:G	1.28145e-99	-2.62738	-2.42979	1.70063e-14	-2.73884	-2.27727	1.97071e-13	-2.7317	-2.25674
10058629	chr19:10058629:A:G	4.55233e-98	-2.60136e-09	-1.48693	5.48005e-13	-2.60136e-09	-1.54341	5.70232e-12	-2.60136e-09	-1.62338
10058801	chr19:10058801:G:A	1.75419e-99	-2.38778	-2.35537	2.56596e-14	-2.35771	-2.24707	2.18379e-13	-2.51657	-2.36921
10059294	chr19:10059294:A:G	2.77794e-98	-2.60136e-09	-1.98086	2.90916e-13	-2.60136e-09	-2.17666	2.87305e-12	-2.60136e-09	-2.30888
10059422	chr19:10059422:G:A	1.19232e-98	-2.82667	-6.54159e-09	1.5244e-13	-2.82292	-6.54159e-09	1.68651e-12	-2.84159	-6.54159e-09
10059461	chr19:10059461:C:A	2.06203e-98	-2.60136e-09	-2.27888	2.3984e-13	-2.60136e-09	-2.36972	2.9809e-12	-2.60136e-09	-2.27203
10059879	chr19:10059879:C:T	1.33892e-99	-2.59571	-2.41759	1.78162e-14	-2.71662	-2.25296	2.06765e-13	-2.70939	-2.23103
10059889	chr19:10059889:AT:A	1.56633e-99	-2.38561	-2.47081	4.63667e-14	-1.54799	-2.46513	4.47562e-13	-1.70006	-2.46813
10059925	chr19:10059925:G:A	2.12609e-99	-2.41015	-2.14072	3.09986e-14	-2.38187	-2.03389	2.823e-13	-2.51575	-2.11328
10059969	chr19:10059969:T:C	8.93471e-98	-2.60136e-09	-0.812629	1.06484e-12	-2.60136e-09	-0.879115	1.41119e-11	-2.60136e-09	-0.717232
10060052	chr19:10060052:G:A	1.57786e-99	-2.37581	-2.47328	4.7477e-14	-1.52722	-2.46223	4.59358e-13	-1.67732	-2.46485
10060082	chr19:10060082:T:C	1.52608e-99	-2.40902	-2.47343	4.57085e-14	-1.58201	-2.4454	4.42625e-13	-1.7298	-2.44949
10060124	chr19:10060124:T:G	9.95036e-100	-2.8385	-2.47163	1.70935e-14	-2.56066	-2.45034	1.83481e-13	-2.61978	-2.44012
10060164	chr19:10060164:T:C	2.35247e-99	-2.28412	-2.16557	5.97019e-14	-1.31864	-2.44169	5.78631e-13	-1.5693	-2.34204
10060308	chr19:10060308:C:T	2.37079e-99	-2.31531	-2.12662	5.77146e-14	-1.36597	-2.42822	5.69615e-13	-1.60998	-2.31707
10060400	chr19:10060400:C:T	1.24912e-99	-2.61304	-2.46967	1.53794e-14	-2.72825	-2.38841	1.77634e-13	-2.72002	-2.37226
10060422	chr19:10060422:G:A	1.16117e-99	-2.68961	-2.46612	1.46836e-14	-2.78046	-2.3825	1.69615e-13	-2.77524	-2.36324
10060632	chr19:10060632:G:A	1.54416e-99	-2.40029	-2.47038	4.64294e-14	-1.58054	-2.43122	4.57893e-13	-1.70915	-2.43622
10060645	chr19:10060645:G:A	2.24822e-99	-2.26845	-2.22657	5.99761e-14	-1.29714	-2.45861	5.80767e-13	-1.52735	-2.38031
10060737	chr19:10060737:G:A	1.26524e-99	-2.60124	-2.46866	1.55094e-14	-2.72289	-2.38536	1.79459e-13	-2.71462	-2.36744
10060786	chr19:10060786:C:T	1.58419e-99	-2.37663	-2.46846	4.79245e-14	-1.54865	-2.43142	4.7079e-13	-1.68118	-2.43641
10060815	chr19:10060815:A:G	1.29698e-99	-2.57186	-2.47326	1.54464e-14	-2.70299	-2.40933	1.77459e-13	-2.69646	-2.3968
10060855	chr19:10060855:C:G	9.91807e-100	-2.84079	-2.47259	1.63494e-14	-2.5859	-2.4696	1.76108e-13	-2.63628	-2.46463
10060891	chr19:10060891:C:T	1.79303e-98	-2.60136e-09	-2.41867	2.33466e-13	-2.60136e-09	-2.39666	2.70719e-12	-2.60136e-09	-2.36834
10061002	chr19:10061002:A:T	2.24645e-98	-2.60136e-09	-2.19322	2.43878e-13	-2.60136e-09	-2.35302	2.85763e-12	-2.60136e-09	-2.31426
10061582	chr19:10061582:G:A	2.55199e-99	-2.12645	-2.24183	9.31483e-14	-1.13828	-2.17722	9.24242e-13	-1.25546	-2.18757
10061751	chr19:10061751:G:T	1.25872e-99	-2.72641	-2.34866	1.32938e-14	-2.84305	-2.41935	1.67934e-13	-2.84259	-2.30584
10061793	chr19:10061793:G:A	3.27585e-98	-2.60136e-09	-1.816	4.50551e-13	-2.60136e-09	-1.73922	5.91494e-12	-2.60136e-09	-1.58677
10061840	chr19:10061840:T:C	1.95206e-99	-2.71852	-1.91775	5.594e-14	-2.17453	-1.65088	1.04926e-12	-2.12192	-1.19425
10061842	chr19:10061842:T:C	1.95778e-98	-2.60136e-09	-2.33076	2.23923e-13	-2.60136e-09	-2.43839	2.53574e-12	-2.60136e-09	-2.43377
10062222	chr19:10062222:G:A	1.19117e-98	-2.82764	-6.54159e-09	1.56954e-13	-2.79374	-6.54159e-09	1.77034e-12	-2.79308	-6.54159e-09
10062393	chr19:10062393:A:G	1.80141e-98	-2.60136e-09	-2.414	2.24975e-13	-2.60136e-09	-2.4337	2.80335e-12	-2.60136e-09	-2.33344
10062593	chr19:10062593:C:A	1.85236e-99	-2.26547	-2.42323	5.09439e-14	-1.44806	-2.47091	6.80535e-13	-1.31728	-2.43185
10062920	chr19:10062920:T:A	2.13202e-99	-2.79454	-1.75355	2.69894e-14	-2.84242	-1.71183	3.76866e-13	-2.84287	-1.49724
10063276	chr19:10063276:G:A	1.40882e-99	-2.56366	-2.39875	4.64534e-14	-1.54716	-2.46408	4.65718e-13	-1.65404	-2.47438
10063633	chr19:10063633:GTTGTTTT:G	1.88816e-98	-2.60136e-09	-2.36697	2.48864e-13	-2.60136e-09	-2.33279	3.19557e-12	-2.60136e-09	-2.20249
10063682	chr19:10063682:G:C	2.7124e-98	-2.60136e-09	-2.00474	3.58621e-13	-2.60136e-09	-1.96743	3.63705e-12	-2.60136e-09	-2.07308
10063683	chr19:10063683:A:T	1.70024e-98	-2.60136e-09	-2.4718	2.16111e-13	-2.60136e-09	-2.4739	2.48728e-12	-2.60136e-09	-2.45306
10063757	chr19:10063757:T:C	1.69821e-98	-2.60136e-09	-2.473	2.20451e-13	-2.60136e-09	-2.45402	2.43988e-12	-2.60136e-09	-2.4723
10064012	chr19:10064012:G:C	1.79374e-98	-2.60136e-09	-2.41827	2.25175e-13	-2.60136e-09	-2.43281	2.49989e-12	-2.60136e-09	-2.44801
10064102	chr19:10064102:C:T	2.64018e-98	-2.60136e-09	-2.03172	3.57539e-13	-2.60136e-09	-1.97045	3.61704e-12	-2.60136e-09	-2.0786
10065260	chr19:10065260:G:C	5.44242e-99	-2.44171	-1.16922	5.89316e-14	-1.96295	-1.81036	5.9391e-13	-2.1115	-1.77378
10065433	chr19:10065433:G:A	5.82043e-98	-2.60136e-09	-1.2412	6.48734e-13	-2.60136e-09	-1.37467	6.51715e-12	-2.60136e-09	-1.48981
10065537	chr19:10065537:C:T	2.16195e-99	-2.26721	-2.26694	1.18255e-13	-0.980671	-2.09618	1.31387e-12	-1.10544	-1.98583
10065940	chr19:10065940:C:T	1.41486e-98	-2.65554	-6.54159e-09	1.49462e-13	-2.84265	-6.54159e-09	1.70585e-12	-2.83019	-6.54159e-09
10065987	chr19:10065987:G:A	1.75609e-99	-2.78943	-1.95264	2.23101e-14	-2.51872	-2.22594	3.20709e-13	-2.45685	-2.04462
10066302	chr19:10066302:G:A	2.30497e-98	-2.1675	-6.54159e-09	1.05999e-12	-0.883679	-6.54159e-09	7.26365e-12	-1.38137	-6.54159e-09
10067265	chr19:10067265:C:A	4.80316e-98	-2.60136e-09	-1.4333	7.41381e-13	-2.60136e-09	-1.24118	7.09358e-12	-2.60136e-09	-1.40506
10067317	chr19:10067317:C:A	3.27795e-98	-2.60136e-09	-1.81535	3.42909e-13	-2.60136e-09	-2.01223	4.58946e-12	-2.60136e-09	-1.84049
10067387	chr19:10067387:G:T	2.09774e-98	-2.0255	-0.236207	1.56789e-13	-1.9368	-0.857992	1.4086e-12	-1.95929	-1.06236
10067456	chr19:10067456:A:G	6.63534e-99	-2.76732	-0.645429	5.46798e-14	-2.7606	-1.08759	7.65959e-13	-2.71936	-0.911521
10067495	chr19:10067495:G:C	2.16362e-99	-2.29742	-2.23596	1.14634e-13	-1.04086	-2.06709	1.27487e-12	-1.17121	-1.9502
10067819	chr19:10067819:G:A	1.73609e-98	-2.60136e-09	-2.45094	2.2764e-13	-2.60136e-09	-2.42193	2.83245e-12	-2.60136e-09	-2.32311
10068075	chr19:10068075:A:G	2.84928e-99	-2.75508	-1.50301	3.35706e-14	-2.49572	-1.84032	7.56758e-13	-2.38463	-1.25833
10068257	chr19:10068257:C:T	1.18104e-98	-2.83618	-6.54159e-09	1.49397e-13	-2.84308	-6.54159e-09	1.68413e-12	-2.843	-6.54159e-09
10068372	chr19:10068372:G:A	1.067e-99	-2.77374	-2.46656	1.43596e-14	-2.7109	-2.47437	1.64571e-13	-2.69946	-2.4692
10068403	chr19:10068403:G:A	1.82022e-98	-2.60136e-09	-2.40361	2.63724e-13	-2.60136e-09	-2.27479	2.78001e-12	-2.60136e-09	-2.3418
10068584	chr19:10068584:C:T	2.39847e-98	-2.12774	-6.54159e-09	1.13265e-12	-0.817381	-6.54159e-09	7.73192e-12	-1.31889	-6.54159e-09
10068614	chr19:10068614:A:T	4.40348e-98	-1.52018	-6.54159e-09	4.18331e-13	-1.81342	-6.54159e-09	5.13575e-12	-1.72802	-6.54159e-09
10068981	chr19:10068981:G:A	2.53515e-99	-2.75868	-1.61623	3.04631e-14	-2.50164	-1.93154	6.62955e-13	-2.39074	-1.38456
10069017	chr19:10069017:C:T	1.15861e-97	-2.60136e-09	-0.552765	1.08402e-12	-2.60136e-09	-0.861263	1.39609e-11	-2.60136e-09	-0.727991
10069275	chr19:10069275:T:C	1.70188e-98	-2.60136e-09	-2.47084	2.16098e-13	-2.60136e-09	-2.47396	2.43525e-12	-2.60136e-09	-2.4742
10069496	chr19:10069496:A:G	3.6132e-98	-2.60136e-09	-1.71798	7.84405e-13	-2.60136e-09	-1.18477	7.61991e-12	-2.60136e-09	-1.33349
10070119	chr19:10070119:A:G	2.56793e-99	-2.78082	-1.58124	2.99411e-14	-2.55021	-1.90025	6.54054e-13	-2.44742	-1.3414
10070671	chr19:10070671:A:G	1.22917e-99	-2.78827	-2.31055	1.85002e-14	-2.5335	-2.39842	2.55647e-13	-2.46625	-2.26196
10071003	chr19:10071003:G:A	5.95525e-98	-2.60136e-09	-1.2183	6.62278e-13	-2.60136e-09	-1.35401	6.19105e-12	-2.60136e-09	-1.54115
10071236	chr19:10071236:G:A	1.01706e-99	-2.83275	-2.45549	1.2822e-14	-2.83407	-2.46446	1.48729e-13	-2.84261	-2.42727
10071293	chr19:10071293:G:C	2.93244e-98	-2.60136e-09	-1.92674	4.95319e-13	-2.60136e-09	-1.64449	4.6715e-12	-2.60136e-09	-1.82277
10071783	chr19:10071783:T:G	2.15397e-99	-2.30515	-2.23269	2.05541e-14	-2.51502	-2.31161	2.26002e-13	-2.4489	-2.40256
10071889	chr19:10071889:G:A	5.09572e-99	-2.55989	-1.11687	1.86266e-13	-1.60408	-1.01844	2.62908e-12	-1.73314	-0.664474
10072379	chr19:10072379:T:C	1.74216e-99	-2.72754	-2.02249	2.52808e-14	-2.75189	-1.86775	2.88838e-13	-2.76474	-1.8414
10072413	chr19:10072413:T:C	2.36091e-99	-2.31191	-2.1342	2.25294e-14	-2.43848	-2.29639	2.50384e-13	-2.35205	-2.39696
10072684	chr19:10072684:G:C	5.4466e-98	-2.60136e-09	-1.30758	8.28837e-13	-2.60136e-09	-1.12967	7.94707e-12	-2.60136e-09	-1.29145
10072878	chr19:10072878:G:C	7.63137e-99	-2.83889	-0.434	5.88946e-14	-2.72895	-1.04499	1.12591e-12	-2.6987	-0.546966
10073140	chr19:10073140:G:A	1.30553e-99	-2.77391	-2.26464	1.87645e-14	-2.7941	-2.12363	2.13151e-13	-2.80305	-2.10695
10073358	chr19:10073358:T:C	1.13254e-99	-2.77997	-2.40072	1.54674e-14	-2.80031	-2.31065	1.74909e-13	-2.80904	-2.2987
10073597	chr19:10073597:T:C	6.56359e-99	-2.72474	-0.698882	7.75572e-14	-2.82664	-0.672035	2.08922e-12	-2.82129	0.193826
10073683	chr19:10073683:C:T	1.26761e-98	-2.76544	-6.54159e-09	1.57034e-13	-2.79323	-6.54159e-09	1.73633e-12	-2.81248	-6.54159e-09
10073746	chr19:10073746:C:G	1.23231e-99	-2.77684	-2.31942	1.75448e-14	-2.79596	-2.18897	1.9868e-13	-2.80503	-2.17528
10074542	chr19:10074542:T:G	2.77689e-98	-2.60136e-09	-1.98124	2.65654e-13	-2.60136e-09	-2.2675	2.86296e-12	-2.60136e-09	-2.3124
10075076	chr19:10075076:TCAC:T	5.05386e-99	-2.46371	-1.2213	1.92415e-13	-1.44041	-1.14963	2.66917e-12	-1.56903	-0.813456
10075107	chr19:10075107:A:G	1.77935e-98	-2.60136e-09	-2.42633	2.19976e-13	-2.60136e-09	-2.45617	2.50227e-12	-2.60136e-09	-2.44705
10075210	chr19:10075210:G:A	2.79511e-98	-2.60136e-09	-1.9747	2.65295e-13	-2.60136e-09	-2.26885	2.85871e-12	-2.60136e-09	-2.31388
10075248	chr19:10075248:G:A	1.64573e-98	-2.50439	-6.54159e-09	1.9798e-13	-2.56153	-6.54159e-09	2.05796e-12	-2.64254	-6.54159e-09
10075257	chr19:10075257:T:C	2.28028e-98	-2.60136e-09	-2.17828	3.77127e-13	-2.60136e-09	-1.91711	3.755e-12	-2.60136e-09	-2.04116
10075266	chr19:10075266:A:G	1.76656e-98	-2.60136e-09	-2.43354	2.18905e-13	-2.60136e-09	-2.46106	2.48717e-12	-2.60136e-09	-2.4531
10075319	chr19:10075319:C:T	1.47893e-98	-2.84235	0.231101	1.17306e-13	-2.77212	-0.312785	1.90678e-12	-2.76445	0.0456198
10075657	chr19:10075657:AGT:A	7.77651e-99	-2.83759	-0.416462	6.72232e-14	-2.75476	-0.886912	1.53055e-12	-2.73901	-0.199607
10075795	chr19:10075795:T:C	8.85948e-99	-2.82892	-0.294748	7.50906e-14	-2.78051	-0.750484	1.7669e-12	-2.76733	-0.0276953
10076412	chr19:10076412:T:A	8.91839e-99	-2.48661	-0.630429	2.79603e-13	-1.49033	-0.725996	4.50368e-12	-1.59878	-0.260576
10076727	chr19:10076727:G:T	6.89199e-99	-2.49007	-0.884728	2.82682e-13	-1.48007	-0.725303	4.37738e-12	-1.58923	-0.298569
10076913	chr19:10076913:T:C	1.34354e-99	-2.79723	-2.21262	1.96921e-14	-2.81415	-2.05532	2.23961e-13	-2.82025	-2.04028
10077549	chr19:10077549:A:C	1.85667e-98	-2.60136e-09	-2.38379	2.22849e-13	-2.60136e-09	-2.4432	2.48598e-12	-2.60136e-09	-2.45359
10077615	chr19:10077615:T:C	1.17653e-98	-2.84	-6.54159e-09	1.4942e-13	-2.84293	-6.54159e-09	1.68424e-12	-2.84294	-6.54159e-09
10077888	chr19:10077888:G:C	2.01242e-99	-2.18692	-2.41889	2.17771e-14	-2.34754	-2.42129	2.61609e-13	-2.23153	-2.47362
10078006	chr19:10078006:T:C	2.70158e-99	-2.26531	-2.04601	3.2896e-14	-2.10682	-2.24952	3.28685e-13	-2.11622	-2.36069
10078171	chr19:10078171:A:G	1.31208e-99	-2.83701	-2.19654	1.58137e-14	-2.72879	-2.36003	2.77455e-13	-2.67212	-1.97423
10078634	chr19:10078634:A:G	4.58672e-99	-2.84169	-0.940304	4.44905e-14	-2.72141	-1.33301	7.81465e-13	-2.71503	-0.895808
10078645	chr19:10078645:G:A	3.96925e-99	-2.3702	-1.55638	1.68692e-13	-1.21887	-1.50275	1.91804e-12	-1.40032	-1.31262
10078723	chr19:10078723:G:T	1.26387e-99	-2.79272	-2.27826	1.82419e-14	-2.80988	-2.13609	2.06886e-13	-2.81687	-2.12296
10079438	chr19:10079438:C:T	2.7591e-98	-2.60136e-09	-1.98767	2.76878e-13	-2.60136e-09	-2.22611	3.24055e-12	-2.60136e-09	-2.18851
10079708	chr19:10079708:G:T	1.70005e-98	-2.60136e-09	-2.47192	2.26208e-13	-2.60136e-09	-2.42824	2.46668e-12	-2.60136e-09	-2.46138
10080150	chr19:10080150:G:A	1.51707e-99	-2.56473	-2.32365	1.49371e-14	-2.679	-2.46685	1.75331e-13	-2.65262	-2.45271
10080339	chr19:10080339:A:G	1.8011e-98	-2.41418	-6.54159e-09	7.56898e-13	-1.22046	-6.54159e-09	5.24694e-12	-1.70661	-6.54159e-09
10080726	chr19:10080726:G:A	1.76113e-98	-2.43662	-6.54159e-09	7.20991e-13	-1.26907	-6.54159e-09	5.03095e-12	-1.74864	-6.54159e-09
10082158	chr19:10082158:C:T	5.51264e-99	-2.71212	-0.885991	6.94012e-14	-2.55091	-1.05888	1.23452e-12	-2.68522	-0.468353
10082182	chr19:10082182:C:T	2.977e-98	-2.60136e-09	-1.91166	2.83174e-13	-2.60136e-09	-2.20363	3.47209e-12	-2.60136e-09	-2.11949
10082450	chr19:10082450:A:G	1.92536e-98	-2.60136e-09	-2.34746	2.23166e-13	-2.60136e-09	-2.44178	2.60727e-12	-2.60136e-09	-2.40595
10082464	chr19:10082464:C:G	2.62895e-98	-2.60136e-09	-2.03599	4.37823e-13	-2.60136e-09	-1.76788	4.29735e-12	-2.60136e-09	-1.90625
10082649	chr19:10082649:C:T	2.65312e-99	-2.23118	-2.09825	2.1452e-14	-2.41643	-2.36745	2.90287e-13	-2.34036	-2.26077
10082952	chr19:10082952:A:C	2.38935e-99	-2.49098	-1.94315	8.51554e-14	-1.37117	-2.03404	6.04023e-13	-1.84597	-2.02243
10083124	chr19:10083124:G:C	1.83387e-98	-2.60136e-09	-2.39615	2.6663e-13	-2.60136e-09	-2.26383	2.7954e-12	-2.60136e-09	-2.33628
10083211	chr19:10083211:A:C	2.19319e-98	-2.60136e-09	-2.21722	3.12679e-13	-2.60136e-09	-2.10452	3.20243e-12	-2.60136e-09	-2.20034
10083216	chr19:10083216:G:A	2.55412e-98	-2.60136e-09	-2.06487	2.59323e-13	-2.60136e-09	-2.29162	3.14096e-12	-2.60136e-09	-2.21972
10083222	chr19:10083222:T:C	1.24715e-98	-2.78171	-6.54159e-09	2.18373e-13	-2.46349	-6.54159e-09	2.35734e-12	-2.50672	-6.54159e-09
10084208	chr19:10084208:C:T	4.44497e-99	-1.34061	-2.47278	3.84511e-14	-1.74286	-2.45745	3.9065e-13	-1.83206	-2.47213
10085674	chr19:10085674:G:A	1.34374e-98	-2.70712	-6.54159e-09	1.63829e-13	-2.75087	-6.54159e-09	1.72951e-12	-2.81641	-6.54159e-09
10086755	chr19:10086755:T:A	1.18657e-99	-2.83702	-2.29707	1.57994e-14	-2.76596	-2.32376	1.68305e-13	-2.82024	-2.32599
10087765	chr19:10087765:A:G	1.3804e-99	-2.57408	-2.4087	1.42765e-14	-2.73377	-2.45731	1.59481e-13	-2.73503	-2.46506
10088428	chr19:10088428:T:G	1.89944e-98	-2.60136e-09	-2.36101	2.30449e-13	-2.60136e-09	-2.40966	2.60398e-12	-2.60136e-09	-2.40721
10088991	chr19:10088991:T:TA	1.61537e-99	-2.7663	-2.05929	2.29707e-14	-2.61073	-2.10475	2.15977e-13	-2.71163	-2.1852
10089637	chr19:10089637:C:T	1.69593e-98	-2.60136e-09	-2.47434	2.20603e-13	-2.60136e-09	-2.45333	2.46163e-12	-2.60136e-09	-2.46343
10089830	chr19:10089830:C:T	3.20183e-98	-2.60136e-09	-1.83885	2.82041e-13	-2.60136e-09	-2.20764	3.34583e-12	-2.60136e-09	-2.15654
10090423	chr19:10090423:C:A	2.09197e-98	-2.60136e-09	-2.26447	2.41539e-13	-2.60136e-09	-2.36266	2.89761e-12	-2.60136e-09	-2.30036
10090702	chr19:10090702:A:C	2.47936e-99	-2.431	-1.96615	2.83165e-14	-2.44766	-2.05859	5.36115e-13	-2.49525	-1.49241
10090717	chr19:10090717:C:T	1.77692e-98	-2.60136e-09	-2.42769	2.25386e-13	-2.60136e-09	-2.43188	2.56821e-12	-2.60136e-09	-2.42104
10090895	chr19:10090895:A:G	1.29608e-99	-2.83345	-2.21236	1.48562e-14	-2.74711	-2.40416	1.66623e-13	-2.83975	-2.31652
10091021	chr19:10091021:G:C	1.19452e-98	-2.82483	-6.54159e-09	1.62992e-13	-2.75599	-6.54159e-09	1.93851e-12	-2.70233	-6.54159e-09
10091772	chr19:10091772:G:A	2.67352e-98	-2.60136e-09	-2.01918	3.38203e-13	-2.60136e-09	-2.02605	3.53058e-12	-2.60136e-09	-2.10279
10091869	chr19:10091869:T:C	4.17954e-98	-2.60136e-09	-1.57237	3.10476e-13	-2.60136e-09	-2.11159	3.71418e-12	-2.60136e-09	-2.05209
10092495	chr19:10092495:A:G	1.10484e-99	-2.7474	-2.45805	1.50772e-14	-2.66499	-2.47152	1.71424e-13	-2.66341	-2.46446
10095327	chr19:10095327:G:A	1.77399e-98	-2.60136e-09	-2.42934	2.18248e-13	-2.60136e-09	-2.46406	2.48699e-12	-2.60136e-09	-2.45318
10096680	chr19:10096680:C:T	2.02667e-98	-2.60136e-09	-2.29618	2.63204e-13	-2.60136e-09	-2.27676	3.29122e-12	-2.60136e-09	-2.17299
10096909	chr19:10096909:C:T	5.10095e-98	-2.60136e-09	-1.37315	3.60561e-13	-2.60136e-09	-1.96203	3.80591e-12	-2.60136e-09	-2.0277
10097015	chr19:10097015:C:T	1.69757e-98	-2.60136e-09	-2.47338	2.19839e-13	-2.60136e-09	-2.4568	2.4489e-12	-2.60136e-09	-2.46861
10097332	chr19:10097332:C:T	1.02979e-99	-2.80754	-2.46826	1.28091e-14	-2.84311	-2.45643	1.43882e-13	-2.84304	-2.45997
10097439	chr19:10097439:A:G	1.12581e-99	-2.7134	-2.47326	1.27639e-14	-2.83182	-2.47125	1.56146e-13	-2.76281	-2.4584
10097453	chr19:10097453:C:A	1.85898e-98	-2.60136e-09	-2.38254	2.21748e-13	-2.60136e-09	-2.44815	2.50987e-12	-2.60136e-09	-2.44402
10098682	chr19:10098682:G:C	4.11251e-98	-2.60136e-09	-1.58854	3.07293e-13	-2.60136e-09	-2.12189	3.66077e-12	-2.60136e-09	-2.06658
10098936	chr19:10098936:G:A	1.88143e-99	-2.73411	-1.93901	2.56863e-14	-2.59341	-2.01032	3.03508e-13	-2.57355	-1.98304
10099001	chr19:10099001:G:A	1.71986e-98	-2.60136e-09	-2.46033	2.29916e-13	-2.60136e-09	-2.41198	2.51619e-12	-2.60136e-09	-2.44151
10099035	chr19:10099035:C:T	9.93364e-100	-2.83797	-2.47385	1.73312e-14	-2.55814	-2.43905	1.54331e-13	-2.76503	-2.46787
10099073	chr19:10099073:A:G	2.79896e-99	-1.84704	-2.42887	1.52965e-13	-0.348732	-2.47075	8.61618e-13	-1.0521	-2.46109
10100831	chr19:10100831:G:A	1.17532e-99	-2.67183	-2.47178	1.32315e-14	-2.81821	-2.44888	1.59067e-13	-2.74413	-2.45855
10101623	chr19:10101623:C:G	2.193e-98	-2.2173	-6.54159e-09	3.08713e-13	-2.11728	-6.54159e-09	2.74879e-12	-2.35309	-6.54159e-09
10101885	chr19:10101885:C:T	3.50183e-98	-1.74929	-6.54159e-09	4.23475e-13	-1.8012	-6.54159e-09	4.3772e-12	-1.88784	-6.54159e-09
10102345	chr19:10102345:A:G	2.04784e-98	-2.60136e-09	-2.28579	2.60113e-13	-2.60136e-09	-2.28858	2.81237e-12	-2.60136e-09	-2.33022
10102478	chr19:10102478:G:A	2.23683e-99	-2.65021	-1.84989	2.96957e-14	-2.50079	-1.9579	3.55398e-13	-2.47753	-1.92123
10102735	chr19:10102735:G:A	1.70337e-98	-2.60136e-09	-2.46996	2.1719e-13	-2.60136e-09	-2.46892	2.44813e-12	-2.60136e-09	-2.46893
10103449	chr19:10103449:G:A	1.32963e-98	-2.71767	-6.54159e-09	1.90016e-13	-2.60258	-6.54159e-09	2.10198e-12	-2.62137	-6.54159e-09
10103476	chr19:10103476:G:A	1.83562e-98	-2.39519	-6.54159e-09	1.50771e-13	-2.83393	-6.54159e-09	1.6844e-12	-2.84284	-6.54159e-09
10103890	chr19:10103890:C:T	5.18063e-98	-2.60136e-09	-1.35765	3.06651e-13	-2.60136e-09	-2.12398	4.57914e-12	-2.60136e-09	-1.84274
10103891	chr19:10103891:G:A	5.36172e-98	-2.60136e-09	-1.32329	3.15592e-13	-2.60136e-09	-2.09524	4.63729e-12	-2.60136e-09	-1.83012
10103946	chr19:10103946:T:A	2.18005e-98	-2.60136e-09	-2.22322	2.55486e-13	-2.60136e-09	-2.30652	3.05262e-12	-2.60136e-09	-2.24825
10103993	chr19:10103993:T:C	1.8232e-98	-2.60136e-09	-2.40198	2.18385e-13	-2.60136e-09	-2.46343	2.43702e-12	-2.60136e-09	-2.47348
10104234	chr19:10104234:T:C	1.27041e-98	-2.76323	-6.54159e-09	1.49492e-13	-2.84245	-6.54159e-09	1.69056e-12	-2.83919	-6.54159e-09
10104348	chr19:10104348:A:G	2.28093e-98	-2.60136e-09	-2.17799	2.52338e-13	-2.60136e-09	-2.31892	2.98061e-12	-2.60136e-09	-2.27212
10104536	chr19:10104536:A:G	1.19619e-98	-2.82343	-6.54159e-09	1.52412e-13	-2.82311	-6.54159e-09	1.78046e-12	-2.78738	-6.54159e-09
10104595	chr19:10104595:A:G	7.0504e-99	-2.83722	-0.514853	3.86769e-14	-2.6247	-1.56975	5.96151e-13	-2.67044	-1.21108
10104631	chr19:10104631:T:C	2.04207e-98	-2.60136e-09	-2.28861	2.86235e-13	-2.60136e-09	-2.19288	2.75526e-12	-2.60136e-09	-2.35074
10104910	chr19:10104910:C:T	1.10005e-99	-2.79558	-2.41423	1.63901e-14	-2.5793	-2.47372	1.7162e-13	-2.72249	-2.40424
10105354	chr19:10105354:A:C	5.85495e-98	-2.60136e-09	-1.23529	4.99685e-13	-2.60136e-09	-1.63572	6.19127e-12	-2.60136e-09	-1.54111
10105511	chr19:10105511:G:A	2.8613e-99	-2.82889	-1.42499	3.70799e-14	-2.06609	-2.17053	3.01198e-13	-2.52797	-2.03627
10106159	chr19:10106159:G:T	2.73311e-99	-1.97122	-2.32849	4.00091e-14	-2.1035	-2.05708	3.64582e-13	-2.08717	-2.28609
10106301	chr19:10106301:T:A	1.69705e-98	-2.60136e-09	-2.47368	2.20767e-13	-2.60136e-09	-2.45258	2.43491e-12	-2.60136e-09	-2.47434
10106423	chr19:10106423:G:A	1.92185e-98	-2.60136e-09	-2.34929	2.93372e-13	-2.60136e-09	-2.16825	3.00388e-12	-2.60136e-09	-2.26435
10106662	chr19:10106662:C:T	6.38951e-98	-2.60136e-09	-1.14791	3.65443e-13	-2.60136e-09	-1.94858	5.09518e-12	-2.60136e-09	-1.73596
10106787	chr19:10106787:A:G	1.71458e-98	-2.60136e-09	-2.4634	2.17042e-13	-2.60136e-09	-2.4696	2.44312e-12	-2.60136e-09	-2.47098
10107354	chr19:10107354:C:T	2.03361e-98	-2.84286	0.550095	5.59063e-14	-2.76532	-1.0607	6.79542e-13	-2.83	-0.920591
10107715	chr19:10107715:C:T	1.17686e-98	-2.83972	-6.54159e-09	1.68594e-13	-2.7222	-6.54159e-09	1.76362e-12	-2.79688	-6.54159e-09
10107732	chr19:10107732:G:A	2.18615e-99	-2.45379	-2.06923	3.74102e-14	-1.75638	-2.47137	3.15131e-13	-2.1971	-2.32191
10107733	chr19:10107733:G:C	9.17578e-98	-2.60136e-09	-0.786005	9.17195e-13	-2.60136e-09	-1.02837	1.18112e-11	-2.60136e-09	-0.895201
10107758	chr19:10107758:C:T	1.29984e-99	-2.66889	-2.37402	2.16546e-14	-2.30993	-2.46455	2.18265e-13	-2.52723	-2.35906
10108400	chr19:10108400:T:C	1.30357e-99	-2.60106	-2.43899	2.25725e-14	-2.25936	-2.4736	2.13345e-13	-2.46528	-2.44382
10108401	chr19:10108401:G:A	1.55671e-98	-2.56	-6.54159e-09	1.85964e-13	-2.62414	-6.54159e-09	2.88893e-12	-2.30336	-6.54159e-09
10108849	chr19:10108849:C:T	6.99311e-98	-2.60136e-09	-1.05765	5.96065e-13	-2.60136e-09	-1.45934	7.46742e-12	-2.60136e-09	-1.3537
10108934	chr19:10108934:C:T	3.08193e-98	-2.60136e-09	-1.87702	2.44048e-13	-2.60136e-09	-2.35233	2.96146e-12	-2.60136e-09	-2.27857
10109001	chr19:10109001:T:G	1.69606e-98	-2.60136e-09	-2.47426	2.23988e-13	-2.60136e-09	-2.4381	2.43984e-12	-2.60136e-09	-2.47232
10109201	chr19:10109201:T:C	3.47212e-98	-2.60136e-09	-1.75781	2.78714e-13	-2.60136e-09	-2.21951	3.91882e-12	-2.60136e-09	-1.99846
10109408	chr19:10109408:G:T	3.3258e-99	-1.86409	-2.23936	5.05045e-14	-1.99433	-1.9333	4.43946e-13	-1.97838	-2.19792
10110038	chr19:10110038:C:T	2.39657e-99	-2.02426	-2.40686	5.3607e-14	-1.42376	-2.44425	4.46263e-13	-1.79244	-2.37866
10110273	chr19:10110273:G:A	1.1732e-98	-2.84284	-6.54159e-09	1.4948e-13	-2.84253	-6.54159e-09	1.77782e-12	-2.78886	-6.54159e-09
10110435	chr19:10110435:T:C	1.19505e-98	-2.82438	-6.54159e-09	2.78133e-13	-2.22159	-6.54159e-09	2.49879e-12	-2.44845	-6.54159e-09
10110475	chr19:10110475:C:G	1.32564e-99	-2.55875	-2.46451	2.91609e-14	-2.02105	-2.45581	2.35004e-13	-2.35009	-2.46231
10110966	chr19:10110966:A:G	3.21147e-98	-2.60136e-09	-1.83584	2.58356e-13	-2.60136e-09	-2.29536	3.51711e-12	-2.60136e-09	-2.10661
10111174	chr19:10111174:C:T	8.53285e-98	-2.60136e-09	-0.858649	7.54603e-13	-2.60136e-09	-1.2235	9.08155e-12	-2.60136e-09	-1.15801
10111200	chr19:10111200:C:T	1.56525e-98	-2.55453	-6.54159e-09	2.27508e-13	-2.42251	-6.54159e-09	2.56132e-12	-2.42373	-6.54159e-09
10111529	chr19:10111529:G:A	2.69545e-99	-2.00953	-2.30406	3.98487e-14	-2.1364	-2.0282	3.62879e-13	-2.11294	-2.265
10111903	chr19:10111903:G:A	1.99421e-98	-2.60136e-09	-2.31232	3.22825e-13	-2.60136e-09	-2.07258	3.32865e-12	-2.60136e-09	-2.16168
10112159	chr19:10112159:T:A	1.22853e-99	-2.67501	-2.42433	2.15929e-14	-2.30311	-2.47421	2.02882e-13	-2.53763	-2.42175
10112416	chr19:10112416:G:T	2.13396e-99	-2.44583	-2.10135	1.78799e-14	-2.63456	-2.33145	2.19056e-13	-2.62693	-2.25575
10112506	chr19:10112506:A:G	1.72068e-98	-2.60136e-09	-2.45986	2.26743e-13	-2.60136e-09	-2.42587	2.6216e-12	-2.60136e-09	-2.40047
10112612	chr19:10112612:A:G	1.74531e-98	-2.60136e-09	-2.44564	2.16081e-13	-2.60136e-09	-2.47404	2.47206e-12	-2.60136e-09	-2.4592
10112619	chr19:10112619:C:T	1.70241e-98	-2.60136e-09	-2.47053	2.16039e-13	-2.60136e-09	-2.47423	2.44417e-12	-2.60136e-09	-2.47055
10112620	chr19:10112620:G:A	1.89679e-99	-2.52597	-2.13902	8.65174e-14	-1.05885	-2.3305	4.30941e-13	-1.89311	-2.31292
10112623	chr19:10112623:C:T	1.7268e-98	-2.60136e-09	-2.4563	2.16615e-13	-2.60136e-09	-2.47157	2.45415e-12	-2.60136e-09	-2.46647
10113455	chr19:10113455:T:G	3.79074e-98	-2.33148	0.661472	5.49175e-13	-0.510338	-1.03094	3.88577e-12	-1.61102	-0.395909
10113754	chr19:10113754:C:A	1.8627e-98	-2.60136e-09	-2.38055	2.8933e-13	-2.60136e-09	-2.18213	3.01977e-12	-2.60136e-09	-2.25907
10113850	chr19:10113850:C:T	1.20924e-99	-2.67084	-2.44432	2.16547e-14	-2.30245	-2.47202	2.01248e-13	-2.53152	-2.43595
10113872	chr19:10113872:G:A	1.61696e-99	-2.57008	-2.25452	7.35458e-14	-1.15609	-2.3957	3.7524e-13	-1.96131	-2.38313
10114261	chr19:10114261:G:A	4.3118e-97	-2.60136e-09	0.761368	3.043e-12	-2.60136e-09	0.170906	4.27708e-11	-2.60136e-09	0.391605
10114659	chr19:10114659:G:A	1.19459e-98	-2.82477	-6.54159e-09	1.49682e-13	-2.84118	-6.54159e-09	1.82089e-12	-2.76492	-6.54159e-09
10114767	chr19:10114767:C:T	8.19916e-98	-2.60136e-09	-0.898541	6.78639e-13	-2.60136e-09	-1.3296	8.56145e-12	-2.60136e-09	-1.21698
10114803	chr19:10114803:G:A	1.43049e-98	-2.64456	-6.54159e-09	2.30924e-13	-2.4076	-6.54159e-09	2.3737e-12	-2.4998	-6.54159e-09
10115006	chr19:10115006:G:C	2.06583e-98	-2.27693	-0.000113875	1.70242e-13	-1.49074	-1.22173	2.4169e-12	-2.03185	-0.449918
10115101	chr19:10115101:A:G	1.25531e-99	-2.63272	-2.44505	2.37649e-14	-2.20973	-2.47176	2.14855e-13	-2.46489	-2.43715
10115224	chr19:10115224:C:T	1.79095e-98	-2.60136e-09	-2.41982	2.20727e-13	-2.60136e-09	-2.45277	2.45409e-12	-2.60136e-09	-2.4665
10115580	chr19:10115580:A:G	2.00757e-99	-2.79386	-1.81437	2.47936e-14	-2.60337	-2.03574	2.45115e-13	-2.69465	-2.07562
10115845	chr19:10115845:G:T	4.35495e-97	-2.60136e-09	0.771327	3.07484e-12	-2.60136e-09	0.181315	4.32416e-11	-2.60136e-09	0.402551
10115948	chr19:10115948:GCGT:G	2.74052e-99	-1.89813	-2.39888	6.9289e-14	-1.30418	-2.30723	4.79468e-13	-1.67124	-2.42809
10116025	chr19:10116025:C:T	1.69641e-98	-2.60136e-09	-2.47406	2.2114e-13	-2.60136e-09	-2.4509	2.43501e-12	-2.60136e-09	-2.4743
10116447	chr19:10116447:C:A	1.1047e-99	-2.77726	-2.42832	3.18297e-14	-2.14287	-2.24643	1.9994e-13	-2.64534	-2.32865
10116473	chr19:10116473:C:T	2.38787e-99	-2.45484	-1.97992	1.09205e-13	-0.933311	-2.22316	5.34421e-13	-1.78196	-2.20886
10116520	chr19:10116520:A:G	9.63723e-98	-2.60136e-09	-0.736939	7.62321e-13	-2.60136e-09	-1.21333	9.63549e-12	-2.60136e-09	-1.0988
10116528	chr19:10116528:T:C	2.32404e-99	-2.83966	-1.62219	1.96927e-14	-2.78435	-2.08509	3.2538e-13	-2.82233	-1.66469
10116624	chr19:10116624:T:C	1.69772e-98	-2.60136e-09	-2.47329	2.20997e-13	-2.60136e-09	-2.45155	2.4349e-12	-2.60136e-09	-2.47435
10118339	chr19:10118339:G:A	2.90206e-98	-1.93715	-6.54159e-09	1.58296e-13	-2.78523	-6.54159e-09	1.75093e-12	-2.80411	-6.54159e-09
10119356	chr19:10119356:C:T	6.67411e-99	-2.67655	-0.730374	5.50305e-14	-2.12296	-1.71885	7.77629e-13	-2.22195	-1.3938
10120736	chr19:10120736:G:A	1.6994e-98	-2.60136e-09	-2.4723	2.26361e-13	-2.60136e-09	-2.42756	2.44721e-12	-2.60136e-09	-2.4693
10120894	chr19:10120894:C:G	1.69599e-98	-2.60136e-09	-2.4743	2.23187e-13	-2.60136e-09	-2.44168	2.43784e-12	-2.60136e-09	-2.47314
10121508	chr19:10121508:G:A	1.31063e-99	-2.56546	-2.46919	2.60597e-14	-2.12531	-2.464	2.28092e-13	-2.38444	-2.45782
10121663	chr19:10121663:C:T	2.31266e-99	-2.79239	-1.67437	2.16534e-14	-2.59606	-2.17847	3.18562e-13	-2.69521	-1.81297
10121816	chr19:10121816:T:A	1.13877e-99	-2.84236	-2.33285	2.20745e-14	-2.34374	-2.41152	1.84324e-13	-2.66604	-2.38927
10122685	chr19:10122685:A:G	1.70154e-98	-2.60136e-09	-2.47104	2.19188e-13	-2.60136e-09	-2.45977	2.43647e-12	-2.60136e-09	-2.4737
10122946	chr19:10122946:T:C	1.17326e-98	-2.84278	-6.54159e-09	2.8562e-13	-2.19503	-6.54159e-09	2.73921e-12	-2.35658	-6.54159e-09
10123189	chr19:10123189:A:G	1.92802e-98	-2.60136e-09	-2.34608	2.61788e-13	-2.60136e-09	-2.28216	2.86282e-12	-2.60136e-09	-2.31245
10123606	chr19:10123606:T:C	1.90604e-99	-2.23506	-2.42507	3.35459e-14	-1.88806	-2.44871	3.69556e-13	-1.91977	-2.43994
10123698	chr19:10123698:G:A	4.54522e-99	-1.76353	-2.02755	3.28406e-14	-2.20761	-2.15042	5.94511e-13	-1.91617	-1.9681
10123795	chr19:10123795:C:T	1.73385e-98	-2.60136e-09	-2.45223	2.17657e-13	-2.60136e-09	-2.46677	2.43495e-12	-2.60136e-09	-2.47432
10123905	chr19:10123905:C:T	1.91324e-98	-2.60136e-09	-2.35378	2.36563e-13	-2.60136e-09	-2.38348	2.53583e-12	-2.60136e-09	-2.43373
10123934	chr19:10123934:G:C	2.18755e-99	-2.19221	-2.33017	5.26673e-14	-1.67845	-2.20725	3.43395e-13	-2.07261	-2.36052
10124350	chr19:10124350:G:A	4.34918e-98	-2.60136e-09	-1.53258	4.44314e-13	-2.60136e-09	-1.75316	5.88235e-12	-2.60136e-09	-1.5923
10124423	chr19:10124423:G:C	1.6803e-99	-2.38773	-2.39845	1.80584e-14	-2.48408	-2.472	2.05241e-13	-2.47344	-2.47438
10124451	chr19:10124451:C:T	1.48432e-97	-0.305028	-6.54159e-09	5.87522e-13	-1.47378	-6.54159e-09	8.03222e-12	-1.28079	-6.54159e-09
10125341	chr19:10125341:C:T	1.19359e-98	-2.82561	-6.54159e-09	1.70204e-13	-2.7127	-6.54159e-09	2.11333e-12	-2.61599	-6.54159e-09
10126028	chr19:10126028:C:T	1.77642e-98	-2.60136e-09	-2.42797	2.1829e-13	-2.60136e-09	-2.46387	2.51575e-12	-2.60136e-09	-2.44168
10126048	chr19:10126048:C:T	1.87667e-99	-2.22646	-2.4492	1.52855e-14	-2.69237	-2.43042	2.27677e-13	-2.47925	-2.36483
10126168	chr19:10126168:A:G	1.19074e-99	-2.69974	-2.43084	1.80964e-14	-2.48932	-2.46465	1.94294e-13	-2.61268	-2.38995
10126509	chr19:10126509:A:G	2.09159e-99	-2.35528	-2.21196	5.02459e-14	-1.81524	-2.11752	3.15859e-13	-2.32193	-2.19478
10126745	chr19:10126745:C:T	2.27017e-98	-2.60136e-09	-2.18272	2.5245e-13	-2.60136e-09	-2.31848	2.97874e-12	-2.60136e-09	-2.27275
10126751	chr19:10126751:T:C	1.7988e-99	-2.28081	-2.43722	1.52101e-14	-2.71928	-2.40846	2.27246e-13	-2.51643	-2.32954
10126845	chr19:10126845:A:G	2.44823e-98	-2.60136e-09	-2.10721	2.54091e-13	-2.60136e-09	-2.312	3.01523e-12	-2.60136e-09	-2.26058
10126950	chr19:10126950:G:A	3.56575e-98	-2.60136e-09	-1.7312	2.70044e-13	-2.60136e-09	-2.25111	3.32277e-12	-2.60136e-09	-2.16345
10127216	chr19:10127216:C:T	1.19332e-99	-2.78168	-2.34674	1.57641e-14	-2.75799	-2.33397	2.17459e-13	-2.84065	-2.04935
10127588	chr19:10127588:T:G	1.64933e-99	-2.3397	-2.46509	1.41896e-14	-2.74855	-2.44863	2.03945e-13	-2.56245	-2.3917
10127708	chr19:10127708:T:A	2.53187e-98	-2.60136e-09	-2.07361	2.66223e-13	-2.60136e-09	-2.26536	3.19505e-12	-2.60136e-09	-2.20265
10129267	chr19:10129267:T:C	1.53016e-99	-2.6369	-2.24288	1.29631e-14	-2.81895	-2.46864	1.91145e-13	-2.70346	-2.31551
10129283	chr19:10129283:CAG:C	1.72135e-98	-2.60136e-09	-2.45946	2.1622e-13	-2.60136e-09	-2.4734	2.45547e-12	-2.60136e-09	-2.46593
10129565	chr19:10129565:T:A	2.61175e-99	-2.28793	-2.0572	1.38834e-14	-2.82584	-2.39316	1.96939e-13	-2.66167	-2.32744
10129639	chr19:10129639:A:G	9.83033e-98	-2.60136e-09	-0.7171	8.29107e-13	-2.60136e-09	-1.12934	1.00133e-11	-2.60136e-09	-1.06034
10130769	chr19:10130769:A:G	1.91527e-98	-2.60136e-09	-2.35271	2.32783e-13	-2.60136e-09	-2.39958	2.71572e-12	-2.60136e-09	-2.3652
10130990	chr19:10130990:G:A	1.2061e-98	-2.81518	-6.54159e-09	1.89162e-13	-2.60709	-6.54159e-09	2.00864e-12	-2.66679	-6.54159e-09
10131268	chr19:10131268:C:T	2.48699e-99	-2.70065	-1.69344	2.62505e-14	-2.50161	-2.0804	2.78351e-13	-2.67179	-1.97133
10132366	chr19:10132366:A:C	1.31067e-96	1.87314	-6.54159e-09	6.74814e-11	3.26991	-6.54159e-09	7.40177e-10	3.24264	-6.54159e-09
10132377	chr19:10132377:G:A	1.33453e-96	1.89118	-6.54159e-09	6.95451e-11	3.30004	-6.54159e-09	7.61265e-10	3.27073	-6.54159e-09
10132573	chr19:10132573:C:T	2.02243e-98	-2.60136e-09	-2.29827	2.3909e-13	-2.60136e-09	-2.37285	2.80075e-12	-2.60136e-09	-2.33437
10132815	chr19:10132815:G:A	2.72976e-98	-2.60136e-09	-1.99836	3.06559e-13	-2.60136e-09	-2.12428	3.41833e-12	-2.60136e-09	-2.1351
10133855	chr19:10133855:C:T	2.86092e-98	-2.60136e-09	-1.95143	4.15803e-13	-2.60136e-09	-1.81948	3.99708e-12	-2.60136e-09	-1.97869
10133878	chr19:10133878:G:A	2.61065e-99	-2.22637	-2.11919	6.46706e-14	-1.7441	-1.93629	3.71571e-13	-2.17759	-2.17668
10134105	chr19:10134105:G:A	6.81278e-98	-2.60136e-09	-1.08377	8.26115e-13	-2.60136e-09	-1.13296	1.22553e-11	-2.60136e-09	-0.858296
10134401	chr19:10134401:A:T	6.48757e-98	-2.60136e-09	-1.13268	3.18879e-13	-2.60136e-09	-2.08488	4.53882e-12	-2.60136e-09	-1.85158
10134742	chr19:10134742:C:T	3.19928e-98	-2.60136e-09	-1.83965	4.67503e-13	-2.60136e-09	-1.70229	4.43206e-12	-2.60136e-09	-1.87539
10135083	chr19:10135083:A:G	3.82412e-98	-2.60136e-09	-1.66124	2.94286e-13	-2.60136e-09	-2.16514	3.67421e-12	-2.60136e-09	-2.06291
10135353	chr19:10135353:G:A	1.21591e-99	-2.72288	-2.38678	1.77513e-14	-2.50352	-2.46971	1.69412e-13	-2.67176	-2.46791
10135909	chr19:10135909:G:A	1.75037e-98	-2.60136e-09	-2.44274	2.30856e-13	-2.60136e-09	-2.4079	2.53711e-12	-2.60136e-09	-2.43323
10135921	chr19:10135921:G:C	1.89363e-98	-2.60136e-09	-2.36407	2.30794e-13	-2.60136e-09	-2.40817	2.68558e-12	-2.60136e-09	-2.37635
10136008	chr19:10136008:T:TGC	1.97914e-98	-2.60136e-09	-2.31991	3.14407e-13	-2.60136e-09	-2.09901	3.21276e-12	-2.60136e-09	-2.19712
10136178	chr19:10136178:G:A	2.72574e-98	-2.60136e-09	-1.99983	3.06199e-13	-2.60136e-09	-2.12546	3.41433e-12	-2.60136e-09	-2.13627
10136342	chr19:10136342:G:A	1.5149e-98	-2.58722	-6.54159e-09	3.05229e-13	-2.12863	-6.54159e-09	2.55733e-12	-2.42529	-6.54159e-09
10136593	chr19:10136593:G:A	1.81075e-99	-2.2408	-2.47062	1.46422e-14	-2.70308	-2.4627	2.11739e-13	-2.49477	-2.42188
10137042	chr19:10137042:C:T	2.94583e-98	-1.92218	-6.54159e-09	1.12381e-12	-0.825209	-6.54159e-09	8.46949e-12	-1.22778	-6.54159e-09
10137596	chr19:10137596:A:C	2.30311e-98	-2.60136e-09	-2.16831	2.57455e-13	-2.60136e-09	-2.29885	3.04549e-12	-2.60136e-09	-2.25059
10138213	chr19:10138213:G:A	6.58039e-98	-2.60136e-09	-1.11848	3.24059e-13	-2.60136e-09	-2.06877	4.62394e-12	-2.60136e-09	-1.833
10138754	chr19:10138754:C:T	1.71436e-98	-2.60136e-09	-2.46353	2.16027e-13	-2.60136e-09	-2.47429	2.43937e-12	-2.60136e-09	-2.47251
10139250	chr19:10139250:T:C	1.89349e-98	-2.60136e-09	-2.36415	2.30767e-13	-2.60136e-09	-2.40828	2.68524e-12	-2.60136e-09	-2.37648
10139286	chr19:10139286:C:T	1.17928e-98	-2.83767	-6.54159e-09	1.99048e-13	-2.55615	-6.54159e-09	1.78345e-12	-2.7857	-6.54159e-09
10139437	chr19:10139437:C:T	1.27202e-98	-2.76197	-6.54159e-09	1.76899e-13	-2.67411	-6.54159e-09	2.90898e-12	-2.29645	-6.54159e-09
10139456	chr19:10139456:C:T	1.89363e-98	-2.60136e-09	-2.36407	2.30794e-13	-2.60136e-09	-2.40817	2.68558e-12	-2.60136e-09	-2.37635
10139685	chr19:10139685:G:A	1.24078e-98	-2.78683	-6.54159e-09	1.98985e-13	-2.55646	-6.54159e-09	1.97971e-12	-2.6813	-6.54159e-09
10140691	chr19:10140691:G:C	3.17378e-98	-2.60136e-09	-1.84765	4.68501e-13	-2.60136e-09	-1.70016	4.44133e-12	-2.60136e-09	-1.8733
10141322	chr19:10141322:A:G	3.27171e-98	-2.60136e-09	-1.81726	4.81899e-13	-2.60136e-09	-1.67196	4.55576e-12	-2.60136e-09	-1.84786
10141701	chr19:10141701:A:G	2.73611e-98	-2.60136e-09	-1.99604	3.07223e-13	-2.60136e-09	-2.12212	3.42578e-12	-2.60136e-09	-2.13292
10141897	chr19:10141897:G:A	3.4086e-98	-2.60136e-09	-1.77627	3.76586e-13	-2.60136e-09	-1.91855	3.80183e-12	-2.60136e-09	-2.02877
10142508	chr19:10142508:A:G	2.92621e-99	-2.09706	-2.13439	7.07006e-14	-1.18965	-2.40158	7.46049e-13	-1.69407	-1.96314
10142669	chr19:10142669:G:A	3.5738e-99	-1.95941	-2.07211	8.74945e-14	-1.0042	-2.37392	9.12258e-13	-1.54219	-1.9139
10143412	chr19:10143412:C:T	1.27537e-98	-2.75934	-6.54159e-09	3.01913e-13	-2.13955	-6.54159e-09	2.9624e-12	-2.27825	-6.54159e-09
10143439	chr19:10143439:G:A	3.2137e-98	-2.60136e-09	-1.83515	4.74245e-13	-2.60136e-09	-1.68797	4.48686e-12	-2.60136e-09	-1.8631
10143558	chr19:10143558:C:T	1.3233e-98	-2.72244	-6.54159e-09	1.76131e-13	-2.67847	-6.54159e-09	1.76061e-12	-2.79859	-6.54159e-09
10144297	chr19:10144297:A:T	1.17053e-97	-2.60136e-09	-0.542534	9.26388e-13	-2.60136e-09	-1.0184	1.37667e-11	-2.60136e-09	-0.741998
10144436	chr19:10144436:C:G	2.29965e-99	-2.07055	-2.40185	1.62194e-14	-2.67733	-2.38616	2.59694e-13	-2.41471	-2.2978
10144693	chr19:10144693:G:A	2.42786e-98	-2.60136e-09	-2.11556	4.42501e-13	-2.60136e-09	-1.75725	4.4713e-12	-2.60136e-09	-1.86657
10144842	chr19:10144842:G:A	1.40334e-99	-2.7365	-2.2298	1.76131e-14	-2.5185	-2.46255	1.78116e-13	-2.68452	-2.40505
10145110	chr19:10145110:G:A	1.71437e-98	-2.60136e-09	-2.46353	2.20174e-13	-2.60136e-09	-2.45528	2.43566e-12	-2.60136e-09	-2.47404
10145290	chr19:10145290:G:A	1.46888e-98	-2.61807	-6.54159e-09	2.15295e-13	-2.47768	-6.54159e-09	2.45109e-12	-2.46772	-6.54159e-09
10145482	chr19:10145482:TG:T	3.4485e-99	-1.98731	-2.07991	8.29903e-14	-1.0504	-2.38057	8.62846e-13	-1.58045	-1.93132
10145804	chr19:10145804:C:T	8.30078e-98	-2.60136e-09	-0.886223	7.21788e-13	-2.60136e-09	-1.26796	8.70035e-12	-2.60136e-09	-1.20089
10146213	chr19:10146213:CCA:C	1.49739e-98	-2.59885	-6.54159e-09	2.46849e-13	-2.34092	-6.54159e-09	2.30991e-12	-2.52704	-6.54159e-09
10146569	chr19:10146569:G:A	1.3614e-99	-2.76318	-2.23347	1.67783e-14	-2.56702	-2.46259	1.72136e-13	-2.71847	-2.40525
10146736	chr19:10146736:T:C	2.05806e-99	-2.11601	-2.46739	1.57444e-14	-2.64196	-2.45125	2.38221e-13	-2.39899	-2.39981
10147086	chr19:10147086:C:T	3.58841e-98	-2.60136e-09	-1.72486	6.00873e-13	-2.60136e-09	-1.45131	5.86529e-12	-2.60136e-09	-1.5952
10147483	chr19:10147483:C:T	1.39319e-99	-2.75862	-2.21494	1.6922e-14	-2.56053	-2.46055	1.73773e-13	-2.71286	-2.4014
10147583	chr19:10147583:C:A	1.1751e-98	-2.84122	-6.54159e-09	1.49536e-13	-2.84215	-6.54159e-09	1.69443e-12	-2.8369	-6.54159e-09
10147973	chr19:10147973:G:A	1.2586e-99	-2.76584	-2.30932	1.69299e-14	-2.54776	-2.47285	1.6744e-13	-2.7126	-2.43879
10148313	chr19:10148313:A:G	4.6454e-99	-1.77388	-1.9954	1.69493e-14	-2.68276	-2.3367	2.03141e-13	-2.66641	-2.29169
10148322	chr19:10148322:T:C	4.2365e-98	-2.60136e-09	-1.55883	2.50393e-13	-2.60136e-09	-2.32666	3.31363e-12	-2.60136e-09	-2.16621
10148365	chr19:10148365:A:G	4.17823e-99	-2.27578	-1.59949	1.87449e-14	-2.75166	-2.16711	3.41409e-13	-2.49501	-1.94391
10148384	chr19:10148384:A:T	1.02666e-99	-2.81594	-2.4629	1.41739e-14	-2.73504	-2.46325	1.56777e-13	-2.80052	-2.41666
10148453	chr19:10148453:A:G	1.20985e-98	-2.81207	-6.54159e-09	1.49633e-13	-2.84151	-6.54159e-09	1.69164e-12	-2.83855	-6.54159e-09
10149353	chr19:10149353:C:A	1.70011e-98	-2.60136e-09	-2.47188	2.20142e-13	-2.60136e-09	-2.45542	2.46468e-12	-2.60136e-09	-2.46219
10149408	chr19:10149408:C:T	3.19121e-98	-2.60136e-09	-1.84217	4.68945e-13	-2.60136e-09	-1.69921	4.44732e-12	-2.60136e-09	-1.87195
10150193	chr19:10150193:T:C	2.17685e-99	-2.08014	-2.44714	1.5494e-14	-2.68051	-2.42872	2.43598e-13	-2.41881	-2.35767
10150208	chr19:10150208:T:C	2.51962e-98	-2.60136e-09	-2.07846	2.75939e-13	-2.60136e-09	-2.22951	3.29095e-12	-2.60136e-09	-2.17308
10150525	chr19:10150525:C:A	1.7129e-98	-2.60136e-09	-2.46439	2.50045e-13	-2.60136e-09	-2.32805	2.72598e-12	-2.60136e-09	-2.36142
10150794	chr19:10150794:G:A	1.89915e-98	-2.60136e-09	-2.36117	2.31317e-13	-2.60136e-09	-2.40591	2.69306e-12	-2.60136e-09	-2.37357
10150980	chr19:10150980:A:G	3.16396e-99	-1.75645	-2.39688	1.92279e-14	-2.43557	-2.45775	2.8744e-13	-2.1374	-2.4736
10151975	chr19:10151975:C:T	2.35889e-99	-2.13152	-2.31545	1.38706e-14	-2.74933	-2.47059	1.86148e-13	-2.61591	-2.42955
10152381	chr19:10152381:G:A	1.28366e-99	-2.79075	-2.2647	2.09527e-14	-2.79205	-2.01538	2.02572e-13	-2.75515	-2.20577
10152849	chr19:10152849:C:T	2.38053e-99	-2.1613	-2.27654	1.37893e-14	-2.76002	-2.46578	1.83744e-13	-2.63285	-2.42561
10154209	chr19:10154209:CAG:C	2.83915e-99	-1.79417	-2.46748	1.91832e-14	-2.45411	-2.44155	2.93416e-13	-2.17715	-2.41327
10154546	chr19:10154546:C:T	1.91146e-98	-2.60136e-09	-2.35471	2.32311e-13	-2.60136e-09	-2.40162	2.6859e-12	-2.60136e-09	-2.37624
10154572	chr19:10154572:T:C	2.47875e-99	-2.27075	-2.12665	2.1136e-14	-2.40264	-2.39607	2.3313e-13	-2.41044	-2.40997
10154636	chr19:10154636:T:C	1.18885e-98	-2.82958	-6.54159e-09	1.51917e-13	-2.82636	-6.54159e-09	1.7866e-12	-2.78394	-6.54159e-09
10154917	chr19:10154917:G:T	1.84972e-99	-2.21726	-2.47286	3.88468e-14	-1.7171	-2.47297	2.80495e-13	-2.17406	-2.46139
10155610	chr19:10155610:T:G	1.27983e-98	-2.75584	-6.54159e-09	2.12518e-13	-2.49066	-6.54159e-09	2.08462e-12	-2.62967	-6.54159e-09
10155823	chr19:10155823:C:T	3.08616e-98	-2.60136e-09	-1.87565	4.50072e-13	-2.60136e-09	-1.74029	4.28574e-12	-2.60136e-09	-1.90896
10156335	chr19:10156335:C:A	2.4443e-99	-1.94167	-2.46973	1.69557e-14	-2.54751	-2.47158	2.50848e-13	-2.29228	-2.45487
10156401	chr19:10156401:T:C	2.61469e-99	-2.29044	-2.05358	2.13262e-14	-2.42435	-2.36541	2.35074e-13	-2.43119	-2.38092
10156576	chr19:10156576:G:T	2.13684e-99	-2.15564	-2.39019	1.70028e-14	-2.66145	-2.35487	2.67702e-13	-2.42667	-2.25546
10156590	chr19:10156590:C:A	2.07732e-99	-2.18389	-2.39019	1.67537e-14	-2.67621	-2.35487	2.61836e-13	-2.44883	-2.25546
10156642	chr19:10156642:G:A	2.68085e-98	-2.60136e-09	-2.01644	2.74027e-13	-2.60136e-09	-2.23647	3.27484e-12	-2.60136e-09	-2.17798
10156743	chr19:10156743:G:A	1.77462e-98	-2.60136e-09	-2.42899	2.17686e-13	-2.60136e-09	-2.46664	2.5049e-12	-2.60136e-09	-2.446
10157301	chr19:10157301:G:A	1.98327e-98	-2.60136e-09	-2.31783	2.39616e-13	-2.60136e-09	-2.37066	2.78252e-12	-2.60136e-09	-2.34089
10157554	chr19:10157554:C:T	1.85177e-98	-2.60136e-09	-2.38643	2.26529e-13	-2.60136e-09	-2.42682	2.62102e-12	-2.60136e-09	-2.40069
10157783	chr19:10157783:T:C	1.89216e-98	-2.60136e-09	-2.36485	2.30642e-13	-2.60136e-09	-2.40883	2.68346e-12	-2.60136e-09	-2.37714
10159917	chr19:10159917:G:A	1.89363e-98	-2.60136e-09	-2.36407	2.30794e-13	-2.60136e-09	-2.40817	2.68558e-12	-2.60136e-09	-2.37635
10160465	chr19:10160465:A:C	2.70227e-99	-1.84605	-2.46501	1.77352e-14	-2.49986	-2.47428	2.63623e-13	-2.22616	-2.47133
10160530	chr19:10160530:G:A	3.89068e-98	-1.64399	-6.54159e-09	6.30465e-13	-1.40324	-6.54159e-09	5.61841e-12	-1.6382	-6.54159e-09
10160635	chr19:10160635:C:T	1.89503e-98	-2.60136e-09	-2.36334	2.31552e-13	-2.60136e-09	-2.40489	2.69677e-12	-2.60136e-09	-2.3722
10160664	chr19:10160664:G:T	2.30745e-98	-2.60136e-09	-2.16643	2.57798e-13	-2.60136e-09	-2.29751	3.05e-12	-2.60136e-09	-2.24911
10160761	chr19:10160761:C:T	1.32098e-98	-2.7242	-6.54159e-09	1.9951e-13	-2.55383	-6.54159e-09	1.99955e-12	-2.67133	-6.54159e-09
10160847	chr19:10160847:A:G	1.85176e-99	-2.21511	-2.47391	4.01114e-14	-1.68432	-2.47371	2.83974e-13	-2.15883	-2.46429
10161420	chr19:10161420:G:A	9.85041e-98	-2.60136e-09	-0.715059	8.3059e-13	-2.60136e-09	-1.12756	1.00317e-11	-2.60136e-09	-1.05851
10162129	chr19:10162129:G:A	1.39331e-99	-2.50491	-2.46857	1.27711e-14	-2.84311	-2.45941	1.54031e-13	-2.80135	-2.4335
10162220	chr19:10162220:T:C	1.07802e-99	-2.83702	-2.39302	1.48786e-14	-2.84303	-2.30674	1.44545e-13	-2.83456	-2.46385
10162696	chr19:10162696:T:C	2.61689e-99	-1.88178	-2.46139	1.75499e-14	-2.51068	-2.47397	2.57698e-13	-2.24797	-2.47225
10163444	chr19:10163444:C:T	5.66902e-98	-1.26756	-6.54159e-09	4.97873e-13	-1.63935	-6.54159e-09	4.8078e-12	-1.79401	-6.54159e-09
10163778	chr19:10163778:T:C	1.8461e-98	-2.3895	-6.54159e-09	2.52587e-13	-2.31794	-6.54159e-09	2.87464e-12	-2.30832	-6.54159e-09
10164018	chr19:10164018:A:G	9.17393e-97	1.51638	-6.54159e-09	4.64682e-11	2.89683	-6.54159e-09	5.0996e-10	2.87008	-6.54159e-09
10164100	chr19:10164100:C:T	1.31546e-98	-2.72839	-6.54159e-09	3.26798e-13	-2.06035	-6.54159e-09	3.16779e-12	-2.21122	-6.54159e-09
10164508	chr19:10164508:G:A	1.98899e-99	-2.14461	-2.47292	4.32163e-14	-1.61045	-2.47303	3.02858e-13	-2.09693	-2.46181
10165111	chr19:10165111:A:T	1.08859e-99	-2.825	-2.39527	1.37571e-14	-2.84198	-2.38616	1.66116e-13	-2.84173	-2.31759
10165112	chr19:10165112:A:T	1.99221e-99	-2.16781	-2.44811	4.55343e-14	-1.58141	-2.44982	3.17897e-13	-2.09067	-2.41961
10165259	chr19:10165259:A:T	1.78025e-98	-2.60136e-09	-2.42582	2.18113e-13	-2.60136e-09	-2.46468	2.51293e-12	-2.60136e-09	-2.4428
10165470	chr19:10165470:G:A	3.04668e-99	-1.71673	-2.47438	1.97635e-14	-2.40818	-2.45768	3.04272e-13	-2.1166	-2.43749
10166129	chr19:10166129:C:A	1.1756e-98	-2.84079	-6.54159e-09	1.51449e-13	-2.82944	-6.54159e-09	1.73254e-12	-2.81466	-6.54159e-09
10166170	chr19:10166170:C:T	6.64197e-98	-2.60136e-09	-1.10916	6.09571e-13	-2.60136e-09	-1.43694	7.28418e-12	-2.60136e-09	-1.37855
10167123	chr19:10167123:G:A	1.53025e-99	-2.7049	-2.17483	1.82835e-14	-2.48841	-2.45529	1.84166e-13	-2.66994	-2.38622
10167265	chr19:10167265:A:G	1.18177e-99	-2.68957	-2.44858	1.94413e-14	-2.43203	-2.45026	2.12199e-13	-2.52318	-2.3913
10167817	chr19:10167817:C:A	6.63245e-98	-2.60136e-09	-1.1106	6.09018e-13	-2.60136e-09	-1.43784	7.27758e-12	-2.60136e-09	-1.37945
10168047	chr19:10168047:C:T	2.12228e-98	-2.60136e-09	-2.25008	2.40589e-13	-2.60136e-09	-2.3666	2.8336e-12	-2.60136e-09	-2.3227
10168385	chr19:10168385:A:C	7.3942e-98	-2.60136e-09	-1.00188	6.51286e-13	-2.60136e-09	-1.37074	7.80891e-12	-2.60136e-09	-1.30899
10168778	chr19:10168778:G:A	1.60512e-99	-2.69624	-2.13572	1.8753e-14	-2.47481	-2.44353	1.90193e-13	-2.66047	-2.3635
10168972	chr19:10168972:A:G	1.83694e-99	-2.24815	-2.44891	1.51192e-14	-2.70855	-2.42517	2.26597e-13	-2.49608	-2.35276
10169426	chr19:10169426:G:A	1.8293e-99	-2.24701	-2.45421	1.50025e-14	-2.70808	-2.4334	2.21984e-13	-2.50007	-2.36933
10170866	chr19:10170866:T:A	1.95329e-98	-2.60136e-09	-2.33306	2.81184e-13	-2.60136e-09	-2.21068	2.99068e-12	-2.60136e-09	-2.26875
10171057	chr19:10171057:C:T	2.96709e-99	-1.81812	-2.39945	1.91655e-14	-2.46259	-2.43399	2.78475e-13	-2.18892	-2.45376
10171204	chr19:10171204:ATGAGGGAC:A	2.73491e-99	-2.42408	-1.87498	1.49404e-14	-2.81649	-2.32914	2.1049e-13	-2.73662	-2.18595
10172058	chr19:10172058:G:A	3.24611e-98	-2.60136e-09	-1.82512	3.57924e-13	-2.60136e-09	-1.96937	3.63153e-12	-2.60136e-09	-2.0746
10172548	chr19:10172548:G:A	1.89954e-98	-2.60136e-09	-2.36096	2.58816e-13	-2.60136e-09	-2.29358	2.82744e-12	-2.60136e-09	-2.32488
10172657	chr19:10172657:C:T	5.33109e-98	-1.32902	-6.54159e-09	1.30638e-12	-0.674681	-6.54159e-09	1.22619e-11	-0.857755	-6.54159e-09
10173256	chr19:10173256:C:T	3.09843e-99	-1.70096	-2.4733	1.97351e-14	-2.40076	-2.46653	3.04234e-13	-2.10372	-2.45049
10173427	chr19:10173427:C:CA	2.19335e-98	-2.60136e-09	-2.21714	2.44274e-13	-2.60136e-09	-2.3514	2.88357e-12	-2.60136e-09	-2.30522
10173739	chr19:10173739:A:G	2.10425e-99	-2.09627	-2.46493	1.49233e-14	-2.68774	-2.45903	2.29311e-13	-2.42742	-2.40951
10173785	chr19:10173785:C:T	3.26558e-99	-2.13728	-1.98444	8.7493e-14	-1.6052	-1.77293	4.65688e-13	-2.07609	-2.0524
10173967	chr19:10173967:C:T	3.08616e-98	-2.60136e-09	-1.87565	4.50072e-13	-2.60136e-09	-1.74029	4.28574e-12	-2.60136e-09	-1.90896
10174505	chr19:10174505:A:G	1.70874e-98	-2.60136e-09	-2.46681	2.19512e-13	-2.60136e-09	-2.45829	2.43487e-12	-2.60136e-09	-2.47436
10174635	chr19:10174635:A:G	2.11422e-99	-2.13495	-2.42152	1.64837e-14	-2.65174	-2.39559	2.5746e-13	-2.41111	-2.31003
10174926	chr19:10174926:G:A	3.0628e-98	-2.60136e-09	-1.88324	4.47366e-13	-2.60136e-09	-1.74632	4.26182e-12	-2.60136e-09	-1.91456
10175116	chr19:10175116:CACACACACACACAT:C	9.16116e-98	-2.60136e-09	-0.787599	7.47604e-13	-2.60136e-09	-1.23282	8.98417e-12	-2.60136e-09	-1.16879
10175118	chr19:10175118:CACACACACACAT:C	3.84391e-99	-1.49235	-2.46632	2.06639e-14	-2.35325	-2.46805	3.18641e-13	-2.03791	-2.47003
10176084	chr19:10176084:C:T	3.11559e-98	-2.60136e-09	-1.86616	4.5448e-13	-2.60136e-09	-1.73054	4.32246e-12	-2.60136e-09	-1.90043
10176453	chr19:10176453:G:A	1.31831e-98	-2.72622	-6.54159e-09	1.61684e-13	-2.76405	-6.54159e-09	1.99021e-12	-2.67601	-6.54159e-09
10176675	chr19:10176675:T:C	7.32971e-98	-2.60136e-09	-1.01064	6.45832e-13	-2.60136e-09	-1.37915	7.74193e-12	-2.60136e-09	-1.3176
10177075	chr19:10177075:T:C	1.20474e-98	-2.81631	-6.54159e-09	1.84792e-13	-2.63046	-6.54159e-09	1.88209e-12	-2.73187	-6.54159e-09
10177729	chr19:10177729:G:A	1.89363e-98	-2.60136e-09	-2.36407	2.30794e-13	-2.60136e-09	-2.40817	2.68558e-12	-2.60136e-09	-2.37635
10177937	chr19:10177937:A:G	8.97053e-98	-2.60136e-09	-0.808627	3.80637e-13	-2.60136e-09	-1.90785	5.68611e-12	-2.60136e-09	-1.62623
10178627	chr19:10178627:G:A	6.68871e-98	-2.60136e-09	-1.10215	5.93654e-13	-2.60136e-09	-1.4634	7.11144e-12	-2.60136e-09	-1.40255
10178954	chr19:10178954:G:A	3.01557e-98	-2.60136e-09	-1.89878	4.38296e-13	-2.60136e-09	-1.7668	4.17672e-12	-2.60136e-09	-1.93472
10179066	chr19:10179066:T:C	1.90117e-98	-2.60136e-09	-2.3601	2.592e-13	-2.60136e-09	-2.29209	2.83064e-12	-2.60136e-09	-2.32375
10180505	chr19:10180505:T:C	2.37421e-98	-2.13791	-6.54159e-09	1.49484e-13	-2.8425	-6.54159e-09	1.86661e-12	-2.74013	-6.54159e-09
10182348	chr19:10182348:C:G	1.84313e-99	-2.2626	-2.4311	1.43126e-14	-2.77514	-2.41341	1.89785e-13	-2.55631	-2.46981
10182647	chr19:10182647:T:C	1.85069e-98	-2.60136e-09	-2.38701	2.22801e-13	-2.60136e-09	-2.44342	2.59215e-12	-2.60136e-09	-2.41176
10182951	chr19:10182951:T:C	1.83262e-99	-2.26187	-2.43755	1.49779e-14	-2.72159	-2.42153	2.25051e-13	-2.51385	-2.34183
10183599	chr19:10183599:G:T	2.17818e-99	-2.10838	-2.41829	1.67495e-14	-2.64054	-2.39078	2.6526e-13	-2.39228	-2.29901
10184178	chr19:10184178:T:C	1.18808e-98	-2.83023	-6.54159e-09	1.67829e-13	-2.72675	-6.54159e-09	1.94803e-12	-2.69743	-6.54159e-09
10184448	chr19:10184448:G:A	1.40945e-99	-2.69258	-2.26938	2.00118e-14	-2.38388	-2.46949	1.85105e-13	-2.62356	-2.42752
10184757	chr19:10184757:C:T	1.20442e-98	-2.81657	-6.54159e-09	1.50476e-13	-2.83589	-6.54159e-09	1.72341e-12	-2.81994	-6.54159e-09
10184796	chr19:10184796:T:G	1.95487e-98	-2.60136e-09	-2.33225	2.81495e-13	-2.60136e-09	-2.20958	2.99359e-12	-2.60136e-09	-2.26778
10185020	chr19:10185020:T:A	2.2522e-99	-2.02392	-2.46933	5.13722e-14	-1.43957	-2.47102	3.48687e-13	-1.96129	-2.45654
10185552	chr19:10185552:C:T	3.11945e-98	-2.60136e-09	-1.86492	4.53563e-13	-2.60136e-09	-1.73256	4.31012e-12	-2.60136e-09	-1.90329
10185959	chr19:10185959:A:G	6.87958e-98	-2.60136e-09	-1.07401	3.35235e-13	-2.60136e-09	-2.03486	4.86352e-12	-2.60136e-09	-1.78249
10187863	chr19:10187863:C:T	3.19966e-98	-2.60136e-09	-1.83953	2.50659e-13	-2.60136e-09	-2.3256	3.04852e-12	-2.60136e-09	-2.24959
10188663	chr19:10188663:A:G	2.60726e-98	-2.60136e-09	-2.04427	3.53308e-13	-2.60136e-09	-1.98235	4.18279e-12	-2.60136e-09	-1.93327
10188664	chr19:10188664:T:C	2.61571e-98	-2.60136e-09	-2.04104	2.68921e-13	-2.60136e-09	-2.25528	3.21566e-12	-2.60136e-09	-2.19622
10188893	chr19:10188893:G:A	1.69919e-98	-2.60136e-09	-2.47242	2.40676e-13	-2.60136e-09	-2.36624	2.6386e-12	-2.60136e-09	-2.394
10189401	chr19:10189401:G:A	3.05532e-98	-2.60136e-09	-1.88569	4.75614e-13	-2.60136e-09	-1.68509	4.51512e-12	-2.60136e-09	-1.85682
10189741	chr19:10189741:A:G	2.82132e-99	-1.79429	-2.47366	1.84931e-14	-2.46553	-2.46676	2.83514e-13	-2.18173	-2.44302
10190321	chr19:10190321:C:G	2.35281e-98	-2.60136e-09	-2.14696	2.99365e-13	-2.60136e-09	-2.14803	3.13549e-12	-2.60136e-09	-2.22147
10190626	chr19:10190626:G:A	2.03676e-99	-2.20647	-2.38733	1.66392e-14	-2.69227	-2.34566	2.6104e-13	-2.4691	-2.23824
10191104	chr19:10191104:G:A	1.23193e-99	-2.73091	-2.36567	1.71993e-14	-2.53131	-2.47352	1.66301e-13	-2.69782	-2.46038
10191126	chr19:10191126:G:A	1.9185e-99	-2.183	-2.47061	1.39943e-14	-2.74372	-2.46732	2.02153e-13	-2.49716	-2.46583
10191596	chr19:10191596:T:C	1.89278e-98	-2.60136e-09	-2.36452	2.57682e-13	-2.60136e-09	-2.29797	2.81608e-12	-2.60136e-09	-2.32891
10191917	chr19:10191917:G:A	1.92406e-98	-2.60136e-09	-2.34813	2.75421e-13	-2.60136e-09	-2.23139	2.93673e-12	-2.60136e-09	-2.28696
10192773	chr19:10192773:T:G	2.66533e-99	-1.85198	-2.47285	1.7865e-14	-2.49829	-2.46856	2.70284e-13	-2.22561	-2.44692
10192886	chr19:10192886:A:G	1.98835e-98	-2.60136e-09	-2.31527	2.40102e-13	-2.60136e-09	-2.36863	2.78904e-12	-2.60136e-09	-2.33855
10193009	chr19:10193009:C:T	2.0078e-99	-2.21461	-2.39351	1.64353e-14	-2.69298	-2.35728	2.56795e-13	-2.47054	-2.25319
10193158	chr19:10193158:A:G	2.11303e-97	-2.60136e-09	0.0481375	5.9173e-13	-2.60136e-09	-1.46664	5.73963e-12	-2.60136e-09	-1.61686
10193524	chr19:10193524:A:T	2.08614e-99	-2.10898	-2.46086	1.49816e-14	-2.69409	-2.44878	2.30476e-13	-2.44054	-2.39132
10194486	chr19:10194486:A:G	2.33124e-99	-2.07233	-2.38643	1.68028e-14	-2.67216	-2.35599	2.75124e-13	-2.4057	-2.24909
10194606	chr19:10194606:G:A	1.52776e-98	-2.57877	-6.54159e-09	4.25813e-13	-1.79569	-6.54159e-09	2.98129e-12	-2.2719	-6.54159e-09
10195137	chr19:10195137:C:T	2.20022e-98	-2.60136e-09	-2.21401	2.4476e-13	-2.60136e-09	-2.34941	2.89025e-12	-2.60136e-09	-2.30291
10195878	chr19:10195878:G:A	3.48096e-98	-1.75527	-6.54159e-09	1.57972e-13	-2.78727	-6.54159e-09	1.85635e-12	-2.74564	-6.54159e-09
10196143	chr19:10196143:C:T	1.91602e-99	-2.40868	-2.24623	1.80501e-14	-2.51682	-2.43973	1.99609e-13	-2.52545	-2.4502
10197361	chr19:10197361:G:A	1.26303e-98	-2.76906	-6.54159e-09	2.06693e-13	-2.51846	-6.54159e-09	2.04013e-12	-2.65124	-6.54159e-09
10197583	chr19:10197583:C:T	1.80457e-98	-2.60136e-09	-2.41225	2.20051e-13	-2.60136e-09	-2.45583	2.54936e-12	-2.60136e-09	-2.42841
10197603	chr19:10197603:C:A	2.27064e-98	-2.60136e-09	-2.18251	2.736e-13	-2.60136e-09	-2.23802	3.31387e-12	-2.60136e-09	-2.16613
10197747	chr19:10197747:A:T	1.82421e-98	-2.60136e-09	-2.40143	2.25034e-13	-2.60136e-09	-2.43344	2.6016e-12	-2.60136e-09	-2.40812
10197854	chr19:10197854:G:A	1.89342e-98	-2.60136e-09	-2.36419	2.52059e-13	-2.60136e-09	-2.32003	2.71976e-12	-2.60136e-09	-2.36371
10198502	chr19:10198502:T:C	1.46249e-99	-2.66555	-2.25947	2.08065e-14	-2.34558	-2.46885	1.90332e-13	-2.59736	-2.42587
10198892	chr19:10198892:A:G	2.1999e-98	-2.60136e-09	-2.21416	2.44882e-13	-2.60136e-09	-2.34892	2.89198e-12	-2.60136e-09	-2.30231
10198981	chr19:10198981:A:G	2.08556e-99	-2.17951	-2.39061	1.68517e-14	-2.66857	-2.35667	2.6465e-13	-2.43753	-2.25607
10199650	chr19:10199650:A:G	1.90283e-98	-2.60136e-09	-2.35923	2.32206e-13	-2.60136e-09	-2.40207	2.70475e-12	-2.60136e-09	-2.36924
10199716	chr19:10199716:A:G	2.15771e-99	-2.18178	-2.35433	1.7557e-14	-2.67018	-2.31405	2.7969e-13	-2.44014	-2.19818
10200065	chr19:10200065:A:C	2.57684e-99	-2.23664	-2.12195	2.444e-14	-2.26108	-2.39239	2.57322e-13	-2.31099	-2.41069
10200178	chr19:10200178:T:C	2.48074e-99	-2.24716	-2.14944	2.37862e-14	-2.27675	-2.40384	2.5226e-13	-2.32067	-2.42087
10200248	chr19:10200248:C:A	3.3307e-98	-2.60136e-09	-1.79939	4.88365e-13	-2.60136e-09	-1.65863	4.60923e-12	-2.60136e-09	-1.83619
10200303	chr19:10200303:C:T	2.85524e-98	-2.60136e-09	-1.95342	2.84536e-13	-2.60136e-09	-2.19883	3.41758e-12	-2.60136e-09	-2.13532
10200419	chr19:10200419:G:A	6.41554e-98	-2.60136e-09	-1.14385	5.79342e-13	-2.60136e-09	-1.4878	6.93549e-12	-2.60136e-09	-1.4276
10200649	chr19:10200649:A:G	2.44218e-99	-2.25487	-2.15739	2.3636e-14	-2.2815	-2.40543	2.50316e-13	-2.33024	-2.41904
10200678	chr19:10200678:C:T	2.51203e-99	-2.19974	-2.18432	5.15471e-14	-1.4774	-2.4298	5.30292e-13	-1.9319	-2.06667
10201319	chr19:10201319:C:T	1.17297e-98	-2.84303	-6.54159e-09	1.56436e-13	-2.79704	-6.54159e-09	1.71211e-12	-2.82653	-6.54159e-09
10201842	chr19:10201842:C:T	1.94784e-98	-2.33585	-6.54159e-09	2.11725e-13	-2.4944	-6.54159e-09	3.4142e-12	-2.13631	-6.54159e-09
10201871	chr19:10201871:T:C	4.77547e-99	-2.11538	-1.62628	3.62219e-14	-2.14871	-2.11132	3.738e-13	-2.20499	-2.1433
10201882	chr19:10201882:G:A	2.58943e-99	-1.88786	-2.46586	1.74545e-14	-2.51706	-2.47304	2.60329e-13	-2.25142	-2.45864
10202111	chr19:10202111:T:C	1.00614e-99	-2.82465	-2.47438	1.53696e-14	-2.64435	-2.47295	1.74689e-13	-2.65107	-2.45792
10202443	chr19:10202443:A:G	1.69688e-98	-2.60136e-09	-2.47378	2.16038e-13	-2.60136e-09	-2.47424	2.43664e-12	-2.60136e-09	-2.47363
10202677	chr19:10202677:C:T	1.84503e-98	-2.60136e-09	-2.39008	2.49768e-13	-2.60136e-09	-2.32916	2.73329e-12	-2.60136e-09	-2.35874
10202863	chr19:10202863:G:A	1.78436e-98	-2.60136e-09	-2.42351	2.20936e-13	-2.60136e-09	-2.45182	2.44873e-12	-2.60136e-09	-2.46868
10202909	chr19:10202909:C:G	4.52963e-98	-2.60136e-09	-1.49193	7.11496e-13	-2.60136e-09	-1.28232	6.48538e-12	-2.60136e-09	-1.4947
10203602	chr19:10203602:A:C	1.90404e-99	-2.19748	-2.46371	2.68149e-14	-2.14742	-2.41332	2.69116e-13	-2.25289	-2.42397
10203640	chr19:10203640:A:G	1.69653e-98	-2.60136e-09	-2.47399	2.16063e-13	-2.60136e-09	-2.47412	2.43612e-12	-2.60136e-09	-2.47384
10203739	chr19:10203739:A:G	6.65906e-98	-2.60136e-09	-1.10659	5.90907e-13	-2.60136e-09	-1.46803	7.0797e-12	-2.60136e-09	-1.40702
10203772	chr19:10203772:G:A	3.34481e-98	-2.60136e-09	-1.79516	4.93402e-13	-2.60136e-09	-1.64837	4.64857e-12	-2.60136e-09	-1.82769
10204190	chr19:10204190:G:A	3.33012e-99	-1.64232	-2.45983	2.14263e-14	-2.3638	-2.42127	3.40853e-13	-2.05626	-2.3843
10204195	chr19:10204195:G:A	1.2883e-98	-2.74925	-6.54159e-09	2.14835e-13	-2.47982	-6.54159e-09	2.10382e-12	-2.6205	-6.54159e-09
10204199	chr19:10204199:G:A	3.37627e-98	-2.60136e-09	-1.7858	4.97987e-13	-2.60136e-09	-1.63912	4.68621e-12	-2.60136e-09	-1.81963
10204224	chr19:10204224:G:A	2.38638e-99	-2.27722	-2.15816	2.28086e-14	-2.31618	-2.40637	2.43235e-13	-2.35414	-2.42384
10204236	chr19:10204236:G:A	2.30413e-98	-2.60136e-09	-2.16787	2.53314e-13	-2.60136e-09	-2.31506	3.00728e-12	-2.60136e-09	-2.26322
10204517	chr19:10204517:C:T	1.69721e-98	-2.60136e-09	-2.47359	2.16022e-13	-2.60136e-09	-2.47431	2.43714e-12	-2.60136e-09	-2.47343
10204754	chr19:10204754:AG:A	4.92426e-98	-2.60136e-09	-1.4084	7.87327e-13	-2.60136e-09	-1.18105	7.10488e-12	-2.60136e-09	-1.40347
10205210	chr19:10205210:GAGAGAGAAAGAA:G	4.10263e-98	-2.60136e-09	-1.59094	6.26479e-13	-2.60136e-09	-1.40958	5.72739e-12	-2.60136e-09	-1.61899
10205404	chr19:10205404:A:G	2.76898e-98	-2.60136e-09	-1.98409	2.8604e-13	-2.60136e-09	-2.19356	3.43187e-12	-2.60136e-09	-2.13115
10205432	chr19:10205432:G:A	3.42347e-99	-1.68251	-2.39199	3.38846e-14	-1.88497	-2.44176	3.18848e-13	-2.06781	-2.43948
10205650	chr19:10205650:C:T	3.32811e-98	-2.60136e-09	-1.80017	4.95068e-13	-2.60136e-09	-1.645	4.67139e-12	-2.60136e-09	-1.82279
10205774	chr19:10205774:A:G	4.95135e-99	-2.02699	-1.6785	1.94445e-14	-2.64026	-2.24187	3.01201e-13	-2.50771	-2.05652
10205852	chr19:10205852:A:G	1.69792e-98	-2.60136e-09	-2.47317	2.2011e-13	-2.60136e-09	-2.45556	2.45336e-12	-2.60136e-09	-2.46679
10206013	chr19:10206013:G:T	3.60829e-98	-2.60136e-09	-1.71934	5.31692e-13	-2.60136e-09	-1.57363	4.97912e-12	-2.60136e-09	-1.759
10206091	chr19:10206091:T:C	1.63094e-97	-2.60136e-09	-0.210831	5.57635e-13	-2.60136e-09	-1.52599	9.78313e-12	-2.60136e-09	-1.08359
10206539	chr19:10206539:G:A	1.08979e-99	-2.83452	-2.38464	1.31925e-14	-2.80395	-2.4661	1.53264e-13	-2.76594	-2.4739
10206675	chr19:10206675:T:C	6.03581e-98	-2.60136e-09	-1.20486	5.55179e-13	-2.60136e-09	-1.5304	6.61915e-12	-2.60136e-09	-1.47428
10206780	chr19:10206780:C:T	1.29131e-98	-2.74691	-6.54159e-09	1.59384e-13	-2.77838	-6.54159e-09	1.93865e-12	-2.70226	-6.54159e-09
10207087	chr19:10207087:A:G	1.75762e-99	-2.5424	-2.1988	1.88576e-14	-2.53071	-2.38207	1.98632e-13	-2.5465	-2.43406
10207404	chr19:10207404:A:G	1.73728e-99	-2.56015	-2.19269	1.85808e-14	-2.54925	-2.37831	1.95592e-13	-2.5647	-2.43127
10207660	chr19:10207660:C:A	1.98119e-98	-2.31888	-6.54159e-09	2.33046e-13	-2.39846	-6.54159e-09	2.56226e-12	-2.42336	-6.54159e-09
10208002	chr19:10208002:C:T	3.99681e-99	-2.21361	-1.70605	2.6788e-14	-2.43216	-2.12958	3.75177e-13	-2.4755	-1.86911
10208484	chr19:10208484:T:C	1.69748e-98	-2.60136e-09	-2.47343	2.64998e-13	-2.60136e-09	-2.26997	2.8256e-12	-2.60136e-09	-2.32553
10208647	chr19:10208647:C:T	1.77357e-98	-2.60136e-09	-2.42958	3.00664e-13	-2.60136e-09	-2.1437	3.11493e-12	-2.60136e-09	-2.22804
10208696	chr19:10208696:T:TCTCA	1.70885e-99	-2.42517	-2.34417	2.72661e-14	-2.36358	-2.18047	2.62683e-13	-2.44172	-2.25934
10208832	chr19:10208832:G:T	1.59276e-97	-2.60136e-09	-0.234516	7.196e-13	-2.60136e-09	-1.271	1.26006e-11	-2.60136e-09	-0.830507
10209122	chr19:10209122:G:A	3.92205e-98	-2.60136e-09	-1.63596	5.94239e-13	-2.60136e-09	-1.46241	5.50337e-12	-2.60136e-09	-1.65889
10209560	chr19:10209560:T:A	3.40127e-98	-2.60136e-09	-1.77842	3.52505e-13	-2.60136e-09	-1.98463	4.41407e-12	-2.60136e-09	-1.87945
10209784	chr19:10209784:T:A	2.00743e-99	-2.30072	-2.30759	2.23038e-14	-2.29394	-2.451	2.40758e-13	-2.3383	-2.44991
10209879	chr19:10209879:G:C	2.21011e-98	-2.60136e-09	-2.20953	2.90807e-13	-2.60136e-09	-2.17703	3.69766e-12	-2.60136e-09	-2.05655
10210073	chr19:10210073:G:A	1.06034e-99	-2.77752	-2.46905	1.99026e-14	-2.41866	-2.44019	1.8249e-13	-2.66453	-2.40078
10210260	chr19:10210260:A:AAAAC	2.32949e-99	-2.214	-2.24551	2.53249e-14	-2.19174	-2.42617	2.69068e-13	-2.25755	-2.41949
10210305	chr19:10210305:A:G	1.23454e-99	-2.81685	-2.27761	2.03954e-14	-2.8104	-2.02398	1.97235e-13	-2.77512	-2.21249
10210413	chr19:10210413:T:C	6.35937e-99	-2.06291	-1.39232	6.55164e-14	-2.12545	-1.54194	6.39962e-13	-2.32967	-1.48093
10210432	chr19:10210432:A:AC	1.04333e-99	-2.80777	-2.45497	1.33753e-14	-2.78441	-2.47187	1.63125e-13	-2.72465	-2.45284
10210632	chr19:10210632:T:C	1.17522e-98	-2.84112	-6.54159e-09	1.64162e-13	-2.74884	-6.54159e-09	1.7867e-12	-2.78388	-6.54159e-09
10211919	chr19:10211919:C:T	1.35351e-99	-2.5287	-2.47375	1.37697e-14	-2.75905	-2.46817	1.42409e-13	-2.84046	-2.47285
10212852	chr19:10212852:A:G	3.23041e-99	-1.81922	-2.31333	3.74647e-14	-1.76278	-2.46352	3.99749e-13	-1.83537	-2.4458
10212956	chr19:10212956:T:G	1.55868e-99	-2.40033	-2.46099	1.3423e-14	-2.81059	-2.44213	1.60805e-13	-2.74406	-2.44775
10213248	chr19:10213248:A:G	3.90269e-99	-1.90192	-2.04157	1.7759e-14	-2.59357	-2.37923	2.49036e-13	-2.4493	-2.30511
10213560	chr19:10213560:G:A	3.98769e-99	-2.80391	-1.11804	8.2417e-14	-2.47735	-0.96055	6.549e-13	-2.69587	-1.09166
10213661	chr19:10213661:G:A	4.77775e-99	-2.76727	-0.973922	1.03618e-13	-2.37764	-0.831342	7.91485e-13	-2.62961	-0.96849
10213709	chr19:10213709:G:A	1.42439e-98	-2.64883	-6.54159e-09	1.87428e-13	-2.6163	-6.54159e-09	2.24414e-12	-2.55593	-6.54159e-09
10215339	chr19:10215339:A:G	3.01406e-99	-1.72867	-2.4732	4.28136e-14	-1.65896	-2.43388	4.21393e-13	-1.76442	-2.46402
10215507	chr19:10215507:C:T	6.91425e-99	-2.78848	-0.583091	3.9678e-14	-2.7382	-1.43069	5.38572e-13	-2.70409	-1.27899
10215508	chr19:10215508:G:A	5.9951e-99	-1.96577	-1.54844	1.89428e-14	-2.64197	-2.2663	3.09305e-13	-2.49842	-2.03925
10215579	chr19:10215579:G:T	4.43913e-98	-2.60136e-09	-1.51211	4.3845e-13	-2.60136e-09	-1.76645	5.32703e-12	-2.60136e-09	-1.69146
10215626	chr19:10215626:G:A	4.15162e-98	-2.60136e-09	-1.57907	5.36779e-13	-2.60136e-09	-1.56411	7.49868e-12	-2.60136e-09	-1.34952
10215644	chr19:10215644:A:G	5.18851e-98	-2.60136e-09	-1.35613	4.68647e-13	-2.60136e-09	-1.69984	4.59583e-12	-2.60136e-09	-1.8391
10215670	chr19:10215670:C:T	2.3665e-98	-2.60136e-09	-2.14116	2.31092e-13	-2.60136e-09	-2.40688	2.76354e-12	-2.60136e-09	-2.34774
10216315	chr19:10216315:T:A	1.70193e-98	-2.60136e-09	-2.47081	2.36302e-13	-2.60136e-09	-2.38458	2.54177e-12	-2.60136e-09	-2.43139
10216461	chr19:10216461:G:A	2.36523e-98	-2.60136e-09	-2.1417	2.77024e-13	-2.60136e-09	-2.22559	2.89593e-12	-2.60136e-09	-2.30095
10216702	chr19:10216702:G:A	2.02702e-98	-2.60136e-09	-2.296	2.66198e-13	-2.60136e-09	-2.26545	3.31741e-12	-2.60136e-09	-2.16507
10217136	chr19:10217136:A:G	2.49263e-99	-1.9201	-2.47172	3.76787e-14	-1.83943	-2.38117	3.6258e-13	-1.94558	-2.43319
10217217	chr19:10217217:T:C	4.93136e-99	-2.83939	-0.870153	1.13414e-13	-2.63566	-0.482986	1.06795e-12	-2.78055	-0.51796
10217292	chr19:10217292:A:G	2.32389e-99	-1.98892	-2.47299	3.47637e-14	-1.91246	-2.38866	3.36107e-13	-2.01611	-2.43847
10217308	chr19:10217308:G:A	3.56501e-98	-2.60136e-09	-1.73141	3.47303e-13	-2.60136e-09	-1.9995	4.00814e-12	-2.60136e-09	-1.97592
10217368	chr19:10217368:A:G	1.22563e-98	-2.79912	-6.54159e-09	1.49773e-13	-2.84057	-6.54159e-09	1.69756e-12	-2.83506	-6.54159e-09
10217790	chr19:10217790:C:T	1.30501e-99	-2.77492	-2.26403	1.58283e-14	-2.75443	-2.33346	1.75686e-13	-2.68206	-2.42124
10218359	chr19:10218359:C:T	1.37342e-98	-2.68527	-6.54159e-09	2.42458e-13	-2.35887	-6.54159e-09	2.31596e-12	-2.52443	-6.54159e-09
10219003	chr19:10219003:C:A	3.72039e-98	-2.60136e-09	-1.68874	3.98018e-13	-2.60136e-09	-1.8632	4.65735e-12	-2.60136e-09	-1.8258
10219158	chr19:10219158:G:C	2.08885e-98	-2.60136e-09	-2.26596	4.05851e-13	-2.60136e-09	-1.84371	4.09242e-12	-2.60136e-09	-1.95512
10219268	chr19:10219268:G:A	1.2969e-97	-2.60136e-09	-0.440007	3.77491e-13	-2.60136e-09	-1.91615	3.91264e-12	-2.60136e-09	-2.00004
10219336	chr19:10219336:G:A	1.41952e-99	-2.54972	-2.40512	2.21992e-14	-2.29184	-2.45779	2.47335e-13	-2.35192	-2.40935
10219618	chr19:10219618:C:T	1.73322e-98	-2.60136e-09	-2.45259	2.22565e-13	-2.60136e-09	-2.44447	2.62057e-12	-2.60136e-09	-2.40086
10220335	chr19:10220335:T:C	1.40854e-98	-2.83921	0.179188	2.30127e-13	-1.67222	-0.738841	1.15065e-12	-2.47425	-0.74967
10220862	chr19:10220862:T:C	1.42653e-98	-2.64733	-6.54159e-09	3.13131e-13	-2.10307	-6.54159e-09	2.44001e-12	-2.47225	-6.54159e-09
10221780	chr19:10221780:G:A	1.71006e-98	-2.60136e-09	-2.46605	2.17693e-13	-2.60136e-09	-2.46661	2.48435e-12	-2.60136e-09	-2.45424
10221871	chr19:10221871:T:A	1.65834e-99	-2.32511	-2.47423	1.42881e-14	-2.77975	-2.41051	1.42024e-13	-2.84169	-2.47432
10222312	chr19:10222312:C:T	2.00183e-98	-2.84272	0.53421	4.20165e-13	-0.875098	-0.933947	3.49683e-12	-1.76097	-0.351421
10222528	chr19:10222528:A:G	1.83625e-98	-2.60136e-09	-2.39485	2.58293e-13	-2.60136e-09	-2.2956	3.44233e-12	-2.60136e-09	-2.1281
10223098	chr19:10223098:T:C	1.69949e-98	-2.60136e-09	-2.47225	2.18332e-13	-2.60136e-09	-2.46368	2.45709e-12	-2.60136e-09	-2.46527
10223706	chr19:10223706:G:A	2.01909e-98	-2.60136e-09	-2.29993	2.47426e-13	-2.60136e-09	-2.33858	2.66736e-12	-2.60136e-09	-2.38316
10223856	chr19:10223856:G:A	1.80751e-98	-2.60136e-09	-2.41062	2.82415e-13	-2.60136e-09	-2.20632	2.85036e-12	-2.60136e-09	-2.31681
10224264	chr19:10224264:G:A	2.04051e-98	-2.60136e-09	-2.28937	2.65983e-13	-2.60136e-09	-2.26626	3.3172e-12	-2.60136e-09	-2.16513
10224876	chr19:10224876:G:T	3.66716e-97	0.599429	-6.54159e-09	5.03101e-12	0.673682	-6.54159e-09	3.26983e-11	0.123072	-6.54159e-09
10225247	chr19:10225247:A:G	1.36018e-99	-2.65971	-2.33783	2.37963e-14	-2.31153	-2.36863	3.37746e-13	-2.24793	-2.20178
10225439	chr19:10225439:A:C	3.13815e-99	-2.50721	-1.65431	3.55646e-13	0.0153328	-1.99109	8.80262e-13	-1.3867	-2.10508
10225719	chr19:10225719:T:A	2.28062e-98	-2.60136e-09	-2.17813	2.637e-13	-2.60136e-09	-2.27488	2.79905e-12	-2.60136e-09	-2.33497
10225929	chr19:10225929:T:C	4.96708e-98	-2.60136e-09	-1.39974	4.61557e-13	-2.60136e-09	-1.71509	6.41047e-12	-2.60136e-09	-1.50632
10225986	chr19:10225986:A:ACC	4.00258e-97	-2.60136e-09	0.686952	1.33585e-12	-2.60136e-09	-0.652373	1.17912e-11	-2.60136e-09	-0.896896
10226052	chr19:10226052:C:T	1.89301e-98	-2.60136e-09	-2.3644	2.32537e-13	-2.60136e-09	-2.40064	2.44177e-12	-2.60136e-09	-2.47153
10226275	chr19:10226275:C:T	1.73901e-98	-2.60136e-09	-2.44926	2.28671e-13	-2.60136e-09	-2.41741	2.47698e-12	-2.60136e-09	-2.45721
10226906	chr19:10226906:A:G	2.30262e-98	-2.60136e-09	-2.16852	2.63071e-13	-2.60136e-09	-2.27727	2.79247e-12	-2.60136e-09	-2.33733
10227230	chr19:10227230:A:AAG	1.6992e-98	-2.60136e-09	-2.47242	2.19571e-13	-2.60136e-09	-2.45802	2.43978e-12	-2.60136e-09	-2.47234
10227535	chr19:10227535:C:T	4.04406e-98	-2.60136e-09	-1.60532	5.49294e-13	-2.60136e-09	-1.54106	5.74243e-12	-2.60136e-09	-1.61637
10227675	chr19:10227675:C:T	1.187e-98	-2.83114	-6.54159e-09	2.18648e-13	-2.46223	-6.54159e-09	1.91373e-12	-2.7152	-6.54159e-09
10228000	chr19:10228000:T:G	1.60215e-99	-2.77229	-2.06153	9.4957e-14	-0.987599	-2.30867	3.58721e-13	-2.05578	-2.33368
10228270	chr19:10228270:G:C	4.1114e-97	-2.60136e-09	0.713775	1.3559e-12	-2.60136e-09	-0.637473	1.19217e-11	-2.60136e-09	-0.885893
10228271	chr19:10228271:C:T	4.03679e-97	-2.60136e-09	0.695464	1.34157e-12	-2.60136e-09	-0.6481	1.18065e-11	-2.60136e-09	-0.895603
10228423	chr19:10228423:T:G	5.15468e-98	-2.60136e-09	-1.36267	4.56906e-13	-2.60136e-09	-1.72522	5.90554e-12	-2.60136e-09	-1.58836
10228561	chr19:10228561:C:T	1.37314e-99	-2.57859	-2.40946	1.3645e-14	-2.83549	-2.40083	1.52327e-13	-2.78057	-2.46541
10228708	chr19:10228708:C:T	1.72242e-98	-2.60136e-09	-2.45884	2.16067e-13	-2.60136e-09	-2.4741	2.44346e-12	-2.60136e-09	-2.47084
10228743	chr19:10228743:CAGA:C	5.15468e-98	-2.60136e-09	-1.36267	4.56906e-13	-2.60136e-09	-1.72522	5.90554e-12	-2.60136e-09	-1.58836
10229098	chr19:10229098:T:TC	4.09215e-98	-2.60136e-09	-1.5935	6.19353e-13	-2.60136e-09	-1.42102	7.95391e-12	-2.60136e-09	-1.29059
10229292	chr19:10229292:A:AG	1.17894e-97	-2.60136e-09	-0.535368	2.7412e-12	-2.60136e-09	0.0664585	1.99104e-11	-2.60136e-09	-0.37301
10229570	chr19:10229570:G:A	1.47927e-99	-2.57566	-2.33794	1.4849e-14	-2.8352	-2.31656	1.58646e-13	-2.77761	-2.42772
10230236	chr19:10230236:A:G	1.99338e-99	-2.30142	-2.31391	1.66607e-14	-2.74875	-2.28789	1.92358e-13	-2.60153	-2.41112
10230461	chr19:10230461:G:A	7.92589e-98	-2.60136e-09	-0.932437	7.38878e-13	-2.60136e-09	-1.24456	9.76031e-12	-2.60136e-09	-1.08593
10230550	chr19:10230550:G:A	1.88121e-98	-2.60136e-09	-2.37066	2.42479e-13	-2.60136e-09	-2.35878	2.95009e-12	-2.60136e-09	-2.28242
10232364	chr19:10232364:G:A	2.31948e-96	2.44394	-6.54159e-09	1.26297e-11	1.59411	-6.54159e-09	1.49227e-10	1.64122	-6.54159e-09
10232882	chr19:10232882:G:A	2.19218e-98	-2.60136e-09	-2.21768	2.53201e-13	-2.60136e-09	-2.31551	2.70867e-12	-2.60136e-09	-2.36779
10233918	chr19:10233918:T:C	1.10469e-99	-2.76154	-2.44405	8.50643e-14	-0.942366	-2.46392	3.20732e-13	-2.02889	-2.47251
10233919	chr19:10233919:G:A	1.71396e-98	-2.60136e-09	-2.46377	2.30462e-13	-2.60136e-09	-2.40961	2.49978e-12	-2.60136e-09	-2.44805
10233923	chr19:10233923:C:G	4.53247e-99	-1.54014	-2.25375	2.39671e-13	-0.610747	-1.75968	1.05444e-12	-1.40816	-1.90308
10234179	chr19:10234179:G:C	1.71605e-98	-2.60136e-09	-2.46255	2.16113e-13	-2.60136e-09	-2.47389	2.45844e-12	-2.60136e-09	-2.46472
10234475	chr19:10234475:G:A	1.16798e-97	-2.60136e-09	-0.544708	1.67535e-12	-2.60136e-09	-0.425917	1.66802e-11	-2.60136e-09	-0.550031
10234821	chr19:10234821:G:A	7.6383e-98	-2.60136e-09	-0.969398	1.60103e-12	-2.60136e-09	-0.471291	1.23973e-11	-2.60136e-09	-0.846776
10235525	chr19:10235525:G:C	4.21343e-97	-2.60136e-09	0.738291	1.3768e-12	-2.60136e-09	-0.622175	1.20971e-11	-2.60136e-09	-0.871288
10235935	chr19:10235935:C:T	3.4794e-99	-2.79452	-1.26377	4.82515e-14	-1.67729	-2.29598	5.199e-13	-2.13397	-1.8844
10236356	chr19:10236356:C:T	2.51495e-99	-1.92702	-2.45588	1.29625e-14	-2.81325	-2.47438	1.71466e-13	-2.68876	-2.43886
10236408	chr19:10236408:T:C	4.42068e-99	-2.75227	-1.06659	4.75288e-13	-0.588849	-1.09692	1.13487e-12	-1.91015	-1.32759
10236572	chr19:10236572:G:A	3.67714e-98	-1.78515	0.0847153	3.20771e-13	-2.50089	0.421923	2.07826e-12	-2.69656	0.0638412
10237545	chr19:10237545:G:A	2.59275e-98	-2.60136e-09	-2.04985	3.05088e-13	-2.60136e-09	-2.12909	4.00676e-12	-2.60136e-09	-1.97627
10238184	chr19:10238184:C:T	2.19497e-97	-2.60136e-09	0.0861806	4.82868e-12	-2.60136e-09	0.632635	3.44276e-11	-2.60136e-09	0.174607
10238267	chr19:10238267:G:A	2.97866e-98	-2.60136e-09	-1.9111	4.05666e-13	-2.60136e-09	-1.84416	4.31299e-12	-2.60136e-09	-1.90262
10238402	chr19:10238402:C:T	2.25636e-97	-2.60136e-09	0.113768	1.15029e-12	-2.60136e-09	-0.801923	1.76765e-11	-2.60136e-09	-0.492012
10238442	chr19:10238442:G:A	2.21648e-98	-1.75176	-0.454896	2.0472e-13	-2.49108	-0.0369668	1.3152e-12	-2.69067	-0.399585
10238906	chr19:10238906:T:C	1.71119e-98	-2.60136e-09	-2.46539	2.2983e-13	-2.60136e-09	-2.41235	2.69113e-12	-2.60136e-09	-2.37429
10239014	chr19:10239014:T:C	1.85221e-99	-2.78356	-1.90522	1.31908e-13	-0.941742	-2.02585	4.8876e-13	-2.05921	-2.02093
10239291	chr19:10239291:T:A	3.03035e-98	-2.60136e-09	-1.89389	4.44399e-13	-2.60136e-09	-1.75297	4.40627e-12	-2.60136e-09	-1.88122
10239973	chr19:10239973:C:T	2.06556e-99	-2.14145	-2.43831	1.26906e-14	-2.83693	-2.4719	1.63409e-13	-2.75895	-2.4168
10240300	chr19:10240300:C:T	3.63991e-98	-2.60136e-09	-1.71061	7.14509e-13	-2.60136e-09	-1.2781	7.30831e-12	-2.60136e-09	-1.37524
10240805	chr19:10240805:C:A	2.52031e-99	-2.26927	-2.11151	2.40748e-14	-2.65598	-2.01255	2.32623e-13	-2.83704	-1.98555
10240847	chr19:10240847:A:G	8.51959e-98	-2.60136e-09	-0.860204	1.22755e-12	-2.60136e-09	-0.736916	1.22718e-11	-2.60136e-09	-0.856951
10240919	chr19:10240919:G:A	2.05992e-98	-2.2799	-6.54159e-09	5.10396e-13	-1.61451	-6.54159e-09	4.14373e-12	-1.94266	-6.54159e-09
10241062	chr19:10241062:G:A	3.75174e-98	-2.60136e-09	-1.68035	4.51359e-13	-2.60136e-09	-1.73743	4.25198e-12	-2.60136e-09	-1.91687
10241213	chr19:10241213:G:A	2.4881e-98	-2.60136e-09	-2.09105	4.08813e-13	-2.60136e-09	-1.83643	3.88796e-12	-2.60136e-09	-2.00637
10241476	chr19:10241476:C:T	6.49589e-98	-2.60136e-09	-1.1314	5.74178e-13	-2.60136e-09	-1.49675	7.7375e-12	-2.60136e-09	-1.31817
10241633	chr19:10241633:T:C	1.19194e-99	-2.66484	-2.46473	1.80096e-14	-2.84311	-2.11568	1.50322e-13	-2.83709	-2.42213
10241790	chr19:10241790:T:A	2.33587e-98	-2.60136e-09	-2.15419	2.27162e-13	-2.60136e-09	-2.42403	2.72695e-12	-2.60136e-09	-2.36107
10241832	chr19:10241832:T:C	2.45369e-98	-2.60136e-09	-2.10498	2.69633e-13	-2.60136e-09	-2.25263	2.79419e-12	-2.60136e-09	-2.33671
10242166	chr19:10242166:C:T	4.38646e-98	-2.60136e-09	-1.52405	8.9437e-13	-2.60136e-09	-1.05357	9.09749e-12	-2.60136e-09	-1.15625
10242326	chr19:10242326:G:A	2.23425e-99	-2.83541	-1.66585	1.95448e-14	-2.5964	-2.28059	3.2037e-13	-2.78112	-1.7214
10242559	chr19:10242559:C:T	1.50101e-98	-1.42887	-1.16757	1.51733e-13	-2.26628	-0.561293	9.69503e-13	-2.3817	-1.01352
10243209	chr19:10243209:T:C	1.24369e-98	-2.78449	-6.54159e-09	1.50216e-13	-2.83762	-6.54159e-09	1.69815e-12	-2.83471	-6.54159e-09
10243525	chr19:10243525:C:T	1.71804e-98	-2.60136e-09	-2.46139	2.16007e-13	-2.60136e-09	-2.47438	2.44778e-12	-2.60136e-09	-2.46907
10243550	chr19:10243550:T:C	3.46478e-97	-2.60136e-09	0.542662	7.98888e-12	-2.60136e-09	1.13611	5.4647e-11	-2.60136e-09	0.636643
10243556	chr19:10243556:G:A	3.14808e-98	-2.15286	0.297084	8.05929e-14	-2.77527	-0.68501	7.49831e-13	-2.79944	-0.852716
10243574	chr19:10243574:G:A	1.14972e-97	-2.60136e-09	-0.560465	7.79206e-13	-2.60136e-09	-1.19142	1.06378e-11	-2.60136e-09	-0.999834
10244151	chr19:10244151:G:A	1.79319e-98	-2.60136e-09	-2.41858	2.23813e-13	-2.60136e-09	-2.43888	2.47289e-12	-2.60136e-09	-2.45887
10245359	chr19:10245359:G:A	9.0893e-98	-2.60136e-09	-0.795475	7.95075e-13	-2.60136e-09	-1.17126	1.05197e-11	-2.60136e-09	-1.011
10245756	chr19:10245756:G:A	2.67648e-98	-0.376231	-1.64184	1.46842e-13	-1.72174	-1.13859	9.65395e-13	-1.85494	-1.54453
10246115	chr19:10246115:T:G	1.89476e-98	-2.60136e-09	-2.36348	2.33476e-13	-2.60136e-09	-2.39661	2.54966e-12	-2.60136e-09	-2.42829
10246143	chr19:10246143:T:C	9.92457e-100	-2.84311	-2.46962	2.04071e-14	-2.48274	-2.35107	1.60906e-13	-2.7224	-2.46878
10246144	chr19:10246144:G:A	9.89436e-100	-2.84206	-2.47372	2.02491e-14	-2.52359	-2.31799	1.56534e-13	-2.74516	-2.47357
10246324	chr19:10246324:C:T	2.33753e-98	-2.60136e-09	-2.15348	2.60256e-13	-2.60136e-09	-2.28803	2.76336e-12	-2.60136e-09	-2.3478
10246504	chr19:10246504:T:C	3.08432e-96	-2.59518	5.32411	3.1255e-11	-2.47256	4.9728	1.07302e-10	-2.83269	4.14408
10246887	chr19:10246887:C:G	3.62317e-98	-2.60136e-09	-1.71522	6.14467e-13	-2.60136e-09	-1.42894	5.59266e-12	-2.60136e-09	-1.6428
10246938	chr19:10246938:C:T	3.56204e-98	-2.60136e-09	-1.73224	6.0732e-13	-2.60136e-09	-1.44064	5.53407e-12	-2.60136e-09	-1.65333
10247271	chr19:10247271:C:A	1.70708e-98	-2.60136e-09	-2.46779	2.16306e-13	-2.60136e-09	-2.473	2.46591e-12	-2.60136e-09	-2.46169
10247591	chr19:10247591:GGGC:G	4.95553e-98	-2.60136e-09	-1.40207	8.70723e-13	-2.60136e-09	-1.08037	7.66971e-12	-2.60136e-09	-1.32697
10247596	chr19:10247596:T:A	5.01001e-98	-2.60136e-09	-1.39113	8.77812e-13	-2.60136e-09	-1.07226	7.72781e-12	-2.60136e-09	-1.31943
10247604	chr19:10247604:T:G	4.88047e-98	-2.60136e-09	-1.41733	8.56635e-13	-2.60136e-09	-1.09668	7.5585e-12	-2.60136e-09	-1.34158
10247608	chr19:10247608:C:T	5.03604e-98	-2.60136e-09	-1.38595	8.84757e-13	-2.60136e-09	-1.06438	7.7825e-12	-2.60136e-09	-1.31237
10247784	chr19:10247784:C:T	9.99893e-100	-2.84013	-2.46514	2.23137e-14	-2.38784	-2.35665	1.6971e-13	-2.67168	-2.46623
10247860	chr19:10247860:C:T	1.2776e-97	-0.455006	-6.54159e-09	1.09268e-12	-0.853307	-6.54159e-09	1.33185e-11	-0.775098	-6.54159e-09
10247935	chr19:10247935:G:T	9.90293e-100	-2.84203	-2.47288	2.16095e-14	-2.45783	-2.31873	1.60261e-13	-2.72187	-2.47334
10247963	chr19:10247963:C:T	1.29659e-97	-2.60136e-09	-0.440251	1.21408e-12	-2.60136e-09	-0.747951	1.25424e-11	-2.60136e-09	-0.835138
10248004	chr19:10248004:C:T	3.58373e-98	-2.60136e-09	-1.72617	3.36027e-13	-2.60136e-09	-2.0325	4.16836e-12	-2.60136e-09	-1.93673
10248066	chr19:10248066:G:A	1.19005e-98	-2.82858	-6.54159e-09	1.51091e-13	-2.83181	-6.54159e-09	1.68397e-12	-2.8431	-6.54159e-09
10248154	chr19:10248154:C:T	1.37907e-99	-2.557	-2.42675	2.90486e-14	-2.24517	-2.23555	2.25061e-13	-2.51294	-2.3427
10248283	chr19:10248283:G:A	1.89476e-98	-2.60136e-09	-2.36348	2.33476e-13	-2.60136e-09	-2.39661	2.54966e-12	-2.60136e-09	-2.42829
10248343	chr19:10248343:G:T	1.82742e-98	-2.60136e-09	-2.39966	2.2573e-13	-2.60136e-09	-2.43035	2.48639e-12	-2.60136e-09	-2.45342
10248728	chr19:10248728:T:C	2.9281e-98	-2.60136e-09	-1.92822	2.95747e-13	-2.60136e-09	-2.16019	3.49591e-12	-2.60136e-09	-2.11266
10249158	chr19:10249158:C:T	1.83586e-98	-2.60136e-09	-2.39506	2.2056e-13	-2.60136e-09	-2.45352	2.44561e-12	-2.60136e-09	-2.46996
10249181	chr19:10249181:A:G	1.74202e-98	-2.60136e-09	-2.44753	2.16496e-13	-2.60136e-09	-2.47212	2.4375e-12	-2.60136e-09	-2.47328
10249355	chr19:10249355:C:T	6.56282e-98	-2.60136e-09	-1.12115	4.83793e-13	-2.60136e-09	-1.66804	6.80385e-12	-2.60136e-09	-1.44676
10249480	chr19:10249480:C:T	1.60676e-98	-2.52835	-6.54159e-09	5.4712e-13	-1.54503	-6.54159e-09	4.33494e-12	-1.89754	-6.54159e-09
10250072	chr19:10250072:T:A	1.33808e-97	-2.60136e-09	-0.408749	3.42311e-12	-2.60136e-09	0.288611	2.67638e-11	-2.60136e-09	-0.0772002
10250100	chr19:10250100:A:G	2.31017e-98	-2.60136e-09	-2.16525	3.81228e-13	-2.60136e-09	-1.9063	3.65723e-12	-2.60136e-09	-2.06755
10250534	chr19:10250534:C:A	1.81066e-98	-2.60136e-09	-2.40888	2.21465e-13	-2.60136e-09	-2.44943	2.53668e-12	-2.60136e-09	-2.4334
10250745	chr19:10250745:A:G	3.17116e-98	-2.60136e-09	-1.84847	4.25348e-13	-2.60136e-09	-1.79679	4.0279e-12	-2.60136e-09	-1.97101
10250798	chr19:10250798:A:G	1.82452e-98	-2.60136e-09	-2.40126	2.18501e-13	-2.60136e-09	-2.4629	2.43749e-12	-2.60136e-09	-2.47328
10251254	chr19:10251254:CCTAAT:C	1.39245e-98	-2.29575	-0.375752	7.94911e-14	-2.84306	-0.63099	8.60687e-13	-2.80277	-0.711501
10251534	chr19:10251534:G:A	1.91096e-98	-2.60136e-09	-2.35497	2.22061e-13	-2.60136e-09	-2.44674	2.53137e-12	-2.60136e-09	-2.43549
10251749	chr19:10251749:T:C	1.64605e-98	-0.646741	-1.85745	9.314e-14	-1.91959	-1.396	6.14232e-13	-2.05819	-1.79345
10251980	chr19:10251980:C:T	1.8159e-98	-2.60136e-09	-2.40599	2.18373e-13	-2.60136e-09	-2.46349	2.43661e-12	-2.60136e-09	-2.47364
10252575	chr19:10252575:A:C	5.62867e-98	-1.2747	-6.54159e-09	3.08044e-13	-2.11945	-6.54159e-09	4.26262e-12	-1.91437	-6.54159e-09
10252779	chr19:10252779:C:CT	9.443e-99	-1.3806	-1.67928	5.79548e-14	-2.35648	-1.43355	4.04428e-13	-2.42496	-1.84457
10253423	chr19:10253423:G:A	3.58585e-98	-2.60136e-09	-1.72558	5.13416e-13	-2.60136e-09	-1.60861	5.29374e-12	-2.60136e-09	-1.69773
10253561	chr19:10253561:T:C	3.56474e-99	-2.27962	-1.75445	2.80352e-14	-2.62064	-1.89559	2.7107e-13	-2.83683	-1.8328
10253620	chr19:10253620:G:A	1.18705e-98	-2.8311	-6.54159e-09	1.5226e-13	-2.8241	-6.54159e-09	2.48606e-12	-2.45355	-6.54159e-09
10253775	chr19:10253775:G:A	1.94987e-98	-2.60136e-09	-2.33481	2.39517e-13	-2.60136e-09	-2.37107	2.59928e-12	-2.60136e-09	-2.40902
10253776	chr19:10253776:A:T	1.95658e-98	-2.60136e-09	-2.33137	2.40339e-13	-2.60136e-09	-2.36764	2.60663e-12	-2.60136e-09	-2.40619
10253780	chr19:10253780:A:G	1.36015e-98	-2.69498	-6.54159e-09	3.05399e-13	-2.12807	-6.54159e-09	2.33051e-12	-2.51817	-6.54159e-09
10255216	chr19:10255216:C:T	1.37478e-98	-2.68428	-6.54159e-09	1.52284e-13	-2.82394	-6.54159e-09	1.72918e-12	-2.81661	-6.54159e-09
10255220	chr19:10255220:C:T	1.28931e-99	-2.79878	-2.25227	2.30921e-14	-2.38675	-2.32346	1.92741e-13	-2.66484	-2.34582
10255879	chr19:10255879:C:T	3.42851e-99	-2.73682	-1.33621	8.19132e-14	-2.17792	-1.26611	5.45629e-13	-2.53552	-1.43455
10255946	chr19:10255946:A:G	2.80718e-99	-2.56452	-1.70846	1.20866e-13	-1.58811	-1.4669	6.02386e-13	-2.22308	-1.64802
10255995	chr19:10255995:A:G	1.53666e-97	-0.270378	-6.54159e-09	7.96937e-13	-1.16892	-6.54159e-09	1.59015e-11	-0.597839	-6.54159e-09
10256159	chr19:10256159:G:A	1.70643e-98	-2.60136e-09	-2.46817	2.16608e-13	-2.60136e-09	-2.4716	2.47488e-12	-2.60136e-09	-2.45806
10256728	chr19:10256728:G:A	8.11662e-98	-2.60136e-09	-0.908659	6.45286e-13	-2.60136e-09	-1.38	8.34394e-12	-2.60136e-09	-1.24272
10257176	chr19:10257176:T:G	1.00365e-99	-2.8273	-2.47421	2.2981e-14	-2.41853	-2.29649	1.58069e-13	-2.73501	-2.47397
10257237	chr19:10257237:C:T	1.74575e-98	-2.60136e-09	-2.44539	2.16245e-13	-2.60136e-09	-2.47328	2.43925e-12	-2.60136e-09	-2.47256
10257374	chr19:10257374:A:G	2.62696e-98	-0.428817	-1.60793	4.85694e-14	-1.60366	-2.36304	8.72319e-13	-1.32824	-2.17261
10257668	chr19:10257668:C:T	3.45514e-98	-2.60136e-09	-1.76271	5.62255e-13	-2.60136e-09	-1.51774	5.14062e-12	-2.60136e-09	-1.72708
10257878	chr19:10257878:G:A	1.74857e-98	-2.60136e-09	-2.44378	2.16256e-13	-2.60136e-09	-2.47323	2.43901e-12	-2.60136e-09	-2.47266
10258410	chr19:10258410:C:T	2.23991e-99	-2.41296	-2.08576	1.44687e-13	-1.29692	-1.57821	6.08353e-13	-2.04335	-1.8179
10258909	chr19:10258909:T:G	3.1744e-98	-2.60136e-09	-1.84745	6.08684e-13	-2.60136e-09	-1.43839	6.22616e-12	-2.60136e-09	-1.53549
10259007	chr19:10259007:G:A	1.75289e-98	-2.60136e-09	-2.44131	2.16461e-13	-2.60136e-09	-2.47228	2.4367e-12	-2.60136e-09	-2.47361
10259419	chr19:10259419:G:A	2.63595e-98	-2.60136e-09	-2.03333	3.01504e-13	-2.60136e-09	-2.14091	3.71293e-12	-2.60136e-09	-2.05243
10259459	chr19:10259459:C:T	1.698e-98	-2.60136e-09	-2.47312	2.34796e-13	-2.60136e-09	-2.39098	2.51005e-12	-2.60136e-09	-2.44395
10259768	chr19:10259768:A:C	3.36517e-98	-2.60136e-09	-1.78909	3.76694e-13	-2.60136e-09	-1.91826	4.46649e-12	-2.60136e-09	-1.86765
10259814	chr19:10259814:T:A	1.29231e-99	-2.83838	-2.21035	4.46437e-14	-2.08245	-1.96853	3.90084e-13	-2.25822	-2.04743
10259866	chr19:10259866:C:T	4.95113e-99	-1.33772	-2.36782	8.83394e-14	-1.15988	-2.20863	5.73276e-13	-1.68415	-2.23649
10259963	chr19:10259963:G:A	1.33486e-98	-2.71374	-6.54159e-09	2.18917e-13	-2.461	-6.54159e-09	1.87731e-12	-2.73441	-6.54159e-09
10259978	chr19:10259978:A:G	5.76089e-99	-1.40842	-2.14565	5.94732e-14	-1.89701	-1.86716	4.5783e-13	-2.00685	-2.13866
10260286	chr19:10260286:C:G	1.98816e-98	-2.60136e-09	-2.31536	2.31864e-13	-2.60136e-09	-2.40354	2.73517e-12	-2.60136e-09	-2.35806
10260682	chr19:10260682:A:T	2.39643e-98	-2.60136e-09	-2.12859	3.93167e-13	-2.60136e-09	-1.87546	3.73886e-12	-2.60136e-09	-2.04547
10260780	chr19:10260780:A:C	1.98585e-98	-2.60136e-09	-2.31653	3.24425e-13	-2.60136e-09	-2.06764	3.39551e-12	-2.60136e-09	-2.1418
10260938	chr19:10260938:G:A	1.36506e-98	-2.69137	-6.54159e-09	1.57353e-13	-2.7912	-6.54159e-09	1.76719e-12	-2.79486	-6.54159e-09
10261845	chr19:10261845:G:A	2.98164e-98	-2.60136e-09	-1.9101	3.03828e-13	-2.60136e-09	-2.13323	3.48846e-12	-2.60136e-09	-2.11479
10262750	chr19:10262750:TGAA:T	1.79493e-98	-2.60136e-09	-2.41761	2.18274e-13	-2.60136e-09	-2.46394	2.43578e-12	-2.60136e-09	-2.47398
10262754	chr19:10262754:TG:T	1.7993e-98	-2.60136e-09	-2.41518	2.18959e-13	-2.60136e-09	-2.46081	2.43766e-12	-2.60136e-09	-2.47321
10263491	chr19:10263491:C:T	7.64991e-98	-2.60136e-09	-0.967878	1.84305e-12	-2.60136e-09	-0.330518	1.48544e-11	-2.60136e-09	-0.665952
10263658	chr19:10263658:G:C	3.83687e-98	-2.60136e-09	-1.65792	7.4705e-13	-2.60136e-09	-1.23356	7.59734e-12	-2.60136e-09	-1.33645
10263870	chr19:10263870:G:A	1.69832e-98	-2.60136e-09	-2.47293	2.34909e-13	-2.60136e-09	-2.3905	2.51029e-12	-2.60136e-09	-2.44385
10263959	chr19:10263959:C:T	1.42246e-99	-2.84249	-2.11028	2.07904e-14	-2.42511	-2.3901	2.18849e-13	-2.54856	-2.33506
10263965	chr19:10263965:A:C	1.25027e-98	-2.77922	-6.54159e-09	1.57962e-13	-2.78734	-6.54159e-09	2.83096e-12	-2.32364	-6.54159e-09
10263997	chr19:10263997:A:T	3.26413e-98	-2.60136e-09	-1.81958	3.21969e-13	-2.60136e-09	-2.07524	3.81869e-12	-2.60136e-09	-2.02434
10264490	chr19:10264490:T:C	2.33344e-98	-2.60136e-09	-2.15523	3.81229e-13	-2.60136e-09	-1.90629	3.65302e-12	-2.60136e-09	-2.0687
10264542	chr19:10264542:G:A	2.55994e-98	-2.60136e-09	-2.06259	2.38089e-13	-2.60136e-09	-2.37705	2.8898e-12	-2.60136e-09	-2.30306
10264544	chr19:10264544:C:T	1.35758e-97	-2.60136e-09	-0.394281	2.01114e-12	-2.60136e-09	-0.243237	1.90818e-11	-2.60136e-09	-0.415516
10264706	chr19:10264706:G:C	1.74594e-98	-2.60136e-09	-2.44528	2.16411e-13	-2.60136e-09	-2.47251	2.43763e-12	-2.60136e-09	-2.47323
10264738	chr19:10264738:G:T	1.75867e-98	-2.60136e-09	-2.43801	2.16723e-13	-2.60136e-09	-2.47107	2.43569e-12	-2.60136e-09	-2.47402
10264891	chr19:10264891:G:A	1.20227e-98	-2.81836	-6.54159e-09	1.52262e-13	-2.82409	-6.54159e-09	2.48522e-12	-2.45389	-6.54159e-09
10265313	chr19:10265313:C:T	1.1947e-98	-2.82468	-6.54159e-09	1.49575e-13	-2.84189	-6.54159e-09	2.33587e-12	-2.51587	-6.54159e-09
10265989	chr19:10265989:G:C	4.2839e-97	-2.60136e-09	0.754877	1.10768e-11	-2.60136e-09	1.46291	7.46252e-11	-2.60136e-09	0.948227
10266220	chr19:10266220:A:C	3.88385e-98	-2.60136e-09	-1.64575	6.21242e-13	-2.60136e-09	-1.41797	6.29855e-12	-2.60136e-09	-1.52393
10266333	chr19:10266333:T:G	2.60979e-98	-2.60136e-09	-2.0433	2.75683e-13	-2.60136e-09	-2.23044	3.1311e-12	-2.60136e-09	-2.22287
10266419	chr19:10266419:A:G	2.16716e-99	-2.05757	-2.47417	1.60656e-14	-2.60293	-2.47009	1.88279e-13	-2.56316	-2.47092
10266424	chr19:10266424:C:T	1.9013e-99	-2.18825	-2.47437	1.4948e-14	-2.67609	-2.46902	1.73791e-13	-2.64244	-2.47171
10266438	chr19:10266438:C:T	2.13098e-99	-2.07596	-2.47262	1.59664e-14	-2.61719	-2.46201	1.85063e-13	-2.57711	-2.4742
10266588	chr19:10266588:A:G	1.34565e-97	-2.60136e-09	-0.403112	1.99307e-12	-2.60136e-09	-0.25226	1.89125e-11	-2.60136e-09	-0.424427
10267253	chr19:10267253:C:T	4.8613e-99	-2.83626	-0.887589	4.36851e-14	-2.21693	-1.85576	5.90557e-13	-2.44987	-1.44107
10267621	chr19:10267621:G:A	1.29252e-98	-2.74598	-6.54159e-09	1.69248e-13	-2.71833	-6.54159e-09	1.7116e-12	-2.82682	-6.54159e-09
10268001	chr19:10268001:A:T	1.05053e-99	-2.83318	-2.42269	1.87526e-14	-2.4443	-2.47406	1.61213e-13	-2.7164	-2.47288
10268044	chr19:10268044:C:T	1.0437e-97	-2.60136e-09	-0.65722	2.19668e-12	-2.60136e-09	-0.154991	1.75502e-11	-2.60136e-09	-0.499185
10268459	chr19:10268459:C:T	4.14241e-98	-2.60136e-09	-1.5813	6.32252e-13	-2.60136e-09	-1.4004	5.6861e-12	-2.60136e-09	-1.62623
10268546	chr19:10268546:G:A	3.65493e-98	-1.70649	-6.54159e-09	2.69389e-13	-2.25354	-6.54159e-09	3.27013e-12	-2.17942	-6.54159e-09
10268734	chr19:10268734:G:A	1.18209e-98	-2.83529	-6.54159e-09	1.51996e-13	-2.82584	-6.54159e-09	1.95419e-12	-2.69427	-6.54159e-09
10269461	chr19:10269461:G:A	4.25336e-98	-2.60136e-09	-1.55486	9.66631e-13	-2.60136e-09	-0.975876	9.76219e-12	-2.60136e-09	-1.08573
10270827	chr19:10270827:T:C	1.97436e-98	-2.60136e-09	-2.32233	2.71436e-13	-2.60136e-09	-2.24597	3.21699e-12	-2.60136e-09	-2.19581
10271073	chr19:10271073:C:T	2.34447e-97	-2.60136e-09	0.152071	1.23614e-12	-2.60136e-09	-0.729941	1.58584e-11	-2.60136e-09	-0.600552
10271605	chr19:10271605:C:T	4.22983e-99	-1.50911	-2.35389	2.18471e-13	-0.0989288	-2.36411	2.01458e-12	-0.292898	-2.37094
10271756	chr19:10271756:T:C	1.82911e-98	-2.60136e-09	-2.39874	2.49053e-13	-2.60136e-09	-2.33203	2.92071e-12	-2.60136e-09	-2.29243
10271961	chr19:10271961:G:A	1.79802e-98	-2.41588	-6.54159e-09	4.24361e-13	-1.79911	-6.54159e-09	3.41933e-12	-2.13481	-6.54159e-09
10272297	chr19:10272297:G:A	4.24755e-98	-1.55623	-6.54159e-09	2.31165e-13	-2.40656	-6.54159e-09	2.41653e-12	-2.48192	-6.54159e-09
10272399	chr19:10272399:T:C	1.69747e-98	-2.60136e-09	-2.47344	2.16312e-13	-2.60136e-09	-2.47297	2.43503e-12	-2.60136e-09	-2.47429
10272678	chr19:10272678:C:T	8.61234e-98	-2.60136e-09	-0.849377	1.73076e-12	-2.60136e-09	-0.393379	1.41599e-11	-2.60136e-09	-0.71384
10272727	chr19:10272727:G:A	2.79894e-98	-1.97333	-6.54159e-09	5.43311e-13	-1.55201	-6.54159e-09	4.82352e-12	-1.79075	-6.54159e-09
10272957	chr19:10272957:C:T	1.88131e-98	-2.60136e-09	-2.3706	2.19361e-13	-2.60136e-09	-2.45898	2.43481e-12	-2.60136e-09	-2.47438
10272977	chr19:10272977:G:A	1.50055e-96	-2.60136e-09	2.00843	5.5199e-12	-2.60136e-09	0.766422	7.62691e-11	-2.60136e-09	0.970017
10273928	chr19:10273928:C:A	1.89864e-97	-0.414246	0.355399	1.15306e-12	-1.73843	0.938907	1.20068e-11	-0.93906	0.0602835
10273947	chr19:10273947:A:G	5.52126e-99	-2.38743	-1.20912	3.76413e-14	-2.62354	-1.59805	2.52599e-13	-2.84309	-1.89711
10273970	chr19:10273970:C:T	1.7018e-98	-2.60136e-09	-2.47089	2.17241e-13	-2.60136e-09	-2.46868	2.43656e-12	-2.60136e-09	-2.47366
10274741	chr19:10274741:C:T	3.0942e-98	-2.60136e-09	-1.87304	4.33971e-13	-2.60136e-09	-1.77672	3.59664e-12	-2.60136e-09	-2.08425
10274864	chr19:10274864:A:T	2.97139e-99	-2.34605	-1.87008	9.58856e-14	-1.52045	-1.76609	3.97683e-13	-2.20694	-2.07941
10276024	chr19:10276024:C:T	1.77436e-98	-2.60136e-09	-2.42914	2.17875e-13	-2.60136e-09	-2.46577	2.4794e-12	-2.60136e-09	-2.45623
10276105	chr19:10276105:G:T	1.00031e-97	-2.60136e-09	-0.699675	7.4892e-13	-2.60136e-09	-1.23106	9.69662e-12	-2.60136e-09	-1.09247
10276252	chr19:10276252:A:G	3.39435e-98	-2.60136e-09	-1.78046	4.9078e-13	-2.60136e-09	-1.6537	4.00865e-12	-2.60136e-09	-1.9758
10277090	chr19:10277090:A:C	1.83704e-98	-2.60136e-09	-2.39442	2.62916e-13	-2.60136e-09	-2.27786	2.55171e-12	-2.60136e-09	-2.42749
10277285	chr19:10277285:A:G	3.34424e-98	-2.60136e-09	-1.79533	4.56242e-13	-2.60136e-09	-1.72667	4.25636e-12	-2.60136e-09	-1.91584
10277648	chr19:10277648:C:T	8.51382e-99	-2.34435	-0.819114	6.01658e-14	-2.42178	-1.33081	3.60563e-13	-2.71571	-1.66863
10278029	chr19:10278029:T:C	1.08001e-97	-2.60136e-09	-0.62302	8.03249e-13	-2.60136e-09	-1.16103	1.04189e-11	-2.60136e-09	-1.02063
10278118	chr19:10278118:G:T	2.77214e-99	-2.04345	-2.24209	1.30035e-14	-2.84311	-2.44137	1.42104e-13	-2.8411	-2.47434
10278363	chr19:10278363:A:G	1.70884e-98	-2.60136e-09	-2.46676	2.4689e-13	-2.60136e-09	-2.34075	2.57717e-12	-2.60136e-09	-2.41756
10278726	chr19:10278726:G:C	9.1826e-98	-2.60136e-09	-0.785261	7.09051e-13	-2.60136e-09	-1.28577	9.11103e-12	-2.60136e-09	-1.15477
10278886	chr19:10278886:C:A	6.50628e-98	-2.60136e-09	-1.1298	8.92431e-13	-2.60136e-09	-1.05574	7.78712e-12	-2.60136e-09	-1.31178
10279261	chr19:10279261:A:G	8.76158e-99	-2.321	-0.813785	5.49188e-14	-2.52346	-1.32038	3.49517e-13	-2.75779	-1.65767
10279269	chr19:10279269:T:C	8.53688e-99	-2.4476	-0.713158	7.21614e-14	-2.34064	-1.23015	4.11258e-13	-2.66672	-1.58606
10279519	chr19:10279519:G:A	1.45389e-97	-2.60136e-09	-0.325746	4.20412e-13	-2.60136e-09	-1.80846	4.36881e-12	-2.60136e-09	-1.88976
10279982	chr19:10279982:C:G	2.1827e-99	-2.58916	-1.93543	2.87919e-14	-2.39344	-2.09616	2.05517e-13	-2.66968	-2.2768
10280033	chr19:10280033:T:A	2.50823e-98	-2.60136e-09	-2.083	2.89227e-13	-2.60136e-09	-2.18248	3.57307e-12	-2.60136e-09	-2.09083
10280335	chr19:10280335:T:A	3.28061e-98	-2.60136e-09	-1.81454	4.75663e-13	-2.60136e-09	-1.68498	4.77252e-12	-2.60136e-09	-1.80138
10280626	chr19:10280626:A:G	1.7513e-98	-2.60136e-09	-2.44221	2.34737e-13	-2.60136e-09	-2.39123	2.74479e-12	-2.60136e-09	-2.35455
10280769	chr19:10280769:A:G	2.26109e-98	-2.60136e-09	-2.18673	2.33906e-13	-2.60136e-09	-2.39477	2.71007e-12	-2.60136e-09	-2.36727
10280935	chr19:10280935:T:G	1.20787e-97	1.92055	-2.43168	2.31574e-14	-2.23538	-2.47199	1.06134e-12	-0.874464	-2.43025
10280990	chr19:10280990:T:C	1.12636e-99	-2.77971	-2.40646	2.02843e-14	-2.51153	-2.32831	1.90191e-13	-2.71114	-2.31284
10281031	chr19:10281031:G:A	2.1433e-98	-2.60136e-09	-2.24022	2.47451e-13	-2.60136e-09	-2.33848	2.69201e-12	-2.60136e-09	-2.37396
10281532	chr19:10281532:T:C	1.54853e-97	-2.60136e-09	-0.262683	7.44577e-13	-2.60136e-09	-1.23688	7.04964e-12	-2.60136e-09	-1.41127
10281547	chr19:10281547:A:C	2.83866e-98	-2.60136e-09	-1.95924	3.72401e-13	-2.60136e-09	-1.92972	3.50509e-12	-2.60136e-09	-2.11004
10281962	chr19:10281962:G:C	4.73985e-98	-0.502749	-0.943818	7.24761e-13	0.21915	-1.483	1.38851e-11	1.09937	-1.83281
10282114	chr19:10282114:C:G	1.93496e-99	-2.22299	-2.42209	2.11184e-14	-2.58405	-2.2155	2.83403e-13	-2.36079	-2.26435
10282375	chr19:10282375:G:A	1.71937e-98	-2.60136e-09	-2.46061	2.33618e-13	-2.60136e-09	-2.396	2.46989e-12	-2.60136e-09	-2.46008
10284116	chr19:10284116:G:A	3.97874e-99	-2.33039	-1.5938	2.31293e-13	-0.840252	-1.56575	1.33583e-12	-1.1039	-1.9708
10284241	chr19:10284241:C:T	3.14784e-98	-2.60136e-09	-1.85586	4.13047e-13	-2.60136e-09	-1.82613	3.83707e-12	-2.60136e-09	-2.01954
10284532	chr19:10284532:C:T	2.13311e-99	-2.43717	-2.1104	1.6691e-14	-2.57668	-2.45814	1.77354e-13	-2.62283	-2.47103
10284771	chr19:10284771:G:A	2.19309e-98	-2.60136e-09	-2.21726	3.05364e-13	-2.60136e-09	-2.12819	3.25363e-12	-2.60136e-09	-2.18448
10285050	chr19:10285050:G:A	2.11811e-98	-2.60136e-09	-2.25205	2.16394e-13	-2.60136e-09	-2.47259	2.50288e-12	-2.60136e-09	-2.44681
10285660	chr19:10285660:C:T	5.78151e-99	-1.16817	-2.38232	1.42823e-14	-2.71859	-2.47208	2.0336e-13	-2.555	-2.40203
10286455	chr19:10286455:G:A	4.17353e-99	-1.62713	-2.24927	1.67392e-14	-2.83299	-2.19895	1.71265e-13	-2.8404	-2.28839
10286457	chr19:10286457:C:T	4.93112e-99	-1.82162	-1.88797	3.60808e-13	-0.250582	-1.71077	2.82444e-12	-0.592407	-1.73353
10286727	chr19:10286727:C:T	1.2176e-97	0.0747656	-0.577868	2.65006e-12	-0.866712	0.899359	2.94524e-11	0.649532	-0.631009
10288699	chr19:10288699:T:G	3.90908e-99	-1.55697	-2.38488	1.31169e-14	-2.83999	-2.4358	1.58159e-13	-2.83357	-2.37484
10288875	chr19:10288875:C:G	2.07664e-99	-2.21391	-2.3605	1.402e-14	-2.76164	-2.44757	1.74745e-13	-2.67634	-2.43234
10289349	chr19:10289349:T:C	1.95451e-98	-2.60136e-09	-2.33243	2.32523e-13	-2.60136e-09	-2.4007	2.58581e-12	-2.60136e-09	-2.41421
10289628	chr19:10289628:G:A	4.69158e-95	7.86829	-2.41733	7.27373e-13	1.06546	-2.32571	7.95315e-11	3.40232	-2.39042
10289706	chr19:10289706:C:G	1.74696e-98	-2.60136e-09	-2.44469	2.17003e-13	-2.60136e-09	-2.46978	2.49312e-12	-2.60136e-09	-2.45071
10289752	chr19:10289752:C:T	3.59455e-98	-2.60136e-09	-1.72315	2.22394e-13	-2.60136e-09	-2.44524	2.46903e-12	-2.60136e-09	-2.46043
10290134	chr19:10290134:C:T	1.73687e-98	-0.788195	-1.66229	7.44113e-14	-2.2241	-1.31598	7.40875e-13	-1.99094	-1.67323
10290422	chr19:10290422:G:C	7.19914e-98	-0.12329	-0.905321	8.54124e-13	-1.04647	-0.0531505	1.54153e-11	0.434651	-1.06354
10290444	chr19:10290444:G:A	1.43902e-98	-1.94426	-0.694348	4.5026e-13	-0.656486	-1.08338	4.69057e-12	-0.841446	-0.97725
10290523	chr19:10290523:C:T	2.48009e-98	-2.60136e-09	-2.09428	2.56407e-13	-2.60136e-09	-2.30293	3.00244e-12	-2.60136e-09	-2.26483
10290998	chr19:10290998:C:G	1.17411e-98	-2.84207	-6.54159e-09	1.94305e-13	-2.58026	-6.54159e-09	1.78117e-12	-2.78698	-6.54159e-09
10291703	chr19:10291703:G:A	1.99308e-98	-2.60136e-09	-2.31289	2.35536e-13	-2.60136e-09	-2.38783	2.7098e-12	-2.60136e-09	-2.36738
10291706	chr19:10291706:G:A	1.99479e-98	-2.60136e-09	-2.31203	2.35668e-13	-2.60136e-09	-2.38727	2.71144e-12	-2.60136e-09	-2.36677
10292262	chr19:10292262:G:A	1.9815e-98	-1.69053	-0.628183	6.3553e-13	-2.07908	0.68385	4.15556e-12	-1.24807	-0.691731
10292692	chr19:10292692:G:A	1.93336e-98	-1.71513	-0.628183	6.24167e-13	-2.09713	0.68385	4.04694e-12	-1.27456	-0.691731
10292927	chr19:10292927:C:T	1.05863e-99	-2.78184	-2.46634	1.31398e-14	-2.83088	-2.44317	2.06768e-13	-2.48057	-2.45984
10293271	chr19:10293271:T:C	1.77668e-98	-1.85127	-0.576549	6.23328e-13	-2.17333	0.758705	3.71483e-12	-1.40095	-0.650966
10293843	chr19:10293843:G:A	1.32928e-99	-2.56429	-2.45623	1.47332e-14	-2.84311	-2.31648	2.05088e-13	-2.48393	-2.46464
10293912	chr19:10293912:T:C	5.24579e-98	-2.60136e-09	-1.34515	4.12657e-13	-2.60136e-09	-1.82708	5.23946e-12	-2.60136e-09	-1.70803
10293936	chr19:10293936:G:A	2.53222e-98	-2.07347	-6.54159e-09	7.18113e-13	-1.27307	-6.54159e-09	5.21163e-12	-1.71336	-6.54159e-09
10295058	chr19:10295058:G:A	1.2672e-98	-2.76576	-6.54159e-09	2.59561e-13	-2.2907	-6.54159e-09	2.22993e-12	-2.56228	-6.54159e-09
10295189	chr19:10295189:C:T	1.7513e-98	-0.725946	-1.71627	7.33158e-14	-2.18471	-1.37021	7.30517e-13	-1.95562	-1.72264
10295230	chr19:10295230:C:CT	1.60541e-98	-1.9015	-0.627693	5.87247e-13	-2.16307	0.688826	3.69788e-12	-1.35572	-0.700772
10295428	chr19:10295428:G:A	1.02455e-98	-0.505551	-2.47277	5.99321e-14	-1.29334	-2.46314	1.24234e-12	-0.686374	-2.46088
10295755	chr19:10295755:T:G	3.49182e-98	-0.461935	-1.29021	4.73067e-13	-1.1851	-0.505361	9.06013e-12	0.273201	-1.43357
10295959	chr19:10295959:T:A	3.95844e-98	-0.344034	-1.28269	5.27641e-13	-1.08868	-0.492597	1.04376e-11	0.406363	-1.4252
10295973	chr19:10295973:G:A	9.47842e-99	-0.589776	-2.46636	5.7498e-14	-1.35342	-2.44452	1.19275e-12	-0.747964	-2.44002
10296493	chr19:10296493:G:C	2.30552e-99	-2.10358	-2.36627	4.83525e-14	-1.59858	-2.3726	1.02168e-12	-0.964177	-2.37863
10296922	chr19:10296922:C:G	6.17837e-98	-2.60136e-09	-1.18152	5.53699e-13	-2.60136e-09	-1.53307	7.18674e-12	-2.60136e-09	-1.39201
10297173	chr19:10297173:G:A	1.71235e-98	-1.82531	-0.639391	6.37079e-13	-2.0774	0.684603	4.18792e-12	-1.22897	-0.703074
10297178	chr19:10297178:T:C	1.38324e-98	-1.96552	-0.712619	5.09579e-13	-2.21329	0.597178	3.18279e-12	-1.43702	-0.769473
10297751	chr19:10297751:C:T	1.60779e-98	-1.73776	-0.789955	5.71393e-13	-2.0086	0.506982	3.99844e-12	-1.14681	-0.83154
10298319	chr19:10298319:G:A	1.81348e-98	-1.7365	-0.670822	6.45576e-13	-2.01521	0.635661	4.44877e-12	-1.14493	-0.726689
10298647	chr19:10298647:A:G	8.76698e-98	-0.83158	-6.54159e-09	5.9299e-13	-1.46452	-6.54159e-09	2.49442e-11	-0.147609	-6.54159e-09
10298650	chr19:10298650:C:T	1.20934e-98	-2.8125	-6.54159e-09	2.28328e-13	-2.41891	-6.54159e-09	2.05405e-12	-2.64444	-6.54159e-09
10298815	chr19:10298815:TG:T	8.74143e-98	-0.834498	-6.54159e-09	5.07266e-13	-1.62066	-6.54159e-09	1.06569e-11	-0.998042	-6.54159e-09
10298861	chr19:10298861:G:A	1.64792e-98	-1.82974	-0.673314	5.89604e-13	-2.10506	0.63482	3.91755e-12	-1.27049	-0.728297
10299013	chr19:10299013:T:C	2.06215e-98	-2.60136e-09	-2.27882	2.93692e-13	-2.60136e-09	-2.16716	3.18097e-12	-2.60136e-09	-2.20707
10299117	chr19:10299117:C:T	8.4641e-99	-1.98046	-1.18887	2.8149e-13	-2.21537	0.00577352	2.04484e-12	-1.43638	-1.21255
10299700	chr19:10299700:G:A	2.01761e-98	-2.60136e-09	-2.30066	2.62991e-13	-2.60136e-09	-2.27757	2.65164e-12	-2.60136e-09	-2.38907
10299944	chr19:10299944:C:T	1.75214e-98	-2.60136e-09	-2.44174	2.17044e-13	-2.60136e-09	-2.46959	2.46435e-12	-2.60136e-09	-2.46232
10300201	chr19:10300201:C:G	1.77664e-98	-2.60136e-09	-2.42785	2.16884e-13	-2.60136e-09	-2.47033	2.44025e-12	-2.60136e-09	-2.47215
10300256	chr19:10300256:C:T	1.75811e-98	-2.60136e-09	-2.43833	2.47256e-13	-2.60136e-09	-2.33927	2.97724e-12	-2.60136e-09	-2.27326
10300333	chr19:10300333:G:A	3.8578e-98	-2.60136e-09	-1.65248	4.56437e-13	-2.60136e-09	-1.72624	4.76238e-12	-2.60136e-09	-1.8035
10300353	chr19:10300353:C:G	1.74918e-99	-2.32405	-2.42195	2.28365e-14	-2.31856	-2.40277	1.84976e-13	-2.59178	-2.46001
10300377	chr19:10300377:T:C	1.50902e-98	-2.59111	-6.54159e-09	1.8806e-13	-2.61293	-6.54159e-09	2.00319e-12	-2.66951	-6.54159e-09
10300501	chr19:10300501:C:T	1.59956e-98	-0.171877	-2.36096	4.55173e-14	-1.82783	-2.20377	5.5122e-13	-1.63966	-2.32021
10301301	chr19:10301301:T:C	1.77564e-98	-2.60136e-09	-2.42841	2.48472e-13	-2.60136e-09	-2.33436	2.67517e-12	-2.60136e-09	-2.38024
10301578	chr19:10301578:C:T	2.21485e-98	-2.60136e-09	-2.20739	2.27337e-13	-2.60136e-09	-2.42326	2.61629e-12	-2.60136e-09	-2.40249
10301801	chr19:10301801:T:G	2.1313e-98	-2.24584	-6.54159e-09	2.12231e-13	-2.49202	-6.54159e-09	2.92481e-12	-2.29102	-6.54159e-09
10301842	chr19:10301842:A:G	2.09991e-99	-2.31753	-2.24573	2.15945e-14	-2.46626	-2.31099	3.53712e-13	-2.10548	-2.29805
10303450	chr19:10303450:C:T	5.68268e-98	-1.26515	-6.54159e-09	6.00422e-13	-1.45206	-6.54159e-09	4.53516e-12	-1.85239	-6.54159e-09
10303774	chr19:10303774:G:A	2.00419e-98	-2.47413	0.1668	5.48469e-13	-2.04664	0.504075	4.27688e-12	-1.30263	-0.608398
10304216	chr19:10304216:C:T	2.00135e-98	-2.60136e-09	-2.30875	2.20283e-13	-2.60136e-09	-2.45478	2.59046e-12	-2.60136e-09	-2.41241
10304650	chr19:10304650:T:C	2.63816e-98	-2.60136e-09	-2.03249	2.44574e-13	-2.60136e-09	-2.35018	3.03741e-12	-2.60136e-09	-2.25325
10304972	chr19:10304972:G:A	3.59657e-99	-2.27518	-1.75	2.44314e-14	-2.31276	-2.34107	2.84016e-13	-2.43475	-2.18823
10304994	chr19:10304994:G:A	1.76107e-98	-2.60136e-09	-2.43665	2.16308e-13	-2.60136e-09	-2.47299	2.45759e-12	-2.60136e-09	-2.46507
10305105	chr19:10305105:T:C	1.10919e-99	-2.7809	-2.42062	2.08133e-14	-2.71776	-2.09634	1.87082e-13	-2.69901	-2.34145
10305136	chr19:10305136:T:C	1.72546e-97	-2.60136e-09	-0.154494	6.10651e-13	-2.60136e-09	-1.43517	6.15131e-12	-2.60136e-09	-1.54759
10305734	chr19:10305734:G:A	3.1224e-98	-2.60136e-09	-1.86397	2.91085e-13	-2.60136e-09	-2.17608	3.74736e-12	-2.60136e-09	-2.0432
10306166	chr19:10306166:G:A	1.33248e-97	-0.601284	0.188342	4.89061e-12	1.13925	-0.493869	1.32529e-11	-0.0157859	-0.764249
10306198	chr19:10306198:C:T	1.74416e-98	-2.60136e-09	-2.4463	2.51639e-13	-2.60136e-09	-2.3217	2.74227e-12	-2.60136e-09	-2.35547
10306946	chr19:10306946:C:T	1.69891e-98	-2.60136e-09	-2.47259	2.16857e-13	-2.60136e-09	-2.47046	2.46016e-12	-2.60136e-09	-2.46403
10307291	chr19:10307291:G:T	1.69743e-98	-2.60136e-09	-2.47346	2.24797e-13	-2.60136e-09	-2.43449	2.48108e-12	-2.60136e-09	-2.45556
10307519	chr19:10307519:T:G	3.4929e-98	-2.60136e-09	-1.75184	2.89841e-13	-2.60136e-09	-2.18036	3.78778e-12	-2.60136e-09	-2.03247
10307985	chr19:10307985:T:C	1.0938e-99	-2.7718	-2.4437	1.26023e-14	-2.84212	-2.4737	1.77003e-13	-2.62154	-2.4743
10308108	chr19:10308108:A:G	1.19889e-98	-0.760892	-2.06029	4.06531e-14	-2.22045	-1.92417	7.49883e-13	-1.42912	-2.22297
10308162	chr19:10308162:G:A	1.078e-99	-2.77629	-2.45376	1.26689e-14	-2.83677	-2.47378	1.46676e-13	-2.83176	-2.45202
10308454	chr19:10308454:C:T	2.28273e-98	-0.65654	-1.52066	4.42438e-14	-1.91642	-2.14356	3.90019e-13	-2.11926	-2.18655
10308792	chr19:10308792:C:T	2.49127e-99	-2.6972	-1.69517	1.60408e-14	-2.8424	-2.23216	1.68837e-13	-2.84293	-2.30015
10308935	chr19:10308935:G:A	1.219e-98	-2.80454	-6.54159e-09	1.6518e-13	-2.74266	-6.54159e-09	2.72173e-12	-2.36298	-6.54159e-09
10309751	chr19:10309751:C:T	2.08351e-98	-2.60136e-09	-2.26852	3.13759e-13	-2.60136e-09	-2.10107	3.06536e-12	-2.60136e-09	-2.24408
10309993	chr19:10309993:A:G	2.25995e-98	-2.60136e-09	-2.18723	2.40138e-13	-2.60136e-09	-2.36848	2.91185e-12	-2.60136e-09	-2.29546
10310005	chr19:10310005:C:T	1.87701e-98	-2.60136e-09	-2.37289	2.68568e-13	-2.60136e-09	-2.25659	3.02312e-12	-2.60136e-09	-2.25796
10310540	chr19:10310540:C:A	1.77077e-98	-2.60136e-09	-2.43116	2.19487e-13	-2.60136e-09	-2.4584	2.45186e-12	-2.60136e-09	-2.4674
10311161	chr19:10311161:C:G	3.27271e-98	-2.60136e-09	-1.81695	4.3301e-13	-2.60136e-09	-1.77893	4.53087e-12	-2.60136e-09	-1.85334
10311209	chr19:10311209:G:C	3.27271e-98	-2.60136e-09	-1.81695	4.3301e-13	-2.60136e-09	-1.77893	4.53087e-12	-2.60136e-09	-1.85334
10311241	chr19:10311241:G:A	1.10431e-99	-2.78865	-2.41728	1.46894e-14	-2.71038	-2.45218	1.68106e-13	-2.6788	-2.46861
10311265	chr19:10311265:G:A	1.93034e-98	-2.60136e-09	-2.34488	2.80205e-13	-2.60136e-09	-2.21417	3.16858e-12	-2.60136e-09	-2.21097
10311328	chr19:10311328:A:G	1.10409e-99	-2.84279	-2.36335	1.79577e-14	-2.50119	-2.46048	1.7907e-13	-2.61395	-2.47027
10311647	chr19:10311647:G:A	1.94427e-99	-2.84182	-1.79845	2.43286e-14	-2.45116	-2.20688	2.27827e-13	-2.53836	-2.30506
10311665	chr19:10311665:G:C	1.22852e-99	-2.70838	-2.39097	1.3966e-14	-2.83964	-2.37343	1.41896e-13	-2.8431	-2.47382
10312054	chr19:10312054:G:T	1.71655e-99	-2.50771	-2.25714	2.41953e-14	-2.54673	-2.11681	4.57054e-13	-1.80235	-2.34486
10312296	chr19:10312296:T:C	2.285e-99	-2.67019	-1.80861	1.12677e-12	0.714422	-1.53701	2.58794e-12	-0.643019	-1.77037
10312633	chr19:10312633:C:T	1.85248e-99	-2.40301	-2.28562	1.96984e-14	-2.46681	-2.40234	3.53526e-13	-2.01507	-2.38898
10313124	chr19:10313124:C:T	5.24568e-98	-2.60136e-09	-1.34517	5.47373e-13	-2.60136e-09	-1.54456	5.29885e-12	-2.60136e-09	-1.69676
10313139	chr19:10313139:G:A	6.86125e-98	1.23685	-2.31353	6.19527e-13	0.408818	-1.82956	2.64874e-11	2.12227	-2.20985
10313199	chr19:10313199:T:C	2.04968e-99	-2.78063	-1.80685	1.70705e-14	-2.64533	-2.36701	1.75294e-13	-2.75079	-2.35475
10313834	chr19:10313834:A:G	2.86643e-99	-2.82946	-1.42263	2.1969e-14	-2.59838	-2.16168	2.25375e-13	-2.69204	-2.16221
10313913	chr19:10313913:T:C	3.90441e-98	-2.60136e-09	-1.64046	4.76028e-13	-2.60136e-09	-1.68422	4.62105e-12	-2.60136e-09	-1.83363
10314235	chr19:10314235:C:T	1.4611e-99	-2.75018	-2.17579	1.35948e-14	-2.83625	-2.40376	1.46255e-13	-2.84302	-2.44364
10314339	chr19:10314339:T:C	4.88816e-99	-2.80932	-0.909025	2.87231e-14	-2.66397	-1.82802	2.98404e-13	-2.73876	-1.8348
10315348	chr19:10315348:T:G	4.70929e-99	-2.84209	-0.913531	3.13077e-14	-2.52326	-1.88257	3.17788e-13	-2.62228	-1.88834
10315848	chr19:10315848:G:A	2.05516e-98	-2.28222	-6.54159e-09	1.03983e-12	-0.902877	-6.54159e-09	6.64353e-12	-1.47061	-6.54159e-09
10315914	chr19:10315914:C:G	1.94036e-98	-2.60136e-09	-2.3397	2.8613e-13	-2.60136e-09	-2.19325	3.22722e-12	-2.60136e-09	-2.19263
10315952	chr19:10315952:T:C	2.19803e-98	-2.60136e-09	-2.21501	3.26605e-13	-2.60136e-09	-2.06094	3.22296e-12	-2.60136e-09	-2.19395
10316099	chr19:10316099:T:C	1.81249e-98	-2.60136e-09	-2.40787	2.59973e-13	-2.60136e-09	-2.28912	2.92778e-12	-2.60136e-09	-2.29001
10316570	chr19:10316570:G:T	1.29617e-99	-2.58045	-2.46529	1.66349e-14	-2.60191	-2.43629	3.59205e-13	-1.92104	-2.46708
10316628	chr19:10316628:G:C	1.73627e-98	-2.60136e-09	-2.45083	2.20577e-13	-2.60136e-09	-2.45344	2.4503e-12	-2.60136e-09	-2.46804
10318114	chr19:10318114:C:T	4.54269e-99	-2.79369	-0.997946	2.69567e-14	-2.6897	-1.86576	2.81284e-13	-2.75917	-1.87347
10318444	chr19:10318444:T:C	1.18316e-97	1.78779	-2.31959	7.07558e-13	0.689578	-1.97745	4.00127e-11	2.53705	-2.21211
10318508	chr19:10318508:G:A	1.86277e-98	-2.60136e-09	-2.38051	2.68375e-13	-2.60136e-09	-2.25731	3.02753e-12	-2.60136e-09	-2.2565
10318577	chr19:10318577:C:T	1.21019e-98	-2.81179	-6.54159e-09	1.81486e-13	-2.64851	-6.54159e-09	1.80364e-12	-2.77444	-6.54159e-09
10319155	chr19:10319155:G:T	1.7972e-98	-2.60136e-09	-2.41634	2.55164e-13	-2.60136e-09	-2.30779	2.87548e-12	-2.60136e-09	-2.30803
10320257	chr19:10320257:A:T	3.74039e-98	-2.60136e-09	-1.68338	3.09619e-13	-2.60136e-09	-2.11435	4.09982e-12	-2.60136e-09	-1.95331
10320281	chr19:10320281:C:T	1.92721e-98	-2.60136e-09	-2.3465	2.19694e-13	-2.60136e-09	-2.45746	2.52597e-12	-2.60136e-09	-2.43762
10320332	chr19:10320332:C:T	2.17795e-98	-2.22419	-6.54159e-09	1.14979e-12	-0.802355	-6.54159e-09	7.22834e-12	-1.38624	-6.54159e-09
10320576	chr19:10320576:G:A	5.54374e-98	-2.60136e-09	-1.2899	3.46062e-13	-2.60136e-09	-2.00307	4.45672e-12	-2.60136e-09	-1.86984
10320624	chr19:10320624:A:AG	4.4403e-99	-2.51293	-1.3015	2.06394e-14	-2.79167	-2.03082	2.34597e-13	-2.79039	-2.02375
10321376	chr19:10321376:C:G	1.41098e-99	-2.58765	-2.37322	1.6581e-14	-2.59187	-2.44957	3.47276e-13	-1.95068	-2.47121
10321649	chr19:10321649:G:T	3.88015e-98	-2.60136e-09	-1.6467	4.1684e-13	-2.60136e-09	-1.81699	5.01719e-12	-2.60136e-09	-1.75138
10321658	chr19:10321658:T:G	3.75662e-99	-2.61774	-1.3639	2.30846e-14	-2.8221	-1.88843	2.17414e-13	-2.82949	-2.06071
10321721	chr19:10321721:C:T	2.0919e-98	-2.2645	-6.54159e-09	1.08355e-12	-0.861695	-6.54159e-09	6.90568e-12	-1.43191	-6.54159e-09
10321986	chr19:10321986:T:C	1.88763e-99	-2.23666	-2.43318	2.09142e-14	-2.50287	-2.30639	2.03943e-13	-2.53364	-2.42053
10322246	chr19:10322246:A:G	1.45712e-99	-2.70384	-2.22485	1.46557e-14	-2.75604	-2.40883	1.48708e-13	-2.8322	-2.43783
10322248	chr19:10322248:A:G	3.49926e-99	-2.79514	-1.25747	2.17165e-14	-2.69103	-2.08059	2.26824e-13	-2.76137	-2.08646
10322377	chr19:10322377:G:A	1.17404e-98	-2.84212	-6.54159e-09	2.43757e-13	-2.35352	-6.54159e-09	2.19624e-12	-2.57751	-6.54159e-09
10322534	chr19:10322534:G:A	1.75311e-98	-2.60136e-09	-2.44118	2.18533e-13	-2.60136e-09	-2.46276	2.44637e-12	-2.60136e-09	-2.46965
10322681	chr19:10322681:C:T	1.75598e-98	-2.60136e-09	-2.43955	2.18735e-13	-2.60136e-09	-2.46183	2.44785e-12	-2.60136e-09	-2.46904
10322684	chr19:10322684:C:T	1.40941e-98	-2.6594	-6.54159e-09	4.00765e-13	-1.85632	-6.54159e-09	2.85639e-12	-2.31469	-6.54159e-09
10323027	chr19:10323027:C:T	1.69653e-98	-2.60136e-09	-2.47399	2.29329e-13	-2.60136e-09	-2.41454	2.53312e-12	-2.60136e-09	-2.4348
10323624	chr19:10323624:G:A	1.74749e-98	-2.60136e-09	-2.44439	2.42984e-13	-2.60136e-09	-2.3567	2.7376e-12	-2.60136e-09	-2.35717
10323638	chr19:10323638:G:A	1.7972e-98	-2.60136e-09	-2.41634	2.55164e-13	-2.60136e-09	-2.30779	2.87548e-12	-2.60136e-09	-2.30803
10323992	chr19:10323992:T:C	2.94698e-99	-2.7321	-1.49228	2.08884e-14	-2.82994	-1.98056	1.99919e-13	-2.84192	-2.13218
10324009	chr19:10324009:G:A	5.91449e-98	-2.60136e-09	-1.22517	7.80651e-13	-2.60136e-09	-1.18957	7.15175e-12	-2.60136e-09	-1.39689
10324210	chr19:10324210:G:A	1.16359e-99	-2.70836	-2.44529	1.35072e-14	-2.81654	-2.42993	1.43153e-13	-2.83968	-2.46841
10324252	chr19:10324252:T:C	1.85683e-98	-2.60136e-09	-2.3837	2.6967e-13	-2.60136e-09	-2.25249	3.03741e-12	-2.60136e-09	-2.25325
10324598	chr19:10324598:T:C	1.85195e-98	-2.60136e-09	-2.38633	2.68552e-13	-2.60136e-09	-2.25665	3.02484e-12	-2.60136e-09	-2.25739
10324627	chr19:10324627:C:T	1.93458e-98	-2.60136e-09	-2.34268	2.84469e-13	-2.60136e-09	-2.19907	3.20813e-12	-2.60136e-09	-2.19856
10324817	chr19:10324817:T:C	1.34769e-97	1.97486	-2.37646	7.23068e-13	0.799967	-2.06616	4.32754e-11	2.68278	-2.27944
10325015	chr19:10325015:A:G	6.55451e-98	-2.60136e-09	-1.12242	3.8536e-13	-2.60136e-09	-1.89552	5.02418e-12	-2.60136e-09	-1.74999
10325064	chr19:10325064:A:T	1.90108e-98	-2.60136e-09	-2.36015	2.77864e-13	-2.60136e-09	-2.22256	3.13235e-12	-2.60136e-09	-2.22247
10325346	chr19:10325346:TC:T	1.46109e-99	-2.47424	-2.45173	1.80691e-14	-2.48152	-2.47397	3.69909e-13	-1.91237	-2.44638
10325679	chr19:10325679:T:C	1.15978e-97	1.85321	-2.40497	5.47101e-13	0.699877	-2.24494	3.51362e-11	2.57775	-2.38277
10325858	chr19:10325858:C:T	1.85174e-98	-2.60136e-09	-2.38645	2.68498e-13	-2.60136e-09	-2.25685	3.02455e-12	-2.60136e-09	-2.25749
10325881	chr19:10325881:A:T	2.02463e-98	-2.29719	-6.54159e-09	1.01074e-12	-0.931252	-6.54159e-09	6.49492e-12	-1.49323	-6.54159e-09
10325886	chr19:10325886:C:T	1.30789e-99	-2.81728	-2.21946	1.85108e-14	-2.62724	-2.3041	3.08951e-13	-2.52301	-2.01582
10325893	chr19:10325893:AGAT:A	4.33418e-98	-2.60136e-09	-1.53604	4.14129e-13	-2.60136e-09	-1.82352	5.04506e-12	-2.60136e-09	-1.74584
10325897	chr19:10325897:G:C	4.31581e-98	-2.60136e-09	-1.54029	4.12929e-13	-2.60136e-09	-1.82642	5.02947e-12	-2.60136e-09	-1.74894
10326073	chr19:10326073:C:T	1.82365e-99	-2.24092	-2.4634	9.40555e-14	-0.842173	-2.46364	5.89313e-13	-1.4357	-2.45735
10326092	chr19:10326092:T:C	1.78321e-99	-2.26652	-2.46022	8.95527e-14	-0.888652	-2.46621	5.65887e-13	-1.47293	-2.46069
10326114	chr19:10326114:G:A	1.84818e-98	-2.60136e-09	-2.38837	2.67644e-13	-2.60136e-09	-2.26004	3.01479e-12	-2.60136e-09	-2.26072
10326227	chr19:10326227:A:C	1.77884e-99	-2.70806	-2.02114	2.95117e-13	-0.0352294	-2.12709	2.02194e-12	-0.672149	-1.98805
10326243	chr19:10326243:A:G	2.03901e-98	-2.29011	-6.54159e-09	1.02431e-12	-0.917914	-6.54159e-09	6.56389e-12	-1.48267	-6.54159e-09
10326422	chr19:10326422:G:A	1.98097e-98	-2.60136e-09	-2.31899	3.01406e-13	-2.60136e-09	-2.14123	3.38704e-12	-2.60136e-09	-2.1443
10326502	chr19:10326502:C:T	1.8952e-98	-2.60136e-09	-2.36325	2.77348e-13	-2.60136e-09	-2.22442	3.12645e-12	-2.60136e-09	-2.22435
10326818	chr19:10326818:G:A	3.67373e-98	0.00581082	-1.70717	1.11676e-12	1.04467	-1.87617	3.61248e-12	-0.0626692	-2.01719
10326828	chr19:10326828:G:A	1.72917e-98	-2.60136e-09	-2.45493	2.22014e-13	-2.60136e-09	-2.44695	2.45864e-12	-2.60136e-09	-2.46464
10326862	chr19:10326862:G:A	2.07202e-98	-2.27405	-6.54159e-09	1.07108e-12	-0.873272	-6.54159e-09	6.78164e-12	-1.45003	-6.54159e-09
10326990	chr19:10326990:G:A	2.05402e-98	-2.28277	-6.54159e-09	1.03869e-12	-0.903981	-6.54159e-09	6.64336e-12	-1.47063	-6.54159e-09
10327060	chr19:10327060:TCACC:T	2.34753e-99	-2.82874	-1.62306	5.41033e-13	-0.394943	-1.16127	2.02016e-12	-1.20958	-1.4515
10327088	chr19:10327088:T:C	1.34906e-99	-2.69975	-2.306	1.90139e-14	-2.71193	-2.1926	3.06249e-13	-2.16039	-2.38722
10327278	chr19:10327278:A:G	1.906e-98	-0.304957	-2.05261	5.16922e-12	2.60824	-1.90745	1.77075e-11	1.58555	-2.07581
10327341	chr19:10327341:G:A	2.00999e-98	-2.30444	-6.54159e-09	9.98176e-13	-0.943763	-6.54159e-09	6.42625e-12	-1.50386	-6.54159e-09
10327394	chr19:10327394:G:C	1.87151e-97	-2.60136e-09	-0.0732406	1.88823e-12	-2.60136e-09	-0.306296	2.42421e-11	-2.60136e-09	-0.17616
10327587	chr19:10327587:C:T	1.22094e-98	-2.80295	-6.54159e-09	1.54426e-13	-2.80998	-6.54159e-09	1.69074e-12	-2.83908	-6.54159e-09
10327765	chr19:10327765:C:T	1.0389e-99	-2.80289	-2.4641	1.53675e-14	-2.65024	-2.4672	1.65854e-13	-2.75139	-2.40951
10327819	chr19:10327819:G:A	2.04397e-98	-2.28768	-6.54159e-09	1.02381e-12	-0.918408	-6.54159e-09	6.56554e-12	-1.48242	-6.54159e-09
10328006	chr19:10328006:CAG:C	4.59112e-98	0.0559553	-1.5344	1.32776e-12	1.08353	-1.74198	4.29153e-12	-0.0131027	-1.8945
10328540	chr19:10328540:A:G	4.61767e-98	-2.60136e-09	-1.47268	5.93671e-13	-2.60136e-09	-1.46337	5.71462e-12	-2.60136e-09	-1.62122
10328622	chr19:10328622:A:G	2.6367e-98	-2.03304	-6.54159e-09	1.62987e-12	-0.45344	-6.54159e-09	9.78464e-12	-1.08344	-6.54159e-09
10328825	chr19:10328825:C:T	2.80137e-98	-1.97246	-6.54159e-09	1.77525e-12	-0.367999	-6.54159e-09	1.08484e-11	-0.980231	-6.54159e-09
10328864	chr19:10328864:A:G	1.93847e-99	-2.19354	-2.44972	1.01795e-13	-0.755978	-2.47075	6.26902e-13	-1.36416	-2.46706
10329035	chr19:10329035:A:G	1.92902e-99	-2.19472	-2.45342	1.01624e-13	-0.758378	-2.47004	6.26433e-13	-1.3661	-2.46586
10329568	chr19:10329568:GC:G	1.86233e-99	-2.22353	-2.4598	9.66218e-14	-0.812207	-2.46668	6.01918e-13	-1.41061	-2.46127
10330063	chr19:10330063:C:T	3.85195e-97	2.99259	-2.344	2.11952e-12	2.28009	-2.47084	9.13711e-12	1.32046	-2.47236
10330397	chr19:10330397:C:T	2.02215e-98	-2.29841	-6.54159e-09	1.00349e-12	-0.93845	-6.54159e-09	6.45689e-12	-1.4991	-6.54159e-09
10330441	chr19:10330441:G:A	1.31093e-99	-2.69699	-2.33743	1.83013e-14	-2.71393	-2.22879	2.97694e-13	-2.16786	-2.40808
10330648	chr19:10330648:G:A	1.69593e-98	-2.60136e-09	-2.47434	2.16009e-13	-2.60136e-09	-2.47438	2.46616e-12	-2.60136e-09	-2.46159
10330798	chr19:10330798:T:C	5.13001e-98	0.0827807	-1.45025	1.44857e-12	1.10698	-1.67834	4.61671e-12	0.00415625	-1.83872
10330953	chr19:10330953:A:C	1.71372e-98	-2.60136e-09	-2.46391	2.19642e-13	-2.60136e-09	-2.45769	2.45064e-12	-2.60136e-09	-2.4679
10331074	chr19:10331074:G:A	2.61046e-98	-2.60136e-09	-2.04305	3.55139e-13	-2.60136e-09	-1.97718	3.65835e-12	-2.60136e-09	-2.06724
10331174	chr19:10331174:C:T	1.71256e-99	-2.72593	-2.04124	1.44394e-14	-2.84246	-2.33727	1.5291e-13	-2.84311	-2.39904
10331266	chr19:10331266:C:T	5.16091e-98	-2.60136e-09	-1.36146	7.00651e-13	-2.60136e-09	-1.29768	8.40893e-12	-2.60136e-09	-1.23496
10331528	chr19:10331528:A:G	5.48909e-98	-2.60136e-09	-1.29981	7.20306e-13	-2.60136e-09	-1.27002	6.66013e-12	-2.60136e-09	-1.46811
10331563	chr19:10331563:G:A	5.2929e-98	-2.60136e-09	-1.33621	6.92217e-13	-2.60136e-09	-1.30979	6.4167e-12	-2.60136e-09	-1.50535
10332201	chr19:10332201:C:A	2.19333e-98	-2.21715	-6.54159e-09	1.17583e-12	-0.779962	-6.54159e-09	7.36002e-12	-1.36819	-6.54159e-09
10332565	chr19:10332565:G:A	2.387e-98	-2.13253	-6.54159e-09	1.35414e-12	-0.638774	-6.54159e-09	8.31155e-12	-1.2466	-6.54159e-09
10332725	chr19:10332725:C:T	1.70136e-98	-2.60136e-09	-2.47114	2.22385e-13	-2.60136e-09	-2.44528	2.47227e-12	-2.60136e-09	-2.45911
10332810	chr19:10332810:GT:G	2.01501e-99	-2.15719	-2.44734	1.07516e-13	-0.698913	-2.47314	6.56631e-13	-1.31453	-2.47035
10333490	chr19:10333490:G:A	1.54104e-99	-2.46127	-2.41143	1.79095e-14	-2.50231	-2.46206	3.78735e-13	-1.92582	-2.40935
10333575	chr19:10333575:C:T	1.70939e-98	-2.60136e-09	-2.46643	2.36878e-13	-2.60136e-09	-2.38215	2.6539e-12	-2.60136e-09	-2.38822
10333927	chr19:10333927:C:G	1.29706e-99	-2.66859	-2.37647	2.10879e-13	-0.0907125	-2.40769	1.41582e-12	-0.669966	-2.34657
10333991	chr19:10333991:G:A	1.74684e-98	-2.60136e-09	-2.44476	2.39724e-13	-2.60136e-09	-2.3702	2.71101e-12	-2.60136e-09	-2.36693
10334556	chr19:10334556:C:T	1.20589e-98	-2.81535	-6.54159e-09	1.84274e-13	-2.63327	-6.54159e-09	1.80531e-12	-2.77352	-6.54159e-09
10334870	chr19:10334870:G:A	2.34874e-98	-2.60136e-09	-2.1487	2.30543e-13	-2.60136e-09	-2.40925	2.82471e-12	-2.60136e-09	-2.32584
10335040	chr19:10335040:C:T	1.71415e-97	-2.60136e-09	-0.16107	3.61075e-12	-2.60136e-09	0.341978	3.133e-11	-2.60136e-09	0.0803249
10335277	chr19:10335277:G:A	3.59142e-98	-2.60136e-09	-1.72403	5.89951e-13	-2.60136e-09	-1.46965	6.86648e-12	-2.60136e-09	-1.4376
10335892	chr19:10335892:T:C	2.81394e-99	-2.23233	-2.03825	7.61568e-14	-1.50548	-2.01142	1.69815e-12	-0.899766	-1.93495
10336058	chr19:10336058:G:A	1.73452e-99	-2.28397	-2.47046	6.86597e-14	-1.14804	-2.47249	4.38661e-13	-1.71535	-2.47293
10336221	chr19:10336221:C:A	2.2748e-99	-2.33829	-2.14498	5.17924e-14	-1.77601	-2.12644	1.19843e-12	-1.13327	-2.04996
10336358	chr19:10336358:A:G	2.32012e-99	-2.33982	-2.12372	5.93541e-14	-1.6665	-2.09967	1.32497e-12	-1.06492	-2.01794
10336527	chr19:10336527:C:T	1.20492e-98	-2.81616	-6.54159e-09	1.76836e-13	-2.67447	-6.54159e-09	1.89085e-12	-2.72723	-6.54159e-09
10337067	chr19:10337067:G:A	1.79106e-98	-0.669831	-1.74993	7.35132e-14	-1.57703	-1.97519	1.75189e-12	-0.856648	-1.94691
10337119	chr19:10337119:G:A	1.04341e-99	-2.83642	-2.42624	1.35931e-14	-2.76731	-2.47283	1.59348e-13	-2.80062	-2.4003
10337344	chr19:10337344:A:G	1.07287e-99	-2.82876	-2.40606	1.26505e-14	-2.83761	-2.47438	1.56674e-13	-2.84306	-2.37477
10337634	chr19:10337634:T:G	3.01687e-98	-2.60136e-09	-1.89835	4.85486e-13	-2.60136e-09	-1.66454	5.60788e-12	-2.60136e-09	-1.64008
10337759	chr19:10337759:G:C	1.69941e-97	-0.169708	-6.54159e-09	5.57181e-13	-1.5268	-6.54159e-09	1.21161e-11	-0.869716	-6.54159e-09
10337768	chr19:10337768:C:G	1.05596e-97	-2.60136e-09	-0.645536	2.0336e-12	-2.60136e-09	-0.232131	1.83269e-11	-2.60136e-09	-0.455883
10337890	chr19:10337890:A:G	2.88813e-99	-2.06234	-2.1822	8.40268e-14	-1.26758	-2.15097	2.06835e-12	-0.560625	-2.07687
10337960	chr19:10337960:T:G	3.09217e-99	-2.01716	-2.15912	9.20899e-14	-1.20508	-2.12185	2.29569e-12	-0.488761	-2.04446
10337977	chr19:10337977:G:A	2.92624e-98	-2.60136e-09	-1.92885	4.68535e-13	-2.60136e-09	-1.70008	5.40767e-12	-2.60136e-09	-1.67643
10337984	chr19:10337984:C:A	2.52454e-99	-2.25199	-2.12711	6.06373e-14	-1.65603	-2.08876	1.48183e-12	-0.961953	-2.00902
10338133	chr19:10338133:G:T	5.96038e-98	-2.60136e-09	-1.21744	6.83999e-13	-2.60136e-09	-1.32174	8.62302e-12	-2.60136e-09	-1.20982
10338200	chr19:10338200:T:A	2.99854e-99	-2.03445	-2.17258	8.8794e-14	-1.22402	-2.13935	2.20465e-12	-0.50964	-2.06404
10338333	chr19:10338333:G:T	2.40487e-99	-2.24293	-2.18473	5.74952e-14	-1.64652	-2.15147	1.40066e-12	-0.94847	-2.07884
10338418	chr19:10338418:AAT:A	5.88739e-98	-2.60136e-09	-1.22976	8.90342e-13	-2.60136e-09	-1.05809	7.95449e-12	-2.60136e-09	-1.29051
10338576	chr19:10338576:T:C	2.88381e-99	-2.06989	-2.17616	8.34235e-14	-1.28149	-2.14428	2.04785e-12	-0.577491	-2.06997
10338682	chr19:10338682:T:C	2.76523e-99	-2.12617	-2.16186	7.82982e-14	-1.35904	-2.13013	1.89169e-12	-0.672167	-2.05461
10338716	chr19:10338716:A:G	1.31542e-99	-2.84307	-2.18793	1.5245e-14	-2.81362	-2.31182	1.54937e-13	-2.82702	-2.40197
10338989	chr19:10338989:C:T	2.63556e-99	-2.14806	-2.188	7.29567e-14	-1.41427	-2.14556	1.73809e-12	-0.739651	-2.07181
10339075	chr19:10339075:T:G	2.87422e-99	-2.06939	-2.17999	8.1767e-14	-1.29777	-2.14805	1.98788e-12	-0.602754	-2.07443
10339102	chr19:10339102:G:A	2.85027e-99	-2.05605	-2.2017	7.96592e-14	-1.30012	-2.17182	1.95329e-12	-0.593562	-2.10117
10339609	chr19:10339609:G:A	1.55078e-99	-2.47461	-2.39179	4.74952e-14	-1.5625	-2.42656	3.60914e-13	-2.02576	-2.35761
10340314	chr19:10340314:T:C	2.57812e-98	-2.60136e-09	-2.05551	4.08728e-13	-2.60136e-09	-1.83664	4.27338e-12	-2.60136e-09	-1.91185
10340317	chr19:10340317:G:T	1.63003e-99	-2.38731	-2.42925	5.36397e-14	-1.41399	-2.45341	3.87834e-13	-1.90919	-2.40224
10340399	chr19:10340399:T:C	1.04005e-99	-2.83191	-2.43398	1.36187e-14	-2.7656	-2.47265	1.60314e-13	-2.79366	-2.40121
10340408	chr19:10340408:A:C	7.72396e-98	-2.60136e-09	-0.958245	1.45e-12	-2.60136e-09	-0.570373	1.32777e-11	-2.60136e-09	-0.778163
10340733	chr19:10340733:A:C	6.11985e-98	-2.60136e-09	-1.19103	2.35886e-13	-2.60136e-09	-2.38635	2.54748e-12	-2.60136e-09	-2.42915
10340933	chr19:10340933:C:G	2.66299e-98	-2.60136e-09	-2.02312	4.15963e-13	-2.60136e-09	-1.8191	3.85854e-12	-2.60136e-09	-2.01396
10340938	chr19:10340938:A:G	2.77517e-98	-2.60136e-09	-1.98186	4.333e-13	-2.60136e-09	-1.77826	4.00077e-12	-2.60136e-09	-1.97776
10341045	chr19:10341045:G:A	2.89123e-98	-2.60136e-09	-1.94089	2.76624e-13	-2.60136e-09	-2.22703	3.13417e-12	-2.60136e-09	-2.22189
10341244	chr19:10341244:C:T	2.95091e-98	-1.92046	-6.54159e-09	2.38046e-12	-0.0746448	-6.54159e-09	4.19939e-11	0.373273	-6.54159e-09
10341682	chr19:10341682:A:G	1.9869e-99	-2.1489	-2.46968	1.26528e-14	-2.83764	-2.47418	1.52127e-13	-2.80513	-2.44217
10341913	chr19:10341913:A:G	1.27055e-98	-2.76312	-6.54159e-09	1.49639e-13	-2.84146	-6.54159e-09	1.68619e-12	-2.84178	-6.54159e-09
10342037	chr19:10342037:G:A	2.57155e-98	-2.60136e-09	-2.05806	4.1181e-13	-2.60136e-09	-1.82913	3.82445e-12	-2.60136e-09	-2.02284
10342182	chr19:10342182:C:T	2.75588e-98	-2.60136e-09	-1.98884	4.51894e-13	-2.60136e-09	-1.73625	4.13713e-12	-2.60136e-09	-1.94425
10342333	chr19:10342333:G:A	1.16915e-99	-2.69094	-2.45794	4.29926e-14	-1.61648	-2.47219	3.68437e-13	-1.93664	-2.4261
10342446	chr19:10342446:C:T	1.88997e-98	-2.36601	-6.54159e-09	7.18999e-13	-1.27183	-6.54159e-09	4.27234e-12	-1.91209	-6.54159e-09
10342459	chr19:10342459:C:T	2.41764e-98	-2.60136e-09	-2.11978	4.25304e-13	-2.60136e-09	-1.79689	4.49759e-12	-2.60136e-09	-1.86071
10342476	chr19:10342476:G:A	1.98716e-98	-0.0168653	-2.299	7.02301e-14	-1.20695	-2.39096	8.15594e-13	-1.14947	-2.41862
10342849	chr19:10342849:C:T	2.34662e-99	-2.00216	-2.45002	1.39606e-13	-0.445451	-2.46542	9.23242e-13	-0.971949	-2.47217
10343243	chr19:10343243:G:A	1.43323e-98	-2.64264	-6.54159e-09	1.73926e-13	-2.69106	-6.54159e-09	3.12998e-12	-2.22322	-6.54159e-09
10343972	chr19:10343972:ATTC:A	2.53538e-97	-2.60136e-09	0.230356	4.22234e-13	-2.60136e-09	-1.80413	4.53402e-12	-2.60136e-09	-1.85264
10344051	chr19:10344051:G:T	4.26831e-98	-2.60136e-09	-1.55135	5.70698e-13	-2.60136e-09	-1.50283	5.33469e-12	-2.60136e-09	-1.69002
10344482	chr19:10344482:T:C	3.5462e-98	-2.60136e-09	-1.7367	3.02107e-13	-2.60136e-09	-2.13891	4.00184e-12	-2.60136e-09	-1.9775
10344590	chr19:10344590:C:CT	2.38818e-98	-2.60136e-09	-2.13204	4.1154e-13	-2.60136e-09	-1.82979	4.3377e-12	-2.60136e-09	-1.89691
10345108	chr19:10345108:AGAG:A	1.94496e-99	-2.55596	-2.08396	2.00511e-14	-2.84004	-2.01136	1.93671e-13	-2.78397	-2.22188
10345620	chr19:10345620:T:C	1.88174e-99	-2.51497	-2.15799	1.41033e-14	-2.8418	-2.36148	1.65262e-13	-2.77693	-2.38755
10345806	chr19:10345806:C:T	2.68783e-98	-2.60136e-09	-2.01384	2.41708e-13	-2.60136e-09	-2.36196	2.99351e-12	-2.60136e-09	-2.2678
10346136	chr19:10346136:C:T	4.30951e-98	-2.60136e-09	-1.54175	5.4008e-13	-2.60136e-09	-1.55798	5.02994e-12	-2.60136e-09	-1.74884
10346493	chr19:10346493:G:A	1.7057e-98	-2.60136e-09	-2.4686	2.29152e-13	-2.60136e-09	-2.41531	2.52323e-12	-2.60136e-09	-2.43871
10346706	chr19:10346706:A:G	2.30326e-98	-0.133364	-2.03488	9.84031e-14	-1.00638	-2.25424	2.45262e-12	-0.235722	-2.23137
10347241	chr19:10347241:C:G	1.61232e-99	-2.35592	-2.47156	1.44305e-14	-2.77654	-2.40381	1.61862e-13	-2.72581	-2.45946
10347633	chr19:10347633:C:T	2.59011e-97	-2.60136e-09	0.251713	3.81264e-13	-2.60136e-09	-1.9062	4.12221e-12	-2.60136e-09	-1.94786
10347871	chr19:10347871:G:T	1.60702e-99	-2.81439	-2.01639	1.50249e-14	-2.8374	-2.30259	1.6705e-13	-2.8356	-2.31812
10347957	chr19:10347957:C:T	8.2115e-99	-0.791122	-2.4085	5.44961e-14	-1.41186	-2.4397	9.94211e-13	-0.902221	-2.46784
10348735	chr19:10348735:A:G	3.14623e-98	-2.60136e-09	-1.85637	3.24217e-13	-2.60136e-09	-2.06828	3.56999e-12	-2.60136e-09	-2.09169
10349095	chr19:10349095:T:G	1.19834e-98	-0.584286	-2.23735	1.36316e-13	-0.546442	-2.38827	2.87296e-12	0.0873473	-2.39625
10349210	chr19:10349210:T:C	3.69129e-98	-2.60136e-09	-1.6966	2.75468e-13	-2.60136e-09	-2.23122	2.95983e-12	-2.60136e-09	-2.27912
10349293	chr19:10349293:G:A	9.22535e-99	-1.73665	-1.34655	1.62893e-12	-0.317545	-0.136467	1.93402e-11	0.41911	-0.821176
10349295	chr19:10349295:A:G	4.42985e-98	-2.60136e-09	-1.51421	2.81809e-13	-2.60136e-09	-2.20846	3.53613e-12	-2.60136e-09	-2.10122
10349351	chr19:10349351:T:G	1.52573e-98	-0.395984	-2.18412	1.70409e-13	-0.353195	-2.3583	3.77153e-12	0.328439	-2.36521
10349553	chr19:10349553:ATATT:A	1.76602e-98	-2.60136e-09	-2.43384	2.16291e-13	-2.60136e-09	-2.47307	2.44622e-12	-2.60136e-09	-2.46971
10349712	chr19:10349712:C:T	1.69622e-98	-2.60136e-09	-2.47417	2.38081e-13	-2.60136e-09	-2.37708	2.49656e-12	-2.60136e-09	-2.44934
10350267	chr19:10350267:A:G	1.27647e-99	-2.66925	-2.39181	1.38096e-14	-2.75867	-2.46566	1.74855e-13	-2.7004	-2.40765
10350635	chr19:10350635:T:C	4.74696e-98	-2.60136e-09	-1.44507	3.67847e-13	-2.60136e-09	-1.94203	4.54183e-12	-2.60136e-09	-1.85092
10350700	chr19:10350700:T:C	1.69607e-98	-2.60136e-09	-2.47426	2.38357e-13	-2.60136e-09	-2.37592	2.4982e-12	-2.60136e-09	-2.44868
10351151	chr19:10351151:C:T	3.25466e-98	-2.60136e-09	-1.82249	4.86664e-13	-2.60136e-09	-1.66212	5.04111e-12	-2.60136e-09	-1.74662
10351231	chr19:10351231:A:T	3.25488e-98	-2.60136e-09	-1.82242	4.8673e-13	-2.60136e-09	-1.66198	5.04205e-12	-2.60136e-09	-1.74644
10351611	chr19:10351611:C:A	4.25271e-98	-2.60136e-09	-1.55502	7.22633e-13	-2.60136e-09	-1.26679	6.36154e-12	-2.60136e-09	-1.51398
10351670	chr19:10351670:T:C	1.69594e-98	-2.60136e-09	-2.47434	2.38456e-13	-2.60136e-09	-2.37551	2.49865e-12	-2.60136e-09	-2.4485
10351837	chr19:10351837:C:T	6.74505e-99	-1.84193	-1.55442	1.00445e-12	-0.490245	-0.447256	1.21341e-11	0.211257	-1.07949
10351848	chr19:10351848:C:T	3.77972e-98	-2.60136e-09	-1.67292	6.3959e-13	-2.60136e-09	-1.38887	5.70602e-12	-2.60136e-09	-1.62273
10351956	chr19:10351956:T:A	9.06248e-99	-0.673726	-2.42729	1.2195e-13	-0.675384	-2.3707	2.70694e-12	-0.00905419	-2.35938
10351996	chr19:10351996:C:T	3.58352e-98	-0.128677	-1.59755	2.25909e-12	1.69628	-1.82325	1.238e-11	0.971559	-1.81973
10352284	chr19:10352284:G:C	3.44935e-99	-2.03281	-2.03416	6.89866e-14	-1.44767	-2.16811	6.31287e-13	-1.6183	-2.20595
10352442	chr19:10352442:G:C	1.11717e-97	-0.589184	-6.54159e-09	6.69295e-13	-1.34347	-6.54159e-09	1.8411e-11	-0.451305	-6.54159e-09
10352728	chr19:10352728:C:A	1.24152e-98	-0.504586	-2.28165	1.41799e-13	-0.484436	-2.41084	3.02955e-12	0.160402	-2.41624
10353462	chr19:10353462:C:G	5.1705e-98	0.50574	-1.86534	4.28265e-13	-2.50424	0.714294	1.99974e-12	-2.72259	0.0513615
10353798	chr19:10353798:A:G	1.69902e-98	-2.60136e-09	-2.47252	2.24705e-13	-2.60136e-09	-2.4349	2.49521e-12	-2.60136e-09	-2.44988
10353864	chr19:10353864:C:T	1.4459e-97	-0.331252	-6.54159e-09	1.49476e-13	-2.84255	-6.54159e-09	1.77323e-12	-2.79145	-6.54159e-09
10353886	chr19:10353886:G:T	1.69893e-98	-2.60136e-09	-2.47257	2.2464e-13	-2.60136e-09	-2.43519	2.49464e-12	-2.60136e-09	-2.45011
10354011	chr19:10354011:A:G	4.28457e-99	-2.46567	-1.38447	1.40023e-13	-1.41131	-1.49658	2.67167e-12	-1.02922	-1.35233
10354244	chr19:10354244:A:C	1.6962e-98	-2.60136e-09	-2.47418	2.37854e-13	-2.60136e-09	-2.37804	2.49558e-12	-2.60136e-09	-2.44973
10354273	chr19:10354273:A:G	2.13456e-98	-2.60136e-09	-2.24431	2.27411e-13	-2.60136e-09	-2.42293	2.64455e-12	-2.60136e-09	-2.39175
10354295	chr19:10354295:C:A	1.69893e-98	-2.60136e-09	-2.47257	2.2464e-13	-2.60136e-09	-2.43519	2.49464e-12	-2.60136e-09	-2.45011
10354362	chr19:10354362:C:T	3.79787e-98	-2.60136e-09	-1.66813	1.01683e-12	-2.60136e-09	-0.925253	1.25988e-11	-2.60136e-09	-0.830649
10355156	chr19:10355156:G:A	1.11857e-98	-0.600549	-2.28997	1.26922e-13	-0.591745	-2.41438	2.69174e-12	0.045479	-2.41954
10355447	chr19:10355447:C:T	7.86724e-99	-1.8108	-1.43165	1.25152e-12	-0.442562	-0.275019	1.4402e-11	0.243314	-0.940197
10355469	chr19:10355469:G:A	1.69597e-98	-2.60136e-09	-2.47432	2.41442e-13	-2.60136e-09	-2.36307	2.51592e-12	-2.60136e-09	-2.44161
10355516	chr19:10355516:T:C	4.62895e-98	-2.60136e-09	-1.47024	4.95434e-13	-2.60136e-09	-1.64426	6.08745e-12	-2.60136e-09	-1.55802
10355556	chr19:10355556:C:T	1.1735e-98	-2.84258	-6.54159e-09	1.66214e-13	-2.73641	-6.54159e-09	1.71061e-12	-2.8274	-6.54159e-09
10355651	chr19:10355651:AAAAG:A	2.99776e-98	-2.60136e-09	-1.90471	3.09242e-13	-2.60136e-09	-2.11557	3.42284e-12	-2.60136e-09	-2.13378
10356311	chr19:10356311:G:A	1.76501e-98	-2.60136e-09	-2.43442	2.22596e-13	-2.60136e-09	-2.44434	2.43833e-12	-2.60136e-09	-2.47294
10356357	chr19:10356357:T:C	1.69588e-98	-2.60136e-09	-2.47437	2.40824e-13	-2.60136e-09	-2.36563	2.51172e-12	-2.60136e-09	-2.44328
10356362	chr19:10356362:G:C	1.69588e-98	-2.60136e-09	-2.47437	2.40761e-13	-2.60136e-09	-2.36589	2.51128e-12	-2.60136e-09	-2.44346
10356486	chr19:10356486:C:A	1.69826e-98	-2.60136e-09	-2.47297	2.45626e-13	-2.60136e-09	-2.34588	2.53972e-12	-2.60136e-09	-2.4322
10356525	chr19:10356525:C:A	4.58588e-98	-2.60136e-09	-1.47959	4.94355e-13	-2.60136e-09	-1.64644	6.06888e-12	-2.60136e-09	-1.56108
10356765	chr19:10356765:CA:C	1.69652e-98	-2.60136e-09	-2.47399	2.43449e-13	-2.60136e-09	-2.35479	2.52384e-12	-2.60136e-09	-2.43847
10356872	chr19:10356872:G:A	1.69794e-98	-2.60136e-09	-2.47315	2.47666e-13	-2.60136e-09	-2.33761	2.54969e-12	-2.60136e-09	-2.42828
10356889	chr19:10356889:C:T	1.93188e-99	-2.20824	-2.43843	3.98986e-14	-1.68973	-2.47362	3.89822e-13	-1.83236	-2.47396
10356988	chr19:10356988:C:T	2.18608e-98	-2.60136e-09	-2.22046	4.16954e-13	-2.60136e-09	-1.81672	4.10421e-12	-2.60136e-09	-1.95224
10357068	chr19:10357068:T:C	1.69781e-98	-2.60136e-09	-2.47323	2.35801e-13	-2.60136e-09	-2.38671	2.4839e-12	-2.60136e-09	-2.45442
10357111	chr19:10357111:G:A	2.72604e-98	-2.60136e-09	-1.99972	2.88464e-13	-2.60136e-09	-2.18512	3.18479e-12	-2.60136e-09	-2.20586
10357154	chr19:10357154:C:T	1.77079e-98	-2.60136e-09	-2.43114	2.2183e-13	-2.60136e-09	-2.44778	2.43673e-12	-2.60136e-09	-2.47359
10357421	chr19:10357421:T:C	1.07621e-98	-0.543099	-2.38603	1.79048e-13	-0.341997	-2.32004	2.77086e-12	0.0556142	-2.40071
10357425	chr19:10357425:G:A	1.8548e-98	-2.60136e-09	-2.38479	2.39337e-13	-2.60136e-09	-2.37182	2.59047e-12	-2.60136e-09	-2.41241
10357771	chr19:10357771:G:T	4.99074e-98	-2.60136e-09	-1.39499	6.64212e-13	-2.60136e-09	-1.35109	6.14716e-12	-2.60136e-09	-1.54826
10357992	chr19:10357992:C:G	3.89201e-99	-1.88749	-2.05874	8.0507e-14	-1.24251	-2.21884	7.2523e-13	-1.43393	-2.25159
10358156	chr19:10358156:G:C	3.66974e-98	-2.60136e-09	-1.70245	3.47203e-13	-2.60136e-09	-1.99978	4.73688e-12	-2.60136e-09	-1.80887
10358434	chr19:10358434:T:C	1.80076e-98	-2.60136e-09	-2.41436	2.26084e-13	-2.60136e-09	-2.42879	2.72561e-12	-2.60136e-09	-2.36156
10358503	chr19:10358503:G:A	4.16169e-98	-2.60136e-09	-1.57665	4.4802e-13	-2.60136e-09	-1.74486	5.4998e-12	-2.60136e-09	-1.65954
10358820	chr19:10358820:T:C	5.28526e-97	-2.60136e-09	0.964935	5.97612e-13	-2.60136e-09	-1.45675	6.43369e-12	-2.60136e-09	-1.5027
10359023	chr19:10359023:A:G	2.15884e-99	-2.10642	-2.42917	3.25107e-14	-1.89573	-2.47239	5.8361e-13	-1.42968	-2.47309
10359080	chr19:10359080:A:G	1.78389e-98	-2.60136e-09	-2.42378	2.23017e-13	-2.60136e-09	-2.44245	2.64745e-12	-2.60136e-09	-2.39065
10359358	chr19:10359358:G:A	2.8614e-98	-2.60136e-09	-1.95126	4.26326e-13	-2.60136e-09	-1.79449	4.45308e-12	-2.60136e-09	-1.87065
10359617	chr19:10359617:A:G	2.2735e-99	-2.08306	-2.40078	4.37517e-14	-1.74807	-2.32309	6.1858e-13	-1.44245	-2.40213
10359653	chr19:10359653:C:G	5.42022e-98	-2.60136e-09	-1.31244	7.22653e-13	-2.60136e-09	-1.26676	6.64368e-12	-2.60136e-09	-1.47059
10359892	chr19:10359892:G:A	3.04281e-98	-2.60136e-09	-1.88979	3.33972e-13	-2.60136e-09	-2.03864	4.02331e-12	-2.60136e-09	-1.97215
10359897	chr19:10359897:T:A	1.70043e-98	-2.60136e-09	-2.47169	2.34081e-13	-2.60136e-09	-2.39402	2.47521e-12	-2.60136e-09	-2.45793
10359906	chr19:10359906:C:A	1.74813e-98	-2.60136e-09	-2.44403	2.24368e-13	-2.60136e-09	-2.4364	2.44396e-12	-2.60136e-09	-2.47063
10360095	chr19:10360095:T:C	4.02091e-98	-2.60136e-09	-1.61106	3.74469e-13	-2.60136e-09	-1.92418	4.89375e-12	-2.60136e-09	-1.77629
10360309	chr19:10360309:A:G	3.76389e-99	-2.07204	-1.90766	4.37183e-14	-1.89012	-2.1818	8.18953e-13	-1.3935	-2.17048
10360421	chr19:10360421:C:T	3.15137e-98	-2.60136e-09	-1.85474	3.27402e-13	-2.60136e-09	-2.05851	3.6074e-12	-2.60136e-09	-2.08126
10360541	chr19:10360541:G:A	1.70123e-98	-2.60136e-09	-2.47122	2.17267e-13	-2.60136e-09	-2.46857	2.43515e-12	-2.60136e-09	-2.47424
10360786	chr19:10360786:C:T	1.24269e-99	-2.79183	-2.29605	3.45039e-14	-2.13822	-2.1704	2.71396e-13	-2.32382	-2.34461
10360862	chr19:10360862:T:C	4.96173e-99	-1.45832	-2.24508	4.64994e-14	-1.65086	-2.35939	9.66516e-13	-1.00903	-2.38928
10361120	chr19:10361120:G:A	4.03786e-99	-1.61317	-2.29628	3.68529e-14	-1.83163	-2.41113	7.96124e-13	-1.17498	-2.41727
10361301	chr19:10361301:G:A	3.54094e-99	-2.28209	-1.75868	7.75848e-14	-1.5615	-1.93682	6.43991e-13	-1.82438	-1.97994
10361404	chr19:10361404:T:C	1.70254e-98	-2.60136e-09	-2.47045	2.56525e-13	-2.60136e-09	-2.30247	2.63307e-12	-2.60136e-09	-2.3961
10361484	chr19:10361484:G:A	4.95761e-98	-1.40165	-6.54159e-09	1.72955e-11	1.90851	-6.54159e-09	1.8588e-10	1.86085	-6.54159e-09
10361776	chr19:10361776:G:A	1.17297e-98	-2.84304	-6.54159e-09	1.61835e-13	-2.76311	-6.54159e-09	1.69891e-12	-2.83426	-6.54159e-09
10361881	chr19:10361881:A:C	1.70451e-98	-2.60136e-09	-2.4693	2.42651e-13	-2.60136e-09	-2.35807	2.55587e-12	-2.60136e-09	-2.42586
10362462	chr19:10362462:A:G	1.00019e-99	-2.83058	-2.47438	1.26389e-14	-2.83853	-2.47438	1.43422e-13	-2.84121	-2.46501
10362716	chr19:10362716:G:A	2.20843e-99	-2.3222	-2.19068	4.35425e-14	-1.77315	-2.30281	5.34149e-13	-1.78234	-2.20899
10362894	chr19:10362894:T:G	3.79863e-99	-2.32416	-1.64636	3.57081e-13	-0.511778	-1.45995	4.85644e-12	-0.363708	-1.42024
10362980	chr19:10362980:GCCTCAACA:G	5.87571e-99	-1.32476	-2.20957	5.25811e-14	-1.53542	-2.35192	1.11595e-12	-0.871656	-2.38289
10363117	chr19:10363117:C:T	2.36533e-98	-2.60136e-09	-2.14166	3.35036e-13	-2.60136e-09	-2.03546	3.55005e-12	-2.60136e-09	-2.09729
10363541	chr19:10363541:T:A	1.81685e-98	-2.60136e-09	-2.40547	2.33345e-13	-2.60136e-09	-2.39717	2.53945e-12	-2.60136e-09	-2.4323
10363561	chr19:10363561:C:T	8.09979e-99	-0.772452	-2.44087	7.56864e-14	-1.05016	-2.47293	8.50868e-13	-1.05219	-2.47356
10364024	chr19:10364024:C:T	3.94097e-99	-1.64098	-2.29275	3.52196e-14	-1.8706	-2.41749	7.46635e-13	-1.23301	-2.42342
10364429	chr19:10364429:G:A	3.74763e-98	-2.60136e-09	-1.68145	6.641e-13	-2.60136e-09	-1.35126	5.89006e-12	-2.60136e-09	-1.59098
10364973	chr19:10364973:C:T	1.4486e-99	-2.74607	-2.18849	1.92068e-14	-2.71974	-2.1747	1.85707e-13	-2.74943	-2.2984
10365084	chr19:10365084:G:A	4.90936e-99	-2.03585	-1.67816	4.74443e-13	-1.22845	-0.459103	7.71597e-12	-0.261042	-1.05992
10365252	chr19:10365252:A:G	2.3349e-98	-2.60136e-09	-2.1546	3.84089e-13	-2.60136e-09	-1.89882	3.96841e-12	-2.60136e-09	-1.98589
10365295	chr19:10365295:T:A	1.27237e-99	-2.78274	-2.28153	1.69219e-14	-2.76154	-2.25954	1.68045e-13	-2.78562	-2.36215
10365586	chr19:10365586:G:A	1.83272e-98	-2.60136e-09	-2.39677	2.36874e-13	-2.60136e-09	-2.38216	2.5687e-12	-2.60136e-09	-2.42085
10366110	chr19:10366110:C:T	2.80654e-98	-2.60136e-09	-1.97062	2.91415e-13	-2.60136e-09	-2.17495	4.37047e-12	-2.60136e-09	-1.88938
10366123	chr19:10366123:T:C	1.86522e-98	-2.60136e-09	-2.3792	2.41217e-13	-2.60136e-09	-2.364	2.60467e-12	-2.60136e-09	-2.40694
10366391	chr19:10366391:A:G	9.19848e-99	-2.24422	-0.841896	2.10807e-12	-0.812948	0.616785	1.88962e-11	-0.259089	-0.166203
10366396	chr19:10366396:C:T	1.27612e-99	-2.76004	-2.3013	1.65367e-14	-2.73614	-2.30798	1.6531e-13	-2.76436	-2.39983
10366530	chr19:10366530:G:A	5.82844e-99	-1.11898	-2.42343	3.11224e-13	0.301954	-2.41113	2.8117e-12	0.0340403	-2.3645
10366936	chr19:10366936:C:T	1.76144e-98	-2.60136e-09	-2.43644	2.16246e-13	-2.60136e-09	-2.47328	2.43498e-12	-2.60136e-09	-2.47431
10367468	chr19:10367468:T:C	7.35501e-99	-0.854026	-2.45575	4.77598e-13	0.790203	-2.47113	3.08244e-12	0.223122	-2.46165
10367480	chr19:10367480:C:T	4.5168e-99	-1.56172	-2.23564	3.92319e-14	-1.80139	-2.37881	8.42472e-13	-1.14998	-2.38569
10367560	chr19:10367560:A:G	1.84933e-98	-2.60136e-09	-2.38775	2.38619e-13	-2.60136e-09	-2.37483	2.58344e-12	-2.60136e-09	-2.41513
10367639	chr19:10367639:G:A	1.82787e-98	-2.60136e-09	-2.39942	2.34733e-13	-2.60136e-09	-2.39124	2.55079e-12	-2.60136e-09	-2.42785
10367646	chr19:10367646:A:C	1.87806e-98	-2.60136e-09	-2.37234	2.42225e-13	-2.60136e-09	-2.35982	2.61271e-12	-2.60136e-09	-2.40386
10367696	chr19:10367696:A:G	1.34213e-99	-2.8408	-2.1701	1.80107e-14	-2.62624	-2.33249	1.65897e-13	-2.81796	-2.34268
10367747	chr19:10367747:C:T	2.89133e-98	-2.60136e-09	-1.94086	2.58697e-13	-2.60136e-09	-2.29404	3.13761e-12	-2.60136e-09	-2.22079
10368007	chr19:10368007:C:A	8.20307e-99	-0.739113	-2.46154	5.55395e-13	0.943139	-2.47315	3.52904e-12	0.363021	-2.46625
10368550	chr19:10368550:G:A	1.69708e-98	-2.60136e-09	-2.47366	2.16086e-13	-2.60136e-09	-2.47402	2.46378e-12	-2.60136e-09	-2.46256
10368706	chr19:10368706:C:A	1.85333e-98	-2.60136e-09	-2.38559	2.39438e-13	-2.60136e-09	-2.3714	2.59036e-12	-2.60136e-09	-2.41246
10368719	chr19:10368719:C:T	2.54378e-98	-2.60136e-09	-2.06892	3.6878e-13	-2.60136e-09	-1.93949	3.90936e-12	-2.60136e-09	-2.00088
10368969	chr19:10368969:C:T	1.78628e-98	-2.60136e-09	-2.42244	2.47043e-13	-2.60136e-09	-2.34013	2.7865e-12	-2.60136e-09	-2.33947
10369138	chr19:10369138:G:T	1.09062e-98	-0.742857	-2.17296	6.10802e-13	0.81137	-2.24629	2.08732e-12	-0.385462	-2.24291
10369262	chr19:10369262:C:A	2.01174e-98	-2.60136e-09	-2.30357	2.35445e-13	-2.60136e-09	-2.38822	2.7699e-12	-2.60136e-09	-2.34544
10369826	chr19:10369826:G:A	1.83328e-98	-2.60136e-09	-2.39647	2.36674e-13	-2.60136e-09	-2.38301	2.56724e-12	-2.60136e-09	-2.42142
10369840	chr19:10369840:A:G	2.02749e-98	-0.74816	-1.54761	7.46394e-13	0.596306	-1.83075	4.18084e-12	-0.333788	-1.59995
10369863	chr19:10369863:G:A	1.70756e-98	-2.60136e-09	-2.46751	2.27479e-13	-2.60136e-09	-2.42264	2.47242e-12	-2.60136e-09	-2.45905
10370096	chr19:10370096:G:A	1.84253e-98	-2.60136e-09	-2.39144	2.38086e-13	-2.60136e-09	-2.37706	2.57867e-12	-2.60136e-09	-2.41698
10370160	chr19:10370160:G:A	1.35135e-98	-2.70147	-6.54159e-09	1.94064e-13	-2.5815	-6.54159e-09	2.17734e-12	-2.58615	-6.54159e-09
10370191	chr19:10370191:A:G	1.84902e-98	-2.60136e-09	-2.38792	2.38733e-13	-2.60136e-09	-2.37435	2.5841e-12	-2.60136e-09	-2.41487
10370397	chr19:10370397:C:T	8.69604e-99	-0.743814	-2.39847	7.71796e-14	-1.03311	-2.47045	8.88722e-13	-1.02455	-2.45767
10370835	chr19:10370835:G:A	3.16438e-99	-2.45225	-1.70095	2.985e-13	-0.746525	-1.4044	2.9211e-12	-0.89026	-1.40203
10370856	chr19:10370856:A:G	3.58657e-99	-2.41244	-1.61552	3.6227e-13	-0.664019	-1.29328	3.53391e-12	-0.813141	-1.2887
10371063	chr19:10371063:T:G	1.68477e-98	-2.48094	-6.54159e-09	2.90915e-13	-2.17666	-6.54159e-09	2.47463e-12	-2.45816	-6.54159e-09
10371147	chr19:10371147:G:A	1.69694e-98	-2.60136e-09	-2.47375	2.16185e-13	-2.60136e-09	-2.47356	2.46969e-12	-2.60136e-09	-2.46016
10371532	chr19:10371532:C:T	1.8192e-98	-2.60136e-09	-2.40418	2.34651e-13	-2.60136e-09	-2.3916	2.55062e-12	-2.60136e-09	-2.42792
10371577	chr19:10371577:G:A	1.58386e-98	-0.352602	-2.19011	1.41791e-12	1.63827	-2.23102	3.42977e-12	0.138753	-2.27051
10371675	chr19:10371675:A:G	3.9859e-98	-0.493273	-1.12654	1.60722e-12	0.996564	-1.464	7.94373e-12	-0.057316	-1.23455
10371962	chr19:10371962:C:A	2.7584e-98	-1.98792	-6.54159e-09	1.71233e-13	-2.70667	-6.54159e-09	2.42857e-12	-2.47695	-6.54159e-09
10371998	chr19:10371998:T:G	4.57138e-98	-2.60136e-09	-1.48276	6.04132e-13	-2.60136e-09	-1.4459	5.65004e-12	-2.60136e-09	-1.63259
10372208	chr19:10372208:C:T	1.25975e-99	-2.74906	-2.32518	1.64628e-14	-2.70066	-2.34793	1.65365e-13	-2.74001	-2.42384
10372245	chr19:10372245:A:G	3.07009e-99	-1.98517	-2.19828	5.39839e-14	-1.51405	-2.34696	4.97451e-13	-1.79971	-2.2628
10372967	chr19:10372967:C:G	1.81909e-98	-0.958691	-1.44555	6.4401e-13	0.346088	-1.72807	3.84959e-12	-0.536706	-1.47958
10373469	chr19:10373469:C:T	3.51697e-98	-0.721224	-1.02375	1.25151e-12	0.659657	-1.37724	7.36145e-12	-0.278688	-1.08931
10373578	chr19:10373578:G:A	3.3143e-98	-1.80433	-6.54159e-09	3.11608e-12	0.194639	-6.54159e-09	1.89829e-11	-0.420712	-6.54159e-09
10373680	chr19:10373680:G:T	2.53931e-98	-2.60136e-09	-2.07068	4.39876e-13	-2.60136e-09	-1.7632	3.9637e-12	-2.60136e-09	-1.98707
10373860	chr19:10373860:C:A	1.71567e-98	-2.60136e-09	-2.46277	2.17092e-13	-2.60136e-09	-2.46937	2.47987e-12	-2.60136e-09	-2.45604
10374222	chr19:10374222:C:T	2.28959e-98	-2.60136e-09	-2.1742	4.07464e-13	-2.60136e-09	-1.83974	4.28806e-12	-2.60136e-09	-1.90842
10374244	chr19:10374244:C:T	1.2703e-99	-2.80966	-2.25624	1.65372e-14	-2.78563	-2.25845	1.64423e-13	-2.8105	-2.35907
10374380	chr19:10374380:T:A	1.63101e-97	-2.60136e-09	-0.210786	1.88266e-12	-2.60136e-09	-0.309255	2.5659e-11	-2.60136e-09	-0.119357
10374433	chr19:10374433:A:T	1.71016e-98	-2.60136e-09	-2.46598	2.16684e-13	-2.60136e-09	-2.47125	2.47019e-12	-2.60136e-09	-2.45996
10374566	chr19:10374566:C:T	1.74494e-98	-2.44585	-6.54159e-09	4.4233e-13	-1.75764	-6.54159e-09	1.09468e-11	-0.971208	-6.54159e-09
10375104	chr19:10375104:G:A	7.03727e-98	-0.0436062	-1.00775	4.138e-12	1.83591	-1.35764	1.64271e-11	0.545875	-1.11119
10375348	chr19:10375348:T:G	1.71364e-98	-2.60136e-09	-2.46395	2.16929e-13	-2.60136e-09	-2.47012	2.47623e-12	-2.60136e-09	-2.45751
10375784	chr19:10375784:G:A	1.72418e-98	-2.60136e-09	-2.45782	2.17748e-13	-2.60136e-09	-2.46635	2.49356e-12	-2.60136e-09	-2.45054
10375823	chr19:10375823:A:C	3.45487e-97	-2.60136e-09	0.539797	4.51908e-13	-2.60136e-09	-1.73621	4.88287e-12	-2.60136e-09	-1.77852
10375964	chr19:10375964:G:T	1.72601e-98	-2.60136e-09	-2.45676	2.17471e-13	-2.60136e-09	-2.46763	2.43498e-12	-2.60136e-09	-2.47431
10376041	chr19:10376041:T:C	2.86349e-98	-2.60136e-09	-1.95053	7.95858e-13	-2.60136e-09	-1.17027	7.0943e-12	-2.60136e-09	-1.40496
10378143	chr19:10378143:C:T	2.21206e-98	-2.60136e-09	-2.20865	4.59071e-13	-2.60136e-09	-1.72049	4.45033e-12	-2.60136e-09	-1.87127
10378157	chr19:10378157:C:T	1.93053e-97	-2.60136e-09	-0.0421938	2.15257e-12	-2.60136e-09	-0.175275	2.91351e-11	-2.60136e-09	0.00769389
10378495	chr19:10378495:C:T	3.35532e-98	-0.724201	-1.06782	1.19045e-12	0.642727	-1.41033	7.0544e-12	-0.286943	-1.12366
10378804	chr19:10378804:G:A	1.3556e-99	-2.80637	-2.19455	1.77347e-14	-2.77498	-2.19919	1.73692e-13	-2.80279	-2.31194
10378930	chr19:10378930:A:G	1.03171e-99	-2.83067	-2.44328	1.45216e-14	-2.70368	-2.47037	1.50068e-13	-2.82708	-2.43384
10379195	chr19:10379195:G:A	1.84804e-97	-2.60136e-09	-0.0858601	2.06971e-12	-2.60136e-09	-0.214529	2.79638e-11	-2.60136e-09	-0.033341
10379344	chr19:10379344:A:G	1.70125e-98	-2.60136e-09	-2.47121	2.16196e-13	-2.60136e-09	-2.47351	2.45728e-12	-2.60136e-09	-2.4652
10379495	chr19:10379495:T:C	1.3094e-99	-2.79812	-2.23746	1.77248e-14	-2.76074	-2.21399	1.7356e-13	-2.79446	-2.32102
10379726	chr19:10379726:A:G	3.9695e-99	-1.88223	-2.04429	5.08666e-14	-1.89329	-2.0272	6.2526e-13	-1.72767	-2.10617
10380181	chr19:10380181:A:G	1.18308e-98	-2.83445	-6.54159e-09	1.49537e-13	-2.84215	-6.54159e-09	1.68512e-12	-2.84241	-6.54159e-09
10380212	chr19:10380212:G:A	3.48856e-99	-2.12939	-1.92628	4.32877e-14	-2.2535	-1.82833	6.37408e-13	-1.8696	-1.94499
10380646	chr19:10380646:C:T	1.72049e-99	-2.30256	-2.45999	2.27225e-14	-2.28852	-2.43782	2.85138e-13	-2.1548	-2.46423
10380684	chr19:10380684:T:G	3.24488e-99	-2.11448	-2.01359	3.97586e-14	-2.24814	-1.91873	5.96373e-13	-1.86002	-2.02112
10380911	chr19:10380911:C:T	1.70081e-98	-2.60136e-09	-2.47147	2.25806e-13	-2.60136e-09	-2.43002	2.48924e-12	-2.60136e-09	-2.45227
10381030	chr19:10381030:G:C	4.77434e-99	-1.27038	-2.47152	3.06654e-13	0.349582	-2.47355	9.46103e-13	-0.946927	-2.47273
10381296	chr19:10381296:T:C	1.70081e-98	-2.60136e-09	-2.47147	2.25806e-13	-2.60136e-09	-2.43002	2.48924e-12	-2.60136e-09	-2.45227
10381364	chr19:10381364:C:T	2.75874e-98	-2.60136e-09	-1.9878	2.94489e-13	-2.60136e-09	-2.16445	3.97174e-12	-2.60136e-09	-1.98505
10381455	chr19:10381455:A:G	2.6975e-98	-2.60136e-09	-2.01025	2.90589e-13	-2.60136e-09	-2.17778	3.90842e-12	-2.60136e-09	-2.00112
10381462	chr19:10381462:C:T	1.83279e-98	-2.60136e-09	-2.39674	2.22179e-13	-2.60136e-09	-2.44621	2.49183e-12	-2.60136e-09	-2.45123
10381477	chr19:10381477:G:A	4.39187e-99	-1.39112	-2.43428	4.2795e-14	-1.619	-2.47427	4.67704e-13	-1.65466	-2.46951
10381491	chr19:10381491:C:T	1.81864e-98	-2.60136e-09	-2.40448	2.21305e-13	-2.60136e-09	-2.45015	2.48315e-12	-2.60136e-09	-2.45472
10381531	chr19:10381531:G:GTT	1.93411e-98	-2.60136e-09	-2.34293	2.3044e-13	-2.60136e-09	-2.4097	2.65468e-12	-2.60136e-09	-2.38793
10381551	chr19:10381551:G:C	1.36947e-99	-2.79338	-2.19735	1.78642e-14	-2.75308	-2.21382	1.74516e-13	-2.78768	-2.32231
10381598	chr19:10381598:C:T	6.85075e-98	-1.07821	-6.54159e-09	5.81579e-13	-1.48395	-6.54159e-09	1.18682e-11	-0.890388	-6.54159e-09
10381644	chr19:10381644:A:T	1.68277e-99	-2.35389	-2.43083	2.25534e-14	-2.34183	-2.39197	2.7657e-13	-2.21342	-2.43612
10381915	chr19:10381915:T:C	1.80749e-99	-2.29579	-2.41743	2.43767e-14	-2.28107	-2.375	2.99448e-13	-2.14587	-2.42419
10381951	chr19:10381951:C:T	1.90986e-98	-2.60136e-09	-2.35554	2.18908e-13	-2.60136e-09	-2.46104	2.46944e-12	-2.60136e-09	-2.46026
10382301	chr19:10382301:C:G	1.685e-99	-2.35469	-2.4287	2.26236e-14	-2.34098	-2.38972	2.76757e-13	-2.21436	-2.43451
10382386	chr19:10382386:A:G	1.87912e-99	-2.24926	-2.4251	2.54457e-14	-2.22851	-2.38463	3.13327e-13	-2.09301	-2.43175
10382478	chr19:10382478:T:C	1.7467e-98	-2.60136e-09	-2.44484	2.19602e-13	-2.60136e-09	-2.45788	2.43769e-12	-2.60136e-09	-2.4732
10383138	chr19:10383138:A:C	1.21181e-98	-2.81045	-6.54159e-09	1.64629e-13	-2.746	-6.54159e-09	1.84934e-12	-2.74942	-6.54159e-09
10384184	chr19:10384184:T:C	1.82234e-98	-2.60136e-09	-2.40245	2.21621e-13	-2.60136e-09	-2.44872	2.48599e-12	-2.60136e-09	-2.45358
10384350	chr19:10384350:G:A	1.88404e-98	-2.60136e-09	-2.36915	2.25991e-13	-2.60136e-09	-2.4292	2.54099e-12	-2.60136e-09	-2.4317
10384755	chr19:10384755:A:G	3.18584e-99	-1.7606	-2.38584	3.69982e-14	-1.80928	-2.42954	2.33044e-13	-2.3949	-2.42587
10384863	chr19:10384863:A:G	1.8281e-98	-2.60136e-09	-2.39929	2.215e-13	-2.60136e-09	-2.44927	2.48551e-12	-2.60136e-09	-2.45377
10385279	chr19:10385279:C:A	1.8281e-98	-2.60136e-09	-2.39929	2.215e-13	-2.60136e-09	-2.44927	2.48551e-12	-2.60136e-09	-2.45377
10385590	chr19:10385590:G:A	1.86251e-98	-2.60136e-09	-2.38065	2.23937e-13	-2.60136e-09	-2.43833	2.51014e-12	-2.60136e-09	-2.44391
10385801	chr19:10385801:T:TTC	1.82103e-98	-2.60136e-09	-2.40317	2.20748e-13	-2.60136e-09	-2.45267	2.47869e-12	-2.60136e-09	-2.45652
10385859	chr19:10385859:G:A	1.77103e-97	-2.60136e-09	-0.128425	1.97532e-12	-2.60136e-09	-0.261205	2.65868e-11	-2.60136e-09	-0.0838343
10385945	chr19:10385945:C:T	6.70993e-99	-1.9995	-1.40207	9.7458e-14	-1.543	-1.72727	4.12014e-12	-0.371216	-1.57715
10386138	chr19:10386138:T:G	2.02021e-98	-2.60136e-09	-2.29937	2.34872e-13	-2.60136e-09	-2.39065	2.76535e-12	-2.60136e-09	-2.34708
10386443	chr19:10386443:G:A	1.71038e-98	-2.60136e-09	-2.46585	2.17626e-13	-2.60136e-09	-2.46691	2.53767e-12	-2.60136e-09	-2.433
10386830	chr19:10386830:A:G	2.18245e-98	-2.60136e-09	-2.22213	2.81212e-13	-2.60136e-09	-2.21058	3.05046e-12	-2.60136e-09	-2.24896
10387101	chr19:10387101:C:T	2.01041e-98	-2.60136e-09	-2.30423	2.34083e-13	-2.60136e-09	-2.39402	2.75373e-12	-2.60136e-09	-2.35129
10387190	chr19:10387190:T:C	1.83124e-98	-2.60136e-09	-2.39758	2.21024e-13	-2.60136e-09	-2.45142	2.48041e-12	-2.60136e-09	-2.45583
10387377	chr19:10387377:G:T	3.28012e-99	-1.72207	-2.3952	3.78976e-14	-1.77769	-2.43712	2.36521e-13	-2.37227	-2.4337
10387580	chr19:10387580:G:T	1.84162e-98	-2.60136e-09	-2.39193	2.21796e-13	-2.60136e-09	-2.44793	2.48816e-12	-2.60136e-09	-2.45271
10388326	chr19:10388326:A:G	7.16879e-98	-2.60136e-09	-1.03284	5.14706e-13	-2.60136e-09	-1.6061	9.76962e-12	-2.60136e-09	-1.08497
10390199	chr19:10390199:G:A	1.26107e-98	-2.77061	-6.54159e-09	1.61085e-13	-2.76776	-6.54159e-09	1.6842e-12	-2.84296	-6.54159e-09
10390341	chr19:10390341:A:G	5.50212e-99	-2.34894	-1.25108	4.4758e-14	-2.52063	-1.5278	6.05845e-13	-2.5868	-1.27858
10390424	chr19:10390424:G:A	1.30848e-97	-2.60136e-09	-0.431121	1.05728e-12	-2.60136e-09	-0.886241	1.92028e-11	-2.60136e-09	-0.409196
10391064	chr19:10391064:A:G	6.07987e-99	-2.22474	-1.27543	2.33404e-13	-0.956541	-1.44038	3.52791e-12	-0.600017	-1.50353
10391081	chr19:10391081:C:A	1.73355e-98	-2.60136e-09	-2.4524	2.26675e-13	-2.60136e-09	-2.42618	2.49091e-12	-2.60136e-09	-2.4516
10391426	chr19:10391426:C:T	1.18556e-98	-2.83236	-6.54159e-09	1.56098e-13	-2.79921	-6.54159e-09	1.75929e-12	-2.79934	-6.54159e-09
10391609	chr19:10391609:C:T	2.30954e-98	-2.60136e-09	-2.16552	2.43825e-13	-2.60136e-09	-2.35324	2.73812e-12	-2.60136e-09	-2.35698
10391898	chr19:10391898:A:G	6.52559e-99	-2.21217	-1.21725	2.47234e-13	-0.934496	-1.40486	3.76345e-12	-0.574848	-1.46407
10391954	chr19:10391954:G:A	5.49176e-98	-2.60136e-09	-1.29932	6.15288e-13	-2.60136e-09	-1.4276	8.25763e-12	-2.60136e-09	-1.25311
10392096	chr19:10392096:C:A	2.36071e-98	-2.60136e-09	-2.14361	4.4207e-13	-2.60136e-09	-1.75822	4.61856e-12	-2.60136e-09	-1.83417
10392292	chr19:10392292:T:C	6.37263e-99	-2.19007	-1.26307	2.43951e-13	-0.907195	-1.44553	3.74033e-12	-0.541265	-1.50381
10392682	chr19:10392682:G:A	2.53644e-98	-2.60136e-09	-2.07181	2.31958e-13	-2.60136e-09	-2.40313	2.80882e-12	-2.60136e-09	-2.33149
10392879	chr19:10392879:G:A	2.31683e-98	-2.60136e-09	-2.16237	2.48655e-13	-2.60136e-09	-2.33362	3.43727e-12	-2.60136e-09	-2.12957
10393210	chr19:10393210:G:C	1.30318e-98	-2.73776	-6.54159e-09	1.62894e-13	-2.75659	-6.54159e-09	1.83626e-12	-2.75652	-6.54159e-09
10393460	chr19:10393460:G:C	1.86688e-98	-2.60136e-09	-2.37831	4.30835e-13	-2.60136e-09	-1.78397	4.06063e-12	-2.60136e-09	-1.96291
10393554	chr19:10393554:T:TATTCCTGACCTACATGAAGGGCTCCCCAAGGCC	2.17494e-98	-2.60136e-09	-2.22557	3.09292e-13	-2.60136e-09	-2.11541	3.30413e-12	-2.60136e-09	-2.16908
10394535	chr19:10394535:T:A	1.54426e-99	-2.47949	-2.39112	1.60361e-14	-2.8167	-2.25815	1.91528e-13	-2.73831	-2.27866
10394598	chr19:10394598:A:G	6.54519e-98	-2.60136e-09	-1.12384	7.31732e-13	-2.60136e-09	-1.25428	9.93987e-12	-2.60136e-09	-1.0677
10395409	chr19:10395409:C:T	1.415e-98	-2.65544	-6.54159e-09	2.05318e-13	-2.52513	-6.54159e-09	2.29255e-12	-2.53459	-6.54159e-09
10395469	chr19:10395469:G:A	4.85401e-98	-2.60136e-09	-1.42277	4.86952e-13	-2.60136e-09	-1.66153	6.99591e-12	-2.60136e-09	-1.41893
10396655	chr19:10396655:G:A	9.87941e-100	-2.8431	-2.47419	1.80162e-14	-2.58463	-2.3738	1.57513e-13	-2.81151	-2.40099
10396830	chr19:10396830:A:G	2.13759e-98	-2.24289	-6.54159e-09	8.69301e-13	-1.082	-6.54159e-09	5.54554e-12	-1.65126	-6.54159e-09
10397205	chr19:10397205:C:T	2.61998e-98	-2.60136e-09	-2.03941	3.70855e-13	-2.60136e-09	-1.93388	3.65837e-12	-2.60136e-09	-2.06723
10397923	chr19:10397923:CCT:C	2.07887e-98	-2.60136e-09	-2.27075	2.36167e-13	-2.60136e-09	-2.38515	2.76867e-12	-2.60136e-09	-2.34588
10398355	chr19:10398355:T:C	2.62328e-99	-2.5072	-1.83353	2.13941e-14	-2.58475	-2.20183	2.64668e-13	-2.70205	-1.99148
10398491	chr19:10398491:C:T	1.77451e-98	-2.60136e-09	-2.42905	2.21448e-13	-2.60136e-09	-2.4495	2.45405e-12	-2.60136e-09	-2.46651
10398689	chr19:10398689:A:G	9.98124e-100	-2.84222	-2.46481	1.84614e-14	-2.61325	-2.32076	1.62935e-13	-2.82025	-2.3584
10399003	chr19:10399003:G:A	5.05081e-98	-2.60136e-09	-1.38302	5.05869e-13	-2.60136e-09	-1.62341	7.31088e-12	-2.60136e-09	-1.37489
10399404	chr19:10399404:T:C	1.00682e-99	-2.8385	-2.45987	1.83043e-14	-2.64782	-2.29474	1.64662e-13	-2.82986	-2.33825
10399703	chr19:10399703:G:A	1.73032e-98	-2.60136e-09	-2.45427	2.28528e-13	-2.60136e-09	-2.41803	2.50399e-12	-2.60136e-09	-2.44637
10401367	chr19:10401367:C:T	2.25995e-98	-2.60136e-09	-2.18723	2.46301e-13	-2.60136e-09	-2.34314	2.92807e-12	-2.60136e-09	-2.28991
10401724	chr19:10401724:G:A	6.88484e-99	-2.33117	-1.04467	2.5139e-13	-1.04621	-1.27647	3.6406e-12	-0.728594	-1.34351
10401992	chr19:10401992:C:T	1.84466e-99	-2.83158	-1.86129	1.56852e-14	-2.73611	-2.36087	2.57108e-13	-2.51342	-2.20909
10402103	chr19:10402103:G:A	1.7148e-98	-2.46327	-6.54159e-09	1.98085e-13	-2.561	-6.54159e-09	1.99938e-12	-2.67141	-6.54159e-09
10402235	chr19:10402235:G:A	2.9547e-98	-2.16764	0.248467	1.35826e-12	-1.58272	0.946987	2.9697e-11	-0.569657	0.596453
10402532	chr19:10402532:C:T	1.34063e-98	-2.70943	-6.54159e-09	1.49535e-13	-2.84216	-6.54159e-09	1.70921e-12	-2.82822	-6.54159e-09
10403176	chr19:10403176:G:A	1.86507e-98	-2.60136e-09	-2.37927	2.31825e-13	-2.60136e-09	-2.40371	2.7192e-12	-2.60136e-09	-2.36391
10403623	chr19:10403623:G:T	1.71679e-98	-2.60136e-09	-2.46212	2.81995e-13	-2.60136e-09	-2.2078	2.92069e-12	-2.60136e-09	-2.29243
10404622	chr19:10404622:G:A	2.40117e-98	-2.60136e-09	-2.12661	2.54803e-13	-2.60136e-09	-2.3092	2.86509e-12	-2.60136e-09	-2.31165
10406230	chr19:10406230:C:G	1.696e-98	-2.60136e-09	-2.4743	2.19272e-13	-2.60136e-09	-2.45938	2.45389e-12	-2.60136e-09	-2.46657
10406234	chr19:10406234:T:C	7.36996e-99	-2.39616	-0.911585	2.33141e-13	-1.2878	-1.11025	3.38094e-12	-0.934817	-1.21128
10406863	chr19:10406863:TG:T	3.09484e-98	-2.60136e-09	-1.87284	2.53872e-13	-2.60136e-09	-2.31286	3.16709e-12	-2.60136e-09	-2.21144
10407020	chr19:10407020:G:A	6.21344e-99	-2.36403	-1.11441	2.25471e-13	-1.20061	-1.23088	3.32165e-12	-0.852082	-1.31171
10407817	chr19:10407817:C:A	1.33986e-99	-2.79493	-2.21766	3.19394e-14	-2.1324	-2.25345	2.02874e-13	-2.65446	-2.30496
10407965	chr19:10407965:G:A	1.75366e-99	-2.58225	-2.1612	1.9298e-14	-2.66081	-2.22889	2.15418e-13	-2.74688	-2.15254
10408265	chr19:10408265:C:T	7.70151e-99	-2.49482	-0.768923	2.42162e-13	-1.44315	-0.916935	3.25541e-12	-1.13228	-1.05165
10408465	chr19:10408465:C:T	1.72206e-98	-2.45905	-6.54159e-09	6.66806e-13	-1.34719	-6.54159e-09	3.97972e-12	-1.98304	-6.54159e-09
10408734	chr19:10408734:G:T	7.49613e-99	-2.50256	-0.788205	2.32333e-13	-1.46348	-0.938038	3.11863e-12	-1.15745	-1.06941
10409388	chr19:10409388:G:A	1.02271e-98	-2.51531	-0.464808	3.22917e-13	-1.41255	-0.659752	4.09418e-12	-1.14536	-0.809322
10409637	chr19:10409637:A:G	9.07168e-99	-2.45558	-0.644422	2.91817e-13	-1.38301	-0.790554	3.88937e-12	-1.07308	-0.932922
10409932	chr19:10409932:G:A	1.17394e-98	-2.8422	-6.54159e-09	1.49654e-13	-2.84137	-6.54159e-09	2.21199e-12	-2.57036	-6.54159e-09
10410215	chr19:10410215:A:T	1.03392e-98	-2.07777	-0.891441	4.86821e-13	-0.660864	-1.00093	6.91562e-12	-0.295667	-1.1348
10410288	chr19:10410288:T:C	1.08309e-99	-2.80028	-2.42506	2.69199e-14	-2.09286	-2.46397	2.36754e-13	-2.34027	-2.46472
10410944	chr19:10410944:ATTAT:A	1.05679e-98	-2.46608	-0.48126	3.28679e-13	-1.39763	-0.656981	4.32075e-12	-1.08811	-0.812715
10411500	chr19:10411500:A:T	7.6613e-99	-2.45254	-0.816436	2.37082e-13	-1.36823	-1.01306	3.20608e-12	-1.05483	-1.14437
10411740	chr19:10411740:A:C	1.11269e-99	-2.76623	-2.43215	1.38421e-14	-2.76595	-2.45603	1.48864e-13	-2.83377	-2.4352
10411827	chr19:10411827:C:G	1.11271e-99	-2.82478	-2.37358	1.66403e-14	-2.6024	-2.43547	1.65745e-13	-2.72464	-2.43692
10411921	chr19:10411921:G:A	1.02094e-98	-2.43673	-0.545122	3.23123e-13	-1.34346	-0.728201	4.28051e-12	-1.02815	-0.882031
10412410	chr19:10412410:T:C	8.25529e-99	-2.43153	-0.762773	2.56378e-13	-1.32922	-0.973823	3.48126e-12	-1.01087	-1.10599
10413199	chr19:10413199:G:A	1.35252e-98	-2.40529	-0.29532	5.35507e-13	-1.17633	-0.390153	6.54737e-12	-0.899878	-0.585309
10413218	chr19:10413218:G:A	2.80236e-98	-2.60136e-09	-1.97211	2.41244e-13	-2.60136e-09	-2.36389	2.96084e-12	-2.60136e-09	-2.27878
10414077	chr19:10414077:C:A	1.93047e-98	-2.60136e-09	-2.34481	2.23608e-13	-2.60136e-09	-2.4398	2.61065e-12	-2.60136e-09	-2.40465
10414505	chr19:10414505:G:A	5.3855e-98	-2.10016	0.7813	3.36902e-12	-1.49624	1.76893	6.59383e-11	-0.458962	1.28343
10414554	chr19:10414554:G:T	1.14462e-99	-2.70039	-2.46969	1.51043e-14	-2.67042	-2.4643	1.6438e-13	-2.70233	-2.46749
10414696	chr19:10414696:G:A	1.69123e-99	-2.83538	-1.94431	2.20222e-14	-2.49123	-2.26641	2.5999e-13	-2.74618	-1.96518
10414760	chr19:10414760:G:A	2.68767e-98	-2.60136e-09	-2.0139	3.94312e-13	-2.60136e-09	-1.87255	3.85291e-12	-2.60136e-09	-2.01542
10414761	chr19:10414761:C:T	3.2595e-98	-2.60136e-09	-1.821	3.63779e-13	-2.60136e-09	-1.95315	4.68654e-12	-2.60136e-09	-1.81956
10415067	chr19:10415067:G:A	1.25472e-98	-1.98484	-0.790818	1.69295e-13	-0.98534	-1.73271	4.48557e-12	-0.538696	-1.32469
10415333	chr19:10415333:C:T	8.50526e-98	-1.8422	0.980309	4.05705e-13	-0.772034	-1.07203	1.07762e-11	-0.366284	-0.620627
10415341	chr19:10415341:A:G	1.34245e-97	-2.60136e-09	-0.405492	1.22006e-12	-2.60136e-09	-0.743039	1.19383e-11	-2.60136e-09	-0.884497
10416155	chr19:10416155:G:A	1.16113e-98	-2.43323	-0.419949	4.04285e-13	-1.30696	-0.540617	5.15322e-12	-0.999874	-0.724756
10416178	chr19:10416178:C:A	5.48831e-98	-2.07713	0.777181	3.47925e-12	-1.45935	1.76423	6.89004e-11	-0.410594	1.279
10416598	chr19:10416598:C:G	1.12447e-99	-2.83725	-2.3506	1.9329e-14	-2.58133	-2.30676	1.58764e-13	-2.82575	-2.37884
10416969	chr19:10416969:C:G	1.62639e-99	-2.56923	-2.24957	1.79991e-14	-2.6511	-2.30827	1.98085e-13	-2.73994	-2.24337
10416990	chr19:10416990:G:A	1.31056e-98	-2.73212	-6.54159e-09	1.63342e-13	-2.75384	-6.54159e-09	1.84424e-12	-2.75218	-6.54159e-09
10417037	chr19:10417037:G:A	1.71679e-98	-2.60136e-09	-2.46212	2.81995e-13	-2.60136e-09	-2.2078	2.92069e-12	-2.60136e-09	-2.29243
10417519	chr19:10417519:C:T	1.34801e-97	-2.60136e-09	-0.401354	1.22457e-12	-2.60136e-09	-0.739346	1.19798e-11	-2.60136e-09	-0.881032
10417554	chr19:10417554:C:T	2.2903e-98	-2.60136e-09	-2.17389	2.18435e-13	-2.60136e-09	-2.46321	2.5066e-12	-2.60136e-09	-2.44532
10417962	chr19:10417962:C:T	1.75417e-98	-2.60136e-09	-2.44058	2.17228e-13	-2.60136e-09	-2.46875	2.4351e-12	-2.60136e-09	-2.47426
10418660	chr19:10418660:A:G	2.59994e-98	-2.60136e-09	-2.04709	2.69277e-13	-2.60136e-09	-2.25395	3.24715e-12	-2.60136e-09	-2.18647
10419691	chr19:10419691:T:A	2.53363e-98	-2.60136e-09	-2.07292	3.07058e-13	-2.60136e-09	-2.12266	3.80554e-12	-2.60136e-09	-2.02779
10419764	chr19:10419764:C:G	2.44686e-98	-2.10777	-6.54159e-09	3.6912e-13	-1.93857	-6.54159e-09	2.11334e-12	-2.61598	-6.54159e-09
10420638	chr19:10420638:G:A	2.84558e-97	0.34578	-6.54159e-09	1.49393e-13	-2.84311	-6.54159e-09	1.81593e-12	-2.76765	-6.54159e-09
10420688	chr19:10420688:G:T	1.17537e-99	-2.77936	-2.36421	1.60801e-14	-2.72547	-2.34664	1.52001e-13	-2.84136	-2.40677
10420824	chr19:10420824:G:C	5.39244e-98	-2.60136e-09	-1.31758	2.64258e-13	-2.60136e-09	-2.27277	2.78023e-12	-2.60136e-09	-2.34172
10421782	chr19:10421782:T:C	2.52405e-99	-2.63517	-1.74412	2.66249e-14	-2.7051	-1.86274	3.07588e-13	-2.77605	-1.76719
10421978	chr19:10421978:G:A	2.77969e-99	-2.49696	-1.78586	2.23643e-14	-2.57795	-2.16427	2.88514e-13	-2.69925	-1.90802
10422343	chr19:10422343:C:T	1.75961e-98	-2.60136e-09	-2.43748	2.55871e-13	-2.60136e-09	-2.30502	2.64885e-12	-2.60136e-09	-2.39012
10422436	chr19:10422436:C:G	6.95143e-99	-2.59514	-0.771074	1.87735e-13	-1.62632	-0.988346	2.37942e-12	-1.36372	-1.13367
10424136	chr19:10424136:C:T	1.69586e-98	-2.60136e-09	-2.47438	2.18866e-13	-2.60136e-09	-2.46123	2.44918e-12	-2.60136e-09	-2.4685
10424518	chr19:10424518:G:A	6.84206e-98	-2.60136e-09	-1.07948	2.21167e-12	-2.60136e-09	-0.148191	2.79957e-11	-2.60136e-09	-0.0321998
10424519	chr19:10424519:C:A	6.84206e-98	-2.60136e-09	-1.07948	2.21167e-12	-2.60136e-09	-0.148191	2.79957e-11	-2.60136e-09	-0.0321998
10425570	chr19:10425570:C:T	2.9854e-98	-2.60136e-09	-1.90884	2.41946e-13	-2.60136e-09	-2.36098	2.92408e-12	-2.60136e-09	-2.29127
10426136	chr19:10426136:G:A	1.95463e-98	-2.60136e-09	-2.33237	2.16009e-13	-2.60136e-09	-2.47437	2.44743e-12	-2.60136e-09	-2.46921
10426342	chr19:10426342:G:C	1.19131e-99	-2.72023	-2.40988	1.30646e-14	-2.8064	-2.47338	1.44633e-13	-2.82346	-2.47435
10426416	chr19:10426416:C:T	1.7167e-98	-2.46217	-6.54159e-09	6.89369e-13	-1.31392	-6.54159e-09	1.00952e-11	-1.05219	-6.54159e-09
10426592	chr19:10426592:T:C	3.5899e-98	-2.17672	0.452269	1.81311e-13	-1.26275	-1.38673	4.87658e-12	-0.873035	-0.906773
10426634	chr19:10426634:G:A	2.54615e-98	-2.60136e-09	-2.06799	2.29832e-13	-2.60136e-09	-2.41235	2.7662e-12	-2.60136e-09	-2.34678
10426817	chr19:10426817:G:A	1.22812e-99	-2.75291	-2.34677	1.58231e-14	-2.75862	-2.3296	1.55034e-13	-2.83439	-2.39398
10427024	chr19:10427024:G:A	2.72136e-98	-2.60136e-09	-2.00144	2.34203e-13	-2.60136e-09	-2.3935	2.80275e-12	-2.60136e-09	-2.33365
10427697	chr19:10427697:A:G	6.79897e-99	-2.54578	-0.842607	2.04169e-13	-1.51589	-1.01486	2.62105e-12	-1.24299	-1.15769
10428123	chr19:10428123:G:A	4.88262e-98	-1.98985	0.572961	2.484e-13	-0.960765	-1.37389	6.13783e-12	-0.58835	-0.96143
10428861	chr19:10428861:A:G	3.9271e-99	-2.53483	-1.40242	5.36416e-14	-1.6483	-2.21907	1.22886e-12	-1.37832	-1.77985
10429909	chr19:10429909:A:T	3.34635e-98	-2.60136e-09	-1.7947	3.46962e-13	-2.60136e-09	-2.00048	4.14308e-12	-2.60136e-09	-1.94281
10430295	chr19:10430295:C:T	1.6095e-99	-2.83777	-1.99146	1.47251e-14	-2.70478	-2.45536	1.55139e-13	-2.83306	-2.39462
10430708	chr19:10430708:C:G	3.09446e-98	-1.87296	-6.54159e-09	1.72331e-13	-2.70027	-6.54159e-09	2.82756e-12	-2.32484	-6.54159e-09
10431221	chr19:10431221:C:G	2.56466e-98	-2.60136e-09	-2.06075	3.69306e-13	-2.60136e-09	-1.93807	3.63009e-12	-2.60136e-09	-2.07499
10431337	chr19:10431337:G:A	1.05713e-99	-2.78043	-2.46917	1.42412e-14	-2.72402	-2.46954	1.4236e-13	-2.84157	-2.47207
10431645	chr19:10431645:C:G	2.65581e-98	-2.02582	-6.54159e-09	1.94103e-13	-2.5813	-6.54159e-09	2.02169e-12	-2.66032	-6.54159e-09
10431652	chr19:10431652:T:C	3.64297e-98	-2.60136e-09	-1.70977	2.7469e-13	-2.60136e-09	-2.23405	3.79831e-12	-2.60136e-09	-2.0297
10431680	chr19:10431680:C:T	1.76351e-98	-2.60136e-09	-2.43527	2.57449e-13	-2.60136e-09	-2.29887	2.65969e-12	-2.60136e-09	-2.38604
10431934	chr19:10431934:T:C	1.68938e-99	-2.84061	-1.94019	1.55938e-14	-2.65632	-2.4465	1.59666e-13	-2.82195	-2.37697
10432596	chr19:10432596:CCT:C	1.97518e-99	-2.82487	-1.79963	1.49549e-14	-2.74911	-2.39554	1.69818e-13	-2.84171	-2.29557
10432953	chr19:10432953:C:G	2.27035e-98	-2.60136e-09	-2.18264	2.17744e-13	-2.60136e-09	-2.46637	2.5702e-12	-2.60136e-09	-2.42027
10432965	chr19:10432965:C:T	1.92715e-98	-2.60136e-09	-2.34653	2.17315e-13	-2.60136e-09	-2.46834	2.48045e-12	-2.60136e-09	-2.45581
10433236	chr19:10433236:G:A	2.29976e-98	-2.60136e-09	-2.16977	2.95302e-13	-2.60136e-09	-2.16169	3.64335e-12	-2.60136e-09	-2.07135
10433356	chr19:10433356:C:T	3.90452e-99	-2.55062	-1.3924	6.61115e-14	-1.73686	-1.92149	1.37449e-12	-1.51353	-1.53263
10433634	chr19:10433634:T:C	1.62238e-99	-2.83963	-1.98163	1.48822e-14	-2.69651	-2.45301	1.56327e-13	-2.83009	-2.38997
10433839	chr19:10433839:A:T	2.35601e-99	-2.64699	-1.8012	1.04875e-13	-1.46378	-1.73314	4.1787e-13	-2.23894	-1.9979
10434235	chr19:10434235:C:T	2.67436e-98	-2.60136e-09	-2.01886	2.25165e-13	-2.60136e-09	-2.43286	2.75432e-12	-2.60136e-09	-2.35108
10434353	chr19:10434353:T:C	1.85574e-99	-2.83019	-1.85668	1.34423e-14	-2.78679	-2.4645	1.46237e-13	-2.84057	-2.4462
10434441	chr19:10434441:T:C	1.67377e-99	-2.8383	-1.95178	1.48981e-14	-2.7028	-2.44566	1.5821e-13	-2.83197	-2.37612
10435217	chr19:10435217:G:A	2.57456e-99	-2.82237	-1.53711	1.65014e-14	-2.74156	-2.30469	1.87581e-13	-2.84205	-2.19575
10435831	chr19:10435831:A:T	1.86458e-98	-2.60136e-09	-2.37954	2.82086e-13	-2.60136e-09	-2.20748	2.84393e-12	-2.60136e-09	-2.31907
10435843	chr19:10435843:G:C	2.09998e-98	-2.60136e-09	-2.26064	2.17223e-13	-2.60136e-09	-2.46877	2.49408e-12	-2.60136e-09	-2.45033
10436095	chr19:10436095:A:G	1.22074e-97	-2.74404	2.24351	2.54677e-13	-1.99555	-0.314148	6.27076e-12	-1.72716	0.198811
10436337	chr19:10436337:C:A	2.3212e-98	-2.60136e-09	-2.16049	4.29171e-13	-2.60136e-09	-1.78784	4.49375e-12	-2.60136e-09	-1.86156
10436550	chr19:10436550:C:T	1.46256e-98	-2.62239	-6.54159e-09	3.29445e-13	-2.05228	-6.54159e-09	7.42675e-12	-1.35916	-6.54159e-09
10436731	chr19:10436731:G:A	4.20664e-98	-2.60136e-09	-1.56591	2.59713e-13	-2.60136e-09	-2.29012	3.28937e-12	-2.60136e-09	-2.17356
10436868	chr19:10436868:G:A	3.37857e-98	-2.60136e-09	-1.78512	3.793e-13	-2.60136e-09	-1.91137	4.89503e-12	-2.60136e-09	-1.77603
10437460	chr19:10437460:C:T	3.41999e-98	-2.76152	0.988582	3.44135e-13	-1.86505	-0.143613	4.18719e-12	-1.75484	-0.177378
10438536	chr19:10438536:A:G	3.40303e-98	-2.79222	1.01431	3.32009e-13	-1.99236	-0.0521705	3.94979e-12	-1.89098	-0.0996117
10439133	chr19:10439133:C:T	2.5664e-98	-2.60136e-09	-2.06007	3.08776e-13	-2.60136e-09	-2.11708	3.88482e-12	-2.60136e-09	-2.00717
10439152	chr19:10439152:C:T	1.16719e-99	-2.68717	-2.46339	1.32465e-14	-2.80185	-2.4641	1.46618e-13	-2.81005	-2.47413
10439177	chr19:10439177:T:C	2.01338e-98	-2.60136e-09	-2.30276	2.17022e-13	-2.60136e-09	-2.46969	2.50967e-12	-2.60136e-09	-2.4441
10439292	chr19:10439292:T:C	1.93958e-98	-2.79845	0.458352	1.8373e-13	-2.07795	-0.55827	2.2706e-12	-1.95038	-0.593829
10439371	chr19:10439371:T:C	1.18087e-98	-2.83632	-6.54159e-09	1.58409e-13	-2.78451	-6.54159e-09	1.68561e-12	-2.84212	-6.54159e-09
10439381	chr19:10439381:C:T	2.34166e-98	-2.60136e-09	-2.15171	2.89618e-13	-2.60136e-09	-2.18113	3.61899e-12	-2.60136e-09	-2.07806
10439946	chr19:10439946:T:G	4.41614e-98	-2.60136e-09	-1.51731	2.44415e-13	-2.60136e-09	-2.35082	2.61431e-12	-2.60136e-09	-2.40325
10440256	chr19:10440256:T:A	3.68725e-98	-2.79239	1.0947	3.32732e-13	-2.05105	0.0086905	4.05488e-12	-1.9288	-0.035524
10440662	chr19:10440662:G:A	6.73922e-98	-2.60136e-09	-1.09463	9.7524e-13	-2.60136e-09	-0.967009	9.95554e-12	-2.60136e-09	-1.06612
10440746	chr19:10440746:A:G	2.97205e-98	-2.60136e-09	-1.91332	3.37307e-13	-2.60136e-09	-2.0287	4.28185e-12	-2.60136e-09	-1.90986
10440849	chr19:10440849:C:T	7.84517e-98	-2.60136e-09	-0.942674	5.48342e-13	-2.60136e-09	-1.54279	7.06154e-12	-2.60136e-09	-1.40959
10440862	chr19:10440862:T:C	1.77099e-98	-2.60136e-09	-2.43103	3.48749e-13	-2.60136e-09	-1.99534	3.45578e-12	-2.60136e-09	-2.1242
10441312	chr19:10441312:A:G	1.1501e-99	-2.69667	-2.46864	1.32745e-14	-2.79485	-2.469	1.4606e-13	-2.81546	-2.47253
10441687	chr19:10441687:T:TA	1.14646e-99	-2.73797	-2.43051	1.42497e-14	-2.76253	-2.43043	1.44616e-13	-2.8314	-2.46652
10442027	chr19:10442027:T:A	2.302e-98	-2.60136e-09	-2.1688	2.82735e-13	-2.60136e-09	-2.20518	3.4592e-12	-2.60136e-09	-2.12321
10442120	chr19:10442120:G:C	5.64707e-98	-2.60136e-09	-1.27143	5.78971e-13	-2.60136e-09	-1.48844	5.70645e-12	-2.60136e-09	-1.62265
10442356	chr19:10442356:T:C	2.30961e-98	-2.60136e-09	-2.1655	3.51554e-13	-2.60136e-09	-1.98733	3.37456e-12	-2.60136e-09	-2.14798
10442533	chr19:10442533:AC:A	1.72444e-98	-2.60136e-09	-2.45767	2.21925e-13	-2.60136e-09	-2.44735	2.43952e-12	-2.60136e-09	-2.47245
10442576	chr19:10442576:A:T	2.10795e-99	-2.26474	-2.2947	1.96566e-14	-2.4794	-2.39188	2.05119e-13	-2.59578	-2.35264
10442585	chr19:10442585:T:C	2.14536e-98	-2.60136e-09	-2.23926	2.18336e-13	-2.60136e-09	-2.46366	2.51667e-12	-2.60136e-09	-2.44132
10442659	chr19:10442659:G:A	3.10419e-98	-2.60136e-09	-1.86982	2.90567e-13	-2.60136e-09	-2.17786	3.57664e-12	-2.60136e-09	-2.08983
10442706	chr19:10442706:T:G	1.59158e-98	-2.53784	-6.54159e-09	2.02554e-13	-2.53869	-6.54159e-09	2.18504e-12	-2.58262	-6.54159e-09
10442779	chr19:10442779:C:T	4.01671e-98	-2.60136e-09	-1.61211	4.10328e-13	-2.60136e-09	-1.83274	4.16212e-12	-2.60136e-09	-1.93823
10442816	chr19:10442816:A:G	2.39742e-98	-2.60136e-09	-2.12818	3.66113e-13	-2.60136e-09	-1.94675	3.4895e-12	-2.60136e-09	-2.11449
10442857	chr19:10442857:C:T	3.9711e-98	-2.60136e-09	-1.62353	4.06006e-13	-2.60136e-09	-1.84333	4.12245e-12	-2.60136e-09	-1.9478
10442935	chr19:10442935:A:G	1.17743e-97	-2.60136e-09	-0.536653	1.7142e-12	-2.60136e-09	-0.402992	1.72001e-11	-2.60136e-09	-0.519334
10442942	chr19:10442942:C:T	1.33524e-98	-2.83956	0.126101	1.64118e-13	-2.22189	-0.527219	1.57352e-12	-2.14582	-0.765118
10442989	chr19:10442989:C:T	3.77285e-98	-1.67474	-6.54159e-09	3.41837e-13	-2.01536	-6.54159e-09	2.47877e-12	-2.45649	-6.54159e-09
10443401	chr19:10443401:TG:T	1.87159e-98	-2.60136e-09	-2.37578	2.16143e-13	-2.60136e-09	-2.47375	2.45034e-12	-2.60136e-09	-2.46802
10444084	chr19:10444084:A:G	2.20778e-98	-2.60136e-09	-2.21059	2.74032e-13	-2.60136e-09	-2.23645	3.38977e-12	-2.60136e-09	-2.14349
10444162	chr19:10444162:C:T	1.17894e-97	-2.60136e-09	-0.535373	5.93595e-13	-2.60136e-09	-1.4635	5.54521e-12	-2.60136e-09	-1.65132
10444460	chr19:10444460:T:C	1.16242e-99	-2.69654	-2.45811	1.33846e-14	-2.7966	-2.45899	1.45881e-13	-2.8149	-2.47432
10445570	chr19:10445570:C:T	3.73695e-99	-2.02014	-1.96675	3.42782e-14	-2.46125	-1.85394	3.10493e-13	-2.40535	-2.1285
10446221	chr19:10446221:C:T	1.79398e-99	-2.82012	-1.9006	2.09437e-14	-2.5825	-2.22535	2.71187e-13	-2.72887	-1.94032
10446588	chr19:10446588:T:A	3.06517e-98	-2.60136e-09	-1.88247	3.43822e-13	-2.60136e-09	-2.00957	3.5325e-12	-2.60136e-09	-2.10224
10447018	chr19:10447018:CT:C	4.56784e-99	-1.89716	-1.88896	4.12832e-14	-2.34858	-1.78066	3.70561e-13	-2.28758	-2.06941
10447368	chr19:10447368:G:A	7.92704e-97	-2.60136e-09	1.37029	2.99548e-13	-2.60136e-09	-2.14742	3.21912e-12	-2.60136e-09	-2.19514
10447570	chr19:10447570:T:C	1.57242e-99	-2.51174	-2.3408	1.32606e-14	-2.84278	-2.42212	1.66749e-13	-2.7134	-2.44212
10448267	chr19:10448267:T:G	1.17301e-98	-2.843	-6.54159e-09	1.49562e-13	-2.84198	-6.54159e-09	1.88091e-12	-2.7325	-6.54159e-09
10449503	chr19:10449503:G:T	1.8066e-98	-2.41113	-6.54159e-09	1.79819e-13	-2.65774	-6.54159e-09	2.19601e-12	-2.57761	-6.54159e-09
10449999	chr19:10449999:G:T	4.2116e-98	-2.60136e-09	-1.56473	4.65324e-13	-2.60136e-09	-1.70696	4.62802e-12	-2.60136e-09	-1.83212
10450229	chr19:10450229:C:T	1.12826e-99	-2.83189	-2.35259	1.45337e-14	-2.69893	-2.4743	1.44561e-13	-2.83386	-2.46444
10450232	chr19:10450232:T:G	1.12642e-99	-2.83352	-2.35259	1.44464e-14	-2.70495	-2.4743	1.44348e-13	-2.83534	-2.46444
10451072	chr19:10451072:C:G	4.00752e-99	-2.1377	-1.77928	2.33427e-14	-2.44453	-2.25488	2.59792e-13	-2.53656	-2.17557
10451277	chr19:10451277:C:T	4.49251e-98	-2.60136e-09	-1.50016	4.94654e-13	-2.60136e-09	-1.64583	4.89373e-12	-2.60136e-09	-1.7763
10451934	chr19:10451934:T:C	4.36629e-98	-2.60136e-09	-1.52866	4.77498e-13	-2.60136e-09	-1.68113	4.75371e-12	-2.60136e-09	-1.80533
10451987	chr19:10451987:C:T	5.23443e-98	-2.60136e-09	-1.34731	5.29781e-13	-2.60136e-09	-1.57723	5.25271e-12	-2.60136e-09	-1.70551
10452126	chr19:10452126:G:A	1.67959e-99	-2.82717	-1.95943	2.05331e-14	-2.56389	-2.26377	2.5888e-13	-2.72118	-1.99446
10452373	chr19:10452373:G:A	1.78238e-97	-2.60136e-09	-0.122037	1.69894e-12	-2.60136e-09	-0.411931	2.49652e-11	-2.60136e-09	-0.14677
10452383	chr19:10452383:G:A	7.57343e-98	-2.60136e-09	-0.977926	5.96412e-13	-2.60136e-09	-1.45876	8.54503e-12	-2.60136e-09	-1.2189
10452471	chr19:10452471:G:A	5.80773e-98	-2.60136e-09	-1.24338	6.03103e-13	-2.60136e-09	-1.4476	5.94664e-12	-2.60136e-09	-1.58142
10452528	chr19:10452528:G:A	1.13813e-99	-2.82782	-2.34795	1.4779e-14	-2.68233	-2.47415	1.44672e-13	-2.83098	-2.46656
10452704	chr19:10452704:G:A	8.20949e-98	-2.60136e-09	-0.897282	6.36815e-13	-2.60136e-09	-1.39321	9.29796e-12	-2.60136e-09	-1.13446
10453856	chr19:10453856:G:A	8.45313e-98	-2.60136e-09	-0.868035	1.43615e-12	-2.60136e-09	-0.57997	1.45023e-11	-2.60136e-09	-0.689944
10453928	chr19:10453928:G:A	4.09653e-98	-2.60136e-09	-1.59243	4.51518e-13	-2.60136e-09	-1.73708	4.51098e-12	-2.60136e-09	-1.85774
10455291	chr19:10455291:C:T	3.4057e-97	-2.60136e-09	0.525464	2.79574e-13	-2.60136e-09	-2.21643	2.98678e-12	-2.60136e-09	-2.27005
10455845	chr19:10455845:A:G	9.25583e-98	-2.60136e-09	-0.777318	6.8275e-13	-2.60136e-09	-1.32356	1.00545e-11	-2.60136e-09	-1.05623
10456225	chr19:10456225:T:C	4.2833e-98	-2.60136e-09	-1.54785	6.13559e-13	-2.60136e-09	-1.43042	5.75666e-12	-2.60136e-09	-1.61389
10456237	chr19:10456237:T:G	4.81539e-98	-2.60136e-09	-1.43076	4.99322e-13	-2.60136e-09	-1.63644	4.99127e-12	-2.60136e-09	-1.75656
10456649	chr19:10456649:C:T	3.85433e-98	-1.65338	-6.54159e-09	1.76287e-12	-0.374994	-6.54159e-09	7.91051e-12	-1.29606	-6.54159e-09
10456761	chr19:10456761:T:A	3.70477e-99	-1.94671	-2.04883	3.37368e-14	-2.39564	-1.93547	3.1497e-13	-2.33504	-2.18449
10456857	chr19:10456857:T:C	4.69441e-98	-2.60136e-09	-1.4562	5.13495e-13	-2.60136e-09	-1.60845	5.09245e-12	-2.60136e-09	-1.73649
10457178	chr19:10457178:G:A	1.15048e-99	-2.81243	-2.35255	1.90744e-14	-2.54231	-2.35903	4.28366e-13	-1.94209	-2.26993
10457186	chr19:10457186:G:A	3.33452e-99	-2.79937	-1.30145	2.91909e-14	-2.52143	-1.9544	6.73863e-13	-1.93379	-1.82519
10457575	chr19:10457575:G:T	4.03485e-98	-2.60136e-09	-1.6076	4.45937e-13	-2.60136e-09	-1.74951	4.45997e-12	-2.60136e-09	-1.86911
10457663	chr19:10457663:C:T	2.29622e-98	-2.60136e-09	-2.17131	2.8825e-13	-2.60136e-09	-2.18587	3.50578e-12	-2.60136e-09	-2.10984
10457699	chr19:10457699:T:C	4.9444e-98	-2.60136e-09	-1.40432	5.47431e-13	-2.60136e-09	-1.54446	5.37212e-12	-2.60136e-09	-1.68303
10457843	chr19:10457843:T:G	1.68937e-99	-2.78449	-1.99631	2.73714e-14	-2.24043	-2.29977	4.49733e-13	-2.09545	-2.0679
10457858	chr19:10457858:C:T	9.55251e-98	-2.60136e-09	-0.745769	7.03522e-13	-2.60136e-09	-1.29359	1.03863e-11	-2.60136e-09	-1.02377
10458207	chr19:10458207:G:C	1.17925e-98	-2.8377	-6.54159e-09	1.92454e-13	-2.58984	-6.54159e-09	1.94037e-12	-2.70137	-6.54159e-09
10458458	chr19:10458458:G:T	6.45272e-99	-2.81897	-0.621686	3.51297e-14	-2.60324	-1.68741	3.70594e-13	-2.82288	-1.53402
10458815	chr19:10458815:C:T	1.7745e-98	-2.60136e-09	-2.42905	2.17266e-13	-2.60136e-09	-2.46857	2.47985e-12	-2.60136e-09	-2.45605
10458879	chr19:10458879:A:C	4.51894e-98	-2.60136e-09	-1.49429	2.78099e-13	-2.60136e-09	-2.22172	3.53219e-12	-2.60136e-09	-2.10233
10458967	chr19:10458967:T:C	1.64535e-99	-2.65884	-2.14837	3.21738e-14	-1.96325	-2.41529	5.15198e-13	-1.78405	-2.24341
10459793	chr19:10459793:C:G	9.97981e-98	-2.60136e-09	-0.702008	1.02689e-12	-2.60136e-09	-0.915401	1.04206e-11	-2.60136e-09	-1.02046
10460076	chr19:10460076:C:T	1.54358e-98	-2.8008	0.232337	8.55273e-14	-2.5318	-0.869058	2.21177e-12	-1.94802	-0.622435
10460092	chr19:10460092:A:T	3.49562e-98	-2.60136e-09	-1.75106	6.46262e-13	-2.60136e-09	-1.37849	6.93875e-12	-2.60136e-09	-1.42713
10460478	chr19:10460478:A:C	3.1161e-98	-2.60136e-09	-1.86599	2.82557e-13	-2.60136e-09	-2.20581	3.22491e-12	-2.60136e-09	-2.19335
10461753	chr19:10461753:TGAGTCCCA:T	5.32626e-98	-2.60136e-09	-1.32992	4.39849e-13	-2.60136e-09	-1.76326	6.0503e-12	-2.60136e-09	-1.56414
10462932	chr19:10462932:G:A	3.1605e-98	-2.60136e-09	-1.85184	4.40571e-13	-2.60136e-09	-1.76162	4.27321e-12	-2.60136e-09	-1.91189
10462966	chr19:10462966:G:A	2.55512e-98	-2.60136e-09	-2.06447	3.87936e-13	-2.60136e-09	-1.88885	4.15126e-12	-2.60136e-09	-1.94084
10463140	chr19:10463140:G:A	3.21941e-99	-2.84188	-1.29408	3.83508e-14	-2.1983	-2.00462	7.48652e-13	-1.8196	-1.83413
10463478	chr19:10463478:G:A	6.20816e-97	-2.60136e-09	1.12588	3.3947e-13	-2.60136e-09	-2.02231	3.55384e-12	-2.60136e-09	-2.09622
10463579	chr19:10463579:T:C	1.51011e-99	-2.77876	-2.11422	2.66913e-14	-2.29884	-2.26652	2.62958e-13	-2.6669	-2.03311
10463649	chr19:10463649:C:T	1.49816e-98	-2.7971	0.198769	1.91027e-13	-2.34521	-0.252068	2.73251e-12	-2.11008	-0.248947
10463683	chr19:10463683:G:A	9.31574e-98	-2.60136e-09	-0.770867	9.85656e-13	-2.60136e-09	-0.956385	1.40054e-11	-2.60136e-09	-0.724807
10463819	chr19:10463819:C:T	3.27435e-98	-2.60136e-09	-1.81645	2.70658e-13	-2.60136e-09	-2.24884	3.42211e-12	-2.60136e-09	-2.13399
10463873	chr19:10463873:C:T	2.99487e-98	-2.60136e-09	-1.90567	2.56687e-13	-2.60136e-09	-2.30183	3.20089e-12	-2.60136e-09	-2.20082
10464778	chr19:10464778:C:T	1.69586e-98	-2.60136e-09	-2.47438	2.44237e-13	-2.60136e-09	-2.35155	2.57296e-12	-2.60136e-09	-2.41919
10465240	chr19:10465240:G:A	1.70415e-98	-2.60136e-09	-2.4695	2.27585e-13	-2.60136e-09	-2.42217	2.49674e-12	-2.60136e-09	-2.44927
10465269	chr19:10465269:G:C	2.9258e-98	-2.60136e-09	-1.92901	4.0819e-13	-2.60136e-09	-1.83796	3.98678e-12	-2.60136e-09	-1.98127
10465295	chr19:10465295:A:T	4.50725e-98	-2.60136e-09	-1.49689	3.66097e-13	-2.60136e-09	-1.94679	4.66697e-12	-2.60136e-09	-1.82374
10465530	chr19:10465530:C:T	6.27402e-97	-2.60136e-09	1.13643	3.45487e-13	-2.60136e-09	-2.00474	3.61689e-12	-2.60136e-09	-2.07864
10465594	chr19:10465594:C:T	1.69953e-98	-2.73368	0.261464	1.88663e-13	-2.44501	-0.164717	2.5527e-12	-2.2575	-0.169598
10465900	chr19:10465900:C:T	1.75515e-98	-2.60136e-09	-2.44002	2.45857e-13	-2.60136e-09	-2.34494	2.65942e-12	-2.60136e-09	-2.38614
10466543	chr19:10466543:G:A	1.19181e-98	-2.8271	-6.54159e-09	1.50394e-13	-2.83644	-6.54159e-09	1.69816e-12	-2.83471	-6.54159e-09
10466562	chr19:10466562:A:T	1.08398e-97	-2.60136e-09	-0.619348	1.16788e-12	-2.60136e-09	-0.786749	1.67125e-11	-2.60136e-09	-0.548092
10467155	chr19:10467155:A:G	1.71158e-98	-2.60136e-09	-2.46516	2.19929e-13	-2.60136e-09	-2.45639	2.44831e-12	-2.60136e-09	-2.46885
10468226	chr19:10468226:TA:T	3.57891e-98	-2.60136e-09	-1.72751	5.14676e-13	-2.60136e-09	-1.60616	4.90875e-12	-2.60136e-09	-1.77323
10468239	chr19:10468239:C:T	1.6441e-98	-2.50538	-6.54159e-09	3.24539e-12	0.235297	-6.54159e-09	2.74143e-11	-0.0531858	-6.54159e-09
10468649	chr19:10468649:C:T	3.68159e-98	-2.60136e-09	-1.69923	3.67144e-13	-2.60136e-09	-1.94394	4.02791e-12	-2.60136e-09	-1.971
10469158	chr19:10469158:T:C	1.82921e-98	-2.39869	-6.54159e-09	1.99416e-13	-2.5543	-6.54159e-09	1.68404e-12	-2.84305	-6.54159e-09
10470076	chr19:10470076:A:G	3.76121e-98	-2.60136e-09	-1.67783	6.63395e-13	-2.60136e-09	-1.35232	6.94051e-12	-2.60136e-09	-1.42688
10470086	chr19:10470086:A:G	3.72277e-98	-2.60136e-09	-1.6881	2.83217e-13	-2.60136e-09	-2.20348	3.55271e-12	-2.60136e-09	-2.09654
10470801	chr19:10470801:G:A	4.58009e-98	-1.48085	-6.54159e-09	6.1849e-13	-1.42241	-6.54159e-09	1.8215e-11	-0.462004	-6.54159e-09
10470926	chr19:10470926:G:C	2.20554e-99	-2.43771	-2.07647	2.01824e-14	-2.61071	-2.23417	2.16151e-13	-2.70351	-2.19252
10470956	chr19:10470956:G:A	3.4514e-98	-2.60136e-09	-1.76379	2.72058e-13	-2.60136e-09	-2.24368	3.38528e-12	-2.60136e-09	-2.14481
10471438	chr19:10471438:G:A	1.7364e-98	-2.60136e-09	-2.45076	2.48048e-13	-2.60136e-09	-2.33607	2.64314e-12	-2.60136e-09	-2.39228
10472042	chr19:10472042:A:G	1.90001e-98	-2.60136e-09	-2.36071	2.16021e-13	-2.60136e-09	-2.47432	2.45154e-12	-2.60136e-09	-2.46753
10472260	chr19:10472260:C:A	3.87717e-98	-2.60136e-09	-1.64747	6.12221e-13	-2.60136e-09	-1.4326	6.46307e-12	-2.60136e-09	-1.49815
10472271	chr19:10472271:T:G	3.3291e-98	-2.60136e-09	-1.79987	2.65746e-13	-2.60136e-09	-2.26715	3.29657e-12	-2.60136e-09	-2.17137
10472285	chr19:10472285:G:A	2.56851e-99	-2.18474	-2.17709	2.55333e-14	-2.49255	-2.11715	2.53956e-13	-2.4319	-2.30294
10472600	chr19:10472600:G:A	2.25366e-98	-2.60136e-09	-2.19002	2.53608e-13	-2.60136e-09	-2.3139	2.81978e-12	-2.60136e-09	-2.32759
10472953	chr19:10472953:G:A	1.70333e-98	-2.60136e-09	-2.46999	2.16151e-13	-2.60136e-09	-2.47372	2.43746e-12	-2.60136e-09	-2.47329
10473545	chr19:10473545:G:A	2.58309e-98	-2.60136e-09	-2.05359	2.74753e-13	-2.60136e-09	-2.23382	3.04742e-12	-2.60136e-09	-2.24996
10473605	chr19:10473605:A:T	5.3769e-97	-2.60136e-09	0.982125	3.3043e-13	-2.60136e-09	-2.0493	3.48637e-12	-2.60136e-09	-2.11539
10473621	chr19:10473621:G:A	1.1156e-99	-2.77515	-2.42062	1.37231e-14	-2.76146	-2.46916	2.38048e-13	-2.43634	-2.36319
10473914	chr19:10473914:C:T	1.06696e-99	-2.84267	-2.39768	1.77163e-14	-2.64193	-2.33328	3.99737e-13	-2.06127	-2.21993
10474150	chr19:10474150:G:A	1.39425e-98	-2.67021	-6.54159e-09	1.79698e-13	-2.65841	-6.54159e-09	2.18801e-12	-2.58126	-6.54159e-09
10474309	chr19:10474309:G:A	4.97189e-97	-2.60136e-09	0.903813	3.23707e-13	-2.60136e-09	-2.06985	3.4128e-12	-2.60136e-09	-2.13672
10474359	chr19:10474359:G:C	1.05929e-99	-2.80187	-2.44568	1.75341e-14	-2.54988	-2.43566	4.45717e-13	-1.81924	-2.35308
10474413	chr19:10474413:G:A	1.35775e-99	-2.76785	-2.23148	2.13022e-14	-2.52011	-2.27077	6.93956e-13	-1.69647	-2.03312
10474489	chr19:10474489:C:A	4.583e-98	-2.60136e-09	-1.48022	4.09208e-13	-2.60136e-09	-1.83547	4.98773e-12	-2.60136e-09	-1.75727
10474557	chr19:10474557:A:G	1.71934e-99	-2.63342	-2.12979	2.96588e-14	-2.30689	-2.15305	1.21081e-12	-1.30774	-1.86522
10474614	chr19:10474614:G:A	1.28154e-97	-2.60136e-09	-0.451926	1.48504e-12	-2.60136e-09	-0.546499	2.17014e-11	-2.60136e-09	-0.286875
10474762	chr19:10474762:T:C	1.70222e-98	-2.60136e-09	-2.47064	2.28871e-13	-2.60136e-09	-2.41653	2.53338e-12	-2.60136e-09	-2.4347
10474952	chr19:10474952:G:A	2.58211e-98	-2.60136e-09	-2.05396	3.01428e-13	-2.60136e-09	-2.14116	3.7679e-12	-2.60136e-09	-2.03773
10474990	chr19:10474990:C:T	1.33015e-99	-2.84293	-2.17694	3.20986e-14	-2.06353	-2.31735	6.03391e-13	-1.61382	-2.25562
10475108	chr19:10475108:A:G	1.03409e-99	-2.80649	-2.46514	1.46021e-14	-2.79283	-2.3757	2.00958e-13	-2.51448	-2.45443
10476404	chr19:10476404:G:C	1.84032e-98	-2.60136e-09	-2.39263	2.62128e-13	-2.60136e-09	-2.28086	2.77785e-12	-2.60136e-09	-2.34257
10476445	chr19:10476445:C:T	1.69966e-98	-2.60136e-09	-2.47214	2.41045e-13	-2.60136e-09	-2.36471	2.53335e-12	-2.60136e-09	-2.43471
10476920	chr19:10476920:C:T	1.39957e-99	-2.52461	-2.44438	2.19026e-14	-2.31932	-2.44377	5.75979e-13	-1.58036	-2.33557
10477401	chr19:10477401:G:C	1.86472e-99	-2.62086	-2.06119	1.80228e-14	-2.75651	-2.20154	2.02619e-13	-2.80148	-2.1592
10478249	chr19:10478249:T:A	3.14616e-98	-2.60136e-09	-1.85639	2.32449e-13	-2.60136e-09	-2.40102	2.88931e-12	-2.60136e-09	-2.30323
10478257	chr19:10478257:T:A	3.1293e-98	-2.60136e-09	-1.86176	2.33944e-13	-2.60136e-09	-2.39461	2.91352e-12	-2.60136e-09	-2.29489
10478300	chr19:10478300:T:C	1.72804e-98	-2.60136e-09	-2.45558	2.24489e-13	-2.60136e-09	-2.43587	2.48635e-12	-2.60136e-09	-2.45343
10478360	chr19:10478360:C:T	5.72808e-98	-1.64669	0.3895	7.93427e-14	-2.40603	-1.06989	7.04318e-13	-2.58021	-1.13456
10478402	chr19:10478402:C:T	2.83815e-98	-2.60136e-09	-1.95942	2.65348e-13	-2.60136e-09	-2.26865	3.21325e-12	-2.60136e-09	-2.19697
10478418	chr19:10478418:C:T	2.28865e-98	-2.60136e-09	-2.17461	2.184e-13	-2.60136e-09	-2.46336	2.56401e-12	-2.60136e-09	-2.42268
10478746	chr19:10478746:T:G	3.36396e-99	-2.44886	-1.64317	4.71888e-14	-1.9793	-2.01623	4.84085e-13	-2.05636	-2.03339
10478830	chr19:10478830:C:T	5.0998e-98	-2.60136e-09	-1.37337	6.58672e-13	-2.60136e-09	-1.35947	9.07366e-12	-2.60136e-09	-1.15887
10479859	chr19:10479859:G:T	3.69358e-98	-1.69598	-6.54159e-09	4.00351e-12	0.445233	-6.54159e-09	2.05078e-11	-0.343446	-6.54159e-09
10481468	chr19:10481468:T:C	5.08989e-99	-2.04616	-1.63174	1.10564e-13	-1.1798	-1.9643	9.19955e-12	0.341123	-1.48622
10481537	chr19:10481537:GA:G	1.90147e-99	-2.81499	-1.84754	2.9223e-14	-2.52166	-1.95308	5.69567e-13	-2.57785	-1.34928
10481920	chr19:10481920:A:G	1.87717e-98	-2.60136e-09	-2.37281	2.40743e-13	-2.60136e-09	-2.36596	2.88494e-12	-2.60136e-09	-2.30475
10482416	chr19:10482416:G:A	2.98254e-99	-1.75608	-2.4563	1.93877e-14	-2.41149	-2.47356	1.56792e-13	-2.74547	-2.47162
10482641	chr19:10482641:C:T	1.70148e-98	-2.60136e-09	-2.47107	2.22108e-13	-2.60136e-09	-2.44653	2.43755e-12	-2.60136e-09	-2.47326
10482753	chr19:10482753:T:C	2.80799e-99	-2.81721	-1.45548	3.45939e-14	-2.50222	-1.8038	1.37382e-12	-1.76669	-1.27997
10482890	chr19:10482890:G:A	2.66524e-98	-2.60136e-09	-2.02228	3.4307e-13	-2.60136e-09	-2.01176	3.50242e-12	-2.60136e-09	-2.1108
10483494	chr19:10483494:A:G	1.39634e-99	-2.59276	-2.37854	1.67741e-14	-2.59521	-2.43465	2.81045e-13	-2.21029	-2.4232
10483656	chr19:10483656:TGTTCCTTTTCTAACTTTCTTTCTCTGGAAATA:T	1.426e-99	-2.54969	-2.40059	1.79116e-14	-2.54962	-2.41463	3.06594e-13	-2.14534	-2.40114
10483880	chr19:10483880:G:A	1.5705e-99	-2.48409	-2.36967	1.86817e-14	-2.48562	-2.43653	3.30685e-13	-2.04532	-2.42552
10483882	chr19:10483882:G:C	1.06721e-99	-2.80633	-2.43377	3.8362e-14	-2.14503	-2.05759	4.29772e-13	-2.26201	-1.94674
10484262	chr19:10484262:C:T	1.55604e-99	-2.83057	-2.03244	7.37282e-14	-2.26002	-1.28929	9.08838e-13	-1.93334	-1.5265
10484346	chr19:10484346:C:T	2.0746e-98	-2.60136e-09	-2.27281	2.16132e-13	-2.60136e-09	-2.47381	2.49335e-12	-2.60136e-09	-2.45062
10484347	chr19:10484347:G:A	1.54122e-99	-2.44476	-2.42783	2.01602e-14	-2.45401	-2.39197	3.64835e-13	-1.9961	-2.37647
10484594	chr19:10484594:G:A	2.95669e-98	-2.60136e-09	-1.9185	4.48124e-13	-2.60136e-09	-1.74462	5.6842e-12	-2.60136e-09	-1.62656
10484595	chr19:10484595:C:T	2.18789e-98	-2.60136e-09	-2.21963	3.10608e-13	-2.60136e-09	-2.11116	3.79985e-12	-2.60136e-09	-2.02929
10484634	chr19:10484634:G:A	3.07493e-98	-2.60136e-09	-1.87929	3.05976e-13	-2.60136e-09	-2.12619	4.73526e-12	-2.60136e-09	-1.80921
10484705	chr19:10484705:T:G	2.14711e-98	-2.60136e-09	-2.23845	3.51884e-13	-2.60136e-09	-1.98639	3.75503e-12	-2.60136e-09	-2.04115
10484723	chr19:10484723:A:T	1.94141e-98	-2.60136e-09	-2.33916	2.47119e-13	-2.60136e-09	-2.33982	2.98178e-12	-2.60136e-09	-2.27173
10484898	chr19:10484898:C:G	1.75042e-97	-2.60136e-09	-0.140133	1.6004e-12	-2.60136e-09	-0.471681	2.26829e-11	-2.60136e-09	-0.242639
10484905	chr19:10484905:CAACA:C	4.20778e-98	-2.60136e-09	-1.56564	3.20793e-13	-2.60136e-09	-2.0789	3.95134e-12	-2.60136e-09	-1.9902
10485018	chr19:10485018:A:G	1.96239e-98	-2.60136e-09	-2.32841	2.62225e-13	-2.60136e-09	-2.28049	3.09487e-12	-2.60136e-09	-2.2345
10485452	chr19:10485452:A:C	1.34187e-98	-2.70851	-6.54159e-09	1.68366e-13	-2.72355	-6.54159e-09	1.69245e-12	-2.83808	-6.54159e-09
10485766	chr19:10485766:G:A	2.74871e-98	-1.99144	-6.54159e-09	1.598e-13	-2.77577	-6.54159e-09	1.79309e-12	-2.78031	-6.54159e-09
10485804	chr19:10485804:G:A	1.89497e-99	-2.79481	-1.87114	1.81147e-14	-2.79621	-2.15676	3.29112e-13	-2.49176	-1.98385
10485813	chr19:10485813:G:A	1.82669e-99	-2.80176	-1.90089	1.76626e-14	-2.80234	-2.1759	3.15726e-13	-2.50892	-2.00821
10486104	chr19:10486104:G:A	2.18612e-99	-2.8245	-1.69852	3.0429e-14	-2.54404	-1.89026	7.2836e-13	-2.21819	-1.46302
10486135	chr19:10486135:T:C	1.13773e-99	-2.83063	-2.34549	1.91949e-14	-2.42724	-2.46781	2.05427e-13	-2.47859	-2.46833
10486312	chr19:10486312:C:A	1.37813e-98	-2.68184	-6.54159e-09	1.57679e-13	-2.78913	-6.54159e-09	1.71273e-12	-2.82616	-6.54159e-09
10487070	chr19:10487070:T:A	1.57263e-99	-2.52272	-2.32969	2.09892e-14	-2.53016	-2.27552	2.83928e-13	-2.47855	-2.14474
10487131	chr19:10487131:T:C	3.12753e-98	-2.60136e-09	-1.86233	2.84715e-13	-2.60136e-09	-2.1982	3.43847e-12	-2.60136e-09	-2.12922
10487384	chr19:10487384:C:T	1.37605e-99	-2.81771	-2.16823	1.97544e-14	-2.49231	-2.37401	2.16102e-13	-2.51319	-2.38306
10487863	chr19:10487863:T:C	1.82938e-98	-2.60136e-09	-2.3986	2.16623e-13	-2.60136e-09	-2.47153	2.43767e-12	-2.60136e-09	-2.47321
10488007	chr19:10488007:A:T	1.36561e-98	-2.72382	0.0328558	2.09652e-14	-2.73991	-2.06692	3.62571e-13	-2.3813	-1.99749
10488154	chr19:10488154:G:A	1.06181e-99	-2.78862	-2.45656	1.33447e-14	-2.79006	-2.46851	2.14779e-13	-2.46098	-2.44142
10488338	chr19:10488338:C:T	2.32907e-98	-2.60136e-09	-2.1571	2.60282e-13	-2.60136e-09	-2.28793	3.10078e-12	-2.60136e-09	-2.2326
10488456	chr19:10488456:A:T	1.34778e-99	-2.84219	-2.1645	4.84257e-14	-1.92841	-2.04125	1.54977e-12	-1.51302	-1.41312
10488486	chr19:10488486:C:T	1.08979e-99	-2.75791	-2.46126	1.45045e-14	-2.70438	-2.47086	2.05853e-13	-2.47914	-2.46571
10488813	chr19:10488813:C:T	3.53338e-98	-1.74032	-6.54159e-09	1.52397e-13	-2.8232	-6.54159e-09	1.92829e-12	-2.70762	-6.54159e-09
10489009	chr19:10489009:G:A	1.49176e-99	-2.83116	-2.07404	4.64835e-14	-2.07619	-1.93441	1.51415e-12	-1.69814	-1.25126
10489160	chr19:10489160:G:C	1.49222e-99	-2.66459	-2.2403	1.49677e-14	-2.67351	-2.47029	2.46284e-13	-2.30227	-2.46325
10489289	chr19:10489289:G:A	2.87374e-98	-1.94696	-6.54159e-09	1.5813e-13	-2.78628	-6.54159e-09	1.81975e-12	-2.76555	-6.54159e-09
10489446	chr19:10489446:C:T	4.98682e-98	-2.60136e-09	-1.39577	4.42156e-13	-2.60136e-09	-1.75803	6.06673e-12	-2.60136e-09	-1.56143
10489863	chr19:10489863:C:T	2.56902e-98	-2.60136e-09	-2.05905	2.66124e-13	-2.60136e-09	-2.26573	2.9808e-12	-2.60136e-09	-2.27206
10489978	chr19:10489978:G:A	1.23281e-99	-2.81462	-2.28125	1.40544e-14	-2.81965	-2.38711	2.2631e-13	-2.55462	-2.29548
10490077	chr19:10490077:A:C	1.42732e-99	-2.63665	-2.31271	2.37007e-14	-2.44151	-2.24268	3.26481e-13	-2.36796	-2.11568
10490142	chr19:10490142:C:T	2.98554e-99	-1.76777	-2.44361	5.16885e-14	-1.4898	-2.41466	9.41222e-13	-0.987078	-2.43775
10490437	chr19:10490437:C:T	2.64302e-98	-2.60136e-09	-2.03065	3.85253e-13	-2.60136e-09	-1.89579	3.98742e-12	-2.60136e-09	-1.98111
10491504	chr19:10491504:A:C	3.47565e-99	-2.77853	-1.28084	5.59578e-14	-2.11598	-1.70912	4.657e-13	-2.30552	-1.82294
10492560	chr19:10492560:A:T	1.4553e-99	-2.83285	-2.09709	1.61384e-14	-2.83358	-2.23491	2.61476e-13	-2.61515	-2.09051
10493891	chr19:10493891:C:A	2.27461e-98	-2.60136e-09	-2.18076	3.34132e-13	-2.60136e-09	-2.03816	3.5116e-12	-2.60136e-09	-2.10818
10493946	chr19:10493946:C:G	4.26136e-97	-2.60136e-09	0.7496	3.3822e-13	-2.60136e-09	-2.026	3.5234e-12	-2.60136e-09	-2.10483
10494058	chr19:10494058:C:A	5.32388e-98	-1.33037	-6.54159e-09	1.50631e-13	-2.83486	-6.54159e-09	2.37193e-12	-2.50055	-6.54159e-09
10494526	chr19:10494526:G:A	4.14723e-99	-2.84146	-1.04126	1.94725e-14	-2.52494	-2.35575	1.78479e-13	-2.78669	-2.30085
10494718	chr19:10494718:C:T	3.81642e-98	-2.60136e-09	-1.66326	3.37452e-13	-2.60136e-09	-2.02827	4.02652e-12	-2.60136e-09	-1.97135
10494960	chr19:10494960:G:T	8.35995e-99	-2.78774	-0.393969	3.11281e-14	-2.32103	-2.09055	2.67992e-13	-2.67497	-2.00608
10495657	chr19:10495657:C:T	1.17517e-98	-2.84116	-6.54159e-09	1.49464e-13	-2.84264	-6.54159e-09	1.68491e-12	-2.84254	-6.54159e-09
10495912	chr19:10495912:T:C	2.72485e-98	-2.64929	0.649128	1.45653e-12	-2.62489	2.05901	1.61286e-11	-2.39902	1.81536
10496202	chr19:10496202:A:G	5.92675e-96	-2.60136e-09	3.38207	5.94802e-13	-2.60136e-09	-1.46146	6.07041e-12	-2.60136e-09	-1.56083
10496266	chr19:10496266:C:T	2.09806e-98	-2.60136e-09	-2.26156	3.36556e-13	-2.60136e-09	-2.03093	3.24867e-12	-2.60136e-09	-2.186
10496495	chr19:10496495:C:T	5.16417e-98	-2.60136e-09	-1.36083	3.56297e-13	-2.60136e-09	-1.97393	3.27364e-12	-2.60136e-09	-2.17835
10496733	chr19:10496733:G:A	2.11533e-99	-2.71475	-1.84119	3.2404e-14	-2.21325	-2.15816	2.38273e-13	-2.54411	-2.25448
10496742	chr19:10496742:C:CA	1.44364e-97	-2.60136e-09	-0.332822	6.08831e-13	-2.60136e-09	-1.43815	8.51198e-12	-2.60136e-09	-1.22278
10496750	chr19:10496750:C:T	1.18528e-98	-2.8326	-6.54159e-09	1.91027e-13	-2.59728	-6.54159e-09	1.97441e-12	-2.68398	-6.54159e-09
10497308	chr19:10497308:C:T	1.85119e-98	-2.60136e-09	-2.38675	2.22014e-13	-2.60136e-09	-2.44695	2.56924e-12	-2.60136e-09	-2.42064
10498643	chr19:10498643:T:C	1.3965e-98	-2.6686	-6.54159e-09	1.81348e-13	-2.64928	-6.54159e-09	2.35515e-12	-2.50765	-6.54159e-09
10498984	chr19:10498984:G:A	4.45779e-98	-1.50792	-6.54159e-09	1.49439e-13	-2.84281	-6.54159e-09	2.18695e-12	-2.58174	-6.54159e-09
10499560	chr19:10499560:A:G	2.45603e-99	-2.75504	-1.65157	3.5597e-14	-2.25157	-2.02586	2.53748e-13	-2.59322	-2.14244
10500647	chr19:10500647:T:C	2.53696e-98	-2.60136e-09	-2.0716	4.35948e-13	-2.60136e-09	-1.77217	4.04292e-12	-2.60136e-09	-1.96728
10500653	chr19:10500653:A:G	1.84562e-98	-2.60136e-09	-2.38976	2.16705e-13	-2.60136e-09	-2.47116	2.43747e-12	-2.60136e-09	-2.47329
10500764	chr19:10500764:C:G	1.10972e-99	-2.76575	-2.4353	2.90308e-14	-2.21844	-2.2629	1.77604e-13	-2.649	-2.44345
10500995	chr19:10500995:T:C	3.58297e-98	-1.72638	-6.54159e-09	1.50393e-13	-2.83644	-6.54159e-09	1.98551e-12	-2.67838	-6.54159e-09
10502629	chr19:10502629:C:T	4.73838e-97	-2.60136e-09	0.855707	3.48389e-13	-2.60136e-09	-1.99637	3.60747e-12	-2.60136e-09	-2.08124
10502741	chr19:10502741:C:G	2.55386e-98	-2.60136e-09	-2.06497	3.25138e-13	-2.60136e-09	-2.06544	3.34433e-12	-2.60136e-09	-2.15698
10502970	chr19:10502970:C:A	4.15892e-97	-2.60136e-09	0.725269	3.31541e-13	-2.60136e-09	-2.04594	3.44595e-12	-2.60136e-09	-2.12705
10503112	chr19:10503112:C:T	4.74349e-97	-2.60136e-09	0.856786	3.47326e-13	-2.60136e-09	-1.99943	3.59744e-12	-2.60136e-09	-2.08403
10503208	chr19:10503208:A:G	1.75446e-99	-2.69917	-2.04382	3.00876e-14	-2.16561	-2.27997	2.20935e-13	-2.51471	-2.35943
10503548	chr19:10503548:C:T	2.54976e-98	-2.60136e-09	-2.06657	4.32801e-13	-2.60136e-09	-1.77942	4.02161e-12	-2.60136e-09	-1.97257
10503666	chr19:10503666:TTTC:T	2.52936e-99	-2.83767	-1.53953	2.39548e-14	-2.66547	-2.00805	3.6123e-13	-2.60245	-1.78004
10503667	chr19:10503667:TTC:T	3.27069e-98	-2.60136e-09	-1.81757	2.98616e-13	-2.60136e-09	-2.15053	3.06937e-12	-2.60136e-09	-2.24278
10503750	chr19:10503750:C:T	1.05743e-99	-2.78302	-2.4663	2.58792e-14	-2.26825	-2.32801	1.70263e-13	-2.67396	-2.46071
10504520	chr19:10504520:G:A	2.77384e-98	-2.60136e-09	-1.98234	4.89149e-13	-2.60136e-09	-1.65703	5.12298e-12	-2.60136e-09	-1.73052
10504625	chr19:10504625:G:A	2.14562e-98	-2.60136e-09	-2.23914	2.44106e-13	-2.60136e-09	-2.35209	2.84203e-12	-2.60136e-09	-2.31973
10504758	chr19:10504758:C:T	6.04514e-98	-2.60136e-09	-1.20332	5.04023e-13	-2.60136e-09	-1.62707	7.13825e-12	-2.60136e-09	-1.39878
10505210	chr19:10505210:G:A	1.83418e-98	-2.60136e-09	-2.39597	2.17123e-13	-2.60136e-09	-2.46923	2.43544e-12	-2.60136e-09	-2.47412
10505230	chr19:10505230:G:A	1.5081e-99	-2.59506	-2.29925	3.20077e-14	-2.65719	-1.72653	4.50704e-13	-2.37158	-1.78962
10505398	chr19:10505398:C:T	1.05106e-99	-2.78849	-2.46687	2.52835e-14	-2.28895	-2.33059	1.68479e-13	-2.68371	-2.46149
10505420	chr19:10505420:G:A	1.93265e-99	-2.6625	-1.98377	4.15878e-14	-2.03734	-2.08454	1.1778e-12	-1.5079	-1.6927
10505627	chr19:10505627:T:G	1.96328e-99	-2.6666	-1.96394	4.20879e-14	-2.0486	-2.06133	1.20231e-12	-1.52284	-1.65716
10505727	chr19:10505727:T:C	1.84118e-99	-2.42216	-2.27259	1.77375e-14	-2.77446	-2.19955	2.94226e-13	-2.81165	-1.77601
10505968	chr19:10505968:C:T	2.19286e-99	-2.52541	-1.99455	3.98018e-14	-1.91772	-2.24806	2.77538e-13	-2.31198	-2.33407
10506340	chr19:10506340:A:G	2.10401e-99	-2.54216	-2.01915	3.75392e-14	-1.95144	-2.27287	2.65787e-13	-2.33614	-2.35317
10507048	chr19:10507048:C:T	1.22645e-99	-2.62671	-2.47432	1.75e-14	-2.66202	-2.32547	2.4887e-13	-2.39765	-2.35742
10507068	chr19:10507068:G:A	4.08845e-98	-1.59441	-6.54159e-09	1.49451e-13	-2.84273	-6.54159e-09	2.11378e-12	-2.61577	-6.54159e-09
10507123	chr19:10507123:A:AT	6.19514e-98	-2.60136e-09	-1.17881	5.62572e-13	-2.60136e-09	-1.51717	6.16069e-12	-2.60136e-09	-1.54606
10507294	chr19:10507294:G:A	2.27622e-99	-2.71525	-1.7674	9.54557e-14	-2.54222	-0.748812	1.13941e-12	-2.25768	-0.976065
10507333	chr19:10507333:G:A	3.45464e-99	-2.37905	-1.68639	4.71801e-14	-2.80107	-1.19465	6.73148e-13	-2.61167	-1.14838
10507351	chr19:10507351:G:A	2.97083e-99	-2.43165	-1.78467	4.36542e-14	-2.78172	-1.29167	6.37072e-13	-2.56982	-1.24531
10507461	chr19:10507461:G:A	1.74239e-98	-2.60136e-09	-2.44732	3.25416e-13	-2.60136e-09	-2.06459	3.91009e-12	-2.60136e-09	-2.00069
10507589	chr19:10507589:T:C	1.84132e-98	-2.60136e-09	-2.39209	2.18604e-13	-2.60136e-09	-2.46243	2.4408e-12	-2.60136e-09	-2.47192
10507805	chr19:10507805:T:G	1.80009e-99	-2.65517	-2.06215	3.17876e-14	-2.07989	-2.31073	2.29383e-13	-2.45465	-2.38196
10508529	chr19:10508529:C:T	3.44333e-98	-1.76613	-6.54159e-09	1.50861e-13	-2.83333	-6.54159e-09	1.9615e-12	-2.69054	-6.54159e-09
10508549	chr19:10508549:C:T	2.3394e-99	-2.27187	-2.1834	1.83199e-14	-2.49834	-2.44336	1.99541e-13	-2.54843	-2.42756
10508618	chr19:10508618:C:T	1.69912e-98	-2.60136e-09	-2.47246	2.54766e-13	-2.60136e-09	-2.30935	2.58354e-12	-2.60136e-09	-2.41509
10508626	chr19:10508626:G:A	4.94798e-99	-2.67969	-1.02649	2.00512e-13	-2.60308	0.0542626	2.35499e-12	-2.33443	-0.173285
10508847	chr19:10508847:G:A	2.33462e-99	-2.7163	-1.74101	3.50141e-14	-2.19958	-2.09436	2.50702e-13	-2.53675	-2.21099
10508899	chr19:10508899:G:C	2.0339e-98	-2.60136e-09	-2.29262	3.02114e-13	-2.60136e-09	-2.13889	3.13062e-12	-2.60136e-09	-2.22302
10509690	chr19:10509690:C:T	3.15865e-98	-2.60136e-09	-1.85243	2.89705e-13	-2.60136e-09	-2.18083	3.44233e-12	-2.60136e-09	-2.1281
10509854	chr19:10509854:CT:C	1.22695e-98	-2.79804	-6.54159e-09	1.50385e-13	-2.83649	-6.54159e-09	1.76448e-12	-2.79639	-6.54159e-09
10510008	chr19:10510008:C:T	2.44378e-99	-1.9384	-2.47321	5.66332e-14	-1.64093	-2.17217	3.80462e-13	-2.01918	-2.31144
10510095	chr19:10510095:C:T	3.17865e-98	-2.60136e-09	-1.84611	2.90783e-13	-2.60136e-09	-2.17712	3.45654e-12	-2.60136e-09	-2.12398
10510096	chr19:10510096:G:A	1.95109e-98	-2.60136e-09	-2.33419	2.44258e-13	-2.60136e-09	-2.35147	2.94873e-12	-2.60136e-09	-2.28288
10510141	chr19:10510141:A:G	2.19021e-98	-2.60136e-09	-2.21857	3.73551e-13	-2.60136e-09	-1.92664	3.95875e-12	-2.60136e-09	-1.98832
10510212	chr19:10510212:T:C	1.31567e-99	-2.568	-2.46281	3.56535e-14	-1.9305	-2.34535	2.45196e-13	-2.37318	-2.39677
10510532	chr19:10510532:G:C	1.7139e-99	-2.29312	-2.47327	3.4979e-14	-1.87211	-2.42283	2.64103e-13	-2.24937	-2.44629
10510901	chr19:10510901:GTTGTTA:G	1.38269e-99	-2.53557	-2.44556	4.10008e-14	-1.87335	-2.26275	2.70957e-13	-2.33363	-2.33642
10511053	chr19:10511053:G:A	3.92316e-99	-1.54556	-2.3927	2.89219e-14	-2.0516	-2.43349	3.14422e-13	-2.04823	-2.47304
10512137	chr19:10512137:A:G	3.25303e-98	-2.60136e-09	-1.82299	6.55755e-13	-2.60136e-09	-1.36391	5.49144e-12	-2.60136e-09	-1.66106
10512233	chr19:10512233:C:T	5.13895e-98	-2.60136e-09	-1.36572	4.63669e-13	-2.60136e-09	-1.71052	6.18461e-12	-2.60136e-09	-1.54219
10512327	chr19:10512327:T:C	4.51683e-99	-1.57571	-2.22164	3.74418e-14	-1.7535	-2.4734	3.9512e-13	-1.84168	-2.45113
10513333	chr19:10513333:ACTC:A	8.19141e-99	-1.0299	-2.17217	2.094e-14	-2.33637	-2.47166	4.07718e-13	-1.80043	-2.461
10514059	chr19:10514059:A:T	1.75448e-99	-2.39065	-2.35233	1.89597e-14	-2.43882	-2.46856	1.67939e-13	-2.67982	-2.46858
10514187	chr19:10514187:C:T	1.76387e-98	-2.60136e-09	-2.43506	2.20248e-13	-2.60136e-09	-2.45494	2.43528e-12	-2.60136e-09	-2.47419
10514445	chr19:10514445:G:A	1.93781e-98	-2.60136e-09	-2.34101	3.15169e-13	-2.60136e-09	-2.09658	3.25202e-12	-2.60136e-09	-2.18497
10515434	chr19:10515434:C:A	1.74701e-98	-2.60136e-09	-2.44467	2.16018e-13	-2.60136e-09	-2.47433	2.44239e-12	-2.60136e-09	-2.47127
10515699	chr19:10515699:G:A	2.48279e-99	-2.67268	-1.72309	6.09221e-14	-1.26618	-2.47392	4.04147e-13	-1.79665	-2.47357
10515752	chr19:10515752:A:G	6.31029e-99	-2.83945	-0.623522	1.59585e-13	-2.27503	-0.502086	2.91308e-12	-2.2878	-0.0072383
10515885	chr19:10515885:T:C	1.28101e-99	-2.8375	-2.22	2.22145e-14	-2.57656	-2.17238	4.66891e-13	-2.2978	-1.82811
10516093	chr19:10516093:T:C	4.21649e-99	-1.45182	-2.41434	1.42861e-14	-2.843	-2.34741	2.01973e-13	-2.57514	-2.38873
10516378	chr19:10516378:G:C	2.19344e-97	-2.60136e-09	0.0854839	7.35824e-13	-2.60136e-09	-1.2487	1.03296e-11	-2.60136e-09	-1.02924
10516393	chr19:10516393:C:T	4.39199e-98	-2.60136e-09	-1.52279	7.64642e-13	-2.60136e-09	-1.21029	6.90049e-12	-2.60136e-09	-1.43266
10516403	chr19:10516403:C:T	3.61569e-98	-2.60136e-09	-1.71729	5.7253e-13	-2.60136e-09	-1.49963	6.99586e-12	-2.60136e-09	-1.41893
10516546	chr19:10516546:G:T	2.46554e-98	-2.60136e-09	-2.10016	2.40572e-13	-2.60136e-09	-2.36667	2.84694e-12	-2.60136e-09	-2.31801
10516646	chr19:10516646:C:T	6.22789e-99	-1.6835	-1.79262	1.41648e-14	-2.77264	-2.4263	1.78738e-13	-2.74083	-2.34526
10517100	chr19:10517100:G:A	1.19322e-98	-2.82591	-6.54159e-09	3.39993e-13	-2.02077	-6.54159e-09	2.15209e-12	-2.59781	-6.54159e-09
10517138	chr19:10517138:A:G	1.98981e-99	-2.54209	-2.07503	1.46599e-14	-2.79642	-2.36816	1.51988e-13	-2.82022	-2.42798
10517361	chr19:10517361:G:A	1.6959e-98	-2.60136e-09	-2.47436	2.20649e-13	-2.60136e-09	-2.45312	2.43924e-12	-2.60136e-09	-2.47257
10517365	chr19:10517365:A:C	6.96021e-98	-2.738	1.67563	2.83685e-13	-1.15401	-1.04782	1.52359e-12	-1.79267	-1.15051
10517489	chr19:10517489:G:A	3.4181e-98	-1.77349	-6.54159e-09	6.64332e-13	-1.35091	-6.54159e-09	4.18796e-12	-1.93204	-6.54159e-09
10517792	chr19:10517792:C:G	1.06062e-99	-2.81943	-2.42688	2.39407e-14	-2.55695	-2.11717	1.49726e-13	-2.84188	-2.42132
10517872	chr19:10517872:A:G	1.09828e-99	-2.78295	-2.42847	2.26445e-14	-2.63734	-2.09243	1.51015e-13	-2.84156	-2.41307
10517923	chr19:10517923:A:T	4.72051e-99	-2.10871	-1.64453	2.12588e-14	-2.32165	-2.47127	1.96895e-13	-2.52851	-2.46082
10518784	chr19:10518784:T:C	1.03714e-99	-2.79576	-2.47294	1.88799e-14	-2.61341	-2.29818	1.42393e-13	-2.84299	-2.47042
10520145	chr19:10520145:T:C	1.22442e-98	-2.80011	-6.54159e-09	1.56474e-13	-2.79681	-6.54159e-09	1.7258e-12	-2.81856	-6.54159e-09
10520208	chr19:10520208:A:G	1.71107e-98	-2.60136e-09	-2.46546	2.32773e-13	-2.60136e-09	-2.39963	2.543e-12	-2.60136e-09	-2.43091
10521107	chr19:10521107:A:C	1.19646e-98	-2.8232	-6.54159e-09	3.32878e-13	-2.04192	-6.54159e-09	2.25491e-12	-2.55114	-6.54159e-09
10521111	chr19:10521111:C:G	1.20471e-99	-2.78732	-2.3316	2.8347e-14	-2.58105	-1.92412	1.58693e-13	-2.84311	-2.36192
10521424	chr19:10521424:A:G	1.19465e-98	-2.82472	-6.54159e-09	2.29048e-13	-2.41576	-6.54159e-09	1.96551e-12	-2.6885	-6.54159e-09
10521733	chr19:10521733:C:T	1.37307e-99	-2.78545	-2.20266	1.58083e-14	-2.78873	-2.30043	1.64553e-13	-2.83908	-2.3297
10522004	chr19:10522004:C:T	2.89239e-97	-2.60136e-09	0.362097	1.55877e-12	-2.60136e-09	-0.498044	2.0496e-11	-2.60136e-09	-0.344021
10522078	chr19:10522078:C:A	1.27097e-99	-2.74588	-2.3195	2.92083e-14	-2.2821	-2.19314	2.41804e-13	-2.4959	-2.28798
10522224	chr19:10522224:G:A	1.69589e-98	-2.60136e-09	-2.47437	2.26468e-13	-2.60136e-09	-2.42709	2.4897e-12	-2.60136e-09	-2.45209
10522655	chr19:10522655:T:C	3.53472e-98	-1.73994	-6.54159e-09	2.03548e-13	-2.53379	-6.54159e-09	3.17395e-12	-2.20927	-6.54159e-09
10523035	chr19:10523035:A:T	1.34094e-99	-2.71444	-2.29735	1.85453e-14	-2.45767	-2.4718	1.55642e-13	-2.75537	-2.46908
10523180	chr19:10523180:A:T	1.69627e-98	-2.60136e-09	-2.47414	2.29328e-13	-2.60136e-09	-2.41454	2.51449e-12	-2.60136e-09	-2.44218
10523308	chr19:10523308:G:A	2.23216e-96	4.84798	-2.44241	1.24286e-13	-1.24823	-1.77888	3.27103e-12	-0.358053	-1.82109
10523588	chr19:10523588:C:T	1.90423e-99	-2.74224	-1.91884	2.64033e-14	-2.35443	-2.22177	2.36204e-13	-2.72379	-2.08352
10523818	chr19:10523818:T:C	2.36755e-98	-2.60136e-09	-2.14071	2.9204e-13	-2.60136e-09	-2.1728	3.0607e-12	-2.60136e-09	-2.24561
10524023	chr19:10524023:G:A	1.07779e-96	4.06171	-2.38419	1.02447e-13	-1.68219	-1.53816	2.50274e-12	-0.841433	-1.60543
10524108	chr19:10524108:G:A	2.4788e-97	-2.60136e-09	0.207786	8.21631e-13	-2.60136e-09	-1.1384	1.36586e-11	-2.60136e-09	-0.749879
10524279	chr19:10524279:A:G	3.89479e-97	0.659652	-6.54159e-09	1.53557e-13	-2.81562	-6.54159e-09	1.77424e-12	-2.79088	-6.54159e-09
10524520	chr19:10524520:T:C	1.08149e-96	4.10398	-2.42304	9.09558e-14	-1.65258	-1.68674	2.27339e-12	-0.797526	-1.74545
10524676	chr19:10524676:G:A	1.8432e-97	-2.60136e-09	-0.0884821	3.9053e-12	-2.60136e-09	0.420398	5.76626e-11	-2.60136e-09	0.690357
10524765	chr19:10524765:C:T	1.17425e-98	-2.84194	-6.54159e-09	1.75897e-13	-2.67979	-6.54159e-09	1.82532e-12	-2.7625	-6.54159e-09
10524955	chr19:10524955:G:A	5.05205e-96	5.25337	-2.03098	1.29377e-14	-2.83914	-2.45041	1.67585e-13	-2.67617	-2.47435
10525162	chr19:10525162:G:T	1.31382e-98	-2.72963	-6.54159e-09	2.35405e-13	-2.38839	-6.54159e-09	1.85872e-12	-2.74436	-6.54159e-09
10525275	chr19:10525275:C:T	3.83566e-98	-1.65823	-6.54159e-09	1.81621e-13	-2.64777	-6.54159e-09	2.99386e-12	-2.26769	-6.54159e-09
10525347	chr19:10525347:C:T	1.83802e-98	-2.60136e-09	-2.39388	2.95861e-13	-2.60136e-09	-2.1598	3.19146e-12	-2.60136e-09	-2.20377
10525644	chr19:10525644:C:T	1.66947e-99	-2.47481	-2.31784	1.71847e-14	-2.69888	-2.30679	2.80272e-13	-2.19123	-2.44502
10525647	chr19:10525647:G:A	1.24318e-96	4.27106	-2.45079	8.37817e-14	-1.60567	-1.81581	2.13538e-12	-0.731204	-1.8744
10525722	chr19:10525722:C:A	1.64693e-99	-2.43286	-2.37338	1.65981e-14	-2.67667	-2.36374	2.89411e-13	-2.13874	-2.46541
10526228	chr19:10526228:C:T	4.78722e-97	3.27187	-2.40591	5.03709e-14	-2.33045	-1.59983	1.19762e-12	-1.51554	-1.66837
10526229	chr19:10526229:G:A	2.80248e-98	-2.60136e-09	-1.97207	2.30959e-13	-2.60136e-09	-2.40745	2.76907e-12	-2.60136e-09	-2.34574
10526288	chr19:10526288:A:G	1.2587e-98	-2.77249	-6.54159e-09	1.91855e-13	-2.59295	-6.54159e-09	1.70192e-12	-2.83249	-6.54159e-09
10526761	chr19:10526761:A:G	1.71776e-98	-2.60136e-09	-2.46155	2.22211e-13	-2.60136e-09	-2.44607	2.58873e-12	-2.60136e-09	-2.41308
10526966	chr19:10526966:C:A	1.13809e-99	-2.70564	-2.47017	1.56584e-14	-2.78685	-2.31184	1.6306e-13	-2.70351	-2.47437
10527068	chr19:10527068:C:T	4.60247e-98	-2.60136e-09	-1.47598	4.88732e-13	-2.60136e-09	-1.65788	5.07478e-12	-2.60136e-09	-1.73997
10527400	chr19:10527400:A:G	5.74252e-98	1.02999	-2.28466	5.31126e-14	-2.19202	-1.68526	7.89859e-13	-1.78224	-1.81791
10527713	chr19:10527713:T:G	8.7327e-98	-2.60136e-09	-0.835498	6.1903e-13	-2.60136e-09	-1.42154	9.17169e-12	-2.60136e-09	-1.14813
10527731	chr19:10527731:G:C	1.07799e-97	1.39143	-2.01632	9.10143e-14	-2.00418	-1.3345	1.36627e-12	-1.59515	-1.45702
10527909	chr19:10527909:T:C	7.85071e-98	1.30629	-2.24826	6.04209e-14	-2.0978	-1.65056	9.16962e-13	-1.66859	-1.78235
10527985	chr19:10527985:G:C	3.19638e-98	-1.32877	-0.51178	5.3124e-14	-2.6763	-1.20076	9.37992e-13	-2.24838	-1.17989
10528472	chr19:10528472:C:T	2.40593e-98	-2.60136e-09	-2.12464	2.24876e-13	-2.60136e-09	-2.43414	2.61261e-12	-2.60136e-09	-2.4039
10528636	chr19:10528636:C:T	5.47927e-97	2.51985	-1.51887	5.95568e-14	-2.40353	-1.35923	8.73967e-13	-2.04375	-1.45521
10528640	chr19:10528640:T:C	1.69754e-99	-2.33228	-2.4437	1.4894e-14	-2.67734	-2.4714	3.65996e-13	-1.96384	-2.40554
10528688	chr19:10528688:A:G	9.33751e-98	-2.60136e-09	-0.768532	6.54113e-13	-2.60136e-09	-1.36641	9.7619e-12	-2.60136e-09	-1.08576
10528935	chr19:10528935:G:A	2.05363e-97	1.47373	-1.45411	1.18137e-13	-1.94773	-1.13012	1.89912e-12	-1.54827	-1.17459
10529049	chr19:10529049:A:G	1.86054e-98	-2.60136e-09	-2.38171	2.17719e-13	-2.60136e-09	-2.46649	2.43692e-12	-2.60136e-09	-2.47352
10529091	chr19:10529091:A:G	3.65872e-97	-2.60136e-09	0.597125	3.73626e-13	-2.60136e-09	-1.92644	3.87384e-12	-2.60136e-09	-2.01001
10529200	chr19:10529200:C:T	1.85783e-98	-2.60136e-09	-2.38316	2.16436e-13	-2.60136e-09	-2.4724	2.44904e-12	-2.60136e-09	-2.46855
10529301	chr19:10529301:T:C	2.89365e-97	1.75945	-1.39692	1.44124e-13	-1.80904	-1.06998	2.37495e-12	-1.388	-1.11127
10529350	chr19:10529350:A:G	4.71938e-99	-1.47158	-2.2819	1.57075e-14	-2.72982	-2.36574	2.4649e-13	-2.35702	-2.40766
10529474	chr19:10529474:G:T	1.75455e-98	-2.60136e-09	-2.44036	2.17292e-13	-2.60136e-09	-2.46845	2.44014e-12	-2.60136e-09	-2.47219
10529704	chr19:10529704:A:G	3.18604e-97	1.85657	-1.39778	1.51472e-13	-1.76641	-1.06289	2.51965e-12	-1.33149	-1.10864
10529822	chr19:10529822:G:A	8.94124e-98	-2.60136e-09	-0.811898	6.30947e-13	-2.60136e-09	-1.40247	9.37183e-12	-2.60136e-09	-1.12654
10529827	chr19:10529827:G:A	8.91506e-98	-2.60136e-09	-0.81483	6.28995e-13	-2.60136e-09	-1.40557	9.34654e-12	-2.60136e-09	-1.12925
10529830	chr19:10529830:G:A	1.43423e-99	-2.5681	-2.37643	2.93968e-14	-1.99453	-2.47427	5.16612e-13	-1.5633	-2.46141
10530051	chr19:10530051:A:G	1.0381e-98	-1.21272	-1.75246	2.35111e-14	-2.6341	-2.05812	4.16088e-13	-2.17819	-2.06292
10530103	chr19:10530103:T:C	3.20338e-97	1.68529	-1.22107	1.62149e-13	-1.86159	-0.899582	2.63472e-12	-1.44818	-0.947297
10530183	chr19:10530183:G:A	9.28434e-96	5.67655	-1.84562	1.27429e-14	-2.83789	-2.46683	1.7027e-13	-2.69468	-2.43994
10530316	chr19:10530316:A:T	1.21424e-97	-2.60136e-09	-0.505872	7.60426e-13	-2.60136e-09	-1.21581	1.1575e-11	-2.60136e-09	-0.9154
10530379	chr19:10530379:G:A	8.71011e-98	1.42584	-2.26393	5.01602e-14	-2.00965	-1.92482	7.72009e-13	-1.58221	-2.0408
10530400	chr19:10530400:C:T	3.38605e-98	-2.60136e-09	-1.78291	2.20966e-13	-2.60136e-09	-2.45168	2.49275e-12	-2.60136e-09	-2.45087
10530546	chr19:10530546:T:C	5.93512e-97	1.98628	-0.905378	2.71272e-13	-1.63382	-0.612752	4.48928e-12	-1.20645	-0.656108
10530615	chr19:10530615:A:AG	7.1868e-97	1.8073	-0.535037	2.90319e-13	-1.73473	-0.443989	4.86067e-12	-1.33024	-0.452839
10530932	chr19:10530932:A:G	4.30746e-97	0.984345	-0.223983	3.48591e-13	-2.04384	0.0480443	5.31724e-12	-1.70055	0.00725345
10531391	chr19:10531391:A:G	1.69222e-97	-2.60136e-09	-0.173946	1.08022e-12	-2.60136e-09	-0.864771	1.67181e-11	-2.60136e-09	-0.547759
10531615	chr19:10531615:T:C	2.20365e-99	-2.1221	-2.39294	2.13536e-14	-2.50491	-2.28356	5.05755e-13	-1.59082	-2.45514
10531623	chr19:10531623:G:C	2.8772e-97	0.978244	-0.621414	2.21285e-13	-2.07263	-0.377612	3.39542e-12	-1.7261	-0.415722
10532255	chr19:10532255:C:T	2.90805e-96	4.87828	-2.2082	1.39231e-14	-2.84113	-2.37501	1.56484e-13	-2.77456	-2.44449
10532795	chr19:10532795:G:A	2.46647e-97	0.202801	-6.54159e-09	1.74612e-13	-2.68713	-6.54159e-09	2.07723e-12	-2.63322	-6.54159e-09
10533015	chr19:10533015:C:T	2.46779e-98	-2.60136e-09	-2.09925	2.64187e-13	-2.60136e-09	-2.27304	3.14399e-12	-2.60136e-09	-2.21876
10533156	chr19:10533156:G:A	3.58073e-98	-2.60136e-09	-1.72701	2.58152e-13	-2.60136e-09	-2.29614	3.16246e-12	-2.60136e-09	-2.2129
10533210	chr19:10533210:G:A	2.00031e-98	-2.30927	-6.54159e-09	3.25771e-13	-2.0635	-6.54159e-09	6.01673e-12	-1.56971	-6.54159e-09
10533526	chr19:10533526:C:G	3.42671e-97	1.12311	-0.591501	2.44534e-13	-2.00941	-0.340929	3.78588e-12	-1.65138	-0.381593
10533797	chr19:10533797:T:C	4.56626e-98	-2.60136e-09	-1.48388	3.6133e-13	-2.60136e-09	-1.9599	4.50442e-12	-2.60136e-09	-1.85919
10533964	chr19:10533964:A:T	3.577e-98	-2.60136e-09	-1.72805	8.9564e-13	-2.60136e-09	-1.05215	8.64974e-12	-2.60136e-09	-1.20672
10534004	chr19:10534004:A:G	1.36779e-97	-2.60136e-09	-0.386789	9.03924e-13	-2.60136e-09	-1.04295	1.37731e-11	-2.60136e-09	-0.741536
10534136	chr19:10534136:T:A	2.02999e-99	-2.29644	-2.30069	6.04559e-14	-1.44157	-2.30621	1.12457e-12	-0.90646	-2.34039
10534526	chr19:10534526:G:A	1.00805e-98	-2.60587	-0.388682	2.20835e-13	-1.38097	-1.07131	1.62758e-12	-2.09394	-0.783217
10534531	chr19:10534531:A:T	3.76493e-97	1.16741	-0.541671	2.65294e-13	-1.9754	-0.293456	4.11319e-12	-1.61373	-0.336326
10534754	chr19:10534754:T:A	1.71357e-98	-2.464	-6.54159e-09	1.86301e-13	-2.62233	-6.54159e-09	1.73161e-12	-2.8152	-6.54159e-09
10534819	chr19:10534819:A:G	3.44842e-97	1.17087	-0.632944	2.40178e-13	-1.97987	-0.388442	3.73832e-12	-1.61764	-0.42798
10535028	chr19:10535028:A:G	3.92195e-97	1.27099	-0.604385	2.5688e-13	-1.93593	-0.365154	4.01962e-12	-1.56678	-0.406284
10535046	chr19:10535046:A:G	3.36856e-97	1.25071	-0.736213	2.23356e-13	-1.9367	-0.504233	3.51176e-12	-1.56503	-0.543105
10535320	chr19:10535320:T:C	1.34387e-99	-2.53721	-2.4724	1.72129e-14	-2.60571	-2.39833	1.61402e-13	-2.79828	-2.38983
10535473	chr19:10535473:G:A	1.69619e-98	-2.60136e-09	-2.47419	2.16012e-13	-2.60136e-09	-2.47436	2.46617e-12	-2.60136e-09	-2.46158
10536138	chr19:10536138:G:A	1.12764e-96	2.04248	-0.319757	1.47104e-13	-2.38225	-0.476303	2.42811e-12	-1.8883	-0.588841
10536898	chr19:10536898:G:A	7.94529e-99	-1.0385	-2.19408	1.83324e-14	-2.58147	-2.35956	3.41404e-13	-2.07228	-2.36666
10537314	chr19:10537314:G:A	1.87574e-98	-2.60136e-09	-2.37357	2.17314e-13	-2.60136e-09	-2.46835	2.43508e-12	-2.60136e-09	-2.47427
10537444	chr19:10537444:G:A	4.73429e-99	-2.84223	-0.908098	1.11841e-13	-2.17456	-0.958049	1.2193e-12	-2.17593	-0.990042
10538257	chr19:10538257:C:T	9.95738e-100	-2.84311	-2.46632	2.76227e-14	-2.12556	-2.40549	2.87954e-13	-2.13517	-2.47403
10538712	chr19:10538712:A:C	3.78242e-99	-2.56177	-1.41302	9.69896e-14	-1.96219	-1.3129	1.24073e-12	-1.5534	-1.59515
10538797	chr19:10538797:G:A	1.45802e-99	-2.45377	-2.47431	4.20665e-14	-1.73267	-2.37777	7.55614e-13	-1.21438	-2.4301
10538946	chr19:10538946:G:A	1.01223e-99	-2.84306	-2.44994	2.62376e-14	-2.14513	-2.43737	2.81693e-13	-2.15931	-2.47188
10539068	chr19:10539068:T:TA	3.78237e-98	-2.60136e-09	-1.67222	2.26064e-13	-2.60136e-09	-2.42887	2.48556e-12	-2.60136e-09	-2.45375
10539088	chr19:10539088:A:G	4.87203e-98	-2.60136e-09	-1.41906	3.8251e-13	-2.60136e-09	-1.90294	4.7864e-12	-2.60136e-09	-1.79847
10539121	chr19:10539121:C:T	2.45363e-98	-2.60136e-09	-2.105	2.16147e-13	-2.60136e-09	-2.47373	2.47432e-12	-2.60136e-09	-2.45829
10539273	chr19:10539273:C:A	5.89252e-99	-2.76689	-0.76458	5.3553e-14	-2.7862	-1.08282	3.95706e-13	-2.83054	-1.46079
10539677	chr19:10539677:G:A	1.96902e-98	-2.60136e-09	-2.32504	2.86853e-13	-2.60136e-09	-2.19072	2.6299e-12	-2.60136e-09	-2.39731
10539872	chr19:10539872:T:G	1.38388e-96	4.30606	-2.37858	1.35166e-14	-2.82649	-2.41928	1.4908e-13	-2.815	-2.45252
10539973	chr19:10539973:C:T	2.20016e-99	-2.05671	-2.45992	9.27049e-14	-0.860629	-2.45964	1.51486e-12	-0.485723	-2.4632
10540495	chr19:10540495:G:A	2.69643e-99	-1.83988	-2.47335	2.68456e-14	-2.27599	-2.2836	6.42204e-13	-1.34093	-2.46617
10540788	chr19:10540788:G:A	1.17786e-98	-2.83888	-6.54159e-09	3.0322e-13	-2.13523	-6.54159e-09	1.96916e-12	-2.68664	-6.54159e-09
10541325	chr19:10541325:G:A	1.97624e-98	-2.60136e-09	-2.32138	3.57545e-13	-2.60136e-09	-1.97043	3.74152e-12	-2.60136e-09	-2.04476
10541764	chr19:10541764:A:G	1.56665e-97	-2.60136e-09	-0.251048	9.78657e-13	-2.60136e-09	-0.963511	1.50463e-11	-2.60136e-09	-0.653118
10541860	chr19:10541860:G:A	3.87993e-99	-1.53877	-2.41057	3.34193e-14	-2.03052	-2.31004	9.40346e-13	-0.971031	-2.45473
10541931	chr19:10541931:C:T	1.66469e-99	-2.42441	-2.3711	5.72771e-14	-1.57833	-2.22346	6.48161e-13	-1.38152	-2.41634
10542234	chr19:10542234:T:A	1.53772e-98	-2.57227	-6.54159e-09	2.42536e-13	-2.35854	-6.54159e-09	2.12974e-12	-2.60825	-6.54159e-09
10542249	chr19:10542249:G:A	4.08297e-97	-2.60136e-09	0.706837	3.8807e-13	-2.60136e-09	-1.88851	4.01777e-12	-2.60136e-09	-1.97352
10542342	chr19:10542342:G:A	2.58671e-99	-1.95868	-2.39609	1.07287e-13	-0.780502	-2.39368	1.76203e-12	-0.401816	-2.39597
10542504	chr19:10542504:A:G	1.4288e-97	-2.60136e-09	-0.343153	9.19368e-13	-2.60136e-09	-1.02601	1.40567e-11	-2.60136e-09	-0.721155
10542528	chr19:10542528:G:A	2.29566e-98	-2.60136e-09	-2.17155	2.42554e-13	-2.60136e-09	-2.35847	2.61245e-12	-2.60136e-09	-2.40396
10542744	chr19:10542744:A:G	2.0629e-98	-0.38817	-1.89029	4.2377e-14	-1.95422	-2.14887	6.21409e-13	-1.61819	-2.22182
10543267	chr19:10543267:C:T	2.14915e-98	-0.129528	-2.10797	4.0573e-14	-1.84434	-2.30225	6.22829e-13	-1.48485	-2.35288
10543604	chr19:10543604:G:A	1.13005e-97	-2.60136e-09	-0.577728	7.73756e-13	-2.60136e-09	-1.19844	1.15876e-11	-2.60136e-09	-0.914316
10543967	chr19:10543967:T:G	1.18739e-97	-2.60136e-09	-0.528231	8.09763e-13	-2.60136e-09	-1.15295	1.22014e-11	-2.60136e-09	-0.862703
10544081	chr19:10544081:C:T	2.47581e-98	-2.60136e-09	-2.09601	6.31203e-13	-2.60136e-09	-1.40206	8.10657e-12	-2.60136e-09	-1.27158
10544449	chr19:10544449:G:A	1.30523e-97	-2.60136e-09	-0.433604	8.66151e-13	-2.60136e-09	-1.08563	1.3137e-11	-2.60136e-09	-0.788819
10544675	chr19:10544675:G:A	1.83229e-98	-2.39701	-6.54159e-09	1.50423e-13	-2.83624	-6.54159e-09	1.79792e-12	-2.77762	-6.54159e-09
10545213	chr19:10545213:G:A	1.94833e-99	-2.78097	-1.85721	6.75556e-14	-1.2067	-2.43004	3.15308e-13	-2.09226	-2.4262
10545766	chr19:10545766:G:C	3.19405e-99	-2.84235	-1.30152	4.50015e-14	-2.84213	-1.20086	3.65091e-13	-2.84269	-1.52917
10545781	chr19:10545781:G:C	1.30267e-97	-2.60136e-09	-0.435573	8.58223e-13	-2.60136e-09	-1.09483	1.30049e-11	-2.60136e-09	-0.798927
10546115	chr19:10546115:A:G	1.1359e-97	-2.60136e-09	-0.572565	7.72589e-13	-2.60136e-09	-1.19995	1.1593e-11	-2.60136e-09	-0.913853
10546355	chr19:10546355:T:A	2.06268e-98	-2.60136e-09	-2.27857	2.1987e-13	-2.60136e-09	-2.45666	2.43726e-12	-2.60136e-09	-2.47337
10546680	chr19:10546680:A:G	1.65953e-97	-2.60136e-09	-0.193453	1.02237e-12	-2.60136e-09	-0.919816	1.57702e-11	-2.60136e-09	-0.606129
10547500	chr19:10547500:A:G	7.38447e-98	-1.00319	-6.54159e-09	2.56081e-13	-2.3042	-6.54159e-09	5.11803e-12	-1.73148	-6.54159e-09
10547759	chr19:10547759:C:T	4.6978e-99	-1.39575	-2.36231	2.54272e-13	0.0655239	-2.37681	4.36831e-12	0.484693	-2.37457
10548438	chr19:10548438:A:G	3.11343e-98	-2.60136e-09	-1.86685	2.23489e-13	-2.60136e-09	-2.44033	2.64455e-12	-2.60136e-09	-2.39175
10548522	chr19:10548522:A:G	3.14242e-99	-2.82055	-1.33961	4.30686e-14	-2.81017	-1.27673	3.54648e-13	-2.81087	-1.59001
10548983	chr19:10548983:C:T	1.16054e-96	4.21261	-2.46112	1.57712e-14	-2.8293	-2.26221	1.66158e-13	-2.81419	-2.34488
10549059	chr19:10549059:A:G	1.11403e-97	-2.60136e-09	-0.592002	7.48667e-13	-2.60136e-09	-1.2314	1.12082e-11	-2.60136e-09	-0.947603
10549061	chr19:10549061:C:T	2.08768e-97	2.4651	-2.42904	3.9763e-14	-1.83368	-2.33308	1.08055e-12	-1.31539	-1.97139
10549130	chr19:10549130:T:C	1.87247e-98	-2.37531	-6.54159e-09	3.16554e-13	-2.0922	-6.54159e-09	2.58392e-12	-2.41494	-6.54159e-09
10549382	chr19:10549382:C:A	2.06647e-97	2.45649	-2.43064	3.99692e-14	-1.82856	-2.33302	1.08357e-12	-1.31326	-1.97073
10549466	chr19:10549466:G:A	3.61389e-99	-1.61036	-2.41002	1.84102e-13	-0.210623	-2.42358	3.082e-12	0.182705	-2.42138
10549564	chr19:10549564:T:C	5.09729e-99	-2.19557	-1.48088	1.78999e-13	-1.33691	-1.3254	1.96368e-12	-1.00476	-1.68467
10550162	chr19:10550162:C:T	1.22284e-97	-2.60136e-09	-0.498813	8.00797e-13	-2.60136e-09	-1.16409	1.20665e-11	-2.60136e-09	-0.873821
10550509	chr19:10550509:T:C	1.11977e-99	-2.72758	-2.46446	8.17562e-14	-1.0904	-2.35555	3.34491e-13	-2.14608	-2.31332
10550594	chr19:10550594:C:T	1.76965e-98	-2.60136e-09	-2.43179	2.18205e-13	-2.60136e-09	-2.46426	2.59234e-12	-2.60136e-09	-2.41169
10550893	chr19:10550893:A:G	9.4605e-98	-2.60136e-09	-0.755447	6.71162e-13	-2.60136e-09	-1.34068	9.91143e-12	-2.60136e-09	-1.07056
10551099	chr19:10551099:T:C	5.53837e-99	-2.09609	-1.49737	2.18778e-13	-1.12213	-1.33951	2.37113e-12	-0.803341	-1.69754
10551335	chr19:10551335:G:A	1.9565e-98	-0.338452	-1.99296	4.13768e-14	-1.91642	-2.21055	6.11658e-13	-1.58094	-2.2749
10551392	chr19:10551392:A:G	5.83758e-99	-2.14949	-1.39135	2.1997e-13	-1.20821	-1.248	2.38331e-12	-0.887808	-1.60795
10552465	chr19:10552465:T:C	1.34632e-97	-2.60136e-09	-0.402613	9.13452e-13	-2.60136e-09	-1.03246	1.3935e-11	-2.60136e-09	-0.729845
10552489	chr19:10552489:C:T	1.33037e-96	4.24809	-2.36004	1.37779e-14	-2.8262	-2.40042	1.49703e-13	-2.81719	-2.44616
10552580	chr19:10552580:T:C	7.56242e-98	-0.979382	-6.54159e-09	2.58976e-13	-2.29296	-6.54159e-09	5.19661e-12	-1.71624	-6.54159e-09
10552859	chr19:10552859:T:C	1.13742e-97	-2.60136e-09	-0.571229	7.68402e-13	-2.60136e-09	-1.20538	1.15201e-11	-2.60136e-09	-0.92016
10552888	chr19:10552888:C:T	2.19253e-98	-2.60136e-09	-2.21752	2.18189e-13	-2.60136e-09	-2.46433	2.49608e-12	-2.60136e-09	-2.44953
10553580	chr19:10553580:T:TTAA	1.96278e-98	-2.32821	-6.54159e-09	1.44444e-12	-0.574213	-6.54159e-09	5.86593e-12	-1.59509	-6.54159e-09
10553956	chr19:10553956:A:G	1.46823e-99	-2.76915	-2.15195	1.888e-14	-2.7709	-2.14069	1.64123e-13	-2.83095	-2.34044
10554345	chr19:10554345:A:C	1.84739e-98	-2.3888	-6.54159e-09	1.30129e-12	-0.678578	-6.54159e-09	5.33561e-12	-1.68985	-6.54159e-09
10554444	chr19:10554444:C:T	2.47943e-98	-2.09454	-6.54159e-09	4.39465e-13	-1.76414	-6.54159e-09	2.84431e-12	-2.31893	-6.54159e-09
10554859	chr19:10554859:A:AT	5.25556e-99	-1.22712	-2.41875	3.07006e-14	-2.40083	-2.02458	2.52342e-13	-2.56244	-2.17879
10555127	chr19:10555127:A:G	3.43936e-98	-2.60136e-09	-1.76729	2.66192e-13	-2.60136e-09	-2.26548	3.24715e-12	-2.60136e-09	-2.18647
10555697	chr19:10555697:T:C	1.03096e-97	-2.60136e-09	-0.669495	7.11612e-13	-2.60136e-09	-1.28216	1.05778e-11	-2.60136e-09	-1.0055
10555704	chr19:10555704:T:A	6.07878e-99	-1.17451	-2.32584	3.33795e-14	-2.41342	-1.92833	2.73536e-13	-2.57942	-2.08115
10555726	chr19:10555726:T:C	2.17602e-98	-1.0477	-1.17738	9.38425e-14	-2.55467	-0.753402	8.92722e-13	-2.64637	-0.831363
10555774	chr19:10555774:T:C	2.13592e-98	-0.731896	-1.51178	4.90033e-14	-2.76857	-1.18924	5.07011e-13	-2.78434	-1.25913
10555992	chr19:10555992:A:G	3.1507e-99	-2.83365	-1.32388	4.33912e-14	-2.83143	-1.24801	3.55247e-13	-2.83344	-1.56575
10556093	chr19:10556093:G:A	1.58148e-97	-0.241628	-6.54159e-09	5.29855e-13	-1.57709	-6.54159e-09	7.7549e-12	-1.31593	-6.54159e-09
10556269	chr19:10556269:T:C	1.22835e-97	-2.60136e-09	-0.494317	8.15563e-13	-2.60136e-09	-1.14581	1.23094e-11	-2.60136e-09	-0.853888
10556809	chr19:10556809:C:T	1.23614e-99	-2.69059	-2.40257	6.29756e-14	-1.5863	-2.12065	6.23951e-13	-1.57805	-2.25789
10556817	chr19:10556817:C:T	1.78562e-98	-2.60136e-09	-2.42281	2.84203e-13	-2.60136e-09	-2.2	3.05017e-12	-2.60136e-09	-2.24905
10557074	chr19:10557074:T:C	4.70402e-99	-1.68397	-2.07277	1.81548e-13	-0.573496	-2.07468	2.44462e-12	-0.2096	-2.26076
10557707	chr19:10557707:T:C	4.68427e-99	-1.28662	-2.47433	2.36614e-13	0.0677914	-2.45106	3.46562e-12	0.342246	-2.4636
10557720	chr19:10557720:G:T	2.33993e-98	-2.60136e-09	-2.15245	5.25348e-13	-2.60136e-09	-1.58563	5.13156e-12	-2.60136e-09	-1.72884
10557776	chr19:10557776:A:G	2.76323e-99	-2.83681	-1.45194	3.34987e-14	-2.83597	-1.50221	2.88942e-13	-2.83718	-1.7686
10557997	chr19:10557997:A:G	1.41843e-98	-0.473751	-2.17927	9.5878e-14	-1.26449	-2.02212	3.36412e-12	0.131984	-2.28307
10558277	chr19:10558277:G:A	3.64139e-99	-1.55291	-2.45988	1.43432e-13	-0.411194	-2.47264	2.29176e-12	-0.105846	-2.42908
10558326	chr19:10558326:G:A	2.84433e-98	-2.60136e-09	-1.95724	2.60935e-13	-2.60136e-09	-2.28542	2.73661e-12	-2.60136e-09	-2.35753
10558356	chr19:10558356:T:C	2.3389e-99	-2.8431	-1.61238	2.86465e-14	-2.84264	-1.65202	2.53497e-13	-2.84306	-1.8936
10558496	chr19:10558496:A:G	1.0483e-98	-0.606653	-2.34875	6.34947e-13	0.994883	-2.39103	1.16924e-11	1.47411	-2.37943
10558635	chr19:10558635:C:T	2.6381e-98	-2.60136e-09	-2.03251	4.35034e-13	-2.60136e-09	-1.77427	4.49604e-12	-2.60136e-09	-1.86105
10558799	chr19:10558799:G:A	3.70192e-97	2.82796	-2.21909	1.49216e-14	-2.68767	-2.45921	1.43459e-13	-2.832	-2.47396
10558809	chr19:10558809:G:A	1.27866e-97	-2.60136e-09	-0.454176	8.42204e-13	-2.60136e-09	-1.11367	1.27807e-11	-2.60136e-09	-0.816317
10558848	chr19:10558848:G:A	2.38067e-99	-2.71372	-1.72405	2.29566e-14	-2.81642	-1.89967	1.98438e-13	-2.84194	-2.13959
10559056	chr19:10559056:A:G	7.99109e-98	-2.60136e-09	-0.924246	8.65226e-13	-2.60136e-09	-1.0867	6.97995e-12	-2.60136e-09	-1.42121
10559148	chr19:10559148:G:A	3.45621e-99	-1.59365	-2.47134	1.42733e-13	-0.425323	-2.46339	2.19462e-12	-0.126468	-2.45177
10559538	chr19:10559538:C:A	1.06887e-97	-2.60136e-09	-0.633388	7.3044e-13	-2.60136e-09	-1.25605	1.08913e-11	-2.60136e-09	-0.976284
10559675	chr19:10559675:C:T	2.21121e-94	7.00131	-6.54159e-09	2.9523e-13	-2.16194	-6.54159e-09	5.03935e-12	-1.74697	-6.54159e-09
10559811	chr19:10559811:G:A	1.06996e-97	-2.60136e-09	-0.632366	7.40803e-13	-2.60136e-09	-1.24196	1.10958e-11	-2.60136e-09	-0.957684
10559891	chr19:10559891:G:A	2.55612e-98	-2.60136e-09	-2.06408	2.42509e-13	-2.60136e-09	-2.35865	2.58688e-12	-2.60136e-09	-2.4138
10560316	chr19:10560316:C:T	3.4692e-99	-1.58775	-2.47349	1.4116e-13	-0.436778	-2.46302	2.16552e-12	-0.137188	-2.4544
10560702	chr19:10560702:A:G	2.7657e-99	-1.81451	-2.47336	6.39991e-14	-1.24016	-2.45067	1.16206e-12	-0.748019	-2.46604
10560988	chr19:10560988:T:C	5.65588e-99	-1.12486	-2.44761	3.22523e-13	0.400698	-2.47422	5.36495e-12	0.789987	-2.47435
10561218	chr19:10561218:T:G	1.44154e-98	-2.63686	-6.54159e-09	1.8548e-13	-2.62674	-6.54159e-09	1.71854e-12	-2.82277	-6.54159e-09
10561817	chr19:10561817:C:T	1.06016e-99	-2.79235	-2.45439	4.16855e-14	-1.65623	-2.46331	4.55416e-13	-1.69293	-2.45787
10562292	chr19:10562292:T:C	6.21231e-98	-2.60136e-09	-1.17604	1.46504e-12	-2.60136e-09	-0.560055	2.05819e-11	-2.60136e-09	-0.339839
10562397	chr19:10562397:G:A	1.87932e-98	-2.60136e-09	-2.37166	3.72183e-13	-2.60136e-09	-1.93031	3.87966e-12	-2.60136e-09	-2.0085
10562664	chr19:10562664:C:T	1.94112e-97	2.42278	-2.4595	2.92317e-14	-2.00911	-2.46534	8.0545e-13	-1.19623	-2.38438
10562936	chr19:10562936:A:C	2.14401e-97	-2.60136e-09	0.0626927	1.31882e-12	-2.60136e-09	-0.665201	2.06461e-11	-2.60136e-09	-0.336724
10563125	chr19:10563125:G:A	5.00439e-98	-1.39226	-6.54159e-09	8.08413e-11	3.45055	-6.54159e-09	7.83221e-10	3.29916	-6.54159e-09
10563348	chr19:10563348:A:G	3.65074e-98	-2.60136e-09	-1.70764	2.24721e-13	-2.60136e-09	-2.43483	2.68362e-12	-2.60136e-09	-2.37709
10563513	chr19:10563513:T:C	1.88765e-98	-2.60136e-09	-2.36724	2.19738e-13	-2.60136e-09	-2.45726	2.53305e-12	-2.60136e-09	-2.43483
10563882	chr19:10563882:G:A	2.89511e-99	-1.96759	-2.27454	6.53861e-14	-1.2594	-2.40998	1.26214e-12	-0.830385	-2.30106
10564413	chr19:10564413:T:C	1.72172e-98	-2.60136e-09	-2.45925	2.2324e-13	-2.60136e-09	-2.44145	2.47733e-12	-2.60136e-09	-2.45707
10564658	chr19:10564658:T:C	2.19092e-99	-2.17678	-2.34406	5.10278e-14	-1.6273	-2.29003	8.46929e-13	-1.16731	-2.36308
10564736	chr19:10564736:G:A	7.8392e-96	5.25092	-1.58918	1.55553e-14	-2.78997	-2.31532	2.09456e-13	-2.66896	-2.25853
10564737	chr19:10564737:A:G	1.64262e-97	-2.60136e-09	-0.203696	1.13627e-12	-2.60136e-09	-0.814185	1.75984e-11	-2.60136e-09	-0.496445
10564888	chr19:10564888:C:T	1.29095e-95	5.84272	-1.68216	1.38663e-14	-2.74789	-2.47234	1.86953e-13	-2.57877	-2.46238
10565152	chr19:10565152:G:A	4.01216e-98	-2.60136e-09	-1.61324	2.31068e-13	-2.60136e-09	-2.40698	2.80195e-12	-2.60136e-09	-2.33394
10565158	chr19:10565158:C:T	1.81617e-97	-2.60136e-09	-0.103259	1.22955e-12	-2.60136e-09	-0.735291	1.91535e-11	-2.60136e-09	-0.411766
10565203	chr19:10565203:C:T	2.32487e-98	-2.60136e-09	-2.15891	2.19494e-13	-2.60136e-09	-2.45837	2.52487e-12	-2.60136e-09	-2.43806
10565643	chr19:10565643:G:A	1.31828e-98	-2.72625	-6.54159e-09	2.06837e-13	-2.51776	-6.54159e-09	1.69883e-12	-2.83431	-6.54159e-09
10565666	chr19:10565666:G:A	1.53021e-98	-2.57717	-6.54159e-09	2.53004e-13	-2.31629	-6.54159e-09	1.8838e-12	-2.73096	-6.54159e-09
10568166	chr19:10568166:T:C	1.41268e-98	-0.763066	-1.89402	1.20206e-13	-0.884565	-2.17592	2.83501e-12	-0.187733	-2.13447
10568564	chr19:10568564:C:G	1.73385e-98	-2.45223	-6.54159e-09	1.82691e-13	-2.6419	-6.54159e-09	1.72251e-12	-2.82047	-6.54159e-09
10569057	chr19:10569057:A:G	3.81848e-99	-1.54153	-2.42377	1.7e-13	-0.239789	-2.4741	2.81731e-12	0.145769	-2.47424
10569565	chr19:10569565:G:A	6.25974e-97	3.47806	-2.3439	5.43512e-14	-1.4624	-2.39183	1.26089e-12	-0.875701	-2.25673
10569802	chr19:10569802:A:G	3.75643e-99	-1.5138	-2.46789	1.65334e-13	-0.290461	-2.45126	2.85916e-12	0.1453	-2.45902
10569946	chr19:10569946:A:G	3.69532e-98	-2.60136e-09	-1.6955	2.83209e-13	-2.60136e-09	-2.20351	3.43166e-12	-2.60136e-09	-2.13121
10570008	chr19:10570008:G:T	3.51923e-99	-1.57991	-2.46701	1.51238e-13	-0.377689	-2.45315	2.59547e-12	0.0498316	-2.46031
10570058	chr19:10570058:G:T	1.75222e-98	-2.44169	-6.54159e-09	1.81566e-13	-2.64807	-6.54159e-09	1.71878e-12	-2.82264	-6.54159e-09
10570220	chr19:10570220:G:C	8.57962e-99	-1.45381	-1.70195	4.30159e-14	-2.06165	-2.02647	1.22541e-12	-1.00327	-2.15771
10570357	chr19:10570357:G:A	1.86814e-98	-2.60136e-09	-2.37763	2.51548e-13	-2.60136e-09	-2.32206	2.71908e-12	-2.60136e-09	-2.36396
10570384	chr19:10570384:C:T	1.81108e-97	-0.106061	-6.54159e-09	1.10294e-12	-0.843955	-6.54159e-09	1.08912e-11	-0.976297	-6.54159e-09
10570728	chr19:10570728:AAAAAAAAAG:A	1.76112e-98	-2.60136e-09	-2.43662	2.16596e-13	-2.60136e-09	-2.47166	2.43647e-12	-2.60136e-09	-2.4737
10570839	chr19:10570839:T:A	6.56699e-97	3.5062	-2.32413	5.5285e-14	-1.45779	-2.3794	1.29565e-12	-0.868565	-2.23668
10570965	chr19:10570965:A:G	6.43313e-99	-1.41866	-2.02503	2.50738e-13	-0.019975	-2.30531	4.21094e-12	0.30145	-2.22802
10571325	chr19:10571325:G:A	1.57877e-98	-2.54593	-6.54159e-09	1.49669e-13	-2.84127	-6.54159e-09	1.70518e-12	-2.83058	-6.54159e-09
10571495	chr19:10571495:C:T	2.66724e-98	0.352755	-2.37428	4.32493e-14	-1.63076	-2.45195	7.0608e-13	-1.24286	-2.46942
10571571	chr19:10571571:A:G	1.5678e-98	-0.346303	-2.20659	1.36649e-13	-0.57879	-2.35349	3.45501e-12	0.202274	-2.3267
10571846	chr19:10571846:T:A	6.73683e-98	-2.60136e-09	-1.09498	6.83377e-13	-2.60136e-09	-1.32265	1.01515e-11	-2.60136e-09	-1.04663
10571913	chr19:10571913:C:T	3.37202e-98	-2.60136e-09	-1.78706	2.54041e-13	-2.60136e-09	-2.3122	3.07829e-12	-2.60136e-09	-2.23988
10571972	chr19:10571972:C:A	2.76494e-98	0.465929	-2.45148	3.92855e-14	-1.70525	-2.47359	7.02036e-13	-1.25557	-2.46245
10572041	chr19:10572041:G:A	2.59826e-98	0.393149	-2.44088	4.3393e-14	-1.60502	-2.47437	7.28047e-13	-1.21359	-2.46805
10572926	chr19:10572926:C:T	2.70709e-97	-2.60136e-09	0.295889	1.01566e-12	-2.60136e-09	-0.926402	1.14286e-11	-2.60136e-09	-0.92813
10573148	chr19:10573148:G:A	2.24666e-98	-2.60136e-09	-2.19313	2.2257e-13	-2.60136e-09	-2.44445	2.44904e-12	-2.60136e-09	-2.46855
10573493	chr19:10573493:C:G	4.64812e-98	0.992489	-2.4586	6.26143e-14	-1.24135	-2.47135	1.19678e-12	-0.727384	-2.45724
10573918	chr19:10573918:C:G	4.01982e-99	-1.44514	-2.46878	1.73805e-13	-0.2976	-2.39416	3.18924e-12	0.202767	-2.40724
10574108	chr19:10574108:C:T	1.82825e-98	-2.60136e-09	-2.39922	2.21325e-13	-2.60136e-09	-2.45006	2.54849e-12	-2.60136e-09	-2.42875
10574609	chr19:10574609:G:A	8.52966e-98	-2.60136e-09	-0.859023	3.93381e-13	-2.60136e-09	-1.87491	5.07173e-12	-2.60136e-09	-1.74057
10574754	chr19:10574754:A:T	2.06431e-98	-2.60136e-09	-2.27778	2.18882e-13	-2.60136e-09	-2.46116	2.43552e-12	-2.60136e-09	-2.47409
10575183	chr19:10575183:G:C	1.94329e-98	-2.33819	-6.54159e-09	1.71193e-13	-2.7069	-6.54159e-09	1.69246e-12	-2.83807	-6.54159e-09
10575447	chr19:10575447:G:A	1.11731e-95	6.33278	-2.31667	1.60752e-14	-2.68715	-2.38526	2.0876e-13	-2.48376	-2.44706
10576196	chr19:10576196:A:C	8.79017e-98	-2.60136e-09	-0.828938	8.85507e-13	-2.60136e-09	-1.06353	1.36998e-11	-2.60136e-09	-0.746868
10576816	chr19:10576816:C:T	1.09288e-98	-1.12715	-1.7866	4.88229e-14	-1.87217	-2.08932	1.63332e-12	-0.664616	-2.20902
10576836	chr19:10576836:G:A	1.06375e-97	-2.60136e-09	-0.638188	1.01578e-12	-2.60136e-09	-0.926277	1.57806e-11	-2.60136e-09	-0.605471
10577081	chr19:10577081:T:C	2.70858e-99	-1.85385	-2.45488	4.71857e-14	-1.53058	-2.46502	4.61834e-13	-1.66562	-2.47118
10577609	chr19:10577609:G:A	2.37541e-98	-2.60136e-09	-2.1374	2.62226e-13	-2.60136e-09	-2.28048	2.76721e-12	-2.60136e-09	-2.34641
10578109	chr19:10578109:C:T	4.66226e-99	-1.30061	-2.46504	2.16057e-13	-0.0133786	-2.46077	3.86343e-12	0.453603	-2.4663
10578199	chr19:10578199:C:T	7.3693e-98	-2.60136e-09	-1.00525	7.56269e-13	-2.60136e-09	-1.2213	1.13458e-11	-2.60136e-09	-0.935401
10578263	chr19:10578263:C:T	4.61875e-99	-1.30066	-2.47437	2.24122e-13	-0.00747651	-2.43002	3.97957e-12	0.457262	-2.44034
10578347	chr19:10578347:C:T	4.4799e-99	-1.33986	-2.46569	2.06402e-13	-0.0602014	-2.45967	3.66353e-12	0.399655	-2.46548
10578422	chr19:10578422:C:T	4.44898e-99	-1.3446	-2.46788	2.05782e-13	-0.0662438	-2.45663	3.65434e-12	0.394687	-2.46302
10578865	chr19:10578865:G:A	1.26935e-97	-2.60136e-09	-0.461484	1.38138e-12	-2.60136e-09	-0.618852	1.08987e-11	-2.60136e-09	-0.975605
10579121	chr19:10579121:C:T	3.60355e-99	-1.57495	-2.44829	1.53538e-13	-0.342341	-2.47341	2.72961e-12	0.114277	-2.47437
10579191	chr19:10579191:C:T	2.99261e-98	-1.90642	-6.54159e-09	1.82244e-13	-2.64435	-6.54159e-09	3.00801e-12	-2.26297	-6.54159e-09
10579279	chr19:10579279:G:A	4.27694e-99	-1.38799	-2.46393	1.91877e-13	-0.130633	-2.46221	3.45315e-12	0.342301	-2.46726
10579333	chr19:10579333:G:A	7.68831e-99	-0.905924	-2.35953	6.86507e-14	-1.7626	-1.85806	1.93111e-12	-0.421167	-2.28499
10579437	chr19:10579437:A:T	1.17735e-99	-2.79897	-2.34292	2.83097e-14	-2.22833	-2.27816	3.28985e-13	-2.08185	-2.39414
10579533	chr19:10579533:TA:T	3.5223e-99	-1.57287	-2.47317	2.17542e-13	-0.0591856	-2.40812	3.28148e-12	0.243772	-2.41973
10579881	chr19:10579881:G:C	2.02627e-98	-2.29637	-6.54159e-09	1.67112e-13	-2.73103	-6.54159e-09	1.68639e-12	-2.84166	-6.54159e-09
10580487	chr19:10580487:T:C	2.22186e-99	-2.09594	-2.41088	3.74207e-14	-1.79705	-2.43042	3.52478e-13	-1.9356	-2.47142
10580508	chr19:10580508:A:C	1.68642e-98	-0.0233126	-2.45665	3.53075e-14	-1.81954	-2.46606	5.37646e-13	-1.5181	-2.4667
10580631	chr19:10580631:C:T	3.13389e-99	-1.89318	-2.2697	3.12448e-14	-2.05317	-2.35467	3.1194e-13	-2.10062	-2.42858
10580881	chr19:10580881:G:A	4.12778e-99	-1.41691	-2.47051	2.88137e-13	0.262425	-2.44868	4.19421e-12	0.525315	-2.45586
10580942	chr19:10580942:G:A	4.03871e-99	-1.44161	-2.46763	2.77064e-13	0.228994	-2.45444	4.04589e-12	0.49413	-2.46068
10581077	chr19:10581077:G:A	9.27071e-98	-2.60136e-09	-0.775713	1.1091e-12	-2.60136e-09	-0.838387	8.96058e-12	-2.60136e-09	-1.17142
10581441	chr19:10581441:T:C	4.07544e-99	-1.43142	-2.46876	2.74445e-13	0.219171	-2.45411	3.98678e-12	0.478915	-2.46018
10582184	chr19:10582184:C:T	3.94618e-99	-1.46144	-2.47097	2.76768e-13	0.22285	-2.44936	4.01604e-12	0.482346	-2.4563
10582287	chr19:10582287:C:G	2.78364e-98	-2.60136e-09	-1.97881	2.37599e-13	-2.60136e-09	-2.37911	2.7934e-12	-2.60136e-09	-2.33699
10582317	chr19:10582317:T:TG	4.15118e-99	-1.41533	-2.46643	2.81406e-13	0.246411	-2.4563	4.58653e-12	0.619654	-2.46078
10582410	chr19:10582410:G:A	7.81739e-98	-2.60136e-09	-0.946221	8.03878e-13	-2.60136e-09	-1.16025	1.21611e-11	-2.60136e-09	-0.866005
10582577	chr19:10582577:G:A	1.60104e-97	-0.229335	-6.54159e-09	3.47319e-13	-1.99945	-6.54159e-09	8.34257e-12	-1.24288	-6.54159e-09
10582891	chr19:10582891:TCTTGGCTCAC:T	5.05754e-98	-2.60136e-09	-1.38169	2.47798e-13	-2.60136e-09	-2.33708	3.08346e-12	-2.60136e-09	-2.2382
10582948	chr19:10582948:T:C	3.59849e-99	-1.55185	-2.4728	2.36913e-13	0.0617752	-2.44378	3.7803e-12	0.415099	-2.44955
10583077	chr19:10583077:T:C	4.19272e-99	-1.39965	-2.47216	2.90995e-13	0.266443	-2.44283	4.7544e-12	0.643772	-2.44895
10583160	chr19:10583160:G:T	4.13122e-99	-1.41815	-2.46843	2.80895e-13	0.241046	-2.45276	4.58238e-12	0.61562	-2.45765
10583267	chr19:10583267:T:C	2.11759e-98	-2.25229	-6.54159e-09	1.64353e-13	-2.74768	-6.54159e-09	1.68416e-12	-2.84298	-6.54159e-09
10583445	chr19:10583445:G:A	2.48465e-98	-2.60136e-09	-2.09244	2.21837e-13	-2.60136e-09	-2.44775	2.56082e-12	-2.60136e-09	-2.42392
10583563	chr19:10583563:A:G	4.32586e-99	-1.36889	-2.47166	3.02078e-13	0.30678	-2.44579	4.93839e-12	0.684592	-2.4518
10583568	chr19:10583568:C:T	4.31623e-99	-1.37291	-2.46987	2.98749e-13	0.297854	-2.44794	4.90185e-12	0.679121	-2.45376
10583861	chr19:10583861:C:T	2.20501e-98	-2.60136e-09	-2.21184	2.1714e-13	-2.60136e-09	-2.46915	2.48194e-12	-2.60136e-09	-2.45521
10583892	chr19:10583892:G:A	2.73495e-98	-1.99646	-6.54159e-09	1.5042e-13	-2.83626	-6.54159e-09	2.35356e-12	-2.50832	-6.54159e-09
10584673	chr19:10584673:AAGGAAGGT:A	4.04822e-99	-1.43406	-2.47282	2.85043e-13	0.207563	-2.40462	4.64434e-12	0.584869	-2.41347
10584931	chr19:10584931:A:C	2.92007e-98	0.408259	-2.33923	4.75257e-14	-1.52215	-2.46627	7.89591e-13	-1.13084	-2.46965
10585148	chr19:10585148:G:A	4.8516e-99	-1.25175	-2.47409	3.65681e-13	0.469789	-2.41772	6.06022e-12	0.863621	-2.42613
10585732	chr19:10585732:C:T	2.24995e-98	-2.60136e-09	-2.19166	2.22554e-13	-2.60136e-09	-2.44452	2.44893e-12	-2.60136e-09	-2.4686
10586015	chr19:10586015:G:A	2.52822e-98	0.10243	-2.17749	4.33554e-14	-1.70376	-2.37651	6.74364e-13	-1.34458	-2.41365
10586269	chr19:10586269:C:T	2.35559e-98	-2.60136e-09	-2.14578	2.25931e-13	-2.60136e-09	-2.42946	2.62902e-12	-2.60136e-09	-2.39764
10586399	chr19:10586399:G:A	3.4189e-97	2.65296	-2.12363	3.13457e-14	-2.23919	-2.16543	9.35561e-13	-1.50983	-1.92103
10586442	chr19:10586442:A:G	2.50758e-98	-2.60136e-09	-2.08326	2.1695e-13	-2.60136e-09	-2.47003	2.59146e-12	-2.60136e-09	-2.41203
10586528	chr19:10586528:T:G	2.91093e-97	2.56049	-2.19201	2.91216e-14	-2.25225	-2.22596	8.45783e-13	-1.5247	-2.00704
10587097	chr19:10587097:A:G	3.36724e-97	2.65998	-2.14587	3.11482e-14	-2.22457	-2.18637	9.27342e-13	-1.4864	-1.95329
10587125	chr19:10587125:G:T	3.74601e-97	2.77793	-2.15722	3.21605e-14	-2.18373	-2.19522	9.76638e-13	-1.4233	-1.96459
10587534	chr19:10587534:C:T	2.78473e-97	2.54043	-2.21626	2.82581e-14	-2.26541	-2.24291	8.09968e-13	-1.54268	-2.03233
10587658	chr19:10587658:T:A	2.16311e-98	-2.23103	-6.54159e-09	1.63071e-13	-2.75551	-6.54159e-09	1.68395e-12	-2.84311	-6.54159e-09
10588089	chr19:10588089:C:T	8.99506e-98	-2.60136e-09	-0.805897	9.0038e-13	-2.60136e-09	-1.04688	1.38014e-11	-2.60136e-09	-0.739484
10588391	chr19:10588391:G:A	5.28302e-99	-1.25042	-2.39024	3.07794e-13	0.349699	-2.46996	5.28153e-12	0.755952	-2.45599
10588535	chr19:10588535:C:T	1.94884e-98	-2.60136e-09	-2.33534	2.17315e-13	-2.60136e-09	-2.46834	2.43508e-12	-2.60136e-09	-2.47427
10588662	chr19:10588662:G:A	1.60395e-99	-2.52057	-2.31212	2.99814e-14	-2.0102	-2.43891	4.59689e-13	-1.7006	-2.44086
10588968	chr19:10588968:G:A	1.31956e-98	-2.72528	-6.54159e-09	1.49394e-13	-2.84311	-6.54159e-09	1.69095e-12	-2.83896	-6.54159e-09
10589678	chr19:10589678:C:T	1.99223e-98	-2.60136e-09	-2.31332	2.16583e-13	-2.60136e-09	-2.47172	2.43539e-12	-2.60136e-09	-2.47414
10589789	chr19:10589789:A:G	2.14131e-99	-2.1688	-2.37494	3.836e-14	-1.82806	-2.37462	3.54508e-13	-1.9529	-2.44838
10590359	chr19:10590359:C:A	9.00805e-98	-2.60136e-09	-0.804454	8.91943e-13	-2.60136e-09	-1.05629	1.36775e-11	-2.60136e-09	-0.748501
10590583	chr19:10590583:G:A	2.1659e-98	-2.22974	-6.54159e-09	1.62754e-13	-2.75745	-6.54159e-09	1.68397e-12	-2.8431	-6.54159e-09
10590824	chr19:10590824:T:C	3.67397e-99	-1.60391	-2.39998	3.29579e-14	-1.93079	-2.42367	3.61925e-13	-1.91325	-2.46732
10590904	chr19:10590904:T:C	1.69633e-98	-2.60136e-09	-2.47411	2.40161e-13	-2.60136e-09	-2.36838	2.51452e-12	-2.60136e-09	-2.44217
10590907	chr19:10590907:G:A	9.13141e-98	-2.60136e-09	-0.790852	9.03195e-13	-2.60136e-09	-1.04376	1.38679e-11	-2.60136e-09	-0.734675
10591011	chr19:10591011:G:A	9.13141e-98	-2.60136e-09	-0.790852	9.03195e-13	-2.60136e-09	-1.04376	1.38679e-11	-2.60136e-09	-0.734675
10591157	chr19:10591157:T:C	1.86819e-97	2.16558	-2.24059	2.33955e-14	-2.41396	-2.28319	4.9993e-13	-1.7206	-2.33694
10591721	chr19:10591721:A:G	1.73148e-98	-2.60136e-09	-2.4536	2.68111e-13	-2.60136e-09	-2.25829	2.88645e-12	-2.60136e-09	-2.30422
10592142	chr19:10592142:A:G	1.91563e-97	2.26991	-2.31985	2.45644e-14	-2.35286	-2.29554	6.52111e-13	-1.6691	-2.12269
10592259	chr19:10592259:T:C	1.03732e-98	-0.49585	-2.47008	5.22886e-14	-1.41865	-2.47427	8.11342e-13	-1.12956	-2.44376
10592294	chr19:10592294:T:C	1.22146e-95	6.5078	-2.40257	6.37285e-14	-1.34028	-2.35479	3.22661e-12	-0.0385204	-2.1543
10592604	chr19:10592604:G:A	3.20354e-94	9.73477	-2.36275	3.07847e-13	0.292975	-2.41307	2.53515e-11	2.34197	-2.47338
10592666	chr19:10592666:G:A	2.63329e-98	0.379882	-2.41422	4.80667e-14	-1.51688	-2.46022	7.62427e-13	-1.1612	-2.4743
10592926	chr19:10592926:T:C	1.96026e-95	6.89195	-2.31368	7.94301e-14	-1.20256	-2.27226	4.34407e-12	0.122932	-2.01837
10593154	chr19:10593154:C:A	2.54259e-99	-2.08211	-2.28986	1.48813e-14	-2.70823	-2.44136	1.90231e-13	-2.55094	-2.47282
10593478	chr19:10593478:G:A	6.23709e-98	-2.60136e-09	-1.17206	2.58493e-13	-2.60136e-09	-2.29483	2.75028e-12	-2.60136e-09	-2.35255
10593721	chr19:10593721:G:A	1.69586e-98	-2.60136e-09	-2.47438	2.16639e-13	-2.60136e-09	-2.47146	2.49205e-12	-2.60136e-09	-2.45114
10593822	chr19:10593822:A:G	2.90537e-95	6.57485	-1.60311	1.14631e-13	-1.31417	-1.7938	6.59427e-12	0.0318561	-1.50991
10594047	chr19:10594047:T:G	3.41626e-98	-2.60136e-09	-1.77402	6.38374e-13	-2.60136e-09	-1.39077	4.36575e-12	-2.60136e-09	-1.89046
10594075	chr19:10594075:A:G	3.33417e-98	-2.60136e-09	-1.79835	2.45753e-13	-2.60136e-09	-2.34537	2.81579e-12	-2.60136e-09	-2.32901
10594088	chr19:10594088:G:T	2.78165e-98	-2.60136e-09	-1.97953	2.45158e-13	-2.60136e-09	-2.34779	2.60342e-12	-2.60136e-09	-2.40742
10594709	chr19:10594709:TCTTCTCCTTTTC:T	5.74615e-98	-2.60136e-09	-1.25404	2.5285e-13	-2.60136e-09	-2.3169	3.23239e-12	-2.60136e-09	-2.19103
10594876	chr19:10594876:T:C	3.93324e-98	-2.60136e-09	-1.63311	3.08505e-13	-2.60136e-09	-2.11795	3.15072e-12	-2.60136e-09	-2.21662
10595081	chr19:10595081:C:A	4.85708e-98	-2.60136e-09	-1.42213	3.91241e-13	-2.60136e-09	-1.88037	4.74745e-12	-2.60136e-09	-1.80664
10595139	chr19:10595139:T:G	5.3214e-98	-2.60136e-09	-1.33084	4.28645e-13	-2.60136e-09	-1.78906	3.84731e-12	-2.60136e-09	-2.01688
10595275	chr19:10595275:CT:C	3.09316e-98	0.600874	-2.47425	4.58742e-14	-1.55436	-2.46943	8.43915e-13	-1.09912	-2.43483
10595407	chr19:10595407:A:G	4.95119e-97	2.90921	-2.00957	2.45464e-14	-2.17475	-2.47438	6.10897e-13	-1.39846	-2.45862
10595472	chr19:10595472:G:A	5.72838e-98	-2.60136e-09	-1.25714	4.49768e-13	-2.60136e-09	-1.74096	4.00199e-12	-2.60136e-09	-1.97746
10595701	chr19:10595701:C:T	5.5782e-97	2.99135	-1.97247	2.51993e-14	-2.14909	-2.47379	6.31042e-13	-1.35998	-2.46466
10596224	chr19:10596224:G:C	1.94168e-98	-2.33902	-6.54159e-09	1.54555e-13	-2.80914	-6.54159e-09	2.19189e-12	-2.57948	-6.54159e-09
10596483	chr19:10596483:C:T	2.10394e-99	-2.60053	-1.96082	2.10539e-14	-2.57144	-2.23117	1.9814e-13	-2.60436	-2.37868
10596724	chr19:10596724:G:T	7.40772e-98	0.668957	-1.66901	9.34059e-14	-1.53105	-1.78169	1.29044e-12	-1.05624	-2.05303
10596783	chr19:10596783:C:T	2.01469e-98	-2.30211	-6.54159e-09	1.66268e-13	-2.73609	-6.54159e-09	4.15687e-12	-1.93949	-6.54159e-09
10597077	chr19:10597077:G:A	4.33171e-99	-1.81858	-2.02062	2.04337e-14	-2.63851	-2.194	2.22595e-13	-2.48567	-2.38098
10597161	chr19:10597161:A:G	1.99727e-98	-2.60136e-09	-2.31079	2.17664e-13	-2.60136e-09	-2.46674	2.43512e-12	-2.60136e-09	-2.47425
10597163	chr19:10597163:AAAC:A	2.1354e-98	-2.60136e-09	-2.24392	2.24662e-13	-2.60136e-09	-2.4351	2.61565e-12	-2.60136e-09	-2.40274
10597177	chr19:10597177:A:G	2.03274e-95	7.07276	-2.45819	1.1442e-13	-2.83812	-0.2717	6.48181e-13	-2.79119	-1.00664
10597216	chr19:10597216:A:G	2.02075e-99	-2.60406	-1.99763	2.07822e-14	-2.57135	-2.24425	1.9632e-13	-2.60638	-2.38588
10597674	chr19:10597674:T:C	1.7382e-98	-2.60136e-09	-2.44972	2.19977e-13	-2.60136e-09	-2.45617	2.5761e-12	-2.60136e-09	-2.41797
10597675	chr19:10597675:C:T	2.84928e-98	0.321511	-2.27702	3.05996e-14	-2.07617	-2.35254	8.23881e-13	-1.16031	-2.39767
10597786	chr19:10597786:G:A	2.15225e-97	1.8151	-1.74858	1.43688e-13	-0.945632	-1.93641	2.02508e-12	-0.493965	-2.16468
10597917	chr19:10597917:A:T	3.56366e-98	0.620706	-2.35249	1.41472e-14	-2.73074	-2.46943	1.57246e-13	-2.74938	-2.46481
10598297	chr19:10598297:G:A	2.14537e-98	-2.23926	-6.54159e-09	3.43446e-13	-2.01066	-6.54159e-09	7.18539e-12	-1.3922	-6.54159e-09
10598631	chr19:10598631:G:A	3.85381e-98	-2.60136e-09	-1.65351	3.6664e-13	-2.60136e-09	-1.94531	4.69055e-12	-2.60136e-09	-1.8187
10598709	chr19:10598709:T:C	1.70754e-98	-2.60136e-09	-2.46752	2.16031e-13	-2.60136e-09	-2.47427	2.46828e-12	-2.60136e-09	-2.46073
10598918	chr19:10598918:T:C	7.22128e-97	3.28649	-2.00944	2.77666e-14	-2.05299	-2.47287	7.4531e-13	-1.2054	-2.45281
10599262	chr19:10599262:T:C	2.13286e-98	-2.60136e-09	-2.24511	2.52818e-13	-2.60136e-09	-2.31702	2.63808e-12	-2.60136e-09	-2.3942
10599666	chr19:10599666:C:G	7.24522e-97	3.23345	-1.9531	2.71177e-14	-2.07519	-2.47432	7.23728e-13	-1.23141	-2.45618
10599736	chr19:10599736:T:C	2.10416e-95	6.89747	-2.24837	5.63626e-14	-1.3436	-2.47429	3.02831e-12	0.217117	-2.47336
10601057	chr19:10601057:C:T	4.27188e-97	3.12748	-2.37542	4.00777e-14	-2.07524	-2.08363	1.61336e-12	-1.28423	-1.6017
10601763	chr19:10601763:C:T	1.98329e-98	0.0744691	-2.39228	3.55439e-14	-1.85151	-2.42742	5.69993e-13	-1.46221	-2.46417
10602536	chr19:10602536:G:A	1.70142e-98	-2.60136e-09	-2.47111	2.16031e-13	-2.60136e-09	-2.47427	2.46277e-12	-2.60136e-09	-2.46297
10602573	chr19:10602573:C:T	4.86575e-98	-1.42035	-6.54159e-09	2.38367e-13	-2.37588	-6.54159e-09	4.52884e-12	-1.85378	-6.54159e-09
10602646	chr19:10602646:G:A	1.33309e-98	-0.451717	-2.26335	2.85716e-14	-2.11783	-2.37945	4.69309e-13	-1.74613	-2.37461
10602746	chr19:10602746:C:T	2.54395e-97	2.61583	-2.3821	3.19499e-14	-2.24187	-2.14366	1.19307e-12	-1.51599	-1.67173
10603162	chr19:10603162:C:T	1.96533e-98	0.121091	-2.448	3.48349e-14	-1.84082	-2.45826	5.73048e-13	-1.44828	-2.47275
10603283	chr19:10603283:G:A	1.70011e-98	-2.60136e-09	-2.47188	2.43893e-13	-2.60136e-09	-2.35296	2.65669e-12	-2.60136e-09	-2.38717
10603382	chr19:10603382:G:T	2.5267e-98	-2.07566	-6.54159e-09	1.58447e-13	-2.78427	-6.54159e-09	1.69901e-12	-2.8342	-6.54159e-09
10603757	chr19:10603757:G:T	8.87966e-98	-0.818809	-6.54159e-09	2.23547e-13	-2.44007	-6.54159e-09	4.82022e-12	-1.79143	-6.54159e-09
10604315	chr19:10604315:A:G	3.03192e-94	7.31696	-6.54159e-09	2.91692e-13	-2.174	-6.54159e-09	4.6358e-12	-1.83044	-6.54159e-09
10604898	chr19:10604898:AG:A	8.28029e-99	-2.82233	-0.368946	5.6204e-14	-2.14202	-1.67869	3.63872e-13	-2.65892	-1.71629
10604980	chr19:10604980:C:G	2.34404e-98	-2.60136e-09	-2.1507	2.74965e-13	-2.60136e-09	-2.23305	2.80729e-12	-2.60136e-09	-2.33203
10605580	chr19:10605580:G:A	3.68479e-95	7.67971	-2.47031	3.08946e-14	-2.50546	-1.91365	3.77563e-13	-2.23676	-2.10151
10605869	chr19:10605869:C:T	2.44644e-98	-2.60136e-09	-2.10794	2.36178e-13	-2.60136e-09	-2.38511	2.53269e-12	-2.60136e-09	-2.43497
10606044	chr19:10606044:T:A	3.36366e-98	-2.60136e-09	-1.78954	2.53704e-13	-2.60136e-09	-2.31353	3.10642e-12	-2.60136e-09	-2.23078
10606078	chr19:10606078:G:A	3.8415e-98	-2.60136e-09	-1.65671	3.11937e-13	-2.60136e-09	-2.10689	3.17364e-12	-2.60136e-09	-2.20937
10606980	chr19:10606980:C:T	1.34945e-98	-2.70287	-6.54159e-09	2.15442e-13	-2.477	-6.54159e-09	1.70589e-12	-2.83016	-6.54159e-09
10607111	chr19:10607111:C:T	1.75936e-98	-2.60136e-09	-2.43762	3.06981e-13	-2.60136e-09	-2.12291	3.19728e-12	-2.60136e-09	-2.20195
10607501	chr19:10607501:C:T	5.7279e-98	-2.60136e-09	-1.25722	5.59599e-13	-2.60136e-09	-1.52247	5.15583e-12	-2.60136e-09	-1.72412
10607746	chr19:10607746:TA:T	3.63434e-98	-2.60136e-09	-1.71214	3.78181e-13	-2.60136e-09	-1.91432	3.87941e-12	-2.60136e-09	-2.00857
10607749	chr19:10607749:TA:T	1.7279e-98	-2.60136e-09	-2.45567	2.83496e-13	-2.60136e-09	-2.20249	3.43546e-12	-2.60136e-09	-2.1301
10607753	chr19:10607753:T:A	1.18392e-97	-2.60136e-09	-0.531159	2.72208e-13	-2.60136e-09	-2.24313	2.9212e-12	-2.60136e-09	-2.29226
10607868	chr19:10607868:C:T	2.46759e-98	-2.60136e-09	-2.09933	2.88615e-13	-2.60136e-09	-2.1846	2.91721e-12	-2.60136e-09	-2.29362
10607890	chr19:10607890:C:T	3.9263e-98	0.772675	-2.40755	5.25386e-14	-1.45104	-2.43711	9.10681e-13	-0.98839	-2.46942
10607915	chr19:10607915:C:T	4.60486e-97	2.71144	-1.88431	2.26296e-14	-2.25892	-2.47152	5.53179e-13	-1.48946	-2.46687
10607999	chr19:10607999:G:A	2.27642e-98	0.235333	-2.4153	3.94985e-14	-1.74438	-2.42905	6.37157e-13	-1.34225	-2.47273
10608038	chr19:10608038:C:T	3.96205e-98	0.753911	-2.37972	5.40009e-14	-1.44795	-2.41274	9.20614e-13	-0.988385	-2.45858
10608195	chr19:10608195:C:T	2.10224e-98	0.117583	-2.37715	3.7542e-14	-1.81071	-2.41352	5.98188e-13	-1.41901	-2.45909
10608594	chr19:10608594:G:A	3.91249e-97	2.54043	-1.87624	2.06934e-14	-2.34936	-2.47052	5.07457e-13	-1.5743	-2.46829
10608608	chr19:10608608:T:C	6.053e-98	-2.60136e-09	-1.20202	2.6888e-13	-2.60136e-09	-2.25543	3.5222e-12	-2.60136e-09	-2.10516
10608806	chr19:10608806:G:A	5.48108e-95	7.70447	-2.09798	7.6754e-14	-1.05015	-2.45894	4.44653e-12	0.516249	-2.38838
10609314	chr19:10609314:T:A	1.27734e-97	-2.60136e-09	-0.455206	3.55218e-13	-2.60136e-09	-1.97696	4.87767e-12	-2.60136e-09	-1.77958
10609407	chr19:10609407:C:T	2.26548e-98	-2.60136e-09	-2.18479	7.09864e-13	-2.60136e-09	-1.28462	6.64801e-12	-2.60136e-09	-1.46993
10609649	chr19:10609649:G:C	2.41523e-98	-2.60136e-09	-2.12078	2.71335e-13	-2.60136e-09	-2.24634	2.80093e-12	-2.60136e-09	-2.3343
10609931	chr19:10609931:G:A	4.66432e-98	-2.60136e-09	-1.46263	8.73241e-13	-2.60136e-09	-1.07748	8.64317e-12	-2.60136e-09	-1.20748
10610289	chr19:10610289:C:T	1.70006e-98	-2.60136e-09	-2.47191	2.45183e-13	-2.60136e-09	-2.34769	2.66906e-12	-2.60136e-09	-2.38253
10610383	chr19:10610383:G:A	1.84014e-98	-2.60136e-09	-2.39273	2.16231e-13	-2.60136e-09	-2.47334	2.43694e-12	-2.60136e-09	-2.47351
10610424	chr19:10610424:C:T	2.31576e-98	-2.60136e-09	-2.16283	2.49514e-13	-2.60136e-09	-2.33018	2.63066e-12	-2.60136e-09	-2.39702
10610464	chr19:10610464:T:C	1.98332e-98	-2.60136e-09	-2.3178	2.16088e-13	-2.60136e-09	-2.47401	2.44492e-12	-2.60136e-09	-2.47024
10610469	chr19:10610469:T:C	1.07826e-97	-2.60136e-09	-0.62464	3.98874e-13	-2.60136e-09	-1.86105	5.30374e-12	-2.60136e-09	-1.69584
10610854	chr19:10610854:G:A	2.31337e-98	-2.60136e-09	-2.16387	2.25172e-13	-2.60136e-09	-2.43283	2.62512e-12	-2.60136e-09	-2.39912
10610888	chr19:10610888:C:T	1.70367e-98	-2.60136e-09	-2.46979	2.16371e-13	-2.60136e-09	-2.4727	2.44719e-12	-2.60136e-09	-2.46931
10611322	chr19:10611322:G:A	2.25015e-98	-2.60136e-09	-2.19158	2.50723e-13	-2.60136e-09	-2.32534	2.63327e-12	-2.60136e-09	-2.39602
10611943	chr19:10611943:C:A	9.58571e-98	-2.60136e-09	-0.742299	3.63058e-13	-2.60136e-09	-1.95513	5.09444e-12	-2.60136e-09	-1.7361
10611957	chr19:10611957:C:A	9.58571e-98	-2.60136e-09	-0.742299	3.63058e-13	-2.60136e-09	-1.95513	5.09444e-12	-2.60136e-09	-1.7361
10612093	chr19:10612093:T:C	1.13735e-97	-2.60136e-09	-0.571287	4.08795e-13	-2.60136e-09	-1.83648	5.25831e-12	-2.60136e-09	-1.70444
10612278	chr19:10612278:G:A	1.12185e-97	-2.60136e-09	-0.585005	4.05552e-13	-2.60136e-09	-1.84444	5.21331e-12	-2.60136e-09	-1.71304
10612301	chr19:10612301:G:A	1.1731e-98	-2.84292	-6.54159e-09	1.97964e-13	-2.56161	-6.54159e-09	2.42642e-12	-2.47783	-6.54159e-09
10612731	chr19:10612731:G:A	1.80131e-98	-2.60136e-09	-2.41406	2.22273e-13	-2.60136e-09	-2.44579	2.5814e-12	-2.60136e-09	-2.41592
10612896	chr19:10612896:G:A	3.46522e-98	0.671211	-2.43101	4.75325e-14	-1.54782	-2.44046	8.24655e-13	-1.08271	-2.47433
10613035	chr19:10613035:A:AGTT	8.83645e-98	1.46992	-2.2936	7.87424e-14	-1.08246	-2.40105	1.4446e-12	-0.530739	-2.46568
10613321	chr19:10613321:C:G	7.57585e-98	1.33217	-2.30978	7.13036e-14	-1.17214	-2.41061	1.30393e-12	-0.630214	-2.46865
10613326	chr19:10613326:C:T	1.95233e-99	-2.16272	-2.47341	1.59942e-14	-2.60401	-2.47346	9.96724e-13	-0.893163	-2.47437
10613765	chr19:10613765:T:G	1.06055e-97	1.66935	-2.31056	8.67406e-14	-0.973045	-2.41373	1.63842e-12	-0.401106	-2.46942
10613953	chr19:10613953:G:T	7.0988e-98	1.39602	-2.43867	7.03687e-14	-1.12433	-2.47161	1.35247e-12	-0.59484	-2.46748
10613954	chr19:10613954:T:G	2.72827e-98	-2.60136e-09	-1.9989	2.59314e-13	-2.60136e-09	-2.29165	2.70247e-12	-2.60136e-09	-2.37008
10614028	chr19:10614028:C:T	2.94461e-98	-2.60136e-09	-1.9226	2.73034e-13	-2.60136e-09	-2.2401	2.81033e-12	-2.60136e-09	-2.33095
10614069	chr19:10614069:A:G	9.19862e-98	1.59835	-2.38186	7.72969e-14	-1.05597	-2.44607	1.71119e-12	-0.379789	-2.44728
10614319	chr19:10614319:C:T	8.53472e-98	1.4975	-2.35593	7.65529e-14	-1.07319	-2.43852	1.44219e-12	-0.523871	-2.47422
10614566	chr19:10614566:A:C	2.48217e-96	-2.60136e-09	2.51173	2.21992e-12	-2.60136e-09	-0.144467	4.7031e-11	-2.60136e-09	0.486555
10614696	chr19:10614696:C:T	2.69013e-98	-2.60136e-09	-2.01298	2.59089e-13	-2.60136e-09	-2.29252	2.65722e-12	-2.60136e-09	-2.38697
10614743	chr19:10614743:G:T	9.44402e-98	1.55658	-2.31377	8.15247e-14	-1.0352	-2.41359	1.51415e-12	-0.479942	-2.46946
10614785	chr19:10614785:A:G	2.19136e-98	-2.60136e-09	-2.21805	2.59676e-13	-2.60136e-09	-2.29026	2.69526e-12	-2.60136e-09	-2.37275
10614910	chr19:10614910:A:G	1.19461e-97	1.79259	-2.31475	9.17645e-14	-0.947118	-2.38335	2.09346e-12	-0.239423	-2.38601
10614927	chr19:10614927:C:T	2.90126e-98	-2.60136e-09	-1.93743	2.76809e-13	-2.60136e-09	-2.22637	2.78172e-12	-2.60136e-09	-2.34118
10615180	chr19:10615180:T:C	1.55777e-97	1.80002	-2.05675	1.13049e-13	-0.935939	-2.18593	2.57169e-12	-0.234823	-2.18487
10615218	chr19:10615218:G:A	6.57319e-98	1.31029	-2.42986	6.90352e-14	-1.17594	-2.43914	1.26965e-12	-0.651238	-2.47427
10615222	chr19:10615222:G:A	8.97617e-98	1.66537	-2.47337	8.53051e-14	-0.96662	-2.43684	1.89117e-12	-0.397782	-2.32927
10615871	chr19:10615871:T:C	2.08759e-98	-2.60136e-09	-2.26656	2.1614e-13	-2.60136e-09	-2.47376	2.44368e-12	-2.60136e-09	-2.47074
10616231	chr19:10616231:T:A	2.51014e-98	-2.60136e-09	-2.08223	8.40737e-13	-2.60136e-09	-1.11541	8.23967e-12	-2.60136e-09	-1.25529
10616338	chr19:10616338:C:T	8.11185e-98	1.54299	-2.45224	1.30344e-14	-2.80979	-2.47232	1.9221e-13	-2.5396	-2.47382
10616363	chr19:10616363:T:A	1.10562e-97	1.86062	-2.4602	9.45363e-14	-0.845898	-2.45481	1.89309e-12	-0.310687	-2.41535
10616561	chr19:10616561:C:T	2.28411e-97	2.57708	-2.45109	5.53844e-14	-2.06536	-1.77003	5.13596e-13	-1.93513	-2.09544
10616753	chr19:10616753:A:T	2.71159e-97	2.26723	-1.96968	3.46553e-14	-2.01345	-2.2908	5.28595e-13	-1.84598	-2.15581
10616760	chr19:10616760:A:G	1.39986e-97	2.02639	-2.39001	3.20146e-14	-1.91047	-2.47303	4.61301e-13	-1.73539	-2.40256
10616876	chr19:10616876:G:A	1.70379e-98	-2.60136e-09	-2.46971	2.21397e-13	-2.60136e-09	-2.44974	2.45436e-12	-2.60136e-09	-2.46638
10617009	chr19:10617009:C:A	5.87939e-98	-2.60136e-09	-1.23112	5.78384e-13	-2.60136e-09	-1.48945	5.12433e-12	-2.60136e-09	-1.73025
10617169	chr19:10617169:CT:C	2.72595e-97	2.3593	-2.05647	3.17795e-14	-2.04543	-2.34544	4.72649e-13	-1.88294	-2.23071
10617249	chr19:10617249:T:C	2.71677e-98	-2.60136e-09	-2.00313	3.24708e-13	-2.60136e-09	-2.06677	3.42304e-12	-2.60136e-09	-2.13372
10617354	chr19:10617354:G:T	2.33759e-97	2.22146	-2.07232	3.34916e-14	-1.98349	-2.3549	5.0029e-13	-1.81317	-2.24365
10617441	chr19:10617441:GTGTATGCCAGGCACCTCTCTC:G	1.99343e-98	-2.60136e-09	-2.31272	2.16054e-13	-2.60136e-09	-2.47416	2.4511e-12	-2.60136e-09	-2.46771
10617609	chr19:10617609:T:C	2.71497e-98	-2.60136e-09	-2.00379	3.24477e-13	-2.60136e-09	-2.06748	3.42086e-12	-2.60136e-09	-2.13436
10617654	chr19:10617654:C:T	3.08085e-98	-2.60136e-09	-1.87737	3.63706e-13	-2.60136e-09	-1.95335	3.80017e-12	-2.60136e-09	-2.02921
10618231	chr19:10618231:G:A	2.52549e-98	-2.60136e-09	-2.07614	7.67742e-13	-2.60136e-09	-1.20624	7.10473e-12	-2.60136e-09	-1.40349
10618396	chr19:10618396:G:C	3.55111e-99	-2.67431	-1.36359	2.35863e-14	-2.65568	-2.03334	2.68379e-13	-2.63986	-2.03975
10618421	chr19:10618421:G:A	2.91556e-97	2.32393	-1.95386	3.40523e-14	-2.03634	-2.28546	5.17521e-13	-1.8711	-2.15186
10618721	chr19:10618721:C:T	1.83045e-98	-2.60136e-09	-2.39801	3.48411e-13	-2.60136e-09	-1.99631	3.55777e-12	-2.60136e-09	-2.09512
10618770	chr19:10618770:C:T	1.70096e-98	-2.60136e-09	-2.47138	2.17832e-13	-2.60136e-09	-2.46597	2.54718e-12	-2.60136e-09	-2.42926
10618816	chr19:10618816:C:T	3.42713e-99	-2.70405	-1.36938	2.29325e-14	-2.6795	-2.03763	2.61537e-13	-2.66392	-2.04151
10619169	chr19:10619169:T:C	2.30304e-97	2.57922	-2.44498	5.83775e-14	-2.02183	-1.76094	5.44872e-13	-1.89213	-2.07932
10619330	chr19:10619330:C:T	8.36381e-98	-2.60136e-09	-0.878658	5.10789e-13	-2.60136e-09	-1.61374	6.91768e-12	-2.60136e-09	-1.43017
10619383	chr19:10619383:A:G	9.9214e-100	-2.83872	-2.47433	1.61995e-14	-2.84255	-2.22216	1.78647e-13	-2.84267	-2.24392
10619717	chr19:10619717:G:A	1.92385e-97	-0.0456593	-6.54159e-09	2.97664e-13	-2.15373	-6.54159e-09	7.32788e-12	-1.37257	-6.54159e-09
10619964	chr19:10619964:C:T	2.81872e-98	-2.60136e-09	-1.96629	3.36258e-13	-2.60136e-09	-2.03182	3.54259e-12	-2.60136e-09	-2.09939
10620270	chr19:10620270:C:T	1.22995e-99	-2.76938	-2.3288	1.77544e-14	-2.75183	-2.22123	2.70823e-13	-2.72332	-1.94722
10620932	chr19:10620932:G:C	1.34445e-99	-2.73653	-2.27264	1.47045e-14	-2.69556	-2.46598	1.66989e-13	-2.68589	-2.46819
10621069	chr19:10621069:T:C	1.83356e-97	2.37277	-2.4665	4.89173e-14	-1.95828	-2.00128	4.63101e-13	-1.81425	-2.31982
10621330	chr19:10621330:C:T	1.85101e-98	-2.60136e-09	-2.38684	2.19851e-13	-2.60136e-09	-2.45674	2.44477e-12	-2.60136e-09	-2.4703
10621928	chr19:10621928:A:G	2.00703e-98	-2.60136e-09	-2.30592	4.25213e-13	-2.60136e-09	-1.7971	4.25807e-12	-2.60136e-09	-1.91543
10621987	chr19:10621987:A:G	1.41858e-97	2.12284	-2.47317	2.13596e-14	-2.31469	-2.4735	2.7176e-13	-2.2177	-2.44939
10622025	chr19:10622025:G:A	1.75652e-98	-2.60136e-09	-2.43924	2.72644e-13	-2.60136e-09	-2.24153	2.92405e-12	-2.60136e-09	-2.29128
10622138	chr19:10622138:G:T	2.79326e-97	0.327223	-6.54159e-09	5.05148e-13	-1.62484	-6.54159e-09	7.74818e-12	-1.31679	-6.54159e-09
10622406	chr19:10622406:C:T	1.6639e-98	-2.49341	-6.54159e-09	2.042e-13	-2.53059	-6.54159e-09	1.68636e-12	-2.84168	-6.54159e-09
10622734	chr19:10622734:C:T	4.11104e-98	-2.60136e-09	-1.5889	4.87509e-13	-2.60136e-09	-1.66038	3.54166e-12	-2.60136e-09	-2.09966
10622736	chr19:10622736:A:G	1.14475e-99	-2.72081	-2.44916	1.7113e-14	-2.70315	-2.3067	2.3317e-13	-2.6624	-2.15784
10622770	chr19:10622770:C:T	3.29701e-98	-2.60136e-09	-1.80956	2.54021e-13	-2.60136e-09	-2.31228	2.65771e-12	-2.60136e-09	-2.38679
10623226	chr19:10623226:A:G	1.23549e-97	-2.60136e-09	-0.488521	1.14691e-12	-2.60136e-09	-0.804863	9.14247e-12	-2.60136e-09	-1.15132
10623592	chr19:10623592:G:A	3.84331e-98	-2.60136e-09	-1.65624	4.57938e-13	-2.60136e-09	-1.72296	3.3991e-12	-2.60136e-09	-2.14074
10623867	chr19:10623867:T:C	1.24275e-99	-2.73146	-2.35637	1.50338e-14	-2.68306	-2.45633	1.70499e-13	-2.67158	-2.4617
10624229	chr19:10624229:C:T	1.31434e-97	-2.60136e-09	-0.426654	1.22854e-12	-2.60136e-09	-0.736112	9.73536e-12	-2.60136e-09	-1.08849
10624239	chr19:10624239:G:A	3.63672e-98	-2.60136e-09	-1.71149	2.76168e-13	-2.60136e-09	-2.22868	3.28876e-12	-2.60136e-09	-2.17374
10624275	chr19:10624275:T:C	5.62565e-90	18.7797	-1.63426	1.53744e-14	-2.82946	-2.28753	1.81177e-13	-2.6347	-2.43784
10624854	chr19:10624854:A:G	3.30428e-97	2.9618	-2.46657	1.7252e-14	-2.52755	-2.47422	2.10597e-13	-2.45797	-2.46409
10624991	chr19:10624991:C:A	1.62419e-97	-2.60136e-09	-0.214978	7.81441e-13	-2.60136e-09	-1.18855	1.08414e-11	-2.60136e-09	-0.980882
10625428	chr19:10625428:G:A	1.31052e-98	-2.73215	-6.54159e-09	3.16254e-13	-2.09315	-6.54159e-09	2.28148e-12	-2.53943	-6.54159e-09
10625505	chr19:10625505:G:A	2.45749e-96	2.50174	-6.54159e-09	1.07146e-12	-0.872917	-6.54159e-09	5.67065e-11	0.673637	-6.54159e-09
10625759	chr19:10625759:G:A	3.16797e-98	-2.60136e-09	-1.84948	3.23188e-13	-2.60136e-09	-2.07146	4.02145e-12	-2.60136e-09	-1.97261
10626191	chr19:10626191:C:T	5.44821e-98	-2.60136e-09	-1.30728	2.25372e-13	-2.60136e-09	-2.43194	2.64967e-12	-2.60136e-09	-2.38982
10626849	chr19:10626849:A:G	2.74643e-98	-2.60136e-09	-1.99227	4.00771e-13	-2.60136e-09	-1.8563	4.34908e-12	-2.60136e-09	-1.89429
10626905	chr19:10626905:A:G	1.77135e-98	-2.60136e-09	-2.43083	5.3084e-13	-2.60136e-09	-1.57523	4.20798e-12	-2.60136e-09	-1.92727
10627067	chr19:10627067:T:C	2.79403e-98	-2.60136e-09	-1.97509	2.31619e-13	-2.60136e-09	-2.4046	2.49458e-12	-2.60136e-09	-2.45013
10627154	chr19:10627154:C:T	1.8593e-99	-2.84311	-1.84185	2.70728e-14	-2.84295	-1.70822	4.78088e-13	-2.84263	-1.25959
10627300	chr19:10627300:G:A	2.41154e-98	-2.60136e-09	-2.12231	3.45053e-13	-2.60136e-09	-2.00599	3.76697e-12	-2.60136e-09	-2.03798
10627432	chr19:10627432:T:C	7.29914e-98	-2.60136e-09	-1.01482	7.49669e-13	-2.60136e-09	-1.23006	5.26942e-12	-2.60136e-09	-1.70233
10627437	chr19:10627437:A:G	2.45648e-98	-2.60136e-09	-2.10384	3.51428e-13	-2.60136e-09	-1.98769	3.83629e-12	-2.60136e-09	-2.01975
10627453	chr19:10627453:A:G	2.41914e-98	-2.60136e-09	-2.11916	3.45423e-13	-2.60136e-09	-2.00492	3.77276e-12	-2.60136e-09	-2.03644
10628127	chr19:10628127:G:A	3.20866e-98	-2.60136e-09	-1.83672	4.11818e-13	-2.60136e-09	-1.82911	4.24382e-12	-2.60136e-09	-1.91879
10628160	chr19:10628160:A:G	3.24299e-97	2.66026	-2.18375	2.92694e-14	-2.00066	-2.47249	3.73116e-13	-1.88919	-2.46093
10628268	chr19:10628268:C:T	3.46585e-97	2.74387	-2.2009	2.8251e-14	-2.03736	-2.47121	3.57832e-13	-1.92818	-2.46376
10628397	chr19:10628397:G:A	4.55199e-97	2.66081	-1.84523	3.03521e-14	-2.00439	-2.43244	4.11256e-13	-1.9014	-2.35139
10628589	chr19:10628589:C:T	1.14952e-95	4.04453	-6.54159e-09	2.06234e-13	-2.52068	-6.54159e-09	2.11593e-12	-2.61476	-6.54159e-09
10628918	chr19:10628918:T:G	1.08581e-96	4.12839	-2.44346	6.14354e-14	-1.41969	-2.31202	3.2792e-12	-0.0586613	-2.11799
10629334	chr19:10629334:G:A	4.02687e-97	2.78898	-2.09598	2.77172e-14	-2.05418	-2.47346	3.60832e-13	-1.94521	-2.43839
10629467	chr19:10629467:G:A	3.01177e-98	-2.60136e-09	-1.90005	2.63758e-13	-2.60136e-09	-2.27466	3.18141e-12	-2.60136e-09	-2.20693
10629519	chr19:10629519:C:G	2.01311e-99	-2.843	-1.76247	3.87703e-14	-2.8423	-1.34974	6.44979e-13	-2.84192	-0.960872
10629733	chr19:10629733:C:T	1.79773e-98	-2.60136e-09	-2.41605	2.17587e-13	-2.60136e-09	-2.4671	2.48811e-12	-2.60136e-09	-2.45273
10629784	chr19:10629784:C:T	3.0369e-98	-2.60136e-09	-1.89173	3.91004e-13	-2.60136e-09	-1.88097	4.03637e-12	-2.60136e-09	-1.9689
10629840	chr19:10629840:G:A	3.75995e-96	-2.60136e-09	2.927	3.90423e-13	-2.60136e-09	-1.88246	4.22727e-12	-2.60136e-09	-1.9227
10629867	chr19:10629867:C:T	1.33074e-97	-2.60136e-09	-0.414253	8.1489e-13	-2.60136e-09	-1.14664	1.15773e-11	-2.60136e-09	-0.915208
10630526	chr19:10630526:G:A	2.68475e-97	2.46519	-2.1776	3.12701e-14	-1.93407	-2.47296	4.0242e-13	-1.81505	-2.45946
10630740	chr19:10630740:A:T	3.40963e-97	2.71977	-2.19316	2.83416e-14	-2.03352	-2.47184	3.61656e-13	-1.9188	-2.46251
10630946	chr19:10630946:A:G	1.1567e-96	4.00645	-2.25828	2.41724e-14	-2.20267	-2.46181	2.7859e-13	-2.16973	-2.47253
10630954	chr19:10630954:G:A	1.70222e-98	-2.60136e-09	-2.47064	2.83357e-13	-2.60136e-09	-2.20299	3.39254e-12	-2.60136e-09	-2.14267
10631231	chr19:10631231:A:G	3.95745e-97	2.89269	-2.21708	2.67718e-14	-2.09335	-2.46899	3.36773e-13	-1.9855	-2.4671
10631494	chr19:10631494:A:G	5.20032e-97	3.42298	-2.47425	5.9196e-14	-2.2327	-1.53614	4.49066e-13	-2.18099	-1.98384
10631611	chr19:10631611:C:T	5.19504e-97	2.94875	-2.00103	2.6142e-14	-2.11185	-2.4743	3.39606e-13	-2.0044	-2.43982
10631787	chr19:10631787:G:T	3.77293e-97	2.76265	-2.13478	2.82235e-14	-2.04224	-2.46729	3.57441e-13	-1.92718	-2.46586
10632460	chr19:10632460:T:C	3.75202e-97	-2.60136e-09	0.622307	1.35229e-12	-2.60136e-09	-0.640135	2.13749e-11	-2.60136e-09	-0.302032
10632485	chr19:10632485:G:A	3.67865e-97	2.81799	-2.21543	2.92605e-14	-2.01253	-2.46093	3.57869e-13	-1.9201	-2.47174
10632734	chr19:10632734:G:A	4.69852e-98	-2.60136e-09	-1.45533	5.31242e-13	-2.60136e-09	-1.57447	5.50746e-12	-2.60136e-09	-1.65815
10632816	chr19:10632816:G:A	3.97967e-97	-2.60136e-09	0.681211	1.40306e-12	-2.60136e-09	-0.603283	2.20481e-11	-2.60136e-09	-0.271024
10632913	chr19:10632913:C:T	1.88102e-98	-2.60136e-09	-2.37076	2.19675e-13	-2.60136e-09	-2.45754	2.45905e-12	-2.60136e-09	-2.46447
10632920	chr19:10632920:C:T	2.10662e-99	-2.82306	-1.73702	4.07132e-14	-2.83457	-1.30857	6.88731e-13	-2.82171	-0.915448
10633017	chr19:10633017:A:G	2.64334e-97	-2.60136e-09	0.272058	1.0903e-12	-2.60136e-09	-0.855485	1.67039e-11	-2.60136e-09	-0.548609
10633926	chr19:10633926:T:C	2.59523e-97	-2.60136e-09	0.253689	1.05474e-12	-2.60136e-09	-0.888643	1.63755e-11	-2.60136e-09	-0.568466
10634024	chr19:10634024:G:A	2.09591e-97	-2.60136e-09	0.039999	3.68853e-12	-2.60136e-09	0.363291	1.37752e-11	-2.60136e-09	-0.74138
10634268	chr19:10634268:G:A	1.99416e-98	-2.60136e-09	-2.31235	2.57591e-13	-2.60136e-09	-2.29832	2.87548e-12	-2.60136e-09	-2.30803
10634447	chr19:10634447:A:G	3.77734e-98	-2.60136e-09	-1.67355	2.64554e-13	-2.60136e-09	-2.27165	2.74501e-12	-2.60136e-09	-2.35447
10634578	chr19:10634578:CTAAGGATG:C	1.08067e-96	-2.60136e-09	1.68018	4.96442e-12	-2.60136e-09	0.660359	8.15894e-11	-2.60136e-09	1.03745
10635053	chr19:10635053:A:G	1.09655e-96	-2.60136e-09	1.69477	5.02564e-12	-2.60136e-09	0.672616	8.26306e-11	-2.60136e-09	1.05013
10635247	chr19:10635247:C:T	1.09264e-96	-2.60136e-09	1.69119	5.01611e-12	-2.60136e-09	0.670716	8.25023e-11	-2.60136e-09	1.04858
10635266	chr19:10635266:C:A	1.08775e-96	-2.60136e-09	1.68671	4.98841e-12	-2.60136e-09	0.66518	8.20206e-11	-2.60136e-09	1.04272
10635296	chr19:10635296:C:A	2.1444e-98	-2.60136e-09	-2.23971	2.8148e-13	-2.60136e-09	-2.20963	3.1302e-12	-2.60136e-09	-2.22315
10635529	chr19:10635529:G:A	2.16557e-98	-2.60136e-09	-2.22989	2.85153e-13	-2.60136e-09	-2.19667	3.16893e-12	-2.60136e-09	-2.21086
10635555	chr19:10635555:G:T	1.81709e-98	-2.60136e-09	-2.40533	3.03347e-13	-2.60136e-09	-2.13481	3.21107e-12	-2.60136e-09	-2.19765
10635589	chr19:10635589:ACTTGGAGGTT:A	7.78771e-98	-2.60136e-09	-0.950025	4.72444e-13	-2.60136e-09	-1.69177	5.95923e-12	-2.60136e-09	-1.57931
10635984	chr19:10635984:A:G	2.34752e-98	-2.60136e-09	-2.14921	3.08272e-13	-2.60136e-09	-2.11871	3.42164e-12	-2.60136e-09	-2.13413
10636055	chr19:10636055:G:A	1.77441e-98	-2.60136e-09	-2.42911	2.31858e-13	-2.60136e-09	-2.40357	2.60313e-12	-2.60136e-09	-2.40754
10636164	chr19:10636164:C:T	1.39862e-99	-2.7996	-2.17007	2.17052e-14	-2.81485	-1.95729	3.18053e-13	-2.78931	-1.72048
10637397	chr19:10637397:C:G	1.16135e-99	-2.78259	-2.37298	9.94393e-13	1.31219	-2.25975	2.00508e-11	2.08064	-2.44662
10637445	chr19:10637445:C:T	1.16434e-98	-2.68182	-0.168598	7.61053e-13	0.673647	-1.88864	2.4326e-11	1.47132	-1.64403
10637532	chr19:10637532:C:T	7.98321e-98	-2.60136e-09	-0.925232	9.45387e-13	-2.60136e-09	-0.998099	6.45718e-12	-2.60136e-09	-1.49906
10637619	chr19:10637619:C:T	1.34705e-99	-2.79784	-2.2094	2.0864e-14	-2.81086	-2.00081	2.99048e-13	-2.78491	-1.78649
10638174	chr19:10638174:C:G	9.97543e-100	-2.83323	-2.47439	5.29215e-14	-1.4202	-2.46068	3.03997e-13	-2.12927	-2.42572
10638560	chr19:10638560:T:C	7.93108e-99	-2.73993	-0.494436	1.27068e-12	0.70671	-1.4091	4.45974e-11	1.5066	-1.07318
10638848	chr19:10638848:G:A	1.78554e-98	-2.60136e-09	-2.42285	2.18863e-13	-2.60136e-09	-2.46124	2.44026e-12	-2.60136e-09	-2.47215
10639019	chr19:10639019:G:A	2.39309e-96	-2.60136e-09	2.47519	9.94743e-12	-2.60136e-09	1.35538	1.69494e-10	-2.60136e-09	1.76857
10639167	chr19:10639167:C:T	1.73535e-98	-2.60136e-09	-2.45136	2.16102e-13	-2.60136e-09	-2.47394	2.43857e-12	-2.60136e-09	-2.47284
10639689	chr19:10639689:G:C	1.74216e-98	-2.60136e-09	-2.44745	2.16699e-13	-2.60136e-09	-2.47119	2.44296e-12	-2.60136e-09	-2.47104
10640183	chr19:10640183:C:T	1.76838e-98	-2.60136e-09	-2.43251	2.20771e-13	-2.60136e-09	-2.45257	2.449e-12	-2.60136e-09	-2.46857
10640375	chr19:10640375:G:C	1.44698e-99	-2.80609	-2.12959	2.44875e-14	-2.8181	-1.83343	3.66211e-13	-2.79531	-1.57348
10640404	chr19:10640404:G:A	9.23961e-93	13.1101	-2.37623	1.79766e-13	-2.35727	-0.300769	5.33788e-13	-2.80573	-1.18627
10640669	chr19:10640669:C:T	2.00725e-96	-2.60136e-09	2.29936	8.12558e-12	-2.60136e-09	1.15308	1.37391e-10	-2.60136e-09	1.55858
10640918	chr19:10640918:C:T	4.90418e-99	-1.28172	-2.43335	3.10637e-14	-1.99072	-2.42293	1.64757e-13	-2.69366	-2.47387
10641158	chr19:10641158:C:T	2.23431e-98	-2.60136e-09	-2.19864	2.74711e-13	-2.60136e-09	-2.23397	2.82629e-12	-2.60136e-09	-2.32529
10641210	chr19:10641210:T:C	1.46462e-99	-2.74571	-2.17785	2.42732e-14	-2.75817	-1.90215	3.62091e-13	-2.72055	-1.65956
10641254	chr19:10641254:T:C	1.03543e-97	-2.60136e-09	-0.665169	4.79687e-13	-2.60136e-09	-1.67656	4.65655e-12	-2.60136e-09	-1.82598
10641503	chr19:10641503:C:A	1.76585e-98	-2.60136e-09	-2.43394	3.07006e-13	-2.60136e-09	-2.12283	3.21341e-12	-2.60136e-09	-2.19692
10641576	chr19:10641576:A:G	1.48071e-99	-2.81715	-2.09548	3.69703e-14	-2.81684	-1.42274	5.00757e-13	-2.79959	-1.2563
10641781	chr19:10641781:G:C	5.81523e-98	-2.60136e-09	-1.24209	3.26958e-13	-2.60136e-09	-2.05986	3.27719e-12	-2.60136e-09	-2.17726
10642595	chr19:10642595:C:T	3.72323e-98	-2.60136e-09	-1.68798	8.5219e-13	-2.60136e-09	-1.10188	8.00772e-12	-2.60136e-09	-1.28385
10642773	chr19:10642773:T:C	5.43765e-98	-2.60136e-09	-1.30922	3.12733e-13	-2.60136e-09	-2.10434	3.15826e-12	-2.60136e-09	-2.21423
10642820	chr19:10642820:G:A	7.85668e-98	-2.60136e-09	-0.941208	2.18554e-13	-2.60136e-09	-2.46266	2.52607e-12	-2.60136e-09	-2.43759
10643142	chr19:10643142:TGCCCCTCTCTG:T	1.39722e-99	-2.72154	-2.24913	2.96206e-14	-2.7393	-1.72193	3.95782e-13	-2.70937	-1.58178
10643627	chr19:10643627:T:C	1.75789e-98	-2.60136e-09	-2.43846	2.18503e-13	-2.60136e-09	-2.46289	2.51058e-12	-2.60136e-09	-2.44374
10643724	chr19:10643724:A:G	1.31743e-99	-2.74365	-2.28582	5.04642e-13	0.789402	-2.41525	1.40842e-11	1.63708	-2.35628
10644138	chr19:10644138:G:A	4.06264e-98	-1.60074	-6.54159e-09	1.57685e-13	-2.78909	-6.54159e-09	2.58659e-12	-2.41391	-6.54159e-09
10644229	chr19:10644229:G:T	1.028e-99	-2.83953	-2.43801	1.96834e-12	2.12945	-2.3942	5.24608e-11	3.06681	-2.47099
10644963	chr19:10644963:G:A	1.70211e-98	-2.60136e-09	-2.4707	2.89666e-13	-2.60136e-09	-2.18096	3.00041e-12	-2.60136e-09	-2.2655
10645566	chr19:10645566:G:T	1.94326e-98	-2.60136e-09	-2.33821	3.2004e-13	-2.60136e-09	-2.08125	3.46452e-12	-2.60136e-09	-2.12168
10645723	chr19:10645723:T:C	1.01755e-99	-2.84248	-2.44528	2.84035e-12	2.28162	-2.17963	5.96576e-11	3.13892	-2.41455
10645741	chr19:10645741:AT:A	1.94004e-98	-2.60136e-09	-2.33987	3.4315e-13	-2.60136e-09	-2.01152	3.59356e-12	-2.60136e-09	-2.08511
10645756	chr19:10645756:G:A	1.14778e-99	-2.74117	-2.42616	4.77019e-13	0.79224	-2.47438	1.24309e-11	1.61745	-2.46152
10646257	chr19:10646257:C:T	5.79157e-98	-2.60136e-09	-1.24617	3.2793e-13	-2.60136e-09	-2.05689	3.28402e-12	-2.60136e-09	-2.17518
10647108	chr19:10647108:A:C	7.28739e-98	-2.60136e-09	-1.01643	3.7479e-13	-2.60136e-09	-1.92333	3.68677e-12	-2.60136e-09	-2.0595
10647666	chr19:10647666:G:A	2.95337e-99	-2.39119	-1.83103	4.74626e-14	-2.43951	-1.55024	7.53354e-13	-2.38441	-1.26307
10647730	chr19:10647730:G:A	2.67288e-98	-2.60136e-09	-2.01941	5.43527e-13	-2.60136e-09	-1.55161	5.25657e-12	-2.60136e-09	-1.70477
10647753	chr19:10647753:G:A	1.75679e-98	-2.60136e-09	-2.43908	2.1611e-13	-2.60136e-09	-2.4739	2.45031e-12	-2.60136e-09	-2.46804
10647891	chr19:10647891:C:T	1.7254e-98	-2.60136e-09	-2.45711	2.2565e-13	-2.60136e-09	-2.43071	2.47938e-12	-2.60136e-09	-2.45624
10648766	chr19:10648766:G:A	1.2465e-99	-2.67097	-2.41385	3.31108e-13	0.42503	-2.47228	8.61408e-12	1.2413	-2.45215
10649122	chr19:10649122:C:T	7.29025e-98	-2.60136e-09	-1.01603	3.7147e-13	-2.60136e-09	-1.93222	3.65188e-12	-2.60136e-09	-2.06901
10649305	chr19:10649305:G:C	1.6187e-99	-2.71033	-2.1132	9.65002e-14	-1.01349	-2.26666	4.34174e-12	0.311147	-2.20712
10649460	chr19:10649460:T:C	1.70737e-98	-2.60136e-09	-2.46762	2.32497e-13	-2.60136e-09	-2.40082	2.52793e-12	-2.60136e-09	-2.43685
10650380	chr19:10650380:G:T	2.69625e-98	-2.60136e-09	-2.01071	5.50144e-13	-2.60136e-09	-1.53951	5.31596e-12	-2.60136e-09	-1.69354
10650727	chr19:10650727:T:C	1.7083e-98	-2.60136e-09	-2.46708	2.16939e-13	-2.60136e-09	-2.47007	2.44675e-12	-2.60136e-09	-2.46949
10650786	chr19:10650786:C:T	1.18204e-98	-2.83533	-6.54159e-09	1.50112e-13	-2.83831	-6.54159e-09	1.84456e-12	-2.75201	-6.54159e-09
10650787	chr19:10650787:T:C	6.94309e-98	-2.60136e-09	-1.06483	3.61113e-13	-2.60136e-09	-1.9605	3.56742e-12	-2.60136e-09	-2.09241
10651021	chr19:10651021:A:G	1.37056e-97	-2.60136e-09	-0.384768	5.94707e-13	-2.60136e-09	-1.46162	5.666e-12	-2.60136e-09	-1.62977
10651198	chr19:10651198:A:G	3.52652e-98	-2.60136e-09	-1.74226	4.12333e-13	-2.60136e-09	-1.82786	6.22413e-12	-2.60136e-09	-1.53582
10651463	chr19:10651463:GCTAC:G	1.24594e-96	-2.60136e-09	1.82248	5.64687e-12	-2.60136e-09	0.789164	9.04268e-11	-2.60136e-09	1.14029
10651699	chr19:10651699:A:G	1.70338e-98	-2.60136e-09	-2.46996	2.33133e-13	-2.60136e-09	-2.39808	2.53586e-12	-2.60136e-09	-2.43372
10651951	chr19:10651951:T:G	1.70443e-98	-2.60136e-09	-2.46934	2.32564e-13	-2.60136e-09	-2.40053	2.53134e-12	-2.60136e-09	-2.4355
10652142	chr19:10652142:T:C	1.91216e-98	-2.60136e-09	-2.35434	4.39826e-13	-2.60136e-09	-1.76331	4.36182e-12	-2.60136e-09	-1.89136
10652610	chr19:10652610:C:T	1.71159e-98	-2.60136e-09	-2.46515	2.31002e-13	-2.60136e-09	-2.40727	2.51704e-12	-2.60136e-09	-2.44117
10652750	chr19:10652750:C:T	1.80181e-98	-2.60136e-09	-2.41378	2.17588e-13	-2.60136e-09	-2.46709	2.48567e-12	-2.60136e-09	-2.45371
10652956	chr19:10652956:G:A	3.50853e-98	-2.60136e-09	-1.74738	5.27465e-13	-2.60136e-09	-1.58161	7.88632e-12	-2.60136e-09	-1.29912
10653111	chr19:10653111:C:T	2.59939e-99	-2.40131	-1.94857	3.75589e-14	-2.45495	-1.76884	6.15051e-13	-2.38643	-1.46387
10653516	chr19:10653516:T:C	2.47335e-97	0.205586	-6.54159e-09	7.91911e-13	-1.17524	-6.54159e-09	9.06748e-12	-1.15956	-6.54159e-09
10653527	chr19:10653527:G:T	1.1507e-99	-2.69482	-2.46997	3.76905e-13	0.533416	-2.45111	9.39636e-12	1.34853	-2.47245
10653640	chr19:10653640:G:A	3.24099e-98	-2.60136e-09	-1.82669	3.7743e-13	-2.60136e-09	-1.91631	5.53845e-12	-2.60136e-09	-1.65254
10653712	chr19:10653712:C:T	2.60053e-98	-2.60136e-09	-2.04686	5.18168e-13	-2.60136e-09	-1.59939	5.02369e-12	-2.60136e-09	-1.75009
10654238	chr19:10654238:G:A	1.14004e-99	-2.7166	-2.4575	4.15535e-13	0.645308	-2.46543	1.061e-11	1.47175	-2.4742
10654638	chr19:10654638:C:T	1.70448e-98	-2.60136e-09	-2.46931	2.32552e-13	-2.60136e-09	-2.40058	2.53123e-12	-2.60136e-09	-2.43554
10655143	chr19:10655143:C:T	1.17351e-99	-2.68623	-2.45893	3.55357e-13	0.489465	-2.46603	8.93628e-12	1.29996	-2.47409
10655204	chr19:10655204:TTTAG:T	6.93601e-98	-2.60136e-09	-1.06585	5.26602e-13	-2.60136e-09	-1.58325	6.81633e-12	-2.60136e-09	-1.44493
10655250	chr19:10655250:T:C	3.63251e-98	-2.60136e-09	-1.71265	5.4739e-13	-2.60136e-09	-1.54453	8.2538e-12	-2.60136e-09	-1.25358
10655483	chr19:10655483:G:C	1.82695e-96	2.20524	-6.54159e-09	2.66486e-13	-2.26437	-6.54159e-09	3.75146e-12	-2.0421	-6.54159e-09
10656597	chr19:10656597:A:G	9.80704e-97	-2.60136e-09	1.58311	4.02263e-12	-2.60136e-09	0.449998	6.28892e-11	-2.60136e-09	0.777123
10656956	chr19:10656956:A:G	1.70654e-98	-2.60136e-09	-2.4681	2.27001e-13	-2.60136e-09	-2.42474	2.56923e-12	-2.60136e-09	-2.42064
10657114	chr19:10657114:G:A	2.20181e-99	-2.69654	-1.81934	5.21015e-13	0.615259	-2.20917	1.60648e-11	1.31607	-1.90369
10657795	chr19:10657795:G:A	7.14202e-98	-2.60136e-09	-1.03658	3.67329e-13	-2.60136e-09	-1.94343	3.62155e-12	-2.60136e-09	-2.07735
10657997	chr19:10657997:AAGCAATCCTCCCACCTC:A	1.80073e-98	-2.60136e-09	-2.41438	2.9711e-13	-2.60136e-09	-2.15559	3.12171e-12	-2.60136e-09	-2.22587
10658180	chr19:10658180:G:A	1.70443e-98	-2.60136e-09	-2.46934	2.32564e-13	-2.60136e-09	-2.40053	2.53134e-12	-2.60136e-09	-2.4355
10658223	chr19:10658223:C:T	1.0523e-97	-2.60136e-09	-0.649008	4.15314e-13	-2.60136e-09	-1.82066	5.52543e-12	-2.60136e-09	-1.65489
10658224	chr19:10658224:A:G	7.50813e-98	-2.60136e-09	-0.986586	3.79621e-13	-2.60136e-09	-1.91052	3.72675e-12	-2.60136e-09	-2.04871
10658264	chr19:10658264:C:T	8.81208e-97	-2.60136e-09	1.47614	3.65138e-12	-2.60136e-09	0.353168	5.67948e-11	-2.60136e-09	0.675194
10658324	chr19:10658324:A:G	1.72585e-98	-2.60136e-09	-2.45685	2.16153e-13	-2.60136e-09	-2.47371	2.4373e-12	-2.60136e-09	-2.47336
10658372	chr19:10658372:C:T	1.97491e-98	-2.60136e-09	-2.32205	3.5608e-13	-2.60136e-09	-1.97454	3.70918e-12	-2.60136e-09	-2.05344
10658587	chr19:10658587:C:T	8.74275e-97	-2.60136e-09	1.46824	3.63806e-12	-2.60136e-09	0.349512	5.65956e-11	-2.60136e-09	0.671679
10658683	chr19:10658683:A:C	5.78477e-98	-2.60136e-09	-1.24734	5.48262e-13	-2.60136e-09	-1.54294	4.06911e-12	-2.60136e-09	-1.96083
10658780	chr19:10658780:G:A	3.28338e-98	-2.60136e-09	-1.8137	4.66606e-13	-2.60136e-09	-1.70421	6.82224e-12	-2.60136e-09	-1.44406
10659298	chr19:10659298:T:C	1.5969e-99	-2.77366	-2.06343	7.71922e-13	1.26669	-2.4675	2.06538e-11	2.03949	-2.37584
10659322	chr19:10659322:C:T	9.48077e-97	-2.60136e-09	1.54928	3.89732e-12	-2.60136e-09	0.418352	6.08577e-11	-2.60136e-09	0.744288
10659629	chr19:10659629:C:T	1.82087e-99	-2.59219	-2.11365	6.29295e-14	-1.41656	-2.29112	1.94482e-12	-0.493903	-2.20518
10660107	chr19:10660107:A:G	1.1229e-99	-2.73513	-2.45411	4.46742e-13	0.722068	-2.46978	1.18446e-11	1.58006	-2.47244
10660163	chr19:10660163:T:C	3.81932e-98	-2.60136e-09	-1.6625	5.511e-13	-2.60136e-09	-1.53778	5.28848e-12	-2.60136e-09	-1.69872
10660382	chr19:10660382:G:A	3.07392e-98	-2.60136e-09	-1.87962	3.47222e-13	-2.60136e-09	-1.99973	4.9912e-12	-2.60136e-09	-1.75658
10660445	chr19:10660445:G:A	7.476e-98	-2.60136e-09	-0.990874	3.78476e-13	-2.60136e-09	-1.91354	3.71718e-12	-2.60136e-09	-2.05128
10660541	chr19:10660541:T:C	1.70443e-98	-2.60136e-09	-2.46934	2.32564e-13	-2.60136e-09	-2.40053	2.53134e-12	-2.60136e-09	-2.4355
10661265	chr19:10661265:C:T	2.66354e-98	-2.02291	-6.54159e-09	1.4998e-13	-2.83919	-6.54159e-09	2.12727e-12	-2.60941	-6.54159e-09
10661597	chr19:10661597:C:T	7.45048e-98	-2.60136e-09	-0.994294	3.75894e-13	-2.60136e-09	-1.92039	3.69699e-12	-2.60136e-09	-2.05673
10662009	chr19:10662009:G:C	1.18324e-99	-2.70136	-2.43554	3.76402e-13	0.555301	-2.47434	9.72767e-12	1.37416	-2.46343
10662176	chr19:10662176:T:C	9.93096e-98	-2.60136e-09	-0.706915	1.75516e-12	-2.60136e-09	-0.379378	1.66074e-11	-2.60136e-09	-0.554402
10662390	chr19:10662390:A:G	1.82281e-98	-2.60136e-09	-2.40219	2.18421e-13	-2.60136e-09	-2.46327	2.50129e-12	-2.60136e-09	-2.44744
10662521	chr19:10662521:G:C	1.69667e-98	-2.60136e-09	-2.4739	2.39274e-13	-2.60136e-09	-2.37208	2.58879e-12	-2.60136e-09	-2.41306
10662652	chr19:10662652:A:AAG	1.46521e-97	-2.60136e-09	-0.317986	6.39508e-13	-2.60136e-09	-1.38899	6.07953e-12	-2.60136e-09	-1.55932
10662824	chr19:10662824:C:T	1.31833e-98	-2.72621	-6.54159e-09	1.76761e-13	-2.6749	-6.54159e-09	1.69378e-12	-2.83729	-6.54159e-09
10662888	chr19:10662888:G:A	1.66102e-99	-2.70814	-2.08959	1.37854e-14	-2.83568	-2.3904	4.24017e-13	-2.25223	-1.97
10663198	chr19:10663198:A:G	6.20079e-97	-2.60136e-09	1.12469	2.70038e-12	-2.60136e-09	0.0514549	4.1216e-11	-2.60136e-09	0.354576
10663416	chr19:10663416:G:A	3.38885e-98	-2.60136e-09	-1.78208	4.87338e-13	-2.60136e-09	-1.66073	7.19385e-12	-2.60136e-09	-1.39102
10663483	chr19:10663483:C:T	2.48031e-98	-2.60136e-09	-2.09419	4.77271e-13	-2.60136e-09	-1.68161	4.65978e-12	-2.60136e-09	-1.82528
10663606	chr19:10663606:G:A	1.64475e-97	-2.60136e-09	-0.202398	2.29767e-12	-2.60136e-09	-0.110043	1.0296e-11	-2.60136e-09	-1.0325
10663947	chr19:10663947:G:A	1.07871e-99	-2.81633	-2.41306	1.53045e-12	1.74103	-2.2574	3.15796e-11	2.5374	-2.44913
10664105	chr19:10664105:T:TG	2.47579e-97	-2.60136e-09	0.206572	4.14417e-12	-2.60136e-09	0.479764	1.5093e-11	-2.60136e-09	-0.65002
10664334	chr19:10664334:G:A	1.10878e-99	-2.79849	-2.4034	1.18293e-12	1.51161	-2.28556	2.44657e-11	2.2897	-2.45668
10664415	chr19:10664415:G:A	1.77022e-98	-2.60136e-09	-2.43147	2.16488e-13	-2.60136e-09	-2.47216	2.46213e-12	-2.60136e-09	-2.46323
10664602	chr19:10664602:G:A	7.476e-98	-2.60136e-09	-0.990874	3.78476e-13	-2.60136e-09	-1.91354	3.71718e-12	-2.60136e-09	-2.05128
10664934	chr19:10664934:G:T	1.6966e-98	-2.60136e-09	-2.47395	2.19803e-13	-2.60136e-09	-2.45696	2.48356e-12	-2.60136e-09	-2.45456
10664993	chr19:10664993:A:G	4.24094e-98	-2.60136e-09	-1.55779	1.3672e-12	-2.60136e-09	-0.629172	1.2849e-11	-2.60136e-09	-0.810987
10665237	chr19:10665237:A:G	1.72265e-98	-2.60136e-09	-2.45871	2.25113e-13	-2.60136e-09	-2.43309	2.58614e-12	-2.60136e-09	-2.41408
10665330	chr19:10665330:G:A	1.13456e-99	-2.76475	-2.41416	2.16844e-14	-2.30123	-2.47186	1.47376e-13	-2.80464	-2.47438
10666479	chr19:10666479:G:A	1.69667e-98	-2.60136e-09	-2.4739	2.39274e-13	-2.60136e-09	-2.37208	2.58879e-12	-2.60136e-09	-2.41306
10666646	chr19:10666646:T:C	1.88012e-98	-2.60136e-09	-2.37124	3.30308e-13	-2.60136e-09	-2.04967	3.46367e-12	-2.60136e-09	-2.12192
10666957	chr19:10666957:A:G	1.7381e-98	-2.60136e-09	-2.44978	2.24237e-13	-2.60136e-09	-2.43699	2.4696e-12	-2.60136e-09	-2.46019
10667111	chr19:10667111:A:G	4.56302e-98	-2.60136e-09	-1.48459	4.11521e-13	-2.60136e-09	-1.82983	3.85516e-12	-2.60136e-09	-2.01484
10667269	chr19:10667269:G:T	1.30205e-99	-2.83805	-2.20317	3.0081e-12	2.59253	-2.43316	7.40234e-11	3.4083	-2.46817
10667289	chr19:10667289:T:A	1.75209e-98	-2.60136e-09	-2.44177	2.86955e-13	-2.60136e-09	-2.19037	3.08648e-12	-2.60136e-09	-2.23722
10667314	chr19:10667314:C:T	4.8176e-97	-2.60136e-09	0.87229	2.1203e-12	-2.60136e-09	-0.190382	3.17428e-11	-2.60136e-09	0.0934134
10667320	chr19:10667320:C:T	1.69993e-98	-2.60136e-09	-2.47199	2.3586e-13	-2.60136e-09	-2.38645	2.55968e-12	-2.60136e-09	-2.42437
10667497	chr19:10667497:G:A	1.56409e-99	-2.68916	-2.16869	9.09823e-14	-1.00884	-2.33019	3.91137e-12	0.272874	-2.27324
10667611	chr19:10667611:A:G	1.69754e-98	-2.60136e-09	-2.47339	2.48311e-13	-2.60136e-09	-2.33501	2.66584e-12	-2.60136e-09	-2.38373
10667910	chr19:10667910:A:G	7.45531e-98	-2.60136e-09	-0.993646	3.77903e-13	-2.60136e-09	-1.91506	3.7122e-12	-2.60136e-09	-2.05263
10667971	chr19:10667971:A:G	1.09152e-99	-2.8136	-2.40399	1.38769e-12	1.66531	-2.27961	2.93905e-11	2.4715	-2.45508
10668087	chr19:10668087:A:T	1.50719e-99	-2.74926	-2.14565	1.08503e-13	-0.855598	-2.30732	5.03261e-12	0.50068	-2.24899
10668489	chr19:10668489:A:G	1.82925e-98	-2.60136e-09	-2.39867	2.23266e-13	-2.60136e-09	-2.44133	2.46663e-12	-2.60136e-09	-2.4614
10668591	chr19:10668591:G:T	1.7492e-98	-2.60136e-09	-2.44341	2.16074e-13	-2.60136e-09	-2.47407	2.44882e-12	-2.60136e-09	-2.46864
10669406	chr19:10669406:G:C	1.7492e-98	-2.60136e-09	-2.44341	2.16074e-13	-2.60136e-09	-2.47407	2.44882e-12	-2.60136e-09	-2.46864
10670126	chr19:10670126:G:A	1.21958e-99	-2.79958	-2.30707	1.14814e-12	1.55259	-2.35638	2.47878e-11	2.31787	-2.47177
10670464	chr19:10670464:G:A	3.0816e-98	-2.60136e-09	-1.87712	3.4793e-13	-2.60136e-09	-1.99769	5.00489e-12	-2.60136e-09	-1.75383
10670576	chr19:10670576:TGATTTCCA:T	2.04532e-96	-2.60136e-09	2.31815	7.89482e-12	-2.60136e-09	1.12427	1.34945e-10	-2.60136e-09	1.54061
10670710	chr19:10670710:C:A	1.7492e-98	-2.60136e-09	-2.44341	2.16074e-13	-2.60136e-09	-2.47407	2.44882e-12	-2.60136e-09	-2.46864
10670828	chr19:10670828:C:T	1.7043e-98	-2.60136e-09	-2.46942	2.32647e-13	-2.60136e-09	-2.40017	2.53199e-12	-2.60136e-09	-2.43525
10670920	chr19:10670920:G:A	8.44649e-98	-2.60136e-09	-0.868822	4.05775e-13	-2.60136e-09	-1.84389	3.94889e-12	-2.60136e-09	-1.99082
10671294	chr19:10671294:G:C	1.04542e-97	-0.655572	-6.54159e-09	2.66471e-13	-2.26443	-6.54159e-09	6.35406e-12	-1.51516	-6.54159e-09
10671833	chr19:10671833:G:A	1.17724e-98	-2.8394	-6.54159e-09	1.51364e-13	-2.83001	-6.54159e-09	1.8219e-12	-2.76437	-6.54159e-09
10671993	chr19:10671993:G:A	1.80387e-98	-2.60136e-09	-2.41264	2.98136e-13	-2.60136e-09	-2.15214	3.13138e-12	-2.60136e-09	-2.22278
10672803	chr19:10672803:T:C	1.70013e-98	-2.60136e-09	-2.47187	2.18246e-13	-2.60136e-09	-2.46407	2.46441e-12	-2.60136e-09	-2.4623
10674144	chr19:10674144:T:C	7.54597e-98	-2.60136e-09	-0.981558	3.80804e-13	-2.60136e-09	-1.90741	3.73259e-12	-2.60136e-09	-2.04715
10675588	chr19:10675588:A:G	3.46058e-98	-2.60136e-09	-1.76114	4.96325e-13	-2.60136e-09	-1.64246	7.32657e-12	-2.60136e-09	-1.37274
10676574	chr19:10676574:C:T	2.78758e-99	-2.42932	-1.85067	3.97906e-14	-2.48299	-1.68307	6.86418e-13	-2.41536	-1.32516
10676907	chr19:10676907:C:T	2.56769e-99	-2.41343	-1.94872	3.70689e-14	-2.46809	-1.76882	6.05844e-13	-2.4015	-1.46388
10677735	chr19:10677735:A:G	7.476e-98	-2.60136e-09	-0.990874	3.78476e-13	-2.60136e-09	-1.91354	3.71718e-12	-2.60136e-09	-2.05128
10677838	chr19:10677838:C:T	7.476e-98	-2.60136e-09	-0.990874	3.78476e-13	-2.60136e-09	-1.91354	3.71718e-12	-2.60136e-09	-2.05128
10678137	chr19:10678137:T:C	1.19238e-99	-2.77199	-2.35722	1.4445e-12	1.72328	-2.29745	2.56154e-11	2.34156	-2.46262
10679486	chr19:10679486:T:C	1.22785e-99	-2.80458	-2.29532	1.2702e-12	1.6655	-2.36826	2.77301e-11	2.43154	-2.47327
10679516	chr19:10679516:T:C	1.06893e-96	-2.60136e-09	1.66926	4.37242e-12	-2.60136e-09	0.533379	6.85562e-11	-2.60136e-09	0.863403
10681644	chr19:10681644:A:G	1.7039e-98	-2.60136e-09	-2.46965	2.32858e-13	-2.60136e-09	-2.39926	2.53365e-12	-2.60136e-09	-2.43459
10682416	chr19:10682416:G:A	7.476e-98	-2.60136e-09	-0.990874	3.78476e-13	-2.60136e-09	-1.91354	3.71718e-12	-2.60136e-09	-2.05128
10682511	chr19:10682511:C:T	2.53452e-98	-2.60136e-09	-2.07257	5.04787e-13	-2.60136e-09	-1.62556	4.90474e-12	-2.60136e-09	-1.77405
10682657	chr19:10682657:G:T	1.69929e-98	-2.60136e-09	-2.47236	2.19159e-13	-2.60136e-09	-2.4599	2.49919e-12	-2.60136e-09	-2.44829
10682805	chr19:10682805:A:G	3.32337e-98	-2.60136e-09	-1.80159	4.74762e-13	-2.60136e-09	-1.68688	6.96143e-12	-2.60136e-09	-1.42387
10683044	chr19:10683044:T:C	1.70443e-98	-2.60136e-09	-2.46934	2.32564e-13	-2.60136e-09	-2.40053	2.53134e-12	-2.60136e-09	-2.4355
10683351	chr19:10683351:A:G	1.70443e-98	-2.60136e-09	-2.46934	2.32564e-13	-2.60136e-09	-2.40053	2.53134e-12	-2.60136e-09	-2.4355
10683602	chr19:10683602:G:A	7.46436e-98	-2.60136e-09	-0.992433	3.79396e-13	-2.60136e-09	-1.91111	3.72402e-12	-2.60136e-09	-2.04945
10683974	chr19:10683974:AGT:A	2.39529e-98	-2.60136e-09	-2.12907	4.38412e-13	-2.60136e-09	-1.76653	4.3454e-12	-2.60136e-09	-1.89513
10684034	chr19:10684034:T:A	2.00512e-98	-2.60136e-09	-2.30687	3.61488e-13	-2.60136e-09	-1.95946	3.75005e-12	-2.60136e-09	-2.04248
10684108	chr19:10684108:G:T	1.97351e-98	-2.60136e-09	-2.32276	3.55695e-13	-2.60136e-09	-1.97562	3.70555e-12	-2.60136e-09	-2.05442
10684117	chr19:10684117:C:T	1.63285e-99	-2.70383	-2.111	9.58219e-14	-1.00243	-2.28478	4.29595e-12	0.317285	-2.22386
10684816	chr19:10684816:C:T	9.67079e-97	-2.60136e-09	1.56912	5.28342e-12	-2.60136e-09	0.722635	7.89548e-11	-2.60136e-09	1.00463
10685339	chr19:10685339:A:G	5.56724e-96	3.3195	-6.54159e-09	2.14347e-13	-2.4821	-6.54159e-09	2.82594e-12	-2.32541	-6.54159e-09
10685383	chr19:10685383:C:T	3.82513e-98	-2.60136e-09	-1.66098	8.4901e-13	-2.60136e-09	-1.10562	7.94189e-12	-2.60136e-09	-1.2921
10686523	chr19:10686523:C:T	1.8726e-98	-2.60136e-09	-2.37524	4.02741e-13	-2.60136e-09	-1.8514	4.03904e-12	-2.60136e-09	-1.96824
10686600	chr19:10686600:T:G	1.78113e-98	-2.60136e-09	-2.42532	2.16896e-13	-2.60136e-09	-2.47028	2.47195e-12	-2.60136e-09	-2.45924
10686978	chr19:10686978:T:G	4.53801e-98	-2.60136e-09	-1.49008	1.04372e-12	-2.60136e-09	-0.899147	9.55617e-12	-2.60136e-09	-1.10706
10687087	chr19:10687087:C:T	2.99319e-98	-0.00107587	-1.90516	2.08016e-13	-1.16969	-1.34239	2.09615e-12	-1.24171	-1.38243
10687906	chr19:10687906:G:A	2.86736e-96	-2.60136e-09	2.65599	1.07999e-11	-2.60136e-09	1.4376	1.87173e-10	-2.60136e-09	1.86778
10688011	chr19:10688011:C:T	2.66365e-97	-2.60136e-09	0.27971	6.40041e-13	-2.60136e-09	-1.38816	6.24983e-12	-2.60136e-09	-1.5317
10688055	chr19:10688055:T:C	2.48588e-98	-2.60136e-09	-2.09194	5.86289e-13	-2.60136e-09	-1.47588	5.66271e-12	-2.60136e-09	-1.63035
10688298	chr19:10688298:C:T	5.33471e-97	0.974248	-6.54159e-09	3.60695e-13	-1.96166	-6.54159e-09	3.43356e-12	-2.13065	-6.54159e-09
10688946	chr19:10688946:G:A	3.56699e-98	-2.60136e-09	-1.73085	5.14245e-13	-2.60136e-09	-1.60699	4.9767e-12	-2.60136e-09	-1.75948
10689494	chr19:10689494:G:A	1.7523e-98	-2.60136e-09	-2.44164	2.78331e-13	-2.60136e-09	-2.22088	2.94732e-12	-2.60136e-09	-2.28335
10689903	chr19:10689903:C:G	1.74959e-98	-2.60136e-09	-2.44319	2.29562e-13	-2.60136e-09	-2.41352	2.6403e-12	-2.60136e-09	-2.39336
10690351	chr19:10690351:T:C	3.41541e-98	-2.60136e-09	-1.77427	4.85437e-13	-2.60136e-09	-1.66464	7.14388e-12	-2.60136e-09	-1.39799
10690425	chr19:10690425:C:G	8.33155e-98	-2.60136e-09	-0.882523	4.01416e-13	-2.60136e-09	-1.8547	3.90936e-12	-2.60136e-09	-2.00088
10690427	chr19:10690427:A:G	3.73593e-98	-2.60136e-09	-1.68458	8.04238e-13	-2.60136e-09	-1.1598	7.55621e-12	-2.60136e-09	-1.34188
10690642	chr19:10690642:T:G	1.79999e-98	-2.60136e-09	-2.41479	2.96719e-13	-2.60136e-09	-2.15691	3.11792e-12	-2.60136e-09	-2.22708
10690662	chr19:10690662:C:G	3.41376e-98	-2.60136e-09	-1.77476	4.85424e-13	-2.60136e-09	-1.66467	7.14465e-12	-2.60136e-09	-1.39789
10690683	chr19:10690683:G:A	8.33155e-98	-2.60136e-09	-0.882523	4.01416e-13	-2.60136e-09	-1.8547	3.90936e-12	-2.60136e-09	-2.00088
10690725	chr19:10690725:C:T	9.48706e-98	-2.60136e-09	-0.752644	4.34052e-13	-2.60136e-09	-1.77653	4.18836e-12	-2.60136e-09	-1.93194
10690841	chr19:10690841:A:G	1.79975e-98	-2.60136e-09	-2.41493	2.9674e-13	-2.60136e-09	-2.15684	3.11844e-12	-2.60136e-09	-2.22692
10690901	chr19:10690901:G:A	1.79808e-98	-2.60136e-09	-2.41585	2.96166e-13	-2.60136e-09	-2.15877	3.11301e-12	-2.60136e-09	-2.22866
10691525	chr19:10691525:A:G	2.28728e-99	-2.49754	-1.98025	3.34185e-14	-2.54419	-1.79639	5.33951e-13	-2.48567	-1.50603
10692116	chr19:10692116:A:G	4.52329e-93	12.412	-2.39242	1.86235e-13	-2.25306	-0.369624	5.23764e-13	-2.78345	-1.22751
10692885	chr19:10692885:AGT:A	4.17636e-98	-2.60136e-09	-1.57313	2.1773e-13	-2.60136e-09	-2.46644	2.43688e-12	-2.60136e-09	-2.47353
10693011	chr19:10693011:A:C	1.69587e-98	-2.60136e-09	-2.47438	2.35647e-13	-2.60136e-09	-2.38736	2.68718e-12	-2.60136e-09	-2.37576
10693209	chr19:10693209:C:T	1.77128e-98	-2.60136e-09	-2.43087	2.16422e-13	-2.60136e-09	-2.47246	2.4605e-12	-2.60136e-09	-2.46389
10693526	chr19:10693526:G:GCAATCTCGGCGCACTGCAA	2.95111e-97	-2.60136e-09	0.382195	2.17879e-13	-2.60136e-09	-2.46575	2.49222e-12	-2.60136e-09	-2.45108
10693713	chr19:10693713:T:C	1.17126e-99	-2.8005	-2.34658	1.16426e-12	1.55566	-2.34552	2.53646e-11	2.33902	-2.46992
10693815	chr19:10693815:T:C	1.07882e-96	-2.60136e-09	1.67846	4.31413e-12	-2.60136e-09	0.519958	6.82925e-11	-2.60136e-09	0.859549
10693829	chr19:10693829:G:A	8.29811e-98	-2.60136e-09	-0.886544	3.99807e-13	-2.60136e-09	-1.85871	3.89471e-12	-2.60136e-09	-2.00463
10694022	chr19:10694022:C:G	3.73188e-98	-2.60136e-09	-1.68566	8.02931e-13	-2.60136e-09	-1.16142	7.54497e-12	-2.60136e-09	-1.34337
10694123	chr19:10694123:T:A	5.03236e-98	-1.38668	-6.54159e-09	1.6536e-13	-2.74157	-6.54159e-09	2.92047e-12	-2.29251	-6.54159e-09
10694457	chr19:10694457:C:T	3.70815e-98	-2.60136e-09	-1.69204	7.97036e-13	-2.60136e-09	-1.16879	7.49269e-12	-2.60136e-09	-1.35032
10694484	chr19:10694484:T:C	2.51161e-99	-2.60454	-1.77969	3.50796e-13	0.258241	-2.24773	1.04507e-11	0.906333	-1.92391
10694500	chr19:10694500:C:T	1.32438e-98	-2.72163	-6.54159e-09	2.31335e-13	-2.40582	-6.54159e-09	1.70709e-12	-2.82946	-6.54159e-09
10694563	chr19:10694563:T:C	2.34942e-96	-2.60136e-09	2.45677	9.26621e-12	-2.60136e-09	1.28444	1.61061e-10	-2.60136e-09	1.71753
10694762	chr19:10694762:T:C	1.05321e-97	-2.60136e-09	-0.648147	1.87105e-12	-2.60136e-09	-0.315439	1.76561e-11	-2.60136e-09	-0.493171
10694855	chr19:10694855:C:T	1.73094e-98	-2.60136e-09	-2.45391	2.73997e-13	-2.60136e-09	-2.23657	2.95984e-12	-2.60136e-09	-2.27911
10694892	chr19:10694892:A:AT	2.35888e-96	-2.60136e-09	2.46079	9.27226e-12	-2.60136e-09	1.28509	1.61202e-10	-2.60136e-09	1.7184
10695087	chr19:10695087:C:T	2.64192e-99	-2.38508	-1.94857	3.80501e-14	-2.44195	-1.76884	6.23805e-13	-2.37229	-1.46387
10695468	chr19:10695468:G:A	1.1906e-98	-2.82812	-6.54159e-09	1.53254e-13	-2.8176	-6.54159e-09	2.20271e-12	-2.57456	-6.54159e-09
10695708	chr19:10695708:C:T	4.31962e-98	-2.60136e-09	-1.53941	9.99766e-13	-2.60136e-09	-0.942172	9.33084e-12	-2.60136e-09	-1.13093
10695720	chr19:10695720:A:G	1.75928e-98	-2.60136e-09	-2.43767	2.8948e-13	-2.60136e-09	-2.18161	3.04311e-12	-2.60136e-09	-2.25137
10696023	chr19:10696023:C:T	5.37249e-98	-1.32128	-6.54159e-09	2.30057e-13	-2.41136	-6.54159e-09	4.63516e-12	-1.83058	-6.54159e-09
10696703	chr19:10696703:A:G	1.79662e-98	-2.60136e-09	-2.41667	2.95752e-13	-2.60136e-09	-2.16017	3.1089e-12	-2.60136e-09	-2.22998
10697144	chr19:10697144:T:C	3.72522e-98	-2.60136e-09	-1.68745	8.00357e-13	-2.60136e-09	-1.16463	7.52316e-12	-2.60136e-09	-1.34626
10697740	chr19:10697740:G:C	1.80908e-98	-2.60136e-09	-2.40976	2.17717e-13	-2.60136e-09	-2.46649	2.48856e-12	-2.60136e-09	-2.45255
10698094	chr19:10698094:C:T	1.67966e-99	-2.81669	-1.96987	1.27114e-12	1.74269	-2.44471	3.71538e-11	2.56205	-2.31124
10698356	chr19:10698356:C:T	1.69816e-98	-2.60136e-09	-2.47303	2.1806e-13	-2.60136e-09	-2.46492	2.48039e-12	-2.60136e-09	-2.45583
10698491	chr19:10698491:C:T	2.52345e-99	-2.35477	-2.02476	3.45335e-14	-2.42444	-1.88332	5.77263e-13	-2.34483	-1.56887
10698552	chr19:10698552:C:T	1.99955e-96	-2.60136e-09	2.29552	7.76618e-12	-2.60136e-09	1.10784	1.32606e-10	-2.60136e-09	1.52313
10698787	chr19:10698787:CCT:C	2.04521e-98	-2.60136e-09	-2.28707	3.11606e-13	-2.60136e-09	-2.10795	3.13947e-12	-2.60136e-09	-2.2202
10699008	chr19:10699008:T:C	3.52963e-98	-2.60136e-09	-1.74138	3.94608e-13	-2.60136e-09	-1.8718	5.82643e-12	-2.60136e-09	-1.60185
10700628	chr19:10700628:T:A	4.2542e-98	-2.60136e-09	-1.55467	8.08042e-13	-2.60136e-09	-1.15508	7.59923e-12	-2.60136e-09	-1.3362
10700629	chr19:10700629:C:T	5.21677e-96	-2.60136e-09	3.25448	1.66665e-11	-2.60136e-09	1.87146	2.91147e-10	-2.60136e-09	2.30958
10700631	chr19:10700631:T:C	1.70054e-98	-2.60136e-09	-2.47163	2.34211e-13	-2.60136e-09	-2.39347	2.54882e-12	-2.60136e-09	-2.42862
10700758	chr19:10700758:A:T	9.57511e-98	-2.60136e-09	-0.743405	8.31581e-13	-2.60136e-09	-1.12636	9.80593e-12	-2.60136e-09	-1.08126
10700952	chr19:10700952:G:A	1.69841e-98	-2.60136e-09	-2.47288	2.35824e-13	-2.60136e-09	-2.38661	2.56212e-12	-2.60136e-09	-2.42342
10701887	chr19:10701887:T:C	1.55882e-98	-2.55864	-6.54159e-09	4.60934e-13	-1.71644	-6.54159e-09	3.06256e-12	-2.245	-6.54159e-09
10702295	chr19:10702295:CAG:C	1.70456e-98	-2.60136e-09	-2.46926	2.17449e-13	-2.60136e-09	-2.46773	2.47414e-12	-2.60136e-09	-2.45836
10703119	chr19:10703119:A:G	2.14969e-96	2.36792	-6.54159e-09	9.62368e-13	-0.980296	-6.54159e-09	5.27159e-11	0.600665	-6.54159e-09
10703405	chr19:10703405:C:G	4.03407e-97	2.65736	-1.96258	1.80818e-13	-0.707594	-1.94461	1.4496e-11	1.07581	-1.76619
10703528	chr19:10703528:G:A	1.0249e-97	-2.60136e-09	-0.675391	4.49411e-13	-2.60136e-09	-1.74175	4.32663e-12	-2.60136e-09	-1.89946
10703533	chr19:10703533:G:A	7.02517e-98	-2.60136e-09	-1.05307	4.98924e-13	-2.60136e-09	-1.63724	6.41589e-12	-2.60136e-09	-1.50547
10704021	chr19:10704021:A:AT	1.06793e-97	-2.60136e-09	-0.634261	1.31974e-12	-2.60136e-09	-0.664503	1.30195e-11	-2.60136e-09	-0.797803
10704176	chr19:10704176:C:T	7.71971e-96	-2.60136e-09	3.64637	4.39846e-13	-2.60136e-09	-1.76327	4.74619e-12	-2.60136e-09	-1.80691
10704178	chr19:10704178:A:G	1.69586e-98	-2.60136e-09	-2.47438	2.42525e-13	-2.60136e-09	-2.35859	2.61787e-12	-2.60136e-09	-2.40189
10704183	chr19:10704183:A:G	9.60084e-98	-2.60136e-09	-0.740721	4.27691e-13	-2.60136e-09	-1.79129	4.14622e-12	-2.60136e-09	-1.94206
10704804	chr19:10704804:C:T	4.15226e-97	2.68023	-1.95656	1.83777e-13	-0.700798	-1.93517	1.47668e-11	1.08325	-1.75512
10705223	chr19:10705223:AT:A	1.22662e-99	-2.6281	-2.47279	1.27478e-13	-0.536755	-2.46499	3.72207e-12	0.422315	-2.47228
10705379	chr19:10705379:C:T	1.32487e-99	-2.64571	-2.37813	4.10926e-14	-1.7054	-2.42847	1.80534e-12	-0.394455	-2.37905
10705492	chr19:10705492:G:A	3.15008e-97	0.44744	-6.54159e-09	1.03012e-12	-0.912265	-6.54159e-09	1.15149e-11	-0.920606	-6.54159e-09
10705529	chr19:10705529:A:G	3.72219e-99	-1.57265	-2.41819	1.0961e-13	-1.16975	-1.98301	1.16196e-12	-0.932606	-2.28153
10705546	chr19:10705546:T:A	1.87322e-98	-2.60136e-09	-2.37491	3.18129e-13	-2.60136e-09	-2.08724	3.31989e-12	-2.60136e-09	-2.16432
10705599	chr19:10705599:A:G	1.97712e-97	1.99447	-2.01281	9.0367e-14	-1.18463	-2.16118	6.42207e-12	0.483436	-1.98795
10706016	chr19:10706016:G:A	1.37572e-97	-2.60136e-09	-0.381007	5.08969e-13	-2.60136e-09	-1.61731	4.91398e-12	-2.60136e-09	-1.77217
10706027	chr19:10706027:T:G	2.38289e-96	2.47091	-6.54159e-09	1.13497e-12	-0.815336	-6.54159e-09	6.09709e-11	0.746145	-6.54159e-09
10706038	chr19:10706038:C:T	3.88629e-99	-1.48383	-2.46387	8.01401e-14	-1.30873	-2.15718	9.16842e-13	-1.07015	-2.38092
10706070	chr19:10706070:G:A	3.29527e-98	-2.60136e-09	-1.81008	6.08439e-13	-2.60136e-09	-1.4388	5.90309e-12	-2.60136e-09	-1.58877
10706385	chr19:10706385:GT:G	1.0827e-97	-2.60136e-09	-0.620532	4.63886e-13	-2.60136e-09	-1.71005	4.45109e-12	-2.60136e-09	-1.8711
10706395	chr19:10706395:C:T	2.08916e-98	-2.60136e-09	-2.26581	3.44195e-13	-2.60136e-09	-2.00848	3.53811e-12	-2.60136e-09	-2.10066
10706450	chr19:10706450:G:A	3.03411e-98	-1.89265	-6.54159e-09	2.76874e-13	-2.22613	-6.54159e-09	2.99981e-12	-2.2657	-6.54159e-09
10706791	chr19:10706791:TC:T	1.70122e-98	-2.60136e-09	-2.47123	2.86648e-13	-2.60136e-09	-2.19144	2.97077e-12	-2.60136e-09	-2.27543
10706793	chr19:10706793:C:T	1.97144e-98	-2.60136e-09	-2.32381	3.67044e-13	-2.60136e-09	-1.94421	3.79511e-12	-2.60136e-09	-2.03054
10706980	chr19:10706980:T:C	3.68165e-99	-1.53955	-2.46225	8.83697e-14	-1.22571	-2.14246	1.02427e-12	-0.965898	-2.37437
10707416	chr19:10707416:G:A	1.45174e-99	-2.57027	-2.36212	3.68278e-14	-1.84875	-2.39469	1.4181e-12	-0.65744	-2.35749
10708388	chr19:10708388:C:T	2.59708e-98	-2.60136e-09	-2.04818	4.40841e-13	-2.60136e-09	-1.76101	4.22949e-12	-2.60136e-09	-1.92217
10709749	chr19:10709749:C:T	4.80783e-97	2.52856	-1.6583	1.48881e-13	-1.57834	-1.2682	7.0228e-12	-0.473615	-0.941475
10710338	chr19:10710338:T:C	1.9371e-94	3.39079	3.47817	6.00711e-12	-0.275989	1.12699	6.58692e-10	1.55412	1.57188
10710378	chr19:10710378:A:G	1.3702e-99	-2.5169	-2.47331	6.93323e-13	0.890598	-2.1988	5.97916e-12	0.830608	-2.40658
10710431	chr19:10710431:T:C	1.03813e-96	-2.60136e-09	1.64002	3.11441e-12	-2.60136e-09	0.194102	4.63793e-11	-2.60136e-09	0.472602
10710517	chr19:10710517:A:G	3.39963e-98	-2.60136e-09	-1.77891	8.84065e-13	-2.60136e-09	-1.06516	8.17496e-12	-2.60136e-09	-1.26318
10710620	chr19:10710620:TA:T	1.68067e-99	-2.52607	-2.2599	3.94214e-14	-1.70125	-2.47413	1.66403e-12	-0.381027	-2.47398
10710880	chr19:10710880:G:A	1.8609e-98	-2.60136e-09	-2.38151	3.34142e-13	-2.60136e-09	-2.03813	3.47261e-12	-2.60136e-09	-2.11935
10710919	chr19:10710919:A:G	1.84183e-98	-2.60136e-09	-2.39182	3.08305e-13	-2.60136e-09	-2.1186	3.22283e-12	-2.60136e-09	-2.19399
10710991	chr19:10710991:A:G	7.61055e-98	-2.60136e-09	-0.973037	1.07133e-12	-2.60136e-09	-0.87304	1.07213e-11	-2.60136e-09	-0.992015
10711079	chr19:10711079:C:T	4.21962e-98	-2.60136e-09	-1.56283	7.08787e-13	-2.60136e-09	-1.28614	7.17889e-12	-2.60136e-09	-1.39311
10711602	chr19:10711602:A:C	3.16095e-99	-1.70121	-2.45307	1.46702e-13	-0.566271	-2.29502	1.68341e-12	-0.395122	-2.44831
10712748	chr19:10712748:T:C	3.06014e-98	-2.60136e-09	-1.88411	3.26623e-13	-2.60136e-09	-2.06089	3.99504e-12	-2.60136e-09	-1.9792
10713264	chr19:10713264:G:T	2.96596e-94	3.87738	3.41759	5.41749e-12	-0.153962	0.901657	7.29481e-10	1.86854	1.35954
10713470	chr19:10713470:G:A	1.86106e-98	-2.60136e-09	-2.38142	3.449e-13	-2.60136e-09	-2.00644	3.50072e-12	-2.60136e-09	-2.11128
10713959	chr19:10713959:T:C	4.67782e-98	-2.60136e-09	-1.45974	4.56136e-13	-2.60136e-09	-1.7269	4.17436e-12	-2.60136e-09	-1.93529
10714915	chr19:10714915:C:T	1.22708e-99	-2.6885	-2.41202	9.22577e-14	-0.87918	-2.44593	4.49937e-12	0.570756	-2.43107
10715536	chr19:10715536:C:T	2.82178e-98	-1.10948	-0.855729	9.65636e-14	-2.46142	-0.818073	2.01501e-12	-2.24358	-0.420041
10715609	chr19:10715609:G:T	5.61712e-98	-2.60136e-09	-1.27675	3.27346e-13	-2.60136e-09	-2.05868	4.1355e-12	-2.60136e-09	-1.94464
10715612	chr19:10715612:G:A	5.45485e-98	-2.60136e-09	-1.30607	3.20796e-13	-2.60136e-09	-2.07889	4.04337e-12	-2.60136e-09	-1.96717
10715630	chr19:10715630:T:G	1.83299e-98	-2.60136e-09	-2.39662	2.17303e-13	-2.60136e-09	-2.4684	2.4836e-12	-2.60136e-09	-2.45454
10715850	chr19:10715850:T:A	3.29202e-95	3.25201	1.84467	2.28605e-12	-0.433984	0.31887	2.21331e-10	1.42525	0.610152
10716003	chr19:10716003:G:A	5.2225e-98	-2.60136e-09	-1.3496	3.17612e-13	-2.60136e-09	-2.08886	3.99948e-12	-2.60136e-09	-1.97809
10716033	chr19:10716033:T:A	3.9481e-95	3.22064	2.05778	2.6554e-12	-0.469364	0.504022	2.64112e-10	1.39501	0.817116
10716436	chr19:10716436:C:T	3.33596e-98	-2.60136e-09	-1.79781	2.81746e-13	-2.60136e-09	-2.20869	3.39982e-12	-2.60136e-09	-2.14053
10716493	chr19:10716493:T:C	1.39199e-97	-2.60136e-09	-0.36925	3.89782e-13	-2.60136e-09	-1.8841	5.21043e-12	-2.60136e-09	-1.71359
10716661	chr19:10716661:C:T	5.07344e-98	-2.60136e-09	-1.37855	1.65811e-12	-2.60136e-09	-0.436261	1.60224e-11	-2.60136e-09	-0.590263
10716747	chr19:10716747:G:A	5.32519e-95	4.03324	1.54439	3.11179e-12	0.0343702	0.15889	2.93152e-10	2.0471	0.269335
10716925	chr19:10716925:A:G	2.13835e-99	-2.07118	-2.47394	7.97908e-13	1.01137	-2.17906	4.285e-12	0.49189	-2.40102
10717002	chr19:10717002:T:C	2.89597e-98	-2.60136e-09	-1.93925	8.13574e-13	-2.60136e-09	-1.14826	6.73555e-12	-2.60136e-09	-1.45685
10717103	chr19:10717103:G:C	5.78225e-95	4.05352	1.60645	3.30648e-12	0.0459222	0.208023	3.11825e-10	2.06128	0.316908
10717143	chr19:10717143:T:C	7.28513e-99	-1.09416	-2.22516	1.81483e-13	-0.179946	-2.46859	1.39283e-12	-0.59559	-2.43732
10717293	chr19:10717293:C:T	7.36071e-99	-1.41811	-1.89089	4.88817e-14	-2.19461	-1.76568	8.44037e-13	-2.03688	-1.49693
10718631	chr19:10718631:C:G	8.70255e-95	3.26266	2.80614	2.46331e-12	-0.517549	0.477117	2.41663e-10	1.37942	0.743871
10718651	chr19:10718651:G:C	2.05396e-98	-2.60136e-09	-2.2828	3.56211e-13	-2.60136e-09	-1.97417	3.63536e-12	-2.60136e-09	-2.07354
10719605	chr19:10719605:G:T	1.3828e-98	-2.51001	-0.168455	3.81632e-12	0.891009	-0.49366	1.81536e-10	1.87611	-0.038907
10720684	chr19:10720684:T:C	7.47107e-98	-2.04232	1.05079	8.67898e-14	-2.60826	-0.777942	1.52999e-12	-2.20297	-0.736016
10720762	chr19:10720762:A:G	8.06627e-98	-2.60136e-09	-0.914881	1.14664e-12	-2.60136e-09	-0.805103	1.1438e-11	-2.60136e-09	-0.927307
10720997	chr19:10720997:T:C	8.92468e-98	-1.97728	1.16353	9.71874e-14	-2.57354	-0.699516	1.74952e-12	-2.14645	-0.65846
10721111	chr19:10721111:C:T	4.51301e-98	-2.60136e-09	-1.49561	3.63972e-13	-2.60136e-09	-1.95262	4.52809e-12	-2.60136e-09	-1.85395
10721125	chr19:10721125:G:A	7.91834e-98	-2.03506	1.10167	9.06577e-14	-2.60561	-0.736995	1.59669e-12	-2.19915	-0.697171
10721305	chr19:10721305:C:T	1.76483e-98	-2.60136e-09	-2.43452	2.89813e-13	-2.60136e-09	-2.18046	3.07004e-12	-2.60136e-09	-2.24256
10721365	chr19:10721365:C:T	8.38221e-99	-1.32722	-1.85182	5.28404e-14	-2.13152	-1.7509	9.01218e-13	-1.97094	-1.49732
10721374	chr19:10721374:C:G	8.26372e-99	-1.36783	-1.82545	5.34821e-14	-2.15921	-1.71114	9.16383e-13	-2.00163	-1.44994
10721515	chr19:10721515:G:A	2.60552e-95	3.21791	1.6449	1.9334e-12	-0.518968	0.236308	1.52324e-10	1.31394	0.347817
10722493	chr19:10722493:C:T	5.34341e-97	-2.60136e-09	0.975876	2.72378e-12	-2.60136e-09	0.0600836	3.89431e-11	-2.60136e-09	0.297851
10722627	chr19:10722627:G:A	3.34188e-95	3.47004	1.64168	2.26722e-12	-0.361746	0.238365	1.88158e-10	1.52302	0.350009
10722856	chr19:10722856:G:A	8.45934e-99	-1.35196	-1.81792	5.43735e-14	-2.14899	-1.70482	9.34561e-13	-1.9899	-1.44203
10723277	chr19:10723277:G:A	8.34077e-99	-1.362	-1.82201	5.38938e-14	-2.15513	-1.70755	9.24283e-13	-1.99717	-1.44582
10723456	chr19:10723456:T:C	2.49022e-98	-1.82263	-0.267577	6.1125e-14	-2.46107	-1.2757	1.03377e-12	-1.99449	-1.33654
10724367	chr19:10724367:T:C	4.6717e-97	0.841536	-6.54159e-09	2.77463e-13	-2.224	-6.54159e-09	5.04499e-12	-1.74586	-6.54159e-09
10724536	chr19:10724536:C:T	1.76154e-98	-2.60136e-09	-2.43638	2.16028e-13	-2.60136e-09	-2.47428	2.44742e-12	-2.60136e-09	-2.46922
10724729	chr19:10724729:C:T	5.77765e-99	-2.77282	-0.778344	8.61334e-12	1.88883	-0.677456	1.02415e-10	2.36089	-1.0961
10724914	chr19:10724914:T:C	8.11577e-96	2.85055	0.845854	7.89998e-13	-0.740747	-0.436916	5.58787e-11	1.0302	-0.371266
10724928	chr19:10724928:G:GA	2.87027e-99	-1.96686	-2.28389	2.11496e-14	-2.55505	-2.24302	3.11804e-13	-2.44439	-2.08524
10724936	chr19:10724936:G:A	1.07208e-97	-1.74225	1.11187	1.07599e-13	-2.41453	-0.756754	2.15215e-12	-1.8978	-0.69998
10725267	chr19:10725267:G:A	9.67759e-98	-1.92111	1.18835	1.01316e-13	-2.54168	-0.689772	1.85903e-12	-2.09523	-0.648966
10725386	chr19:10725386:C:G	9.48904e-98	-1.95164	1.19921	1.00024e-13	-2.56055	-0.683731	1.81934e-12	-2.12285	-0.642929
10725604	chr19:10725604:G:C	1.81342e-98	-2.60136e-09	-2.40736	3.04098e-13	-2.60136e-09	-2.13234	3.13282e-12	-2.60136e-09	-2.22232
10725653	chr19:10725653:A:C	1.02935e-97	-1.91155	1.24049	1.0576e-13	-2.53448	-0.654041	1.95024e-12	-2.08356	-0.612737
10725869	chr19:10725869:T:C	9.07031e-98	-2.03936	1.2418	9.80403e-14	-2.60585	-0.658465	1.7345e-12	-2.19703	-0.616504
10725925	chr19:10725925:A:C	2.96031e-95	3.98901	1.00147	1.76365e-12	-0.0663342	-0.308219	1.56845e-10	1.93086	-0.239854
10725937	chr19:10725937:T:G	4.32496e-98	-2.60136e-09	-1.53817	2.19203e-13	-2.60136e-09	-2.4597	2.44455e-12	-2.60136e-09	-2.47039
10725957	chr19:10725957:A:C	1.09178e-97	-0.522741	-0.0894367	1.85505e-13	-1.92727	-0.699346	2.15522e-12	-1.96845	-0.62791
10726184	chr19:10726184:A:AGT	1.80051e-98	-2.4145	-6.54159e-09	1.63644e-13	-2.752	-6.54159e-09	1.94122e-12	-2.70093	-6.54159e-09
10726354	chr19:10726354:C:T	3.78595e-98	-1.78303	0.11175	8.36925e-14	-2.43559	-0.986953	1.41168e-12	-1.95617	-1.0633
10726578	chr19:10726578:G:A	1.83405e-98	-2.60136e-09	-2.39605	2.97534e-13	-2.60136e-09	-2.15416	3.12675e-12	-2.60136e-09	-2.22426
10726926	chr19:10726926:C:T	4.17032e-98	-2.60136e-09	-1.57458	9.88606e-13	-2.60136e-09	-0.953397	8.81223e-12	-2.60136e-09	-1.18811
10727001	chr19:10727001:G:A	1.30607e-99	-2.59809	-2.44004	1.72228e-13	-0.258516	-2.44236	5.14323e-12	0.69715	-2.42372
10727171	chr19:10727171:C:G	4.16764e-99	-1.54619	-2.33162	2.6463e-14	-2.28174	-2.29221	3.99195e-13	-2.13356	-2.149
10727328	chr19:10727328:G:C	9.2705e-98	-1.95885	1.18311	9.87203e-14	-2.5607	-0.696703	1.79028e-12	-2.12625	-0.655634
10727645	chr19:10727645:C:T	1.92151e-98	-2.60136e-09	-2.34946	3.26279e-13	-2.60136e-09	-2.06194	3.39313e-12	-2.60136e-09	-2.1425
10727705	chr19:10727705:C:T	1.68392e-96	2.86989	-0.746165	2.43643e-13	-0.749057	-1.60493	1.76138e-11	1.03446	-1.53003
10728413	chr19:10728413:T:C	1.00554e-97	-1.93444	1.23998	1.04263e-13	-2.54548	-0.657298	1.91004e-12	-2.10152	-0.615604
10728519	chr19:10728519:C:T	9.84666e-98	-1.99242	1.27698	1.02847e-13	-2.58041	-0.636044	1.85171e-12	-2.15435	-0.593796
10728698	chr19:10728698:A:T	1.06714e-97	-2.60136e-09	-0.635002	6.50789e-13	-2.60136e-09	-1.37151	8.23159e-12	-2.60136e-09	-1.25627
10728771	chr19:10728771:G:A	9.50547e-98	-2.02678	1.27607	1.01908e-13	-2.59715	-0.628471	1.80887e-12	-2.18428	-0.587265
10728818	chr19:10728818:T:G	1.13057e-97	-1.90032	1.32305	1.1269e-13	-2.52717	-0.59789	2.08834e-12	-2.07268	-0.555201
10729045	chr19:10729045:A:G	2.71804e-98	-2.60136e-09	-2.00266	7.36991e-13	-2.60136e-09	-1.24712	6.19914e-12	-2.60136e-09	-1.53984
10729122	chr19:10729122:A:G	1.10056e-97	-2.7968	2.19263	2.79631e-13	-2.83444	0.618218	2.87394e-12	-2.83944	0.530873
10729259	chr19:10729259:G:T	3.02846e-98	-2.60136e-09	-1.89452	8.6886e-13	-2.60136e-09	-1.08251	7.1537e-12	-2.60136e-09	-1.39662
10729582	chr19:10729582:G:A	4.08717e-99	-1.54931	-2.348	2.59982e-14	-2.28364	-2.30803	3.89673e-13	-2.13557	-2.17113
10729752	chr19:10729752:T:C	5.44052e-99	-1.32234	-2.28895	2.48083e-13	0.121649	-2.45758	1.84381e-12	-0.296383	-2.45603
10730373	chr19:10730373:T:C	1.31431e-97	-1.81046	1.38379	1.25613e-13	-2.47208	-0.54441	2.3956e-12	-1.98788	-0.502738
10730410	chr19:10730410:T:A	4.29455e-98	-1.54523	-6.54159e-09	2.57912e-13	-2.29707	-6.54159e-09	1.82244e-12	-2.76407	-6.54159e-09
10730523	chr19:10730523:T:C	5.78147e-98	-2.60136e-09	-1.24791	3.30114e-13	-2.60136e-09	-2.05025	4.17308e-12	-2.60136e-09	-1.9356
10730706	chr19:10730706:G:A	4.89186e-99	-1.7459	-1.97169	2.25222e-14	-2.3503	-2.38489	2.79564e-13	-2.24731	-2.39147
10730796	chr19:10730796:T:C	1.85667e-99	-2.22464	-2.46173	1.28423e-12	1.39233	-2.08411	6.52923e-12	0.859977	-2.34794
10730908	chr19:10730908:C:T	2.89612e-98	-2.60136e-09	-1.9392	7.9349e-13	-2.60136e-09	-1.17325	6.62382e-12	-2.60136e-09	-1.47358
10730935	chr19:10730935:G:A	2.25082e-98	-2.60136e-09	-2.19128	2.16582e-13	-2.60136e-09	-2.47172	2.43481e-12	-2.60136e-09	-2.47438
10731091	chr19:10731091:A:C	1.04799e-95	3.08351	0.868554	9.21608e-13	-0.597738	-0.425835	6.92268e-11	1.22535	-0.352217
10731271	chr19:10731271:G:A	5.80323e-98	-2.60136e-09	-1.24416	3.30833e-13	-2.60136e-09	-2.04808	4.18341e-12	-2.60136e-09	-1.93312
10731387	chr19:10731387:A:G	9.45025e-96	3.09899	0.749649	8.44789e-13	-0.589603	-0.521003	6.35813e-11	1.23745	-0.449385
10731534	chr19:10731534:A:G	4.10652e-99	-1.56018	-2.3324	2.61322e-14	-2.29309	-2.29343	3.93893e-13	-2.1454	-2.15053
10731709	chr19:10731709:G:A	4.85627e-99	-1.79145	-1.93343	2.21781e-14	-2.38225	-2.36834	2.74409e-13	-2.28187	-2.37551
10731952	chr19:10731952:G:T	4.05039e-99	-1.57645	-2.32989	2.60087e-14	-2.30691	-2.28435	3.92183e-13	-2.16389	-2.13639
10731957	chr19:10731957:T:A	4.2834e-99	-1.5254	-2.32501	2.69022e-14	-2.27289	-2.2846	4.07244e-13	-2.12391	-2.13868
10732048	chr19:10732048:A:G	1.73853e-97	-2.02631	1.87936	1.58122e-13	-2.60316	-0.183169	2.82145e-12	-2.18553	-0.141465
10732060	chr19:10732060:T:A	5.9655e-98	-2.60136e-09	-1.21658	3.36064e-13	-2.60136e-09	-2.03239	4.25912e-12	-2.60136e-09	-1.91519
10732708	chr19:10732708:TA:T	4.77112e-99	-1.71917	-2.02341	2.23165e-14	-2.32424	-2.42012	2.78115e-13	-2.22022	-2.42376
10732710	chr19:10732710:TA:T	4.60483e-99	-1.77954	-1.99851	2.18857e-14	-2.3652	-2.39866	2.70764e-13	-2.26579	-2.40497
10733161	chr19:10733161:A:G	1.08135e-99	-2.75317	-2.47378	4.08641e-14	-2.02491	-2.11453	2.45615e-13	-2.547	-2.22124
10733515	chr19:10733515:G:A	2.2126e-98	-2.60136e-09	-2.20841	2.43437e-13	-2.60136e-09	-2.35483	2.70202e-12	-2.60136e-09	-2.37025
10733522	chr19:10733522:A:C	3.29638e-98	-2.60136e-09	-1.80975	2.5244e-13	-2.60136e-09	-2.31852	3.04101e-12	-2.60136e-09	-2.25206
10733693	chr19:10733693:A:T	8.23968e-98	-2.60136e-09	-0.893611	1.08118e-12	-2.60136e-09	-0.863887	7.66306e-12	-2.60136e-09	-1.32784
10734291	chr19:10734291:T:C	1.41593e-99	-2.66196	-2.29541	3.75759e-14	-1.79513	-2.4282	2.26135e-13	-2.39246	-2.45841
10734598	chr19:10734598:C:T	1.23772e-99	-2.74886	-2.34303	5.30749e-14	-2.11096	-1.76703	3.30593e-13	-2.57921	-1.89191
10734613	chr19:10734613:C:T	3.67344e-98	-1.70144	-6.54159e-09	2.44214e-13	-2.35165	-6.54159e-09	3.08544e-12	-2.23756	-6.54159e-09
10735079	chr19:10735079:T:C	1.32711e-99	-2.68851	-2.33364	3.58097e-14	-1.86448	-2.407	2.19166e-13	-2.43718	-2.445
10735316	chr19:10735316:G:A	1.37417e-99	-2.65996	-2.32734	3.82561e-14	-1.79415	-2.41124	2.28746e-13	-2.39162	-2.44778
10735635	chr19:10735635:G:A	5.3827e-97	-2.60136e-09	0.983203	1.39122e-12	-2.60136e-09	-0.611758	2.02958e-11	-2.60136e-09	-0.353835
10735789	chr19:10735789:C:T	5.83806e-98	-2.60136e-09	-1.23817	3.32067e-13	-2.60136e-09	-2.04436	4.20079e-12	-2.60136e-09	-1.92898
10735795	chr19:10735795:TTAAC:T	5.80189e-98	-2.60136e-09	-1.24439	3.30744e-13	-2.60136e-09	-2.04835	4.1822e-12	-2.60136e-09	-1.93341
10735916	chr19:10735916:G:C	1.2722e-99	-2.73909	-2.32532	2.91858e-14	-2.0624	-2.41361	1.96564e-13	-2.5418	-2.44922
10736140	chr19:10736140:C:T	1.38104e-99	-2.64489	-2.33743	6.70104e-14	-1.81958	-1.82527	3.82621e-13	-2.3792	-1.94576
10736619	chr19:10736619:TTTG:T	6.00233e-98	-2.60136e-09	-1.21042	3.39216e-13	-2.60136e-09	-2.02306	4.30575e-12	-2.60136e-09	-1.9043
10737548	chr19:10737548:C:T	5.33174e-97	3.04433	-2.07064	3.11626e-13	-0.458789	-1.6491	2.99245e-11	1.47998	-1.44555
10738364	chr19:10738364:C:T	5.44007e-98	-2.60136e-09	-1.30878	3.20034e-13	-2.60136e-09	-2.08127	4.03255e-12	-2.60136e-09	-1.96985
10738518	chr19:10738518:C:T	1.23019e-99	-2.63328	-2.46471	2.2426e-13	0.0374783	-2.47437	6.9247e-12	1.03593	-2.46509
10738626	chr19:10738626:T:C	1.45063e-98	-2.63057	-6.54159e-09	1.59642e-13	-2.77676	-6.54159e-09	2.72176e-12	-2.36297	-6.54159e-09
10738659	chr19:10738659:G:C	1.09102e-99	-2.7447	-2.47335	3.85415e-14	-2.06919	-2.12877	2.41228e-13	-2.55247	-2.23379
10738812	chr19:10738812:G:A	3.27411e-98	-2.60136e-09	-1.81653	3.34743e-13	-2.60136e-09	-2.03633	3.71687e-12	-2.60136e-09	-2.05137
10739057	chr19:10739057:C:G	5.65364e-98	-2.60136e-09	-1.27027	3.27227e-13	-2.60136e-09	-2.05904	4.13511e-12	-2.60136e-09	-1.94474
10739372	chr19:10739372:T:C	1.93585e-98	-2.60136e-09	-2.34202	2.25733e-13	-2.60136e-09	-2.43034	2.46679e-12	-2.60136e-09	-2.46134
10739562	chr19:10739562:TCATC:T	5.64754e-98	-2.60136e-09	-1.27135	3.26925e-13	-2.60136e-09	-2.05996	4.12924e-12	-2.60136e-09	-1.94616
10739765	chr19:10739765:G:A	1.69733e-98	-2.60136e-09	-2.47352	2.37789e-13	-2.60136e-09	-2.37831	2.58538e-12	-2.60136e-09	-2.41438
10739785	chr19:10739785:G:A	1.12118e-99	-2.71682	-2.47395	4.73063e-14	-1.92878	-2.06427	2.72422e-13	-2.48445	-2.1802
10740148	chr19:10740148:CTT:C	4.13416e-98	-2.60136e-09	-1.58329	2.18213e-13	-2.60136e-09	-2.46422	2.43894e-12	-2.60136e-09	-2.47269
10740415	chr19:10740415:G:A	1.14774e-99	-2.69335	-2.47401	5.0085e-14	-1.86936	-2.06661	2.82352e-13	-2.44643	-2.18243
10740556	chr19:10740556:G:A	1.13741e-99	-2.70202	-2.47438	4.80785e-14	-1.88932	-2.08753	2.73682e-13	-2.46004	-2.2
10740672	chr19:10740672:C:T	1.21967e-99	-2.7711	-2.33547	2.84111e-14	-2.09647	-2.40645	1.89096e-13	-2.58504	-2.44472
10741073	chr19:10741073:A:G	5.41878e-98	-2.60136e-09	-1.3127	3.19356e-13	-2.60136e-09	-2.08339	4.02277e-12	-2.60136e-09	-1.97228
10741356	chr19:10741356:C:T	3.33756e-98	-2.60136e-09	-1.79733	2.60451e-13	-2.60136e-09	-2.28728	3.23059e-12	-2.60136e-09	-2.19159
10741423	chr19:10741423:CT:C	5.22927e-98	-2.60136e-09	-1.3483	3.12806e-13	-2.60136e-09	-2.10411	3.92958e-12	-2.60136e-09	-1.99572
10741588	chr19:10741588:C:T	1.69621e-98	-2.60136e-09	-2.47418	2.39208e-13	-2.60136e-09	-2.37236	2.60071e-12	-2.60136e-09	-2.40847
10741710	chr19:10741710:C:T	2.78564e-96	2.62708	-6.54159e-09	1.12305e-12	-0.825892	-6.54159e-09	6.57253e-11	0.821234	-6.54159e-09
10741798	chr19:10741798:G:A	1.12405e-99	-2.72366	-2.46456	4.88271e-14	-2.0076	-1.95381	2.90372e-13	-2.51482	-2.08602
10742012	chr19:10742012:TTTTC:T	2.00492e-98	-2.60136e-09	-2.30697	3.37572e-13	-2.60136e-09	-2.02791	3.47056e-12	-2.60136e-09	-2.11994
10742032	chr19:10742032:T:A	2.79071e-96	2.62889	-6.54159e-09	1.13044e-12	-0.819329	-6.54159e-09	6.62236e-11	0.828785	-6.54159e-09
10742359	chr19:10742359:C:T	5.46327e-98	-2.60136e-09	-1.30452	3.20792e-13	-2.60136e-09	-2.0789	4.04318e-12	-2.60136e-09	-1.96722
10742488	chr19:10742488:T:A	5.32506e-98	-2.60136e-09	-1.33015	3.2754e-13	-2.60136e-09	-2.05808	3.87305e-12	-2.60136e-09	-2.01021
10743149	chr19:10743149:G:A	1.71242e-98	-2.60136e-09	-2.46467	2.18928e-13	-2.60136e-09	-2.46095	2.43726e-12	-2.60136e-09	-2.47338
10743301	chr19:10743301:C:T	1.60477e-98	-2.52959	-6.54159e-09	1.77834e-13	-2.66884	-6.54159e-09	1.85903e-12	-2.7442	-6.54159e-09
10743410	chr19:10743410:C:T	4.40931e-99	-1.49059	-2.33085	2.74517e-14	-2.2455	-2.29177	4.16196e-13	-2.09268	-2.14817
10743665	chr19:10743665:C:T	3.62617e-95	3.6469	1.54646	2.66072e-12	-0.265046	0.301705	2.49654e-10	1.65732	0.498507
10743669	chr19:10743669:G:T	3.01685e-95	3.37635	1.63305	2.42964e-12	-0.432727	0.378532	2.14869e-10	1.42838	0.577398
10743985	chr19:10743985:AG:A	1.51033e-99	-2.67918	-2.21365	2.65637e-14	-2.09601	-2.47413	1.98797e-13	-2.51361	-2.46611
10744090	chr19:10744090:G:A	1.29185e-99	-2.7305	-2.31858	5.28758e-14	-2.09335	-1.7884	3.37782e-13	-2.53753	-1.91207
10744625	chr19:10744625:C:A	1.25511e-99	-2.74982	-2.32812	2.83536e-14	-2.09198	-2.41296	1.92972e-13	-2.56063	-2.44883
10744744	chr19:10744744:G:A	2.40975e-97	-2.60136e-09	0.179537	1.47111e-12	-2.60136e-09	-0.555919	1.92756e-11	-2.60136e-09	-0.405412
10744816	chr19:10744816:T:C	4.17722e-98	-1.57293	-6.54159e-09	2.56362e-13	-2.3031	-6.54159e-09	3.35232e-12	-2.1546	-6.54159e-09
10745052	chr19:10745052:C:T	4.18393e-99	-1.52846	-2.34545	2.62714e-14	-2.27051	-2.3107	3.94687e-13	-2.12091	-2.173
10745105	chr19:10745105:A:C	8.52271e-99	-0.840366	-2.32206	6.15291e-14	-1.62396	-2.10623	8.99e-13	-1.46946	-2.00127
10745296	chr19:10745296:C:T	1.70708e-98	-2.60136e-09	-2.46779	2.58462e-13	-2.60136e-09	-2.29494	2.73009e-12	-2.60136e-09	-2.35992
10745412	chr19:10745412:G:T	2.12993e-98	-2.60136e-09	-2.24648	2.37439e-13	-2.60136e-09	-2.37978	2.64018e-12	-2.60136e-09	-2.3934
10745597	chr19:10745597:T:C	5.78399e-99	-1.25113	-2.29893	2.22453e-13	0.0106688	-2.45564	1.66418e-12	-0.396808	-2.45811
10745742	chr19:10745742:C:T	8.70656e-99	-0.797918	-2.34316	5.77347e-14	-1.65325	-2.14058	8.38037e-13	-1.50011	-2.04084
10745802	chr19:10745802:A:T	1.69698e-98	-2.60136e-09	-2.47372	2.46423e-13	-2.60136e-09	-2.34264	2.60036e-12	-2.60136e-09	-2.4086
10745983	chr19:10745983:C:T	2.06979e-98	-2.60136e-09	-2.27512	3.84927e-13	-2.60136e-09	-1.89664	3.8651e-12	-2.60136e-09	-2.01226
10746057	chr19:10746057:C:G	3.42238e-98	-2.60136e-09	-1.77224	3.44989e-13	-2.60136e-09	-2.00618	3.81422e-12	-2.60136e-09	-2.02551
10746458	chr19:10746458:T:C	5.09934e-98	-2.60136e-09	-1.37346	3.19999e-13	-2.60136e-09	-2.08137	3.87322e-12	-2.60136e-09	-2.01017
10746645	chr19:10746645:C:T	1.31891e-99	-2.74197	-2.28638	2.82437e-14	-2.07223	-2.43659	1.92735e-13	-2.54762	-2.46307
10746662	chr19:10746662:T:C	1.34254e-99	-2.75336	-2.25724	2.81478e-14	-2.06254	-2.44968	1.90813e-13	-2.5511	-2.46961
10746860	chr19:10746860:T:C	1.16776e-99	-2.7859	-2.36417	2.91856e-14	-2.10234	-2.37367	1.93381e-13	-2.58284	-2.42451
10747310	chr19:10747310:C:G	1.81955e-98	-2.60136e-09	-2.40399	3.09263e-13	-2.60136e-09	-2.1155	3.1821e-12	-2.60136e-09	-2.20671
10747923	chr19:10747923:A:G	1.95729e-98	-2.60136e-09	-2.33101	3.60132e-13	-2.60136e-09	-1.96322	3.75751e-12	-2.60136e-09	-2.04049
10748468	chr19:10748468:G:A	1.83258e-98	-2.60136e-09	-2.39685	2.17342e-13	-2.60136e-09	-2.46822	2.43894e-12	-2.60136e-09	-2.47269
10748474	chr19:10748474:T:C	1.38146e-99	-2.51347	-2.46855	5.88504e-14	-1.57371	-2.20098	3.17065e-13	-2.2203	-2.2926
10748832	chr19:10748832:G:A	1.6963e-98	-2.60136e-09	-2.47412	2.44761e-13	-2.60136e-09	-2.34941	2.58813e-12	-2.60136e-09	-2.41331
10749127	chr19:10749127:G:A	4.58902e-98	-1.47891	-6.54159e-09	2.26885e-13	-2.42525	-6.54159e-09	4.68046e-12	-1.82085	-6.54159e-09
10749439	chr19:10749439:C:G	4.01678e-98	-2.60136e-09	-1.61209	3.9981e-13	-2.60136e-09	-1.8587	4.40532e-12	-2.60136e-09	-1.88144
10749729	chr19:10749729:C:A	1.30168e-98	-2.6533	-0.0856167	6.04919e-14	-2.37858	-1.3686	3.82207e-13	-2.81045	-1.5156
10749810	chr19:10749810:G:A	6.45254e-97	3.23398	-2.0695	3.41441e-13	-0.341049	-1.67547	3.37518e-11	1.62826	-1.47348
10749826	chr19:10749826:G:T	2.54179e-98	-2.0697	-6.54159e-09	3.70811e-13	-1.934	-6.54159e-09	2.66583e-12	-2.38374	-6.54159e-09
10749925	chr19:10749925:C:T	8.6815e-98	-2.60136e-09	-0.841378	9.79204e-13	-2.60136e-09	-0.962953	5.93566e-12	-2.60136e-09	-1.58327
10749978	chr19:10749978:G:A	1.27318e-99	-2.76957	-2.29407	2.62342e-14	-2.14926	-2.43337	1.84028e-13	-2.59562	-2.4613
10750244	chr19:10750244:C:T	1.23145e-99	-2.79942	-2.29755	2.40504e-14	-2.23835	-2.43119	1.77899e-13	-2.63084	-2.45995
10750658	chr19:10750658:C:T	1.71774e-98	-2.60136e-09	-2.46156	2.27053e-13	-2.60136e-09	-2.42451	2.52005e-12	-2.60136e-09	-2.43997
10750668	chr19:10750668:T:C	1.30242e-99	-2.76559	-2.27535	2.63516e-14	-2.13699	-2.44118	1.8453e-13	-2.58867	-2.46553
10750705	chr19:10750705:T:C	2.16822e-99	-2.07367	-2.45758	9.20417e-13	1.03914	-2.06401	4.77895e-12	0.535788	-2.33582
10750762	chr19:10750762:C:T	2.32157e-98	-2.60136e-09	-2.16033	2.53575e-13	-2.60136e-09	-2.31403	2.80678e-12	-2.60136e-09	-2.33221
10750788	chr19:10750788:C:T	4.99989e-98	-2.60136e-09	-1.39316	3.16581e-13	-2.60136e-09	-2.09212	3.82742e-12	-2.60136e-09	-2.02206
10751004	chr19:10751004:CTG:C	1.11488e-95	-2.60136e-09	4.01393	5.72565e-12	-2.60136e-09	0.803018	1.10437e-10	-2.60136e-09	1.34019
10751631	chr19:10751631:C:T	1.20627e-98	-2.81504	-6.54159e-09	1.49839e-13	-2.84013	-6.54159e-09	1.87311e-12	-2.73665	-6.54159e-09
10752171	chr19:10752171:C:T	1.70708e-98	-2.60136e-09	-2.46779	2.58462e-13	-2.60136e-09	-2.29494	2.73009e-12	-2.60136e-09	-2.35992
10752247	chr19:10752247:T:G	2.49831e-98	-2.08696	-6.54159e-09	1.70915e-13	-2.70852	-6.54159e-09	1.68599e-12	-2.8419	-6.54159e-09
10753089	chr19:10753089:A:C	1.71086e-98	-2.60136e-09	-2.46557	2.19567e-13	-2.60136e-09	-2.45804	2.43947e-12	-2.60136e-09	-2.47247
10753521	chr19:10753521:CACTT:C	3.63956e-99	-1.6639	-2.34939	2.3999e-14	-2.35878	-2.3129	3.55634e-13	-2.22147	-2.17663
10753975	chr19:10753975:G:A	4.14604e-98	-2.60136e-09	-1.58042	4.07159e-13	-2.60136e-09	-1.84049	4.49113e-12	-2.60136e-09	-1.86215
10754102	chr19:10754102:G:A	1.37841e-99	-2.72005	-2.26417	2.89322e-14	-2.03745	-2.44729	1.95897e-13	-2.52567	-2.46875
10754365	chr19:10754365:G:A	2.08464e-98	-2.60136e-09	-2.26798	3.62488e-13	-2.60136e-09	-1.9567	3.70393e-12	-2.60136e-09	-2.05486
10754840	chr19:10754840:C:T	3.15978e-98	-2.60136e-09	-1.85207	7.44677e-13	-2.60136e-09	-1.23674	6.6453e-12	-2.60136e-09	-1.47034
10755047	chr19:10755047:C:T	2.74442e-98	-2.60136e-09	-1.993	5.46489e-13	-2.60136e-09	-1.54618	5.29661e-12	-2.60136e-09	-1.69718
10755221	chr19:10755221:A:G	2.60549e-98	-2.60136e-09	-2.04495	5.13453e-13	-2.60136e-09	-1.60853	5.03194e-12	-2.60136e-09	-1.74844
10755563	chr19:10755563:C:T	1.77703e-98	-2.60136e-09	-2.42763	2.21733e-13	-2.60136e-09	-2.44822	2.55092e-12	-2.60136e-09	-2.4278
10755656	chr19:10755656:T:G	1.6976e-98	-2.60136e-09	-2.47336	2.4456e-13	-2.60136e-09	-2.35023	2.64225e-12	-2.60136e-09	-2.39262
10755788	chr19:10755788:C:T	2.11805e-97	-2.60136e-09	0.0505105	1.36271e-12	-2.60136e-09	-0.632462	1.87316e-11	-2.60136e-09	-0.434041
10755915	chr19:10755915:T:C	2.91347e-99	-2.01663	-2.21919	3.79416e-13	-0.218427	-1.69263	4.28772e-12	0.142604	-2.0511
10755939	chr19:10755939:T:C	2.598e-99	-1.98907	-2.36135	2.78117e-13	-0.258237	-1.96342	3.38535e-12	0.100028	-2.24482
10756212	chr19:10756212:T:C	1.35598e-99	-2.78076	-2.21988	2.42184e-14	-2.19434	-2.46825	1.84759e-13	-2.57872	-2.47423
10756451	chr19:10756451:C:T	1.28134e-98	-2.75466	-6.54159e-09	4.79114e-13	-1.67775	-6.54159e-09	2.99826e-12	-2.26622	-6.54159e-09
10756543	chr19:10756543:G:A	3.49158e-99	-1.97179	-2.08301	2.95657e-13	-0.416543	-1.74395	3.53828e-12	-0.055045	-2.04557
10756772	chr19:10756772:G:A	5.72153e-99	-1.87895	-1.68197	8.92288e-14	-1.56976	-1.78873	1.51068e-12	-0.94314	-2.00855
10756841	chr19:10756841:G:C	4.56675e-98	0.367554	-1.85132	7.93811e-14	-1.89995	-1.57549	6.73406e-13	-1.81316	-1.9465
10756985	chr19:10756985:G:T	2.66606e-98	-2.60136e-09	-2.02197	5.23234e-13	-2.60136e-09	-1.58966	5.10506e-12	-2.60136e-09	-1.73402
10757165	chr19:10757165:C:T	1.6973e-98	-2.60136e-09	-2.47354	2.17712e-13	-2.60136e-09	-2.46652	2.43681e-12	-2.60136e-09	-2.47356
10757176	chr19:10757176:G:T	2.26098e-99	-2.04113	-2.44823	2.16619e-14	-2.30454	-2.4696	9.46359e-13	-0.952576	-2.46681
10757258	chr19:10757258:CTTG:C	6.8139e-98	0.30927	-1.39288	2.77289e-14	-2.16077	-2.36644	1.05352e-12	-1.01637	-2.29575
10757583	chr19:10757583:T:A	1.59434e-99	-2.49251	-2.34618	6.5628e-14	-1.40726	-2.25843	3.78163e-12	0.289345	-2.32344
10757827	chr19:10757827:C:A	1.70565e-98	-2.60136e-09	-2.46862	2.16211e-13	-2.60136e-09	-2.47344	2.43793e-12	-2.60136e-09	-2.4731
10757881	chr19:10757881:T:G	1.16303e-99	-2.77106	-2.38307	2.94549e-14	-2.6825	-1.78433	2.21348e-13	-2.84286	-2.02941
10758899	chr19:10758899:C:T	2.21002e-98	-2.60136e-09	-2.20957	3.24578e-13	-2.60136e-09	-2.06717	3.55616e-12	-2.60136e-09	-2.09557
10759077	chr19:10759077:G:T	9.80263e-98	-2.60136e-09	-0.719922	3.50938e-13	-2.60136e-09	-1.98908	4.75697e-12	-2.60136e-09	-1.80464
10759817	chr19:10759817:A:G	1.79506e-98	-2.60136e-09	-2.41753	2.56148e-13	-2.60136e-09	-2.30394	3.07135e-12	-2.60136e-09	-2.24213
10760190	chr19:10760190:T:C	1.82326e-99	-2.56185	-2.14268	3.06233e-14	-2.14628	-2.28165	2.11286e-12	-0.31904	-2.29717
10760292	chr19:10760292:C:T	1.95384e-98	-2.60136e-09	-2.33278	2.31365e-13	-2.60136e-09	-2.40569	2.4838e-12	-2.60136e-09	-2.45446
10760295	chr19:10760295:C:G	1.94896e-98	-2.60136e-09	-2.33528	2.30983e-13	-2.60136e-09	-2.40735	2.48159e-12	-2.60136e-09	-2.45535
10760709	chr19:10760709:C:T	1.09781e-99	-2.73996	-2.47189	2.08619e-14	-2.71029	-2.10148	1.73243e-13	-2.84035	-2.27696
10760766	chr19:10760766:C:G	1.03819e-99	-2.82102	-2.44667	1.92963e-14	-2.55055	-2.33923	1.59231e-13	-2.80893	-2.39272
10761093	chr19:10761093:A:G	1.95082e-98	-2.60136e-09	-2.33432	2.31113e-13	-2.60136e-09	-2.40679	2.48236e-12	-2.60136e-09	-2.45504
10761114	chr19:10761114:G:C	1.14646e-99	-2.70066	-2.46781	2.11268e-14	-2.74731	-2.05184	1.90672e-13	-2.83131	-2.19015
10761422	chr19:10761422:A:G	2.69944e-98	-2.60136e-09	-2.00953	2.16514e-13	-2.60136e-09	-2.47204	2.46646e-12	-2.60136e-09	-2.46147
10761525	chr19:10761525:C:G	2.63895e-98	-2.60136e-09	-2.03219	3.36892e-13	-2.60136e-09	-2.02993	3.50277e-12	-2.60136e-09	-2.1107
10761755	chr19:10761755:G:T	1.53749e-99	-2.47428	-2.40072	2.29337e-14	-2.24645	-2.47064	1.35179e-12	-0.592063	-2.47076
10761803	chr19:10761803:A:G	1.1175e-99	-2.73809	-2.45598	2.35456e-14	-2.71233	-1.97842	1.89843e-13	-2.84006	-2.18575
10762553	chr19:10762553:A:G	1.70397e-98	-2.60136e-09	-2.46961	2.28873e-13	-2.60136e-09	-2.41652	2.68066e-12	-2.60136e-09	-2.37819
10762673	chr19:10762673:C:T	1.90329e-97	0.285972	-0.342378	2.83337e-13	-1.15362	-1.04943	1.23828e-11	0.0248603	-0.872799
10762738	chr19:10762738:C:T	1.06162e-99	-2.78034	-2.46502	2.46553e-14	-2.64713	-1.99757	1.95247e-13	-2.84272	-2.15502
10762820	chr19:10762820:AGG:A	6.59678e-96	3.48918	-6.54159e-09	2.53096e-12	-0.0133373	-6.54159e-09	1.32799e-10	1.52458	-6.54159e-09
10763355	chr19:10763355:T:C	1.13836e-99	-2.74317	-2.4324	2.56217e-14	-2.70716	-1.89909	2.03668e-13	-2.84055	-2.11497
10763496	chr19:10763496:G:A	1.09346e-99	-2.7584	-2.45741	2.4938e-14	-2.68218	-1.95112	2.02874e-13	-2.84262	-2.1168
10763859	chr19:10763859:C:T	1.07713e-99	-2.77137	-2.45948	2.50777e-14	-2.66574	-1.96198	2.00963e-13	-2.8431	-2.12578
10764464	chr19:10764464:G:A	1.95151e-98	-2.60136e-09	-2.33397	2.31179e-13	-2.60136e-09	-2.4065	2.48273e-12	-2.60136e-09	-2.45489
10764482	chr19:10764482:A:C	1.73047e-98	-2.60136e-09	-2.45418	2.43394e-13	-2.60136e-09	-2.35501	2.62977e-12	-2.60136e-09	-2.39735
10764771	chr19:10764771:T:C	1.9896e-98	-2.60136e-09	-2.31464	2.16075e-13	-2.60136e-09	-2.47407	2.43864e-12	-2.60136e-09	-2.47281
10764815	chr19:10764815:T:G	1.71241e-98	-2.60136e-09	-2.46467	2.32061e-13	-2.60136e-09	-2.40269	2.72906e-12	-2.60136e-09	-2.3603
10764828	chr19:10764828:C:T	2.20605e-98	-2.60136e-09	-2.21137	3.2379e-13	-2.60136e-09	-2.0696	3.54793e-12	-2.60136e-09	-2.09789
10765248	chr19:10765248:A:G	2.35691e-98	-2.60136e-09	-2.14522	3.5472e-13	-2.60136e-09	-1.97836	3.88048e-12	-2.60136e-09	-2.00829
10765249	chr19:10765249:C:T	1.77763e-98	-2.60136e-09	-2.42729	2.20665e-13	-2.60136e-09	-2.45305	2.43545e-12	-2.60136e-09	-2.47412
10766711	chr19:10766711:G:A	1.15891e-99	-2.68335	-2.47433	2.03286e-14	-2.73785	-2.09981	1.80371e-13	-2.8314	-2.24559
10766728	chr19:10766728:C:T	1.77763e-98	-2.60136e-09	-2.42729	2.20665e-13	-2.60136e-09	-2.45305	2.43545e-12	-2.60136e-09	-2.47412
10766880	chr19:10766880:C:G	6.48165e-98	-2.60136e-09	-1.1336	2.82092e-13	-2.60136e-09	-2.20746	3.65209e-12	-2.60136e-09	-2.06895
10767131	chr19:10767131:C:G	2.20153e-98	-2.60136e-09	-2.21342	2.40965e-13	-2.60136e-09	-2.36504	2.85383e-12	-2.60136e-09	-2.31559
10767176	chr19:10767176:A:G	2.96255e-98	-2.60136e-09	-1.91652	3.10213e-13	-2.60136e-09	-2.11244	3.79399e-12	-2.60136e-09	-2.03083
10767468	chr19:10767468:C:T	3.87512e-98	-1.1043	-0.543692	7.1074e-14	-2.37289	-1.21308	1.35368e-12	-1.88331	-1.17811
10768167	chr19:10768167:C:T	1.18379e-99	-2.71922	-2.41722	2.81144e-14	-2.71181	-1.8016	2.26576e-13	-2.8382	-2.01073
10768280	chr19:10768280:T:C	1.94222e-98	-2.60136e-09	-2.33874	2.30339e-13	-2.60136e-09	-2.41014	2.47786e-12	-2.60136e-09	-2.45686
10768875	chr19:10768875:A:G	2.96652e-98	-2.60136e-09	-1.91518	2.26175e-13	-2.60136e-09	-2.42838	2.66291e-12	-2.60136e-09	-2.38483
10769119	chr19:10769119:C:T	1.95151e-98	-2.60136e-09	-2.33397	2.31179e-13	-2.60136e-09	-2.4065	2.48273e-12	-2.60136e-09	-2.45489
10769319	chr19:10769319:C:T	3.30907e-97	-2.60136e-09	0.496679	4.69478e-12	-2.60136e-09	0.604514	3.97562e-11	-2.60136e-09	0.318515
10769708	chr19:10769708:G:A	1.95074e-98	-2.60136e-09	-2.33436	2.31105e-13	-2.60136e-09	-2.40682	2.48232e-12	-2.60136e-09	-2.45506
10770019	chr19:10770019:T:C	1.98021e-98	-2.60136e-09	-2.31937	2.33563e-13	-2.60136e-09	-2.39624	2.49684e-12	-2.60136e-09	-2.44923
10770032	chr19:10770032:T:C	1.95151e-98	-2.60136e-09	-2.33397	2.31179e-13	-2.60136e-09	-2.4065	2.48273e-12	-2.60136e-09	-2.45489
10770339	chr19:10770339:G:A	1.5924e-99	-2.37178	-2.46814	2.49694e-14	-2.84025	-1.7918	2.5174e-13	-2.67304	-2.07057
10770446	chr19:10770446:C:T	1.95314e-98	-2.60136e-09	-2.33313	2.31303e-13	-2.60136e-09	-2.40596	2.48346e-12	-2.60136e-09	-2.4546
10770567	chr19:10770567:C:T	1.71807e-97	-0.158788	-6.54159e-09	5.58953e-13	-1.52363	-6.54159e-09	4.30647e-12	-1.90413	-6.54159e-09
10770574	chr19:10770574:G:C	7.78856e-99	-0.887018	-2.36548	2.93758e-13	-1.81473	-0.352209	1.8987e-12	-1.31896	-1.40412
10770782	chr19:10770782:C:T	3.07539e-98	-1.87914	-6.54159e-09	2.71985e-13	-2.24395	-6.54159e-09	2.74473e-12	-2.35457	-6.54159e-09
10770853	chr19:10770853:G:A	1.95151e-98	-2.60136e-09	-2.33397	2.31179e-13	-2.60136e-09	-2.4065	2.48273e-12	-2.60136e-09	-2.45489
10771252	chr19:10771252:A:G	1.69596e-98	-2.60136e-09	-2.47433	2.24376e-13	-2.60136e-09	-2.43637	2.49286e-12	-2.60136e-09	-2.45082
10771318	chr19:10771318:A:G	1.30629e-98	-2.73538	-6.54159e-09	9.65313e-13	-0.97724	-6.54159e-09	3.48904e-12	-2.11462	-6.54159e-09
10771539	chr19:10771539:CT:C	1.52498e-99	-2.48801	-2.39516	2.34878e-14	-2.22712	-2.46609	1.40668e-12	-0.556444	-2.46657
10771656	chr19:10771656:T:C	1.82488e-98	-2.60136e-09	-2.40106	3.14066e-13	-2.60136e-09	-2.10009	3.30519e-12	-2.60136e-09	-2.16876
10771734	chr19:10771734:T:C	1.78567e-98	-2.60136e-09	-2.42278	2.1645e-13	-2.60136e-09	-2.47234	2.4448e-12	-2.60136e-09	-2.47029
10772450	chr19:10772450:C:G	1.52428e-99	-2.4746	-2.40904	2.29819e-14	-2.2448	-2.47019	1.34814e-12	-0.595191	-2.47034
10772471	chr19:10772471:C:G	1.95151e-98	-2.60136e-09	-2.33397	2.31179e-13	-2.60136e-09	-2.4065	2.48273e-12	-2.60136e-09	-2.45489
10772688	chr19:10772688:A:G	2.96652e-98	-2.60136e-09	-1.91518	2.26175e-13	-2.60136e-09	-2.42838	2.66291e-12	-2.60136e-09	-2.38483
10773065	chr19:10773065:C:T	2.5932e-98	-1.38867	-0.661007	5.61839e-14	-2.5078	-1.31326	1.00928e-12	-2.0815	-1.27351
10773066	chr19:10773066:A:G	1.20506e-99	-2.64539	-2.47324	1.70636e-14	-2.78925	-2.2235	1.64706e-13	-2.81079	-2.35705
10773300	chr19:10773300:G:A	1.29639e-99	-2.69771	-2.34786	2.94366e-14	-2.75718	-1.71028	2.35953e-13	-2.82772	-1.98066
10773574	chr19:10773574:G:A	1.8766e-97	-0.0705271	-6.54159e-09	3.70126e-13	-1.93585	-6.54159e-09	3.29862e-12	-2.17075	-6.54159e-09
10773707	chr19:10773707:A:G	1.94726e-98	-2.60136e-09	-2.33615	2.30833e-13	-2.60136e-09	-2.408	2.48074e-12	-2.60136e-09	-2.45569
10773779	chr19:10773779:T:G	3.25077e-98	-2.60136e-09	-1.82368	4.25434e-13	-2.60136e-09	-1.79658	4.00169e-12	-2.60136e-09	-1.97753
10773891	chr19:10773891:T:C	1.72119e-98	-2.60136e-09	-2.45955	2.17752e-13	-2.60136e-09	-2.46634	2.47988e-12	-2.60136e-09	-2.45604
10773993	chr19:10773993:A:G	1.86904e-98	-2.60136e-09	-2.37715	2.24612e-13	-2.60136e-09	-2.43532	2.44918e-12	-2.60136e-09	-2.4685
10774285	chr19:10774285:C:A	1.95151e-98	-2.60136e-09	-2.33397	2.31179e-13	-2.60136e-09	-2.4065	2.48273e-12	-2.60136e-09	-2.45489
10774433	chr19:10774433:A:G	1.77822e-98	-2.60136e-09	-2.42696	2.20728e-13	-2.60136e-09	-2.45276	2.43553e-12	-2.60136e-09	-2.47408
10774528	chr19:10774528:G:A	1.78318e-98	-2.60136e-09	-2.42418	2.16351e-13	-2.60136e-09	-2.47279	2.4348e-12	-2.60136e-09	-2.47438
10774544	chr19:10774544:A:G	1.95137e-98	-2.60136e-09	-2.33404	2.3112e-13	-2.60136e-09	-2.40675	2.48243e-12	-2.60136e-09	-2.45502
10774772	chr19:10774772:TA:T	1.78994e-98	-2.60136e-09	-2.42039	2.19669e-13	-2.60136e-09	-2.45757	2.43502e-12	-2.60136e-09	-2.4743
10775186	chr19:10775186:T:A	1.9522e-98	-2.60136e-09	-2.33362	2.31233e-13	-2.60136e-09	-2.40627	2.48306e-12	-2.60136e-09	-2.45476
10775206	chr19:10775206:A:C	1.9553e-98	-2.60136e-09	-2.33203	2.31471e-13	-2.60136e-09	-2.40524	2.48439e-12	-2.60136e-09	-2.45422
10775309	chr19:10775309:T:A	8.98484e-98	-2.60136e-09	-0.807034	7.03881e-13	-2.60136e-09	-1.29308	8.81859e-12	-2.60136e-09	-1.18739
10775530	chr19:10775530:G:T	4.44956e-99	-1.72631	-2.08604	1.23498e-13	-1.75285	-1.28062	2.25386e-12	-0.829935	-1.72167
10775836	chr19:10775836:T:C	1.95151e-98	-2.60136e-09	-2.33397	2.31179e-13	-2.60136e-09	-2.4065	2.48273e-12	-2.60136e-09	-2.45489
10775992	chr19:10775992:G:A	1.95151e-98	-2.60136e-09	-2.33397	2.31179e-13	-2.60136e-09	-2.4065	2.48273e-12	-2.60136e-09	-2.45489
10776038	chr19:10776038:T:C	1.95257e-98	-2.60136e-09	-2.33343	2.31264e-13	-2.60136e-09	-2.40613	2.48318e-12	-2.60136e-09	-2.45471
10776045	chr19:10776045:T:C	1.95151e-98	-2.60136e-09	-2.33397	2.31179e-13	-2.60136e-09	-2.4065	2.48273e-12	-2.60136e-09	-2.45489
10776065	chr19:10776065:C:T	1.95151e-98	-2.60136e-09	-2.33397	2.31179e-13	-2.60136e-09	-2.4065	2.48273e-12	-2.60136e-09	-2.45489
10776309	chr19:10776309:T:G	1.95151e-98	-2.60136e-09	-2.33397	2.31179e-13	-2.60136e-09	-2.4065	2.48273e-12	-2.60136e-09	-2.45489
10776344	chr19:10776344:G:A	1.95151e-98	-2.60136e-09	-2.33397	2.31179e-13	-2.60136e-09	-2.4065	2.48273e-12	-2.60136e-09	-2.45489
10776363	chr19:10776363:G:A	1.95151e-98	-2.60136e-09	-2.33397	2.31179e-13	-2.60136e-09	-2.4065	2.48273e-12	-2.60136e-09	-2.45489
10776581	chr19:10776581:C:T	2.09644e-98	-2.60136e-09	-2.26233	2.43001e-13	-2.60136e-09	-2.35663	2.55888e-12	-2.60136e-09	-2.42468
10776714	chr19:10776714:T:C	1.70055e-98	-2.60136e-09	-2.47162	2.21561e-13	-2.60136e-09	-2.44899	2.54741e-12	-2.60136e-09	-2.42917
10776950	chr19:10776950:T:C	1.04475e-94	-2.60136e-09	6.25155	1.69906e-11	-2.60136e-09	1.89072	3.5877e-10	-2.60136e-09	2.51843
10777664	chr19:10777664:A:G	1.95502e-98	-2.60136e-09	-2.33217	2.3144e-13	-2.60136e-09	-2.40537	2.48426e-12	-2.60136e-09	-2.45428
10777946	chr19:10777946:A:G	1.95239e-98	-2.60136e-09	-2.33352	2.31248e-13	-2.60136e-09	-2.4062	2.48311e-12	-2.60136e-09	-2.45474
10777948	chr19:10777948:C:T	1.12493e-96	0.7206	0.99972	9.75572e-13	-0.861159	-0.10551	4.54074e-11	0.390618	0.0608048
10777972	chr19:10777972:C:T	1.95905e-98	-2.60136e-09	-2.33011	2.32993e-13	-2.60136e-09	-2.39869	2.49216e-12	-2.60136e-09	-2.4511
10778091	chr19:10778091:A:G	2.97135e-98	-2.60136e-09	-1.91356	3.07176e-13	-2.60136e-09	-2.12227	3.75357e-12	-2.60136e-09	-2.04154
10778390	chr19:10778390:G:A	1.27509e-99	-2.61449	-2.44765	1.54763e-14	-2.80099	-2.3094	1.56576e-13	-2.79765	-2.42081
10778400	chr19:10778400:T:C	1.08748e-99	-2.78862	-2.43267	1.55614e-14	-2.76725	-2.33765	1.51071e-13	-2.8278	-2.42646
10778530	chr19:10778530:T:G	2.95807e-98	-2.60136e-09	-1.91804	3.0997e-13	-2.60136e-09	-2.11322	3.79064e-12	-2.60136e-09	-2.03172
10778948	chr19:10778948:A:G	1.9583e-98	-2.60136e-09	-2.3305	2.31739e-13	-2.60136e-09	-2.40408	2.48584e-12	-2.60136e-09	-2.45364
10779163	chr19:10779163:T:C	1.22285e-99	-2.67751	-2.42646	1.7932e-14	-2.78045	-2.18265	1.69543e-13	-2.82132	-2.31758
10779752	chr19:10779752:C:A	2.23749e-98	-2.60136e-09	-2.19722	2.56393e-13	-2.60136e-09	-2.30298	2.66703e-12	-2.60136e-09	-2.38329
10780025	chr19:10780025:T:G	2.94658e-98	-2.60136e-09	-1.92193	3.08911e-13	-2.60136e-09	-2.11664	3.77629e-12	-2.60136e-09	-2.03551
10780636	chr19:10780636:C:T	9.2693e-98	-2.60136e-09	-0.775864	7.69297e-13	-2.60136e-09	-1.20422	9.73706e-12	-2.60136e-09	-1.08831
10780660	chr19:10780660:G:T	1.37719e-99	-2.57486	-2.41025	1.45913e-14	-2.8074	-2.36187	1.56233e-13	-2.78726	-2.4334
10780943	chr19:10780943:A:G	9.8558e-98	-2.60136e-09	-0.714512	7.86625e-13	-2.60136e-09	-1.18194	9.94901e-12	-2.60136e-09	-1.06678
10781096	chr19:10781096:C:T	2.92867e-98	-2.60136e-09	-1.92802	3.07319e-13	-2.60136e-09	-2.12181	3.75508e-12	-2.60136e-09	-2.04114
10781170	chr19:10781170:G:A	1.05299e-99	-2.81275	-2.44078	1.88207e-14	-2.59419	-2.32055	1.58396e-13	-2.82077	-2.38614
10781244	chr19:10781244:T:C	1.40417e-99	-2.82467	-2.14104	1.26654e-13	-1.12889	-1.87935	1.06249e-12	-1.60096	-1.70267
10781474	chr19:10781474:AC:A	1.19114e-99	-2.66237	-2.46787	1.75765e-14	-2.76285	-2.22028	1.67206e-13	-2.82265	-2.33013
10781492	chr19:10781492:G:T	2.22368e-98	-2.60136e-09	-2.20341	2.55285e-13	-2.60136e-09	-2.30731	2.65845e-12	-2.60136e-09	-2.38651
10781870	chr19:10781870:G:A	1.80159e-98	-2.60136e-09	-2.4139	2.22465e-13	-2.60136e-09	-2.44492	2.43925e-12	-2.60136e-09	-2.47256
10782205	chr19:10782205:G:A	9.12542e-99	-0.744219	-2.34987	2.90354e-13	-1.89552	-0.283074	1.81192e-12	-1.41881	-1.35105
10782444	chr19:10782444:C:T	1.98618e-98	-2.60136e-09	-2.31636	2.37818e-13	-2.60136e-09	-2.37819	2.51889e-12	-2.60136e-09	-2.44043
10783564	chr19:10783564:A:G	1.18263e-99	-2.71926	-2.41815	1.56991e-14	-2.73454	-2.36155	1.46787e-13	-2.83493	-2.44809
10783993	chr19:10783993:C:T	1.73107e-98	-2.60136e-09	-2.45383	2.22034e-13	-2.60136e-09	-2.44686	2.52156e-12	-2.60136e-09	-2.43937
10784052	chr19:10784052:G:A	2.84735e-99	-2.46195	-1.79682	3.38767e-14	-2.25195	-2.07501	1.8153e-12	-0.596296	-2.1717
10784246	chr19:10784246:T:C	1.79077e-98	-2.60136e-09	-2.41993	2.16268e-13	-2.60136e-09	-2.47318	2.4349e-12	-2.60136e-09	-2.47435
10784703	chr19:10784703:T:C	1.07926e-99	-2.75453	-2.47435	2.00422e-14	-2.6923	-2.15956	1.66285e-13	-2.84182	-2.31648
10784782	chr19:10784782:G:A	2.26897e-98	-2.60136e-09	-2.18324	2.75981e-13	-2.60136e-09	-2.22936	2.82089e-12	-2.60136e-09	-2.3272
10784969	chr19:10784969:G:A	1.79805e-98	-2.60136e-09	-2.41587	2.20629e-13	-2.60136e-09	-2.45321	2.43639e-12	-2.60136e-09	-2.47373
10784994	chr19:10784994:T:C	1.1038e-99	-2.74413	-2.46226	1.90138e-14	-2.67993	-2.22459	1.62358e-13	-2.84213	-2.34008
10785186	chr19:10785186:C:T	4.36844e-98	-2.60136e-09	-1.52817	2.83635e-13	-2.60136e-09	-2.20201	3.42276e-12	-2.60136e-09	-2.1338
10785282	chr19:10785282:T:C	4.06067e-98	-2.60136e-09	-1.60122	3.17914e-13	-2.60136e-09	-2.08791	3.80104e-12	-2.60136e-09	-2.02898
10785306	chr19:10785306:T:C	1.75374e-98	-2.60136e-09	-2.44082	2.26056e-13	-2.60136e-09	-2.42891	2.45547e-12	-2.60136e-09	-2.46593
10785728	chr19:10785728:C:G	1.18181e-99	-2.67958	-2.45853	1.71305e-14	-2.74783	-2.26101	1.61225e-13	-2.82813	-2.36107
10786015	chr19:10786015:G:A	6.4018e-98	-1.14599	-6.54159e-09	2.57339e-13	-2.2993	-6.54159e-09	5.0632e-12	-1.74225	-6.54159e-09
10786090	chr19:10786090:A:G	1.13852e-99	-2.70107	-2.47436	1.8071e-14	-2.75312	-2.20226	1.63821e-13	-2.82941	-2.34382
10786937	chr19:10786937:G:A	1.16886e-99	-2.70563	-2.44349	1.67713e-14	-2.72601	-2.30401	1.5521e-13	-2.83506	-2.39216
10787080	chr19:10787080:TC:T	1.70311e-97	-0.167532	-6.54159e-09	4.35469e-13	-1.77327	-6.54159e-09	4.68931e-12	-1.81897	-6.54159e-09
10787161	chr19:10787161:C:G	2.24034e-98	-2.60136e-09	-2.19594	2.56632e-13	-2.60136e-09	-2.30205	2.66886e-12	-2.60136e-09	-2.3826
10787240	chr19:10787240:C:T	1.80159e-98	-2.60136e-09	-2.4139	2.22465e-13	-2.60136e-09	-2.44492	2.43925e-12	-2.60136e-09	-2.47256
10787303	chr19:10787303:A:G	2.14183e-98	-2.60136e-09	-2.24091	3.33711e-13	-2.60136e-09	-2.03942	3.41584e-12	-2.60136e-09	-2.13583
10787668	chr19:10787668:T:A	1.80208e-98	-2.60136e-09	-2.41363	2.22518e-13	-2.60136e-09	-2.44468	2.43939e-12	-2.60136e-09	-2.4725
10787861	chr19:10787861:T:G	1.10836e-99	-2.73046	-2.47181	2.07488e-14	-2.71916	-2.09804	1.74541e-13	-2.83789	-2.27196
10787870	chr19:10787870:A:G	1.09602e-99	-2.73911	-2.47436	1.97834e-14	-2.70949	-2.15536	1.67037e-13	-2.83982	-2.31396
10788147	chr19:10788147:C:T	1.22063e-98	-2.80321	-6.54159e-09	1.50313e-13	-2.83697	-6.54159e-09	2.08221e-12	-2.63082	-6.54159e-09
10788256	chr19:10788256:T:A	2.1633e-98	-2.60136e-09	-2.23094	2.4984e-13	-2.60136e-09	-2.32887	2.61752e-12	-2.60136e-09	-2.40202
10788420	chr19:10788420:G:A	8.52929e-98	-2.60136e-09	-0.859066	7.25824e-13	-2.60136e-09	-1.26239	9.14979e-12	-2.60136e-09	-1.15052
10788645	chr19:10788645:C:G	2.06978e-97	0.0274545	-6.54159e-09	4.90703e-13	-1.65385	-6.54159e-09	5.24328e-12	-1.7073	-6.54159e-09
10788768	chr19:10788768:G:A	1.48704e-96	-2.60136e-09	1.99938	2.6719e-12	-2.60136e-09	0.0408503	3.93927e-11	-2.60136e-09	0.309328
10789266	chr19:10789266:G:A	1.39068e-98	-1.82762	-0.84516	3.61457e-14	-2.73487	-1.52727	5.84565e-13	-2.42198	-1.47916
10789818	chr19:10789818:G:A	2.08638e-97	0.0354411	-6.54159e-09	4.91019e-13	-1.65321	-6.54159e-09	5.28445e-12	-1.69948	-6.54159e-09
10789957	chr19:10789957:C:T	9.66867e-98	-0.742606	0.00892432	8.82128e-14	-2.19889	-1.17106	2.02772e-12	-1.61214	-1.0452
10790764	chr19:10790764:G:A	2.93751e-88	23.336	-2.23512	3.38143e-12	-1.79816	2.07452	8.34165e-12	-1.96408	0.721092
10790882	chr19:10790882:C:T	2.23578e-98	-2.60136e-09	-2.19798	2.43273e-13	-2.60136e-09	-2.35551	2.5772e-12	-2.60136e-09	-2.41755
10791157	chr19:10791157:C:T	1.33237e-99	-2.60873	-2.40947	2.62746e-14	-2.78949	-1.7916	2.38191e-13	-2.80099	-1.99795
10791167	chr19:10791167:A:C	2.23836e-98	-2.60136e-09	-2.19683	2.56528e-13	-2.60136e-09	-2.30246	2.66798e-12	-2.60136e-09	-2.38293
10791463	chr19:10791463:A:G	4.32273e-98	-2.60136e-09	-1.53868	4.84466e-13	-2.60136e-09	-1.66664	6.01795e-12	-2.60136e-09	-1.5695
10791507	chr19:10791507:CA:C	2.07776e-97	0.0313038	-6.54159e-09	4.94524e-13	-1.6461	-6.54159e-09	5.32625e-12	-1.6916	-6.54159e-09
10791547	chr19:10791547:CCAGCCGGTCACAA:C	1.31905e-99	-2.70919	-2.31906	3.41364e-14	-2.74036	-1.57897	2.60379e-13	-2.83125	-1.87862
10791944	chr19:10791944:T:C	2.11552e-99	-2.19625	-2.35961	3.23595e-14	-2.47332	-1.89946	2.10138e-13	-2.83327	-2.09098
10792015	chr19:10792015:C:G	2.24161e-98	-2.60136e-09	-2.19538	2.56764e-13	-2.60136e-09	-2.30154	2.66985e-12	-2.60136e-09	-2.38223
10792057	chr19:10792057:C:T	1.19455e-98	-2.8248	-6.54159e-09	1.63423e-13	-2.75335	-6.54159e-09	3.75058e-12	-2.04234	-6.54159e-09
10793296	chr19:10793296:G:A	2.05847e-88	22.9356	-2.19032	3.74378e-12	-1.87553	2.25369	9.01906e-12	-2.04017	0.875264
10793804	chr19:10793804:C:T	4.58665e-98	-0.116519	-1.3629	1.90956e-13	-1.67344	-0.924213	1.61329e-12	-1.79062	-1.09535
10794226	chr19:10794226:A:G	3.843e-98	-1.46287	-0.193451	5.55911e-14	-2.60825	-1.22342	9.72378e-13	-2.19565	-1.19661
10794537	chr19:10794537:T:A	1.64227e-95	6.12772	-1.72646	3.929e-13	-0.543122	-1.33302	5.31896e-11	1.63156	-1.02195
10794806	chr19:10794806:C:G	5.21277e-97	-2.60136e-09	0.951124	6.75393e-13	-2.60136e-09	-1.3344	9.80591e-12	-2.60136e-09	-1.08127
10795597	chr19:10795597:A:C	1.93624e-98	-2.60136e-09	-2.34182	2.35484e-13	-2.60136e-09	-2.38805	2.50919e-12	-2.60136e-09	-2.44429
10796212	chr19:10796212:C:T	9.32226e-97	-2.60136e-09	1.53242	9.81359e-12	-2.60136e-09	1.34183	8.20212e-11	-2.60136e-09	1.04273
10796610	chr19:10796610:A:G	1.07442e-94	8.71367	-2.43411	2.16879e-12	2.16361	-2.33138	7.23776e-11	2.99352	-2.07587
10796749	chr19:10796749:T:A	3.89299e-98	-1.23094	-0.412456	7.24033e-14	-2.45025	-1.1172	1.36168e-12	-1.99662	-1.05891
10797060	chr19:10797060:G:A	1.74475e-98	-2.60136e-09	-2.44596	3.23906e-13	-2.60136e-09	-2.06924	3.33458e-12	-2.60136e-09	-2.1599
10797138	chr19:10797138:G:T	4.48888e-94	-2.60136e-09	7.70937	3.39661e-11	-2.60136e-09	2.58343	2.82295e-10	-2.60136e-09	2.2787
10797842	chr19:10797842:C:G	7.58635e-97	-2.60136e-09	1.32636	7.85345e-12	-2.60136e-09	1.11902	6.59775e-11	-2.60136e-09	0.825062
10798014	chr19:10798014:T:G	1.86543e-99	-2.45417	-2.2275	7.4938e-14	-2.0981	-1.43493	3.42753e-13	-2.62943	-1.80557
10798025	chr19:10798025:T:C	1.8521e-88	22.8486	-2.20901	2.56996e-12	-2.05607	2.05802	6.27045e-12	-2.22555	0.697143
10798404	chr19:10798404:C:T	9.88868e-98	-2.60136e-09	-0.711182	2.16095e-13	-2.60136e-09	-2.47398	2.43693e-12	-2.60136e-09	-2.47351
10799238	chr19:10799238:G:A	4.39985e-99	-2.7709	-1.05269	6.89042e-13	-1.40419	0.0898025	1.44429e-12	-2.53767	-0.458962
10799277	chr19:10799277:C:T	6.23692e-89	21.3306	-1.77941	9.93687e-14	-2.08333	-1.16753	7.7779e-13	-2.32515	-1.2904
10799333	chr19:10799333:CTT:C	1.73823e-98	-2.60136e-09	-2.4497	2.83697e-13	-2.60136e-09	-2.20179	2.99171e-12	-2.60136e-09	-2.26841
10799419	chr19:10799419:T:C	2.03184e-98	-2.60136e-09	-2.29363	3.77983e-13	-2.60136e-09	-1.91484	3.91404e-12	-2.60136e-09	-1.99968
10799530	chr19:10799530:TTTTG:T	1.26022e-97	-0.389731	-0.0789669	6.7914e-13	-1.83235	0.503488	5.8653e-12	-1.87109	0.275898
10799531	chr19:10799531:TTTG:T	2.65408e-99	-2.50878	-1.82028	5.44255e-14	-2.69672	-1.15614	3.98196e-13	-2.82019	-1.46487
10800104	chr19:10800104:A:G	1.39549e-94	8.65004	-2.10903	4.52804e-14	-1.7922	-2.24462	2.34044e-13	-2.50474	-2.31176
10801175	chr19:10801175:G:A	4.84801e-96	-2.60136e-09	3.18117	2.28442e-11	-2.60136e-09	2.18676	3.72082e-10	-2.60136e-09	2.55486
10801918	chr19:10801918:A:C	2.27188e-98	-2.60136e-09	-2.18196	2.19689e-13	-2.60136e-09	-2.45748	2.53431e-12	-2.60136e-09	-2.43433
10801960	chr19:10801960:A:G	1.89304e-98	-2.60136e-09	-2.36439	2.25598e-13	-2.60136e-09	-2.43094	2.44989e-12	-2.60136e-09	-2.46821
10802610	chr19:10802610:C:G	1.76966e-98	-2.43179	-6.54159e-09	2.04803e-13	-2.52765	-6.54159e-09	4.23586e-12	-1.92066	-6.54159e-09
10802843	chr19:10802843:T:C	1.90417e-98	-2.60136e-09	-2.35853	2.26272e-13	-2.60136e-09	-2.42796	2.45063e-12	-2.60136e-09	-2.46791
10803073	chr19:10803073:C:T	7.65929e-98	-2.57392	1.60727	4.70438e-13	-1.63162	-0.0644119	1.7136e-12	-2.49029	-0.335363
10803184	chr19:10803184:G:A	3.2025e-97	0.758422	-0.294477	4.27966e-13	-1.25403	-0.536616	3.4598e-12	-1.3935	-0.729543
10803461	chr19:10803461:C:T	1.70774e-98	-2.60136e-09	-2.4674	2.33828e-13	-2.60136e-09	-2.39511	2.54676e-12	-2.60136e-09	-2.42943
10803465	chr19:10803465:C:T	1.9921e-96	2.29179	-6.54159e-09	1.91212e-12	-0.293723	-6.54159e-09	6.4205e-11	0.79783	-6.54159e-09
10803716	chr19:10803716:A:G	2.23574e-98	-2.60136e-09	-2.198	2.19957e-13	-2.60136e-09	-2.45626	2.57534e-12	-2.60136e-09	-2.41827
10804225	chr19:10804225:T:C	2.37489e-98	-2.60136e-09	-2.13762	3.19673e-13	-2.60136e-09	-2.0824	3.14405e-12	-2.60136e-09	-2.21874
10804355	chr19:10804355:A:G	2.82624e-93	11.2446	-1.6953	1.49542e-13	-2.04198	-0.800133	6.52462e-13	-2.72476	-1.06649
10804508	chr19:10804508:T:C	2.00851e-98	-2.60136e-09	-2.30518	2.3454e-13	-2.60136e-09	-2.39207	2.49351e-12	-2.60136e-09	-2.45056
10804628	chr19:10804628:T:C	3.31908e-98	-2.70282	0.89994	2.94127e-13	-1.86775	-0.297932	1.36685e-12	-2.61612	-0.435627
10805093	chr19:10805093:A:G	2.87291e-98	-2.60136e-09	-1.94725	2.32282e-13	-2.60136e-09	-2.40174	2.72709e-12	-2.60136e-09	-2.36101
10805249	chr19:10805249:A:G	3.49932e-93	11.3576	-1.59466	1.7792e-13	-2.00925	-0.659106	7.52051e-13	-2.71206	-0.937138
10805981	chr19:10805981:C:G	1.30518e-97	-2.60136e-09	-0.433647	6.07753e-13	-2.60136e-09	-1.43993	7.96345e-12	-2.60136e-09	-1.28939
10806008	chr19:10806008:C:T	2.49528e-88	23.3635	-2.42579	7.9228e-13	-2.2688	1.09402	2.20806e-12	-2.54866	-0.0234787
10806281	chr19:10806281:A:G	1.6494e-97	-2.60136e-09	-0.199575	5.67072e-13	-2.60136e-09	-1.50921	5.60701e-12	-2.60136e-09	-1.64023
10806430	chr19:10806430:G:A	1.84626e-98	-2.60136e-09	-2.38941	3.24684e-13	-2.60136e-09	-2.06684	3.41375e-12	-2.60136e-09	-2.13644
10806468	chr19:10806468:C:T	4.15813e-97	-2.60136e-09	0.725079	7.30049e-12	-2.60136e-09	1.046	2.35186e-11	-2.60136e-09	-0.206458
10806766	chr19:10806766:G:C	1.73986e-92	12.3078	-0.941041	5.40536e-13	-1.83792	0.280786	1.8707e-12	-2.62587	-0.112066
10807123	chr19:10807123:A:G	4.88866e-97	-2.24404	3.13097	6.27612e-13	-2.83485	1.42708	4.25415e-12	-2.77472	0.858367
10807182	chr19:10807182:C:T	7.27575e-96	-2.60136e-09	3.58715	1.30189e-12	-2.60136e-09	-0.678117	2.31121e-11	-2.60136e-09	-0.223895
10807257	chr19:10807257:C:T	1.6051e-97	-2.60136e-09	-0.2268	5.56902e-13	-2.60136e-09	-1.5273	5.50075e-12	-2.60136e-09	-1.65937
10807348	chr19:10807348:C:A	6.79084e-96	-2.60136e-09	3.51817	1.34122e-12	-2.60136e-09	-0.648357	2.40778e-11	-2.60136e-09	-0.182963
10807470	chr19:10807470:G:A	1.92494e-98	-2.60136e-09	-2.34768	2.27656e-13	-2.60136e-09	-2.42186	2.45755e-12	-2.60136e-09	-2.46508
10808008	chr19:10808008:TGGTG:T	1.81815e-98	-2.60136e-09	-2.40475	2.68245e-13	-2.60136e-09	-2.25779	3.03201e-12	-2.60136e-09	-2.25502
10808114	chr19:10808114:G:A	2.00865e-98	-2.60136e-09	-2.30511	2.34429e-13	-2.60136e-09	-2.39254	2.49292e-12	-2.60136e-09	-2.45079
10808643	chr19:10808643:C:T	4.27411e-98	-2.60136e-09	-1.55	9.51311e-13	-2.60136e-09	-0.991852	9.333e-12	-2.60136e-09	-1.13069
10808773	chr19:10808773:G:A	2.5527e-97	0.237163	-6.54159e-09	5.04584e-13	-1.62596	-6.54159e-09	5.40079e-12	-1.67771	-6.54159e-09
10809224	chr19:10809224:T:C	2.00775e-98	-2.60136e-09	-2.30556	2.34427e-13	-2.60136e-09	-2.39255	2.49287e-12	-2.60136e-09	-2.45082
10809439	chr19:10809439:A:G	5.30193e-98	-1.3345	-6.54159e-09	3.34381e-13	-2.03741	-6.54159e-09	3.74504e-12	-2.04382	-6.54159e-09
10809639	chr19:10809639:C:T	1.00642e-99	-2.82506	-2.4737	1.95925e-14	-2.69004	-2.18451	1.9873e-13	-2.73393	-2.24613
10810142	chr19:10810142:T:G	1.74345e-96	2.15846	-6.54159e-09	1.99876e-13	-2.55199	-6.54159e-09	1.9456e-12	-2.69868	-6.54159e-09
10810258	chr19:10810258:C:T	4.2045e-98	-2.60136e-09	-1.56642	2.66459e-13	-2.60136e-09	-2.26447	3.27979e-12	-2.60136e-09	-2.17647
10810573	chr19:10810573:G:A	2.00775e-98	-2.60136e-09	-2.30556	2.34427e-13	-2.60136e-09	-2.39255	2.49287e-12	-2.60136e-09	-2.45082
10811295	chr19:10811295:G:A	3.06058e-98	-2.60136e-09	-1.88397	2.32444e-13	-2.60136e-09	-2.40104	2.75612e-12	-2.60136e-09	-2.35043
10811465	chr19:10811465:A:G	2.82402e-98	-2.60136e-09	-1.96441	2.26491e-13	-2.60136e-09	-2.42699	2.66459e-12	-2.60136e-09	-2.3842
10812051	chr19:10812051:G:C	2.36763e-98	-2.60136e-09	-2.14068	3.13037e-13	-2.60136e-09	-2.10337	3.30396e-12	-2.60136e-09	-2.16913
10812192	chr19:10812192:C:G	7.41391e-98	-2.60136e-09	-0.999215	2.41955e-13	-2.60136e-09	-2.36094	2.59489e-12	-2.60136e-09	-2.41071
10813171	chr19:10813171:G:A	2.75532e-98	-2.60136e-09	-1.98904	2.2875e-13	-2.60136e-09	-2.41706	2.67464e-12	-2.60136e-09	-2.38043
10813482	chr19:10813482:T:A	1.94536e-98	-2.33712	-6.54159e-09	1.94292e-13	-2.58033	-6.54159e-09	1.32986e-11	-0.776594	-6.54159e-09
10813680	chr19:10813680:G:A	1.69593e-98	-2.60136e-09	-2.47434	2.44501e-13	-2.60136e-09	-2.35047	2.63618e-12	-2.60136e-09	-2.39492
10813827	chr19:10813827:A:AAAG	1.03444e-98	-2.69874	-0.269965	1.57883e-13	-1.80092	-0.986916	6.86149e-13	-2.60379	-1.13712
10814036	chr19:10814036:C:A	1.22206e-98	-2.71612	-0.0859118	1.32216e-13	-1.94431	-1.02095	6.44664e-13	-2.6365	-1.16678
10814820	chr19:10814820:C:T	2.05217e-97	-2.61199	2.63089	1.03193e-12	-1.73036	0.819846	3.67546e-12	-2.54252	0.479952
10815047	chr19:10815047:G:A	2.15818e-98	-2.60136e-09	-2.23331	5.09124e-13	-2.60136e-09	-1.617	4.86549e-12	-2.60136e-09	-1.78208
10815236	chr19:10815236:A:G	4.49159e-97	-2.60136e-09	0.80222	1.1965e-12	-2.60136e-09	-0.762541	1.11012e-11	-2.60136e-09	-0.9572
10815887	chr19:10815887:C:T	1.39536e-98	-2.66942	-6.54159e-09	1.35347e-12	-0.639268	-6.54159e-09	4.05876e-12	-1.96337	-6.54159e-09
10815935	chr19:10815935:G:A	3.97692e-98	-2.57439	0.952327	4.1045e-13	-1.64857	-0.183869	1.4377e-12	-2.50171	-0.499497
10816212	chr19:10816212:C:T	2.15732e-98	-2.60136e-09	-2.2337	3.09625e-13	-2.60136e-09	-2.11433	3.23021e-12	-2.60136e-09	-2.1917
10816375	chr19:10816375:G:A	5.28548e-98	-2.60136e-09	-1.33761	2.33057e-13	-2.60136e-09	-2.39841	2.75667e-12	-2.60136e-09	-2.35023
10816471	chr19:10816471:G:A	2.00775e-98	-2.60136e-09	-2.30556	2.34427e-13	-2.60136e-09	-2.39255	2.49287e-12	-2.60136e-09	-2.45082
10816648	chr19:10816648:G:A	9.33681e-96	-2.60136e-09	3.83656	3.37039e-11	-2.60136e-09	2.57568	5.51198e-10	-2.60136e-09	2.94784
10816864	chr19:10816864:T:C	5.62226e-93	12.2941	-2.05697	1.98111e-13	-1.9424	-0.618468	6.28062e-13	-2.65736	-1.172
10816895	chr19:10816895:G:A	2.44265e-98	-2.60136e-09	-2.10949	2.2032e-13	-2.60136e-09	-2.45461	2.54309e-12	-2.60136e-09	-2.43087
10817443	chr19:10817443:A:G	1.32906e-96	-2.60136e-09	1.88707	5.32751e-12	-2.60136e-09	0.730946	7.83072e-11	-2.60136e-09	0.996389
10817610	chr19:10817610:TC:T	2.6265e-98	-2.60136e-09	-2.03692	2.19985e-13	-2.60136e-09	-2.45613	2.54337e-12	-2.60136e-09	-2.43076
10818345	chr19:10818345:C:T	1.81305e-98	-2.60136e-09	-2.40756	2.20702e-13	-2.60136e-09	-2.45288	2.4351e-12	-2.60136e-09	-2.47426
10818492	chr19:10818492:C:T	2.21126e-98	0.0862273	-2.29524	6.01973e-14	-1.67181	-2.08026	6.35842e-13	-1.73452	-2.08254
10818611	chr19:10818611:G:C	2.10523e-98	-2.69546	0.437317	2.85365e-13	-1.85483	-0.341092	1.28557e-12	-2.61017	-0.502877
10818904	chr19:10818904:G:A	5.79979e-98	-2.60136e-09	-1.24475	2.28045e-13	-2.60136e-09	-2.42015	2.49717e-12	-2.60136e-09	-2.44909
10819098	chr19:10819098:A:G	1.61267e-98	-2.52468	-6.54159e-09	2.58547e-13	-2.29462	-6.54159e-09	3.5937e-12	-2.08507	-6.54159e-09
10819629	chr19:10819629:G:A	5.07211e-98	-2.57422	1.1954	5.71325e-13	-1.62354	0.121807	1.93044e-12	-2.48159	-0.224909
10820159	chr19:10820159:T:TCACTGAG	6.10077e-97	-2.60136e-09	1.10843	5.48951e-13	-2.60136e-09	-1.54168	5.22156e-12	-2.60136e-09	-1.71145
10820730	chr19:10820730:G:A	2.32862e-98	0.137942	-2.29524	6.23812e-14	-1.63617	-2.08026	6.71359e-13	-1.68016	-2.08254
10821032	chr19:10821032:C:T	3.35391e-98	-2.60136e-09	-1.79245	2.42736e-13	-2.60136e-09	-2.35772	2.92232e-12	-2.60136e-09	-2.29187
10821206	chr19:10821206:A:G	2.03816e-98	-2.60136e-09	-2.29053	4.47482e-13	-2.60136e-09	-1.74606	4.33878e-12	-2.60136e-09	-1.89666
10821572	chr19:10821572:C:T	2.00775e-98	-2.60136e-09	-2.30556	2.34427e-13	-2.60136e-09	-2.39255	2.49287e-12	-2.60136e-09	-2.45082
10821914	chr19:10821914:G:A	2.5675e-98	-2.05964	-6.54159e-09	1.4986e-13	-2.83999	-6.54159e-09	1.95851e-12	-2.69207	-6.54159e-09
10822114	chr19:10822114:G:A	1.1225e-95	-2.60136e-09	4.02075	4.0836e-11	-2.60136e-09	2.76763	6.68781e-10	-2.60136e-09	3.14121
10823153	chr19:10823153:T:C	2.75114e-99	-2.65769	-1.63545	9.6433e-14	-1.71009	-1.57075	3.63973e-13	-2.57873	-1.7962
10823335	chr19:10823335:G:A	2.07928e-98	-2.60136e-09	-2.27055	4.76827e-13	-2.60136e-09	-1.68254	4.58412e-12	-2.60136e-09	-1.84165
10823930	chr19:10823930:G:GC	1.88249e-98	-2.64322	0.273245	2.81936e-13	-1.72636	-0.481655	1.19378e-12	-2.54419	-0.642942
10824147	chr19:10824147:T:C	3.88295e-93	11.1648	-1.29785	2.33673e-13	-2.20544	-0.19033	1.03728e-12	-2.77794	-0.549705
10825310	chr19:10825310:G:A	5.19486e-98	-2.56264	1.20774	5.73639e-13	-1.5983	0.100602	1.9142e-12	-2.46926	-0.245691
10825483	chr19:10825483:A:G	2.04307e-96	4.76161	-2.44455	1.9447e-14	-2.41354	-2.46846	8.74254e-13	-1.0973	-2.40133
10825693	chr19:10825693:A:AG	6.26845e-97	-2.60136e-09	1.13554	1.38888e-12	-2.60136e-09	-0.613441	1.26041e-11	-2.60136e-09	-0.830233
10826137	chr19:10826137:G:C	1.88533e-97	-2.60136e-09	-0.0658821	1.13444e-12	-2.60136e-09	-0.815797	1.0473e-11	-2.60136e-09	-1.01546
10826138	chr19:10826138:G:T	6.86761e-98	-1.07576	-6.54159e-09	6.99725e-13	-1.29901	-6.54159e-09	2.74816e-12	-2.35332	-6.54159e-09
10826176	chr19:10826176:C:T	2.79352e-98	-2.69025	0.714983	2.91828e-13	-1.8624	-0.311131	1.2961e-12	-2.60115	-0.503742
10828342	chr19:10828342:C:T	1.81076e-98	-2.40882	-6.54159e-09	2.68043e-13	-2.25855	-6.54159e-09	1.85826e-12	-2.74461	-6.54159e-09
10828900	chr19:10828900:G:C	2.55153e-97	-2.60136e-09	0.236705	4.39622e-13	-2.60136e-09	-1.76378	6.00665e-12	-2.60136e-09	-1.57138
10829421	chr19:10829421:G:A	1.17324e-98	-2.8428	-6.54159e-09	2.47815e-13	-2.33701	-6.54159e-09	2.42695e-12	-2.47762	-6.54159e-09
10830042	chr19:10830042:A:G	4.08223e-98	-2.69651	1.10058	4.3246e-13	-1.84403	0.063823	1.92616e-12	-2.6034	-0.105324
10830743	chr19:10830743:C:T	2.12478e-98	-2.60136e-09	-2.2489	2.45871e-13	-2.60136e-09	-2.34489	2.56932e-12	-2.60136e-09	-2.42061
10831094	chr19:10831094:G:A	3.13606e-98	-2.60136e-09	-1.85961	2.43184e-13	-2.60136e-09	-2.35588	2.88297e-12	-2.60136e-09	-2.30543
10831315	chr19:10831315:A:T	8.21752e-99	-1.99824	-1.20065	1.88191e-14	-2.8317	-2.08312	2.65876e-13	-2.67453	-2.01444
10831432	chr19:10831432:C:T	2.95164e-97	-2.60136e-09	0.382374	3.56517e-13	-2.60136e-09	-1.97331	5.12184e-12	-2.60136e-09	-1.73074
10831718	chr19:10831718:T:C	1.8848e-98	-2.60136e-09	-2.36875	2.26698e-13	-2.60136e-09	-2.42607	2.45179e-12	-2.60136e-09	-2.46743
10832409	chr19:10832409:G:A	1.84979e-98	-2.60136e-09	-2.3875	2.24392e-13	-2.60136e-09	-2.4363	2.44212e-12	-2.60136e-09	-2.47138
10832423	chr19:10832423:A:G	1.71021e-98	-2.60136e-09	-2.46596	2.77644e-13	-2.60136e-09	-2.22336	3.36392e-12	-2.60136e-09	-2.15115
10832662	chr19:10832662:G:A	2.64881e-97	-2.60136e-09	0.274125	5.78389e-13	-2.60136e-09	-1.48945	5.6315e-12	-2.60136e-09	-1.63587
10833364	chr19:10833364:A:G	1.54936e-93	11.0621	-2.11389	8.20875e-14	-2.55402	-0.887882	6.01509e-13	-2.83753	-1.03504
10833742	chr19:10833742:C:T	6.44181e-96	-2.60136e-09	3.46541	2.44359e-11	-2.60136e-09	2.25411	3.83427e-10	-2.60136e-09	2.5849
10833848	chr19:10833848:A:C	3.13159e-98	-2.60136e-09	-1.86103	3.6357e-13	-2.60136e-09	-1.95372	3.56269e-12	-2.60136e-09	-2.09374
10834721	chr19:10834721:T:C	2.06366e-98	-2.60136e-09	-2.27809	2.389e-13	-2.60136e-09	-2.37365	2.51794e-12	-2.60136e-09	-2.44081
10835145	chr19:10835145:C:T	2.06366e-98	-2.60136e-09	-2.27809	2.389e-13	-2.60136e-09	-2.37365	2.51794e-12	-2.60136e-09	-2.44081
10835441	chr19:10835441:A:G	1.99765e-98	-2.74374	0.433142	1.19287e-13	-2.03418	-1.03398	5.92731e-13	-2.69258	-1.19469
10835740	chr19:10835740:C:T	1.60337e-89	20.1984	-2.00558	5.25999e-13	-2.82184	1.23744	2.42517e-12	-2.84291	0.364559
10835766	chr19:10835766:C:T	1.69747e-98	-2.60136e-09	-2.47343	2.44157e-13	-2.60136e-09	-2.35188	2.68684e-12	-2.60136e-09	-2.37589
10836325	chr19:10836325:C:T	1.22015e-98	-2.8036	-6.54159e-09	1.86732e-13	-2.62002	-6.54159e-09	2.67349e-12	-2.38087	-6.54159e-09
10836846	chr19:10836846:T:C	8.23024e-94	10.5468	-2.23119	6.13869e-14	-2.61328	-1.11922	4.81296e-13	-2.84115	-1.25437
10837163	chr19:10837163:C:T	2.28969e-98	-2.60136e-09	-2.17415	2.19484e-13	-2.60136e-09	-2.45841	2.52381e-12	-2.60136e-09	-2.43848
10837355	chr19:10837355:G:A	2.98276e-89	20.9691	-2.15551	3.55311e-13	-2.81238	0.835686	1.70615e-12	-2.84311	0.0131029
10837398	chr19:10837398:C:G	5.31449e-98	-1.33214	-6.54159e-09	5.36455e-13	-1.56471	-6.54159e-09	3.07244e-12	-2.24178	-6.54159e-09
10837416	chr19:10837416:A:T	3.06522e-98	-2.60136e-09	-1.88245	2.44569e-13	-2.60136e-09	-2.3502	3.00132e-12	-2.60136e-09	-2.2652
10838118	chr19:10838118:A:T	3.89694e-98	-2.60136e-09	-1.64238	2.26333e-13	-2.60136e-09	-2.42769	2.69227e-12	-2.60136e-09	-2.37387
10838149	chr19:10838149:A:G	5.62838e-94	10.1596	-2.22406	5.94597e-14	-2.65449	-1.1099	4.8806e-13	-2.83528	-1.24629
10838282	chr19:10838282:T:C	1.22768e-99	-2.82884	-2.27119	1.60084e-14	-2.61439	-2.46219	1.58316e-13	-2.76044	-2.44697
10838431	chr19:10838431:A:C	2.90081e-97	0.365003	-6.54159e-09	4.21799e-13	-1.80517	-6.54159e-09	1.11975e-11	-0.948562	-6.54159e-09
10840708	chr19:10840708:G:A	3.6113e-86	26.7241	-0.811597	2.13945e-14	-2.31639	-2.47017	1.91499e-13	-2.56071	-2.45642
10841192	chr19:10841192:A:G	1.07468e-93	11.0177	-2.43531	2.22085e-14	-2.53638	-2.21284	1.89121e-13	-2.84271	-2.18691
10841851	chr19:10841851:C:G	2.97243e-98	-2.60136e-09	-1.91319	2.4088e-13	-2.60136e-09	-2.36539	2.84095e-12	-2.60136e-09	-2.32011
10842282	chr19:10842282:A:G	7.95045e-87	25.249	-0.849954	1.74028e-14	-2.52326	-2.46981	1.64674e-13	-2.71166	-2.45638
10842362	chr19:10842362:A:G	1.21362e-93	11.1528	-2.44888	2.37205e-14	-2.5123	-2.17106	1.98002e-13	-2.84137	-2.14236
10843147	chr19:10843147:G:A	4.4428e-98	-2.60136e-09	-1.51129	2.36711e-13	-2.60136e-09	-2.38285	2.85989e-12	-2.60136e-09	-2.31347
10843159	chr19:10843159:C:G	2.99113e-98	-2.60136e-09	-1.90692	2.40247e-13	-2.60136e-09	-2.36803	2.83079e-12	-2.60136e-09	-2.32369
10843603	chr19:10843603:CAGTT:C	3.65225e-97	-2.60136e-09	0.595358	3.67385e-13	-2.60136e-09	-1.94328	3.62205e-12	-2.60136e-09	-2.07721
10844274	chr19:10844274:A:G	1.67623e-94	8.79051	-2.0662	3.81491e-14	-2.47327	-1.73492	2.9575e-13	-2.8391	-1.74339
10845047	chr19:10845047:C:T	1.82583e-98	-2.60136e-09	-2.40054	2.20928e-13	-2.60136e-09	-2.45186	2.43525e-12	-2.60136e-09	-2.4742
10845692	chr19:10845692:A:C	1.04335e-99	-2.78907	-2.47365	2.02681e-14	-2.76077	-2.07988	2.10574e-13	-2.77656	-2.1456
10846281	chr19:10846281:C:T	4.09822e-98	-2.60136e-09	-1.59202	2.78943e-13	-2.60136e-09	-2.21869	3.34584e-12	-2.60136e-09	-2.15653
10846313	chr19:10846313:C:T	2.35187e-98	-0.8684	-1.27896	3.06391e-14	-2.81718	-1.61024	6.15001e-13	-2.39974	-1.45064
10846374	chr19:10846374:T:A	1.46605e-94	8.47679	-1.88645	4.49018e-14	-2.53661	-1.5086	3.66695e-13	-2.84204	-1.52543
10847057	chr19:10847057:A:G	1.81296e-98	-2.17346	-0.234148	4.2538e-14	-2.82368	-1.27561	5.05039e-13	-2.74915	-1.29822
10847586	chr19:10847586:C:T	1.92583e-98	-2.60136e-09	-2.34721	3.42478e-13	-2.60136e-09	-2.01349	3.56972e-12	-2.60136e-09	-2.09177
10847683	chr19:10847683:C:A	1.18213e-98	-2.83525	-6.54159e-09	1.49403e-13	-2.84305	-6.54159e-09	1.92537e-12	-2.70913	-6.54159e-09
10848474	chr19:10848474:C:T	3.20472e-98	-1.83795	-6.54159e-09	2.8142e-13	-2.20984	-6.54159e-09	1.98804e-12	-2.6771	-6.54159e-09
10848984	chr19:10848984:A:T	5.55866e-99	-1.43936	-2.15044	1.85451e-13	-1.88732	-0.739581	6.85554e-12	-0.476686	-0.962508
10849862	chr19:10849862:C:T	1.4702e-98	-0.231046	-2.38613	3.99626e-14	-1.91036	-2.25139	4.38497e-13	-1.94402	-2.24464
10849871	chr19:10849871:T:C	2.25297e-98	-2.60136e-09	-2.19032	2.20909e-13	-2.60136e-09	-2.45194	2.53728e-12	-2.60136e-09	-2.43316
10849873	chr19:10849873:TG:T	2.58229e-97	-2.60136e-09	0.248688	3.10888e-13	-2.60136e-09	-2.11026	3.15152e-12	-2.60136e-09	-2.21637
10849921	chr19:10849921:C:T	2.44732e-98	-2.60136e-09	-2.10758	2.33708e-13	-2.60136e-09	-2.39562	2.71259e-12	-2.60136e-09	-2.36635
10850320	chr19:10850320:G:A	1.19472e-98	-2.82466	-6.54159e-09	1.51928e-13	-2.82629	-6.54159e-09	1.99377e-12	-2.67422	-6.54159e-09
10850597	chr19:10850597:G:A	1.01265e-98	-0.613772	-2.37623	1.72464e-14	-2.62536	-2.37673	1.52576e-12	-0.568667	-2.37309
10851696	chr19:10851696:T:C	1.55267e-98	-0.200665	-2.36193	1.47187e-14	-2.7545	-2.40607	9.62432e-13	-1.00155	-2.40099
10851764	chr19:10851764:T:C	5.96328e-98	1.202	-2.41895	1.65764e-14	-2.71322	-2.3285	6.74621e-13	-1.39855	-2.35931
10851954	chr19:10851954:G:A	1.18691e-98	-2.83122	-6.54159e-09	1.5314e-13	-2.81834	-6.54159e-09	2.05024e-12	-2.64629	-6.54159e-09
10852229	chr19:10852229:A:G	1.7679e-98	-2.60136e-09	-2.43278	2.17635e-13	-2.60136e-09	-2.46687	2.44118e-12	-2.60136e-09	-2.47177
10852298	chr19:10852298:G:C	8.61095e-96	3.94566	-0.190026	1.86613e-14	-2.69859	-2.22465	7.69952e-13	-1.48736	-2.13832
10852430	chr19:10852430:G:A	2.19607e-97	-2.60136e-09	0.0866808	4.86705e-13	-2.60136e-09	-1.66203	4.75029e-12	-2.60136e-09	-1.80604
10852787	chr19:10852787:T:G	1.7676e-98	-2.60136e-09	-2.43295	2.17628e-13	-2.60136e-09	-2.46691	2.44123e-12	-2.60136e-09	-2.47175
10852866	chr19:10852866:T:A	6.21531e-98	-2.60136e-09	-1.17556	2.64342e-13	-2.60136e-09	-2.27245	3.29938e-12	-2.60136e-09	-2.17052
10853583	chr19:10853583:G:C	8.03622e-99	-2.07889	-1.1423	1.17895e-13	-1.98826	-1.09163	2.8354e-13	-2.82817	-1.79649
10853799	chr19:10853799:T:C	2.50335e-97	1.70992	-1.49227	2.46512e-14	-2.26089	-2.38397	1.5663e-12	-0.459886	-2.45565
10853898	chr19:10853898:TG:T	1.15375e-98	-0.411524	-2.44803	3.14335e-14	-2.0512	-2.35062	3.42505e-13	-2.08767	-2.34805
10853918	chr19:10853918:T:A	2.58095e-98	-2.60136e-09	-2.05441	3.67631e-13	-2.60136e-09	-1.94261	3.72491e-12	-2.60136e-09	-2.04921
10853956	chr19:10853956:G:A	3.03851e-96	2.66345	0.0505114	2.02156e-14	-2.54422	-2.29902	1.08717e-12	-1.06827	-2.21241
10853963	chr19:10853963:G:A	1.69801e-98	-2.60136e-09	-2.47312	2.41026e-13	-2.60136e-09	-2.36479	2.60508e-12	-2.60136e-09	-2.40679
10854594	chr19:10854594:C:T	7.58325e-97	2.14185	-0.815896	1.54377e-14	-2.7992	-2.31368	7.52865e-13	-1.32812	-2.32
10854681	chr19:10854681:TC:T	3.62936e-98	-2.60136e-09	-1.71352	2.67496e-13	-2.60136e-09	-2.26059	2.77361e-12	-2.60136e-09	-2.3441
10855614	chr19:10855614:C:T	1.88394e-98	-2.60136e-09	-2.36921	2.23236e-13	-2.60136e-09	-2.44147	2.61306e-12	-2.60136e-09	-2.40373
10856658	chr19:10856658:C:T	7.42461e-98	-2.60136e-09	-0.997772	3.91833e-13	-2.60136e-09	-1.87886	4.92175e-12	-2.60136e-09	-1.77059
10858436	chr19:10858436:C:T	3.71974e-98	-1.68892	-6.54159e-09	3.13644e-13	-2.10143	-6.54159e-09	8.44672e-12	-1.23047	-6.54159e-09
10858673	chr19:10858673:C:T	1.17333e-98	-2.84273	-6.54159e-09	5.47183e-13	-1.54491	-6.54159e-09	2.32855e-12	-2.519	-6.54159e-09
10859147	chr19:10859147:G:A	1.04061e-99	-2.80128	-2.46407	1.87916e-14	-2.74705	-2.16923	1.94416e-13	-2.77162	-2.23039
10859469	chr19:10859469:G:A	1.50028e-98	-2.59692	-6.54159e-09	1.49632e-13	-2.84151	-6.54159e-09	1.73913e-12	-2.81087	-6.54159e-09
10859882	chr19:10859882:A:G	2.15968e-99	-2.8384	-1.6968	1.0041e-13	-1.3394	-1.90103	6.48349e-13	-1.63907	-2.1585
10860309	chr19:10860309:A:G	8.03367e-97	2.26121	-0.877556	1.50017e-14	-2.81059	-2.33094	6.92123e-13	-1.39652	-2.33573
10860782	chr19:10860782:A:G	1.77093e-98	-2.60136e-09	-2.43107	2.1763e-13	-2.60136e-09	-2.4669	2.44232e-12	-2.60136e-09	-2.4713
10861137	chr19:10861137:A:G	1.76754e-98	-2.60136e-09	-2.43298	2.17622e-13	-2.60136e-09	-2.46693	2.44127e-12	-2.60136e-09	-2.47173
10861556	chr19:10861556:G:A	1.6981e-98	-2.60136e-09	-2.47306	2.40907e-13	-2.60136e-09	-2.36528	2.60406e-12	-2.60136e-09	-2.40718
10861747	chr19:10861747:T:G	1.93581e-97	-2.60136e-09	-0.0394625	4.52026e-13	-2.60136e-09	-1.73595	4.43427e-12	-2.60136e-09	-1.87489
10861961	chr19:10861961:C:T	1.717e-98	-2.60136e-09	-2.462	2.31446e-13	-2.60136e-09	-2.40535	2.52617e-12	-2.60136e-09	-2.43755
10862891	chr19:10862891:G:A	1.71707e-96	4.25934	-2.11612	1.41416e-14	-2.74276	-2.45782	4.9958e-13	-1.6028	-2.45544
10862932	chr19:10862932:C:CA	2.34869e-97	-2.60136e-09	0.153873	2.97685e-13	-2.60136e-09	-2.15366	3.03857e-12	-2.60136e-09	-2.25286
10864204	chr19:10864204:C:T	5.65791e-98	-2.60136e-09	-1.26952	3.25566e-13	-2.60136e-09	-2.06413	4.01587e-12	-2.60136e-09	-1.974
10864755	chr19:10864755:A:G	1.6982e-98	-2.60136e-09	-2.473	2.40775e-13	-2.60136e-09	-2.36583	2.60294e-12	-2.60136e-09	-2.40761
10865390	chr19:10865390:G:A	9.86171e-98	-2.60136e-09	-0.713913	2.26232e-13	-2.60136e-09	-2.42813	2.47238e-12	-2.60136e-09	-2.45907
10865729	chr19:10865729:T:C	1.42453e-97	-0.346144	-6.54159e-09	3.40826e-13	-2.01832	-6.54159e-09	3.78552e-12	-2.03307	-6.54159e-09
10865958	chr19:10865958:T:A	2.62446e-96	4.49615	-1.92867	1.4496e-14	-2.78238	-2.39344	4.64176e-13	-1.73998	-2.39176
10867330	chr19:10867330:C:T	1.36913e-98	-0.296846	-2.39155	3.72428e-14	-1.96881	-2.26343	4.11976e-13	-1.99619	-2.25485
10867513	chr19:10867513:G:A	6.61864e-98	-2.60136e-09	-1.11268	2.69214e-13	-2.60136e-09	-2.25419	3.37327e-12	-2.60136e-09	-2.14837
10867998	chr19:10867998:A:C	5.04451e-98	-1.38427	-6.54159e-09	1.87703e-13	-2.61483	-6.54159e-09	3.26563e-12	-2.1808	-6.54159e-09
10869503	chr19:10869503:G:C	6.32355e-98	-2.60136e-09	-1.15829	2.62955e-13	-2.60136e-09	-2.27771	3.28563e-12	-2.60136e-09	-2.17469
10869890	chr19:10869890:A:G	1.1507e-97	-2.60136e-09	-0.559615	7.25674e-13	-2.60136e-09	-1.26259	6.86796e-12	-2.60136e-09	-1.43738
10869923	chr19:10869923:C:T	1.81312e-98	-2.60136e-09	-2.40752	2.19977e-13	-2.60136e-09	-2.45617	2.43481e-12	-2.60136e-09	-2.47438
10870385	chr19:10870385:G:A	1.71022e-98	-2.60136e-09	-2.46595	2.33915e-13	-2.60136e-09	-2.39473	2.54618e-12	-2.60136e-09	-2.42966
10871122	chr19:10871122:G:A	1.76733e-98	-2.60136e-09	-2.43311	2.17623e-13	-2.60136e-09	-2.46693	2.44127e-12	-2.60136e-09	-2.47173
10871135	chr19:10871135:G:T	1e-99	-2.83628	-2.46887	2.13939e-14	-2.66029	-2.1263	2.18819e-13	-2.69068	-2.19308
10871235	chr19:10871235:G:A	2.01558e-98	-2.60136e-09	-2.30166	2.3347e-13	-2.60136e-09	-2.39664	2.48692e-12	-2.60136e-09	-2.45321
10872468	chr19:10872468:G:C	3.17366e-98	-2.60136e-09	-1.84769	6.80432e-13	-2.60136e-09	-1.32696	6.70676e-12	-2.60136e-09	-1.46114
10873959	chr19:10873959:G:A	5.20515e-98	-2.60136e-09	-1.35292	2.99443e-13	-2.60136e-09	-2.14777	3.75226e-12	-2.60136e-09	-2.04189
10874682	chr19:10874682:G:A	2.29797e-98	-2.60136e-09	-2.17055	2.25683e-13	-2.60136e-09	-2.43056	2.60203e-12	-2.60136e-09	-2.40796
10874686	chr19:10874686:C:T	1.77237e-96	4.29224	-2.11732	1.40482e-14	-2.7473	-2.4599	4.9063e-13	-1.619	-2.45731
10874813	chr19:10874813:G:A	6.37953e-99	-1.20783	-2.24423	2.30956e-14	-2.66406	-2.04599	1.74557e-12	-0.722899	-2.08427
10874917	chr19:10874917:C:T	5.52087e-98	-2.60136e-09	-1.29404	3.30556e-13	-2.60136e-09	-2.04892	4.09808e-12	-2.60136e-09	-1.95373
10875016	chr19:10875016:C:G	2.944e-97	-2.60136e-09	0.379781	3.18387e-12	-2.60136e-09	0.216161	1.71913e-11	-2.60136e-09	-0.519848
10875342	chr19:10875342:T:A	6.99528e-98	-2.60136e-09	-1.05734	2.74337e-13	-2.60136e-09	-2.23534	3.46176e-12	-2.60136e-09	-2.12247
10875625	chr19:10875625:C:T	1.8696e-98	-2.60136e-09	-2.37685	3.0051e-13	-2.60136e-09	-2.14421	3.10551e-12	-2.60136e-09	-2.23107
10875823	chr19:10875823:A:G	1.3107e-96	-2.60136e-09	1.87316	5.74098e-13	-2.60136e-09	-1.49689	9.30164e-12	-2.60136e-09	-1.13406
10875959	chr19:10875959:C:T	5.72815e-98	-2.60136e-09	-1.25718	3.39134e-13	-2.60136e-09	-2.0233	4.21382e-12	-2.60136e-09	-1.92588
10875995	chr19:10875995:G:A	1.20592e-95	4.08649	0.00593753	1.89984e-14	-2.70561	-2.19973	7.75127e-13	-1.51748	-2.1015
10876233	chr19:10876233:C:T	1.54773e-96	4.15492	-2.11553	1.42218e-14	-2.73464	-2.46028	5.16388e-13	-1.56762	-2.45753
10876337	chr19:10876337:A:G	1.62632e-98	-0.882142	-1.63411	2.62401e-14	-2.46659	-2.11582	3.8338e-12	-0.225709	-1.79469
10876816	chr19:10876816:G:A	1.92497e-98	-2.60136e-09	-2.34766	2.62299e-13	-2.60136e-09	-2.28021	2.84345e-12	-2.60136e-09	-2.31923
10877750	chr19:10877750:T:C	2.12578e-98	-2.60136e-09	-2.24843	2.41855e-13	-2.60136e-09	-2.36135	2.53758e-12	-2.60136e-09	-2.43304
10878178	chr19:10878178:G:C	1.8386e-98	-2.60136e-09	-2.39357	2.16413e-13	-2.60136e-09	-2.47251	2.43577e-12	-2.60136e-09	-2.47399
10878209	chr19:10878209:A:T	2.10894e-98	-2.60136e-09	-2.25639	2.40458e-13	-2.60136e-09	-2.36715	2.52915e-12	-2.60136e-09	-2.43637
10879653	chr19:10879653:C:T	1.35886e-99	-2.59014	-2.40837	1.2979e-14	-2.84271	-2.44366	5.64625e-13	-1.96511	-1.97074
10880062	chr19:10880062:T:G	3.95622e-97	-2.60136e-09	0.675301	3.93093e-12	-2.60136e-09	0.426938	2.08357e-11	-2.60136e-09	-0.327583
10880215	chr19:10880215:A:G	2.1098e-98	-2.60136e-09	-2.25598	2.40515e-13	-2.60136e-09	-2.36691	2.52952e-12	-2.60136e-09	-2.43622
10881151	chr19:10881151:G:A	2.42915e-96	2.58265	-0.0925042	1.98905e-14	-2.52077	-2.33869	1.09434e-12	-1.0122	-2.2619
10881793	chr19:10881793:C:T	7.74504e-99	-0.851231	-2.40687	2.6835e-14	-2.26422	-2.29576	2.9424e-13	-2.29867	-2.28894
10882048	chr19:10882048:G:A	4.36537e-97	2.31534	-1.54162	2.08277e-14	-2.44362	-2.36979	1.06023e-12	-0.856876	-2.44889
10882619	chr19:10882619:G:A	1.76965e-96	2.3271	-0.15372	2.0084e-14	-2.47048	-2.37928	1.29099e-12	-0.792359	-2.31648
10882752	chr19:10882752:G:T	3.50405e-98	-1.74865	-6.54159e-09	2.91366e-13	-2.17511	-6.54159e-09	7.61874e-12	-1.33364	-6.54159e-09
10882967	chr19:10882967:A:T	8.44153e-98	-2.60136e-09	-0.869409	2.79451e-13	-2.60136e-09	-2.21687	2.9313e-12	-2.60136e-09	-2.28881
10883050	chr19:10883050:G:T	3.41187e-98	-2.60136e-09	-1.77531	2.57899e-13	-2.60136e-09	-2.29712	3.06999e-12	-2.60136e-09	-2.24258
10883497	chr19:10883497:C:T	2.6971e-98	-2.60136e-09	-2.0104	5.49088e-13	-2.60136e-09	-1.54143	5.49298e-12	-2.60136e-09	-1.66078
10884026	chr19:10884026:TTTTTCG:T	6.29547e-97	-2.60136e-09	1.13984	2.52064e-12	-2.60136e-09	-0.0174247	2.28989e-11	-2.60136e-09	-0.233161
10884352	chr19:10884352:A:C	1.71785e-98	-2.60136e-09	-2.4615	2.37415e-13	-2.60136e-09	-2.37988	2.59365e-12	-2.60136e-09	-2.41118
10884589	chr19:10884589:G:C	1.27443e-97	-2.60136e-09	-0.45749	7.86963e-13	-2.60136e-09	-1.18151	7.39887e-12	-2.60136e-09	-1.36292
10884766	chr19:10884766:G:A	1.70208e-98	-2.60136e-09	-2.47072	2.36129e-13	-2.60136e-09	-2.38531	2.5651e-12	-2.60136e-09	-2.42225
10885715	chr19:10885715:C:T	2.62712e-96	2.59395	-0.0254659	2.01446e-14	-2.52535	-2.3214	1.10943e-12	-1.01985	-2.24055
10885774	chr19:10885774:C:A	7.77625e-98	-2.60136e-09	-0.951499	3.60313e-13	-2.60136e-09	-1.96272	4.66492e-12	-2.60136e-09	-1.82418
10885847	chr19:10885847:G:GC	2.69724e-98	-1.28358	-0.726761	1.29301e-14	-2.84154	-2.44859	2.34656e-13	-2.34492	-2.46896
10887250	chr19:10887250:T:C	1.69639e-98	-2.60136e-09	-2.47407	2.43964e-13	-2.60136e-09	-2.35267	2.63198e-12	-2.60136e-09	-2.39651
10887305	chr19:10887305:A:G	1.7686e-98	-2.60136e-09	-2.43239	2.17698e-13	-2.60136e-09	-2.46658	2.44078e-12	-2.60136e-09	-2.47193
10887343	chr19:10887343:C:T	5.82151e-99	-1.45065	-2.09295	2.97173e-14	-2.56426	-1.8937	2.78372e-12	-0.406129	-1.93433
10888294	chr19:10888294:C:T	7.23562e-98	-2.60136e-09	-1.02356	3.47209e-13	-2.60136e-09	-1.99977	4.46816e-12	-2.60136e-09	-1.86727
10888398	chr19:10888398:A:G	2.10462e-98	-2.60136e-09	-2.25844	2.40102e-13	-2.60136e-09	-2.36863	2.52693e-12	-2.60136e-09	-2.43725
10888461	chr19:10888461:G:C	5.26356e-97	2.36822	-1.4074	1.87528e-14	-2.46334	-2.45501	9.97773e-13	-0.892119	-2.47436
10889025	chr19:10889025:A:C	4.57706e-98	-2.60136e-09	-1.48152	2.1672e-13	-2.60136e-09	-2.47109	2.47597e-12	-2.60136e-09	-2.45762
10889644	chr19:10889644:C:A	6.82841e-98	-2.60136e-09	-1.08148	2.71694e-13	-2.60136e-09	-2.24502	3.41947e-12	-2.60136e-09	-2.13476
10889645	chr19:10889645:C:A	6.78339e-98	-2.60136e-09	-1.0881	2.70809e-13	-2.60136e-09	-2.24828	3.4054e-12	-2.60136e-09	-2.13889
10890183	chr19:10890183:T:C	7.33851e-98	-1.00944	-6.54159e-09	2.41401e-13	-2.36323	-6.54159e-09	2.67933e-12	-2.37869	-6.54159e-09
10890318	chr19:10890318:A:G	8.35886e-99	-0.898667	-2.28317	3.06083e-14	-2.31595	-2.11247	3.34477e-13	-2.35453	-2.10491
10890467	chr19:10890467:C:A	8.01533e-99	-0.864145	-2.35966	2.84598e-14	-2.27084	-2.23036	3.11906e-13	-2.30636	-2.22294
10890569	chr19:10890569:A:G	3.8439e-97	1.56597	-0.919466	1.6135e-14	-2.71765	-2.35105	1.05421e-12	-0.956121	-2.35533
10891336	chr19:10891336:G:A	1.64224e-98	-2.50651	-6.54159e-09	1.82036e-12	-0.342902	-6.54159e-09	5.65017e-12	-1.63257	-6.54159e-09
10891400	chr19:10891400:G:C	1.55783e-98	-2.55928	-6.54159e-09	1.49926e-13	-2.83955	-6.54159e-09	1.68551e-12	-2.84218	-6.54159e-09
10891473	chr19:10891473:G:A	2.15761e-98	-2.23357	-6.54159e-09	1.49393e-13	-2.84311	-6.54159e-09	2.00993e-12	-2.66615	-6.54159e-09
10891551	chr19:10891551:A:G	2.10882e-98	-2.60136e-09	-2.25644	2.40486e-13	-2.60136e-09	-2.36703	2.52927e-12	-2.60136e-09	-2.43632
10891589	chr19:10891589:C:A	4.3647e-97	2.19226	-1.4187	1.96871e-14	-2.41607	-2.45367	1.10811e-12	-0.787296	-2.4743
10892685	chr19:10892685:C:T	9.25443e-98	-2.60136e-09	-0.77747	2.23878e-13	-2.60136e-09	-2.43859	2.45973e-12	-2.60136e-09	-2.4642
10892882	chr19:10892882:G:A	8.13313e-99	-0.84957	-2.35964	2.86824e-14	-2.26336	-2.23005	3.14712e-13	-2.29781	-2.22254
10893156	chr19:10893156:GC:G	8.07211e-99	-0.854836	-2.36191	2.84867e-14	-2.26717	-2.23309	3.12654e-13	-2.30124	-2.22567
10893554	chr19:10893554:G:A	1.23199e-96	2.19052	-0.379295	2.08139e-14	-2.43731	-2.37676	1.28268e-12	-0.799349	-2.31595
10894157	chr19:10894157:C:T	7.31378e-98	-1.78207	0.769259	9.19977e-14	-2.69449	-0.63344	1.12768e-12	-2.56492	-0.679168
10894202	chr19:10894202:G:A	1.81165e-98	-2.60136e-09	-2.40833	2.19889e-13	-2.60136e-09	-2.45657	2.43482e-12	-2.60136e-09	-2.47438
10894530	chr19:10894530:C:T	1.35085e-98	-2.70184	-6.54159e-09	1.69714e-13	-2.71558	-6.54159e-09	1.69235e-12	-2.83813	-6.54159e-09
10895219	chr19:10895219:C:T	1.05567e-97	-2.60136e-09	-0.64581	3.55528e-13	-2.60136e-09	-1.97609	4.78111e-12	-2.60136e-09	-1.79958
10895483	chr19:10895483:C:T	8.87089e-99	-0.76274	-2.35964	3.01181e-14	-2.21451	-2.23005	3.30006e-13	-2.25036	-2.22254
10896506	chr19:10896506:T:C	1.74257e-98	-2.60136e-09	-2.44721	2.85745e-13	-2.60136e-09	-2.19459	3.0236e-12	-2.60136e-09	-2.2578
10897881	chr19:10897881:G:A	3.44e-98	-2.60136e-09	-1.7671	2.6068e-13	-2.60136e-09	-2.2864	2.72024e-12	-2.60136e-09	-2.36353
10897902	chr19:10897902:G:A	8.5322e-99	-0.801709	-2.3596	2.93999e-14	-2.23872	-2.22998	3.23036e-13	-2.27174	-2.2225
10897963	chr19:10897963:C:T	5.94512e-98	-2.60136e-09	-1.22	2.58896e-13	-2.60136e-09	-2.29327	3.21475e-12	-2.60136e-09	-2.1965
10898049	chr19:10898049:A:G	1.19561e-97	-2.60136e-09	-0.521327	7.39532e-13	-2.60136e-09	-1.24368	6.99384e-12	-2.60136e-09	-1.41922
10898061	chr19:10898061:T:G	1.47328e-96	2.75631	-0.76622	1.75397e-14	-2.51934	-2.46589	9.36972e-13	-0.996314	-2.43304
10898589	chr19:10898589:G:C	1.12311e-99	-2.71616	-2.47289	1.88907e-14	-2.82337	-2.08765	1.9872e-13	-2.82739	-2.15272
10899161	chr19:10899161:G:C	3.56472e-98	-2.60136e-09	-1.73149	2.44354e-13	-2.60136e-09	-2.35108	2.9334e-12	-2.60136e-09	-2.28809
10899228	chr19:10899228:G:A	6.50201e-98	-2.60136e-09	-1.13046	2.67008e-13	-2.60136e-09	-2.26242	3.33985e-12	-2.60136e-09	-2.15833
10899278	chr19:10899278:C:T	9.4672e-97	3.85774	-2.3099	1.47698e-14	-2.68936	-2.46775	5.88809e-13	-1.42297	-2.47093
10899298	chr19:10899298:C:A	2.0466e-98	-2.28639	-6.54159e-09	3.32573e-13	-2.04283	-6.54159e-09	2.00514e-12	-2.66854	-6.54159e-09
10899541	chr19:10899541:C:T	2.70102e-98	-2.60136e-09	-2.00894	3.84306e-13	-2.60136e-09	-1.89825	3.87351e-12	-2.60136e-09	-2.01009
10899743	chr19:10899743:C:T	2.00639e-98	-2.60136e-09	-2.30624	2.32587e-13	-2.60136e-09	-2.40043	2.48186e-12	-2.60136e-09	-2.45524
10900205	chr19:10900205:G:A	6.9891e-98	-1.05822	-6.54159e-09	6.73649e-13	-1.33698	-6.54159e-09	3.68464e-12	-2.06008	-6.54159e-09
10900596	chr19:10900596:T:C	7.55614e-98	-2.60136e-09	-0.980211	3.56219e-13	-2.60136e-09	-1.97415	4.58808e-12	-2.60136e-09	-1.84079
10901004	chr19:10901004:C:T	1.32035e-97	-2.60136e-09	-0.422088	2.37009e-13	-2.60136e-09	-2.3816	2.54797e-12	-2.60136e-09	-2.42895
10903579	chr19:10903579:T:A	1.43151e-95	4.26391	-6.54159e-09	1.65874e-13	-2.73846	-6.54159e-09	5.91833e-12	-1.5862	-6.54159e-09
10904475	chr19:10904475:C:A	2.00278e-98	-2.60136e-09	-2.30804	2.32541e-13	-2.60136e-09	-2.40063	2.48185e-12	-2.60136e-09	-2.45525
10904891	chr19:10904891:G:A	1.7189e-98	-2.60136e-09	-2.46089	2.29972e-13	-2.60136e-09	-2.41174	2.51543e-12	-2.60136e-09	-2.44181
10905400	chr19:10905400:C:T	1.04553e-96	2.65299	-1.00588	1.7376e-14	-2.75584	-2.23876	7.92186e-13	-1.32158	-2.27563
10906412	chr19:10906412:C:T	2.00278e-98	-2.60136e-09	-2.30804	2.32541e-13	-2.60136e-09	-2.40063	2.48185e-12	-2.60136e-09	-2.45525
10907727	chr19:10907727:G:A	2.46283e-97	1.31553	-1.1142	1.57575e-14	-2.67411	-2.41826	1.18284e-12	-0.780915	-2.41542
10907945	chr19:10907945:C:T	4.63417e-97	-2.60136e-09	0.833469	5.54945e-12	-2.60136e-09	0.771761	2.70347e-11	-2.60136e-09	-0.0671286
10908200	chr19:10908200:C:T	1.65684e-98	-2.49766	-6.54159e-09	1.49839e-13	-2.84013	-6.54159e-09	2.27474e-12	-2.54238	-6.54159e-09
10908867	chr19:10908867:G:A	9.64754e-98	-2.60136e-09	-0.73587	2.26735e-13	-2.60136e-09	-2.42591	2.47678e-12	-2.60136e-09	-2.45729
10909318	chr19:10909318:T:C	4.14869e-99	-1.48414	-2.39822	1.72599e-14	-2.60828	-2.39303	2.93415e-12	0.0380908	-2.32592
10909405	chr19:10909405:T:C	3.1309e-97	2.67215	-2.23082	3.43928e-14	-2.53231	-1.77954	1.06939e-12	-1.09701	-2.20015
10910357	chr19:10910357:T:C	3.88997e-98	-2.60136e-09	-1.64417	2.78162e-13	-2.60136e-09	-2.22149	2.85837e-12	-2.60136e-09	-2.314
10910588	chr19:10910588:A:G	1.04112e-96	-2.60136e-09	1.64289	1.79676e-11	-2.60136e-09	1.94663	5.08788e-11	-2.60136e-09	0.565195
10910711	chr19:10910711:G:A	1.98332e-98	-2.60136e-09	-2.3178	2.29866e-13	-2.60136e-09	-2.4122	2.46895e-12	-2.60136e-09	-2.46046
10911012	chr19:10911012:G:A	6.73568e-98	-2.60136e-09	-1.09515	3.82623e-13	-2.60136e-09	-1.90264	4.70984e-12	-2.60136e-09	-1.8146
10911483	chr19:10911483:T:C	6.98666e-97	1.99128	-0.747263	2.12796e-14	-2.3862	-2.40575	1.38185e-12	-0.68372	-2.35711
10912004	chr19:10912004:C:T	4.25545e-98	-2.60136e-09	-1.55437	2.68909e-13	-2.60136e-09	-2.25532	3.2966e-12	-2.60136e-09	-2.17136
10912059	chr19:10912059:C:T	3.34676e-95	-2.60136e-09	5.11317	6.29115e-12	-2.60136e-09	0.897207	1.2118e-10	-2.60136e-09	1.43303
10912355	chr19:10912355:C:T	5.70317e-98	-2.60136e-09	-1.26155	2.56691e-13	-2.60136e-09	-2.30182	3.17309e-12	-2.60136e-09	-2.20955
10912718	chr19:10912718:C:T	1.73938e-99	-2.81904	-1.93259	2.28521e-14	-2.75622	-1.96443	3.54133e-13	-2.15062	-2.25172
10912758	chr19:10912758:C:T	4.19328e-98	-0.849306	-0.719782	6.2167e-14	-1.95255	-1.76732	3.12433e-13	-2.58384	-1.94377
10913523	chr19:10913523:G:A	1.99967e-98	-2.60136e-09	-2.30959	2.32232e-13	-2.60136e-09	-2.40196	2.48013e-12	-2.60136e-09	-2.45594
10913885	chr19:10913885:G:A	2.46892e-98	-2.60136e-09	-2.09879	2.18578e-13	-2.60136e-09	-2.46255	2.50887e-12	-2.60136e-09	-2.44442
10914075	chr19:10914075:A:G	1.70208e-98	-2.60136e-09	-2.47072	2.36129e-13	-2.60136e-09	-2.38531	2.5651e-12	-2.60136e-09	-2.42225
10914664	chr19:10914664:T:G	4.92472e-98	-1.40831	-6.54159e-09	1.86007e-13	-2.62391	-6.54159e-09	3.21631e-12	-2.19602	-6.54159e-09
10914824	chr19:10914824:G:C	1.20267e-98	-2.81803	-6.54159e-09	2.14171e-13	-2.48292	-6.54159e-09	2.09732e-12	-2.62359	-6.54159e-09
10914890	chr19:10914890:G:C	2.63349e-98	-2.60136e-09	-2.03426	3.58102e-13	-2.60136e-09	-1.96888	3.44856e-12	-2.60136e-09	-2.1263
10915380	chr19:10915380:C:G	7.25359e-98	-2.60136e-09	-1.02108	2.16529e-13	-2.60136e-09	-2.47197	2.46854e-12	-2.60136e-09	-2.46062
10915748	chr19:10915748:C:T	7.03246e-98	-2.60136e-09	-1.05204	5.11632e-13	-2.60136e-09	-1.61209	4.93753e-12	-2.60136e-09	-1.76739
10916288	chr19:10916288:C:T	2.66926e-98	-2.60136e-09	-2.02077	2.36268e-13	-2.60136e-09	-2.38473	2.82251e-12	-2.60136e-09	-2.32662
10916626	chr19:10916626:G:A	1.76604e-98	-2.60136e-09	-2.43383	2.17541e-13	-2.60136e-09	-2.4673	2.44182e-12	-2.60136e-09	-2.47151
10916837	chr19:10916837:C:T	1.12929e-99	-2.76179	-2.42177	1.97926e-14	-2.80569	-2.0587	2.22507e-13	-2.80546	-2.06159
10916950	chr19:10916950:C:A	1.5568e-97	1.95591	-2.21327	1.34364e-14	-2.78964	-2.46209	6.83208e-13	-1.28421	-2.461
10917345	chr19:10917345:C:T	3.79841e-98	-1.66799	-6.54159e-09	1.85411e-13	-2.62712	-6.54159e-09	1.98822e-12	-2.67701	-6.54159e-09
10917363	chr19:10917363:G:C	4.58115e-99	-1.3799	-2.4033	1.97159e-14	-2.54924	-2.31903	2.13182e-13	-2.59296	-2.3169
10917595	chr19:10917595:G:C	3.38711e-99	-1.68117	-2.40401	1.80862e-14	-2.62944	-2.3251	1.93232e-13	-2.68446	-2.32366
10917963	chr19:10917963:C:T	1.35631e-98	-2.69781	-6.54159e-09	8.06262e-13	-1.15728	-6.54159e-09	1.1093e-11	-0.957939	-6.54159e-09
10918540	chr19:10918540:G:A	7.98902e-99	-1.20688	-2.02021	1.94984e-14	-2.63865	-2.24071	1.81349e-13	-2.82189	-2.24969
10918551	chr19:10918551:T:C	1.67732e-96	2.1198	-6.54159e-09	1.46034e-12	-0.563268	-6.54159e-09	4.76679e-11	0.500007	-6.54159e-09
10918638	chr19:10918638:T:C	4.68845e-97	3.00554	-2.16042	1.71756e-14	-2.54186	-2.46435	9.04129e-13	-1.01469	-2.45034
10918733	chr19:10918733:C:T	5.35456e-98	-2.60136e-09	-1.32462	2.93497e-13	-2.60136e-09	-2.16783	3.66191e-12	-2.60136e-09	-2.06627
10918993	chr19:10918993:T:C	4.50875e-97	2.98326	-2.17722	1.72092e-14	-2.53716	-2.46709	9.11075e-13	-1.00272	-2.45466
10919060	chr19:10919060:G:A	6.67159e-97	1.76548	-0.567611	2.22827e-14	-2.29308	-2.4528	1.52846e-12	-0.533068	-2.40692
10919988	chr19:10919988:A:G	4.25387e-98	-1.616	0.0612541	6.81146e-14	-2.61393	-1.01457	8.81418e-13	-2.4558	-1.03468
10920258	chr19:10920258:T:C	7.0787e-98	-2.60136e-09	-1.04548	2.1663e-13	-2.60136e-09	-2.4715	2.47143e-12	-2.60136e-09	-2.45945
10920788	chr19:10920788:C:G	1.418e-96	0.382963	1.56888	2.27258e-14	-2.52326	-2.20293	2.40094e-12	-0.353396	-2.13499
10920906	chr19:10920906:G:A	1.92105e-98	-2.60136e-09	-2.3497	2.50842e-13	-2.60136e-09	-2.32487	3.02947e-12	-2.60136e-09	-2.25586
10921036	chr19:10921036:C:T	1.5336e-98	-2.57495	-6.54159e-09	1.49393e-13	-2.84311	-6.54159e-09	2.35703e-12	-2.50685	-6.54159e-09
10921171	chr19:10921171:G:A	4.21224e-98	-2.60136e-09	-1.56458	2.6276e-13	-2.60136e-09	-2.27845	3.19992e-12	-2.60136e-09	-2.20113
10922852	chr19:10922852:G:A	3.51759e-98	-2.60136e-09	-1.7448	7.86797e-13	-2.60136e-09	-1.18172	7.72013e-12	-2.60136e-09	-1.32042
10923363	chr19:10923363:T:A	6.44866e-86	28.6636	-2.17126	1.01065e-13	-2.83029	-0.403638	1.00107e-12	-2.01564	-1.34754
10923906	chr19:10923906:C:T	1.42022e-98	-2.65176	-6.54159e-09	1.97211e-13	-2.56542	-6.54159e-09	1.96451e-11	-0.386425	-6.54159e-09
10924137	chr19:10924137:C:A	1.73594e-97	-2.60136e-09	-0.148441	1.04105e-12	-2.60136e-09	-0.901707	9.27285e-12	-2.60136e-09	-1.13716
10924161	chr19:10924161:A:G	5.13603e-98	-2.60136e-09	-1.36629	4.97491e-13	-2.60136e-09	-1.64012	4.64376e-12	-2.60136e-09	-1.82873
10924491	chr19:10924491:G:A	1.72976e-98	-2.60136e-09	-2.45459	2.84149e-13	-2.60136e-09	-2.2002	3.00238e-12	-2.60136e-09	-2.26485
10924570	chr19:10924570:A:G	4.90305e-97	-2.60136e-09	0.88987	9.9591e-13	-2.60136e-09	-0.946037	9.54153e-12	-2.60136e-09	-1.1086
10924699	chr19:10924699:T:C	5.47936e-98	-2.60136e-09	-1.30158	2.34367e-13	-2.60136e-09	-2.39281	2.5108e-12	-2.60136e-09	-2.44365
10924928	chr19:10924928:A:G	9.92265e-98	1.52543	-2.23319	1.67236e-14	-2.74314	-2.28973	8.46846e-13	-1.16667	-2.36381
10926201	chr19:10926201:G:A	5.28595e-98	-2.60136e-09	-1.33752	3.71703e-13	-2.60136e-09	-1.9316	3.70431e-12	-2.60136e-09	-2.05475
10926478	chr19:10926478:G:A	2.51932e-98	-2.60136e-09	-2.07858	4.95654e-13	-2.60136e-09	-1.64382	4.98349e-12	-2.60136e-09	-1.75812
10926705	chr19:10926705:T:G	3.4139e-98	-2.60136e-09	-1.77472	2.56599e-13	-2.60136e-09	-2.30218	3.05157e-12	-2.60136e-09	-2.2486
10928608	chr19:10928608:G:A	1.19679e-98	-2.82293	-6.54159e-09	3.87035e-13	-1.89118	-6.54159e-09	2.5646e-12	-2.42245	-6.54159e-09
10929048	chr19:10929048:C:G	1.23062e-98	-2.79506	-6.54159e-09	3.05755e-13	-2.12691	-6.54159e-09	1.99165e-12	-2.67529	-6.54159e-09
10930279	chr19:10930279:T:G	4.42123e-95	5.3916	-6.54159e-09	1.57699e-13	-2.78901	-6.54159e-09	1.74456e-12	-2.80775	-6.54159e-09
10930473	chr19:10930473:C:T	5.63992e-98	-2.60136e-09	-1.2727	3.90419e-13	-2.60136e-09	-1.88247	3.86911e-12	-2.60136e-09	-2.01123
10930842	chr19:10930842:A:G	6.19735e-98	-2.60136e-09	-1.17845	2.28177e-13	-2.60136e-09	-2.41957	2.47219e-12	-2.60136e-09	-2.45915
10930862	chr19:10930862:T:G	4.08029e-96	3.3637	-0.354934	1.77339e-14	-2.61369	-2.36052	7.95522e-13	-1.34105	-2.25196
10930934	chr19:10930934:C:T	5.83096e-98	-2.60136e-09	-1.23939	3.96446e-13	-2.60136e-09	-1.86715	3.92053e-12	-2.60136e-09	-1.99802
10931060	chr19:10931060:C:T	3.82106e-97	2.37762	-1.73708	2.06878e-14	-2.47476	-2.34538	8.15041e-13	-1.13819	-2.43058
10931290	chr19:10931290:G:A	2.84691e-98	-2.60136e-09	-1.95634	3.72083e-13	-2.60136e-09	-1.93058	3.79929e-12	-2.60136e-09	-2.02944
10931523	chr19:10931523:C:T	2.08245e-98	-2.26903	-6.54159e-09	1.54629e-13	-2.80866	-6.54159e-09	1.68421e-12	-2.84296	-6.54159e-09
10932067	chr19:10932067:G:A	3.58238e-97	2.32876	-1.75272	2.1031e-14	-2.46331	-2.34038	8.37638e-13	-1.11401	-2.42741
10932482	chr19:10932482:T:C	8.08647e-98	-1.14667	0.234285	6.93859e-14	-2.56322	-1.04679	5.78014e-13	-2.83565	-1.07676
10932569	chr19:10932569:G:A	2.01692e-98	-2.301	-6.54159e-09	1.53708e-13	-2.81464	-6.54159e-09	1.68398e-12	-2.84309	-6.54159e-09
10932854	chr19:10932854:C:T	2.75469e-98	-1.98927	-6.54159e-09	1.81869e-13	-2.6464	-6.54159e-09	2.0986e-12	-2.62298	-6.54159e-09
10932997	chr19:10932997:T:A	1.24232e-98	-2.78559	-6.54159e-09	3.09223e-13	-2.11563	-6.54159e-09	1.97962e-12	-2.68135	-6.54159e-09
10933428	chr19:10933428:A:C	8.9049e-99	-1.80311	-1.31544	8.29891e-14	-2.71497	-0.716016	7.92139e-13	-2.78776	-0.80951
10933508	chr19:10933508:T:C	2.64046e-98	-2.60136e-09	-2.03162	3.80266e-13	-2.60136e-09	-1.90882	3.8272e-12	-2.60136e-09	-2.02212
10933663	chr19:10933663:A:G	1.0854e-97	-2.60136e-09	-0.618038	2.26706e-13	-2.60136e-09	-2.42604	2.47445e-12	-2.60136e-09	-2.45823
10933851	chr19:10933851:C:T	6.82477e-98	-2.60136e-09	-1.08201	4.42688e-13	-2.60136e-09	-1.75683	4.3227e-12	-2.60136e-09	-1.90037
10933895	chr19:10933895:C:T	3.30386e-97	2.55537	-2.06026	2.62297e-14	-2.51713	-2.06568	8.90208e-13	-1.23489	-2.24566
10934288	chr19:10934288:T:C	5.20829e-97	2.26978	-1.31952	1.98317e-14	-2.43783	-2.42458	8.45081e-13	-1.06134	-2.47124
10934347	chr19:10934347:G:A	1.1947e-97	-2.60136e-09	-0.522094	2.30461e-13	-2.60136e-09	-2.40961	2.49935e-12	-2.60136e-09	-2.44822
10934386	chr19:10934386:A:G	7.24885e-99	-1.55286	-1.77146	5.40659e-14	-2.57864	-1.28085	1.77004e-12	-1.41031	-1.38294
10934846	chr19:10934846:G:A	1.19432e-97	-2.60136e-09	-0.522412	2.30329e-13	-2.60136e-09	-2.41018	2.49847e-12	-2.60136e-09	-2.44857
10934855	chr19:10934855:T:C	7.10227e-99	-1.551	-1.79374	4.61902e-14	-2.55583	-1.46109	1.59569e-12	-1.37501	-1.52193
10934965	chr19:10934965:C:T	6.88397e-98	-2.60136e-09	-1.07338	4.2829e-13	-2.60136e-09	-1.78989	5.46247e-12	-2.60136e-09	-1.66635
10935053	chr19:10935053:A:G	1.93376e-98	-2.3431	-6.54159e-09	1.52387e-13	-2.82327	-6.54159e-09	1.68588e-12	-2.84196	-6.54159e-09
10935948	chr19:10935948:T:C	1.69354e-97	2.28845	-2.46162	2.67757e-14	-2.41386	-2.14833	1.3393e-12	-0.782951	-2.28915
10935995	chr19:10935995:A:G	1.28646e-97	1.74722	-2.19532	1.62939e-14	-2.76844	-2.29046	8.08397e-13	-1.21684	-2.36011
10936111	chr19:10936111:C:A	5.6958e-98	-2.60136e-09	-1.26284	3.93351e-13	-2.60136e-09	-1.87499	3.89421e-12	-2.60136e-09	-2.00476
10936537	chr19:10936537:C:T	1.02322e-97	-2.60136e-09	-0.677032	9.00181e-13	-2.60136e-09	-1.0471	7.74918e-12	-2.60136e-09	-1.31666
10936563	chr19:10936563:G:A	4.66263e-97	2.33196	-1.49237	2.01858e-14	-2.45891	-2.38581	8.18647e-13	-1.1072	-2.45715
10936724	chr19:10936724:A:G	6.13e-97	2.47953	-1.36633	1.87603e-14	-2.50106	-2.41689	7.44198e-13	-1.1908	-2.4689
10936944	chr19:10936944:C:T	1.69967e-98	-2.60136e-09	-2.47214	2.34936e-13	-2.60136e-09	-2.39038	2.59469e-12	-2.60136e-09	-2.41079
10937992	chr19:10937992:A:G	1.7233e-98	-2.60136e-09	-2.45833	2.16047e-13	-2.60136e-09	-2.4742	2.48506e-12	-2.60136e-09	-2.45395
10940659	chr19:10940659:G:T	1.47439e-97	-2.60136e-09	-0.311742	6.47492e-13	-2.60136e-09	-1.37659	6.1705e-12	-2.60136e-09	-1.54447
10940853	chr19:10940853:A:G	1.0209e-97	-2.60136e-09	-0.679302	2.24353e-13	-2.60136e-09	-2.43647	2.46061e-12	-2.60136e-09	-2.46384
10940932	chr19:10940932:C:T	4.62666e-98	-2.60136e-09	-1.47074	3.0838e-13	-2.60136e-09	-2.11836	3.61667e-12	-2.60136e-09	-2.0787
10941264	chr19:10941264:A:C	1.76247e-98	-2.60136e-09	-2.43586	2.40308e-13	-2.60136e-09	-2.36777	2.97204e-12	-2.60136e-09	-2.275
10941377	chr19:10941377:C:T	4.058e-97	2.83209	-2.13138	5.79407e-14	-2.57954	-1.21073	1.23004e-12	-1.37775	-1.77945
10941535	chr19:10941535:C:T	1.35759e-97	-2.60136e-09	-0.394279	3.43794e-13	-2.60136e-09	-2.00965	3.50011e-12	-2.60136e-09	-2.11146
10942149	chr19:10942149:T:G	2.03032e-95	-2.60136e-09	4.61338	4.39548e-11	-2.60136e-09	2.84122	6.74435e-10	-2.60136e-09	3.14962
10942184	chr19:10942184:G:C	3.58742e-98	-2.60136e-09	-1.72514	7.40365e-13	-2.60136e-09	-1.24255	7.19368e-12	-2.60136e-09	-1.39105
10942309	chr19:10942309:G:A	2.92476e-97	2.38258	-2.00936	7.84181e-14	-2.48998	-0.997654	2.5135e-12	-1.05244	-1.39014
10942695	chr19:10942695:T:C	1.41009e-95	-2.60136e-09	4.24884	5.12186e-12	-2.60136e-09	0.691579	4.28425e-11	-2.60136e-09	0.393279
10942699	chr19:10942699:C:T	3.07378e-97	2.34939	-1.92647	8.90749e-14	-2.48193	-0.878288	2.83409e-12	-1.03428	-1.28825
10943197	chr19:10943197:C:G	5.20199e-97	3.29683	-2.34778	3.58151e-14	-2.63919	-1.63214	1.3001e-12	-1.26412	-1.83769
10943750	chr19:10943750:G:A	9.36355e-97	3.07781	-1.54098	1.93379e-13	-2.45637	-0.128672	5.9519e-12	-1.07872	-0.501826
10944428	chr19:10944428:A:G	1.5476e-96	2.0393	-6.54159e-09	1.10892e-12	-0.838548	-6.54159e-09	4.25192e-11	0.385705	-6.54159e-09
10944499	chr19:10944499:C:CTGTGAT	2.49315e-98	-2.60136e-09	-2.08903	2.72515e-13	-2.60136e-09	-2.242	2.77063e-12	-2.60136e-09	-2.34517
10944859	chr19:10944859:C:T	1.89438e-98	-2.60136e-09	-2.36368	2.23293e-13	-2.60136e-09	-2.44121	2.44806e-12	-2.60136e-09	-2.46896
10945083	chr19:10945083:T:G	1.87807e-98	-2.60136e-09	-2.37233	2.16735e-13	-2.60136e-09	-2.47102	2.43505e-12	-2.60136e-09	-2.47428
10945084	chr19:10945084:T:C	1.87038e-98	-2.60136e-09	-2.37643	2.16906e-13	-2.60136e-09	-2.47023	2.43483e-12	-2.60136e-09	-2.47437
10945259	chr19:10945259:A:G	1.99289e-97	-1.25752	1.24711	4.83747e-14	-2.83763	-1.13309	1.08671e-12	-1.95119	-1.32991
10945417	chr19:10945417:C:A	2.10341e-98	-2.25901	-6.54159e-09	1.5883e-13	-2.78186	-6.54159e-09	1.68945e-12	-2.83985	-6.54159e-09
10946273	chr19:10946273:A:G	1.79988e-98	-2.60136e-09	-2.41485	2.19949e-13	-2.60136e-09	-2.4563	2.4452e-12	-2.60136e-09	-2.47012
10946302	chr19:10946302:G:A	1.86972e-98	-2.60136e-09	-2.37678	2.1693e-13	-2.60136e-09	-2.47012	2.43482e-12	-2.60136e-09	-2.47438
10946630	chr19:10946630:A:C	2.40052e-98	-2.12689	-6.54159e-09	1.8654e-12	-0.318464	-6.54159e-09	7.07536e-12	-1.40763	-6.54159e-09
10947480	chr19:10947480:C:T	2.86287e-98	-2.60136e-09	-1.95075	2.31533e-13	-2.60136e-09	-2.40497	2.50204e-12	-2.60136e-09	-2.44714
10947586	chr19:10947586:A:G	1.03127e-96	3.42622	-1.79283	1.35133e-14	-2.79908	-2.44694	7.3885e-13	-1.23343	-2.43348
10947802	chr19:10947802:G:A	3.66262e-98	-2.79849	1.0941	1.85578e-13	-1.27255	-1.35367	6.4448e-13	-2.27075	-1.53281
10948204	chr19:10948204:A:G	2.51981e-98	-2.07839	-6.54159e-09	5.46665e-12	0.756729	-6.54159e-09	1.22942e-11	-0.855125	-6.54159e-09
10948226	chr19:10948226:C:T	5.04206e-99	-1.31456	-2.37278	1.56473e-14	-2.63905	-2.46035	1.43046e-13	-2.83448	-2.47436
10948504	chr19:10948504:C:T	5.25995e-96	5.09861	-1.83589	1.00405e-13	-2.02733	-1.21315	2.33471e-11	0.901155	-1.11493
10948713	chr19:10948713:A:G	2.24453e-98	0.0644143	-2.25849	1.60505e-14	-2.81492	-2.25903	3.46503e-13	-2.00007	-2.42404
10949811	chr19:10949811:C:T	2.47472e-98	-1.09536	-1.00108	1.34796e-13	-2.58219	-0.363737	1.07955e-12	-2.84238	-0.445333
10950124	chr19:10950124:G:T	1.52512e-98	-2.5805	-6.54159e-09	1.52904e-13	-2.81988	-6.54159e-09	2.05982e-12	-2.64163	-6.54159e-09
10951127	chr19:10951127:C:T	2.32842e-98	-2.15738	-6.54159e-09	1.64109e-13	-2.74916	-6.54159e-09	1.70615e-12	-2.83001	-6.54159e-09
10951236	chr19:10951236:C:T	6.84207e-98	-2.60136e-09	-1.07948	2.42956e-13	-2.60136e-09	-2.35681	2.91481e-12	-2.60136e-09	-2.29445
10951240	chr19:10951240:A:G	2.3241e-98	-2.15924	-6.54159e-09	1.63987e-13	-2.74991	-6.54159e-09	1.70557e-12	-2.83035	-6.54159e-09
10951463	chr19:10951463:G:A	5.46644e-98	-1.15454	-0.149407	4.92273e-13	-2.60855	0.957892	3.64335e-12	-2.84045	0.769101
10951940	chr19:10951940:G:A	7.6175e-98	-2.60136e-09	-0.972125	2.88844e-13	-2.60136e-09	-2.18381	3.04661e-12	-2.60136e-09	-2.25022
10951972	chr19:10951972:G:A	2.90604e-98	-2.60136e-09	-1.93578	2.36658e-13	-2.60136e-09	-2.38308	2.8217e-12	-2.60136e-09	-2.32691
10952077	chr19:10952077:G:A	2.89172e-98	-1.94072	-6.54159e-09	8.61256e-12	1.21128	-6.54159e-09	1.39395e-11	-0.729527	-6.54159e-09
10952370	chr19:10952370:G:A	2.76423e-98	-1.37809	-0.60772	2.85132e-13	-2.60246	0.405724	2.55255e-12	-2.6438	0.216641
10952989	chr19:10952989:G:A	2.46899e-94	7.11158	-6.54159e-09	1.69962e-13	-2.71412	-6.54159e-09	1.85163e-12	-2.74818	-6.54159e-09
10954507	chr19:10954507:C:T	2.14023e-98	-2.49607	0.254406	2.62592e-13	-2.76477	0.485679	2.0205e-12	-2.81918	0.15827
10954519	chr19:10954519:C:A	1.87442e-98	-2.60136e-09	-2.37428	2.16804e-13	-2.60136e-09	-2.4707	2.43493e-12	-2.60136e-09	-2.47433
10954733	chr19:10954733:A:C	9.9205e-98	-0.939514	0.231545	4.56596e-14	-2.62044	-1.40804	1.16187e-12	-1.66378	-1.55045
10954978	chr19:10954978:C:T	7.2814e-97	2.88237	-1.59704	1.33744e-14	-2.78793	-2.46841	7.202e-13	-1.23415	-2.45833
10955011	chr19:10955011:A:G	1.53528e-97	-1.69176	1.42048	6.0029e-14	-2.73729	-1.01758	1.90157e-12	-1.49652	-1.22505
10955270	chr19:10955270:C:T	1.12306e-98	-1.8219	-1.06462	1.26612e-13	-2.69449	-0.314074	1.12106e-12	-2.84193	-0.408045
10955908	chr19:10955908:G:A	1.00521e-97	-2.60136e-09	-0.69479	4.389e-13	-2.60136e-09	-1.76542	5.60793e-12	-2.60136e-09	-1.64007
10956021	chr19:10956021:A:C	1.64462e-99	-2.36247	-2.44518	1.44792e-14	-2.80321	-2.37378	1.81334e-13	-2.79293	-2.27873
10956028	chr19:10956028:A:C	3.24366e-98	-2.60136e-09	-1.82587	2.37296e-13	-2.60136e-09	-2.38038	2.56809e-12	-2.60136e-09	-2.42109
10956583	chr19:10956583:T:C	4.13483e-96	3.79248	-0.770435	1.2824e-14	-2.83859	-2.45979	4.77149e-13	-1.64526	-2.45892
10956619	chr19:10956619:C:T	4.75385e-97	2.29317	-1.4342	1.46149e-14	-2.69327	-2.47438	1.07229e-12	-0.822726	-2.47173
10957159	chr19:10957159:A:G	3.22223e-97	-0.680821	1.15091	2.99026e-14	-2.6861	-1.76565	6.95853e-13	-1.79461	-1.93226
10957254	chr19:10957254:G:A	2.34194e-98	-2.15159	-6.54159e-09	1.64434e-13	-2.74719	-6.54159e-09	1.70922e-12	-2.82821	-6.54159e-09
10957271	chr19:10957271:G:T	1.69695e-98	-2.60136e-09	-2.47374	2.28473e-13	-2.60136e-09	-2.41828	2.77443e-12	-2.60136e-09	-2.34381
10957429	chr19:10957429:T:C	1.01504e-97	-0.885566	0.200503	4.46613e-14	-2.63902	-1.41157	1.11603e-12	-1.7014	-1.55308
10957495	chr19:10957495:C:T	6.97672e-97	2.85915	-1.61655	1.34279e-14	-2.78468	-2.46768	7.36613e-13	-1.21264	-2.45731
10957624	chr19:10957624:G:A	1.87859e-98	-2.60136e-09	-2.37205	2.20955e-13	-2.60136e-09	-2.45173	2.58449e-12	-2.60136e-09	-2.41472
10957747	chr19:10957747:C:T	2.56221e-98	-2.0617	-6.54159e-09	1.71861e-13	-2.70301	-6.54159e-09	1.7391e-12	-2.81088	-6.54159e-09
10957967	chr19:10957967:C:T	2.63539e-98	-2.03354	-6.54159e-09	1.73919e-13	-2.69111	-6.54159e-09	1.74936e-12	-2.805	-6.54159e-09
10957972	chr19:10957972:C:A	8.99564e-98	-0.759826	-0.0460066	4.07019e-14	-2.66702	-1.4764	9.60098e-13	-1.7754	-1.62957
10958393	chr19:10958393:C:T	1.66747e-97	0.86085	-1.04953	3.0022e-13	-1.47942	-0.665754	3.98347e-12	-1.10025	-0.881845
10958588	chr19:10958588:C:A	2.19518e-97	-0.298689	0.384966	4.60024e-14	-2.6417	-1.3793	9.41672e-13	-1.90448	-1.51987
10959232	chr19:10959232:T:A	4.1386e-97	0.249767	0.470604	4.4387e-14	-2.80957	-1.24718	9.15343e-13	-1.97874	-1.47397
10959508	chr19:10959508:G:A	7.72088e-98	-2.80225	1.84361	1.39324e-12	-2.74531	2.135	7.95951e-12	-2.8401	1.55021
10959616	chr19:10959616:C:T	7.70298e-98	-2.77979	1.81882	1.29277e-12	-2.77243	2.08728	7.58719e-12	-2.843	1.50521
10959957	chr19:10959957:C:T	3.95582e-97	0.509065	0.166135	3.56234e-14	-2.83014	-1.44655	6.74735e-13	-2.10194	-1.65575
10960196	chr19:10960196:G:T	3.5125e-97	0.416442	0.139898	3.47517e-14	-2.82408	-1.47739	6.85161e-13	-2.0609	-1.68146
10960550	chr19:10960550:G:T	3.51424e-98	-2.60136e-09	-1.74575	2.49991e-13	-2.60136e-09	-2.32827	2.64073e-12	-2.60136e-09	-2.3932
10960588	chr19:10960588:C:T	1.25036e-97	0.128282	-0.604837	3.65438e-13	-2.2927	0.344101	6.47458e-12	-1.36031	-0.136057
10960793	chr19:10960793:G:A	7.02442e-98	-1.05318	-6.54159e-09	8.41898e-13	-1.11403	-6.54159e-09	3.03796e-12	-2.25306	-6.54159e-09
10961505	chr19:10961505:C:T	1.71e-98	-2.60136e-09	-2.46608	2.37775e-13	-2.60136e-09	-2.37837	2.58619e-12	-2.60136e-09	-2.41407
10961516	chr19:10961516:C:T	1.17469e-96	3.66941	-1.9058	1.42068e-14	-2.78961	-2.40636	7.44676e-13	-1.28329	-2.37576
10961674	chr19:10961674:G:A	1.8538e-98	-2.60136e-09	-2.38533	2.1743e-13	-2.60136e-09	-2.46782	2.4352e-12	-2.60136e-09	-2.47422
10961802	chr19:10961802:T:C	1.27778e-98	-2.3499	-0.407556	2.82967e-13	-2.83315	0.628788	2.60529e-12	-2.78271	0.376001
10961934	chr19:10961934:G:A	3.31831e-97	0.409299	0.0901692	3.21435e-14	-2.82251	-1.55698	6.60954e-13	-2.03116	-1.74716
10962541	chr19:10962541:G:A	2.22894e-97	-2.60136e-09	0.10154	4.23683e-13	-2.60136e-09	-1.80071	4.21282e-12	-2.60136e-09	-1.92612
10962629	chr19:10962629:G:A	6.71318e-98	-2.60136e-09	-1.0985	4.01622e-13	-2.60136e-09	-1.85418	4.99944e-12	-2.60136e-09	-1.75493
10962804	chr19:10962804:AAGTGCT:A	1.67054e-99	-2.3306	-2.46142	2.72363e-14	-2.09302	-2.45212	1.52201e-12	-0.584261	-2.35996
10963245	chr19:10963245:C:T	1.93766e-98	-2.34109	-6.54159e-09	1.66737e-13	-2.73327	-6.54159e-09	1.86796e-12	-2.7394	-6.54159e-09
10963389	chr19:10963389:AAAG:A	9.79936e-97	3.05463	-1.4723	3.24155e-13	-0.269805	-1.79867	1.40383e-11	1.08711	-1.80957
10963396	chr19:10963396:A:G	2.06181e-97	1.50982	-1.48622	1.19195e-13	-1.22622	-1.84271	4.03439e-12	-0.114669	-1.85473
10964051	chr19:10964051:A:C	2.35931e-98	-2.60136e-09	-2.1442	2.62571e-13	-2.60136e-09	-2.27917	2.69413e-12	-2.60136e-09	-2.37318
10964106	chr19:10964106:T:C	5.31583e-98	-2.60136e-09	-1.33188	3.48474e-13	-2.60136e-09	-1.99613	4.27873e-12	-2.60136e-09	-1.91059
10964632	chr19:10964632:T:C	1.82285e-98	-2.60136e-09	-2.40217	2.18716e-13	-2.60136e-09	-2.46192	2.43949e-12	-2.60136e-09	-2.47246
10964884	chr19:10964884:G:A	2.23714e-98	-2.60136e-09	-2.19737	2.33661e-13	-2.60136e-09	-2.39582	2.53278e-12	-2.60136e-09	-2.43493
10965073	chr19:10965073:C:T	1.97373e-96	0.693978	1.58855	1.43742e-12	-1.77543	1.19634	3.14702e-11	-0.685572	0.77036
10965306	chr19:10965306:GC:G	2.53021e-98	-2.60136e-09	-2.07427	2.18534e-13	-2.60136e-09	-2.46275	2.43502e-12	-2.60136e-09	-2.4743
10965388	chr19:10965388:A:G	5.32833e-98	-2.60136e-09	-1.32953	3.49065e-13	-2.60136e-09	-1.99444	4.28672e-12	-2.60136e-09	-1.90873
10965516	chr19:10965516:A:G	2.5468e-96	0.86093	1.67651	1.72735e-12	-1.67284	1.27749	3.90395e-11	-0.546353	0.846676
10965596	chr19:10965596:C:T	2.35931e-98	-2.60136e-09	-2.1442	2.62571e-13	-2.60136e-09	-2.27917	2.69413e-12	-2.60136e-09	-2.37318
10966557	chr19:10966557:C:T	2.29088e-97	-2.60136e-09	0.128949	5.17027e-13	-2.60136e-09	-1.6016	7.33236e-12	-2.60136e-09	-1.37195
10966652	chr19:10966652:G:A	5.26173e-98	-2.60136e-09	-1.34211	3.46287e-13	-2.60136e-09	-2.00242	4.24965e-12	-2.60136e-09	-1.91741
10966670	chr19:10966670:G:A	6.32902e-97	3.40765	-2.26249	1.76885e-14	-2.77084	-2.20594	1.03439e-12	-1.18375	-2.14669
10966986	chr19:10966986:G:A	1.97712e-99	-2.28482	-2.3387	3.35404e-14	-2.04096	-2.29598	2.12101e-12	-0.494184	-2.11818
10968052	chr19:10968052:C:T	1.27345e-99	-2.66269	-2.40074	2.33309e-14	-2.25169	-2.44822	3.12517e-13	-2.05317	-2.47418
10968379	chr19:10968379:A:G	7.30081e-98	-1.01459	-6.54159e-09	2.2645e-13	-2.42717	-6.54159e-09	4.8088e-12	-1.7938	-6.54159e-09
10968456	chr19:10968456:G:A	1.90064e-98	-2.60136e-09	-2.36038	3.52005e-13	-2.60136e-09	-1.98605	3.70172e-12	-2.60136e-09	-2.05545
10968785	chr19:10968785:C:T	7.86727e-95	-2.60136e-09	5.96789	1.52218e-11	-2.60136e-09	1.78079	1.20087e-10	-2.60136e-09	1.42397
10968795	chr19:10968795:C:T	5.32833e-98	-2.60136e-09	-1.32953	3.49065e-13	-2.60136e-09	-1.99444	4.28672e-12	-2.60136e-09	-1.90873
10968896	chr19:10968896:G:T	5.5452e-93	-2.60136e-09	10.2233	1.36401e-09	-2.60136e-09	6.27625	8.16092e-09	-2.60136e-09	5.64286
10969054	chr19:10969054:C:T	1.82105e-98	-2.60136e-09	-2.40316	2.18784e-13	-2.60136e-09	-2.46161	2.43981e-12	-2.60136e-09	-2.47233
10970245	chr19:10970245:C:T	7.99834e-97	2.83149	-1.45225	1.38272e-14	-2.76572	-2.45733	3.23454e-13	-2.02246	-2.47049
10970338	chr19:10970338:A:G	1.8538e-98	-2.60136e-09	-2.38533	2.1743e-13	-2.60136e-09	-2.46782	2.4352e-12	-2.60136e-09	-2.47422
10970407	chr19:10970407:G:A	1.26664e-95	-2.60136e-09	4.14155	2.57056e-12	-2.60136e-09	0.00218482	4.68569e-11	-2.60136e-09	0.482847
10970925	chr19:10970925:A:T	2.23672e-96	2.40761	-6.54159e-09	1.32072e-12	-0.663761	-6.54159e-09	5.23203e-11	0.593132	-6.54159e-09
10971076	chr19:10971076:A:G	5.16574e-97	-2.60136e-09	0.942061	2.92192e-13	-2.60136e-09	-2.17228	3.02493e-12	-2.60136e-09	-2.25736
10971333	chr19:10971333:A:G	8.81698e-97	3.83586	-2.35917	2.3347e-14	-2.79646	-1.90277	1.21782e-12	-1.33901	-1.82819
10971400	chr19:10971400:T:C	1.77368e-99	-2.72982	-2.00229	2.05713e-14	-2.80336	-2.02244	2.15464e-13	-2.83811	-2.0611
10971748	chr19:10971748:G:A	2.34132e-99	-2.00985	-2.44459	3.06656e-14	-2.00643	-2.42012	3.90565e-13	-1.99627	-2.30814
10972266	chr19:10972266:T:C	2.33689e-99	-2.00898	-2.44735	2.98703e-14	-1.99138	-2.46145	3.38722e-13	-1.97811	-2.46872
10972534	chr19:10972534:G:T	2.00072e-95	4.6297	-0.0310139	1.31397e-14	-2.83187	-2.44219	4.61139e-13	-1.6693	-2.469
10972595	chr19:10972595:G:C	2.79554e-98	-2.60136e-09	-1.97455	2.29633e-13	-2.60136e-09	-2.41321	2.71879e-12	-2.60136e-09	-2.36407
10972865	chr19:10972865:C:T	9.64795e-98	-2.07778	1.34195	7.68688e-13	0.0755226	-1.28053	2.08181e-12	-1.17168	-1.45934
10973009	chr19:10973009:C:T	1.23801e-98	-2.78907	-6.54159e-09	1.63245e-13	-2.75444	-6.54159e-09	1.85398e-12	-2.74692	-6.54159e-09
10973821	chr19:10973821:T:C	2.24685e-99	-2.04202	-2.45361	2.86585e-14	-2.02872	-2.46552	3.26938e-13	-2.01686	-2.46538
10974228	chr19:10974228:A:G	2.05618e-98	-2.60136e-09	-2.28172	2.17178e-13	-2.60136e-09	-2.46897	2.43934e-12	-2.60136e-09	-2.47252
10974318	chr19:10974318:A:G	1.21102e-96	4.14825	-2.35419	2.74855e-14	-2.8134	-1.72263	1.08009e-12	-1.49275	-1.79446
10974914	chr19:10974914:C:T	2.84138e-97	2.51713	-2.17282	1.71088e-14	-2.72038	-2.28972	4.61101e-13	-1.89367	-2.24472
10975079	chr19:10975079:G:A	1.7536e-98	-2.60136e-09	-2.4409	2.24599e-13	-2.60136e-09	-2.43538	2.47522e-12	-2.60136e-09	-2.45792
10975499	chr19:10975499:T:C	5.34598e-98	-2.60136e-09	-1.32623	3.49438e-13	-2.60136e-09	-1.99337	4.29162e-12	-2.60136e-09	-1.90759
10975973	chr19:10975973:C:G	5.32206e-98	-2.60136e-09	-1.33071	3.48759e-13	-2.60136e-09	-1.99531	4.28271e-12	-2.60136e-09	-1.90966
10975978	chr19:10975978:C:T	8.86603e-98	-2.60136e-09	-0.820345	4.82944e-13	-2.60136e-09	-1.66979	6.217e-12	-2.60136e-09	-1.53696
10976070	chr19:10976070:T:C	3.28091e-97	0.894365	-0.406232	1.66907e-13	-1.63615	-1.09611	4.71979e-12	-0.513793	-1.29869
10976556	chr19:10976556:G:A	5.31382e-98	-2.60136e-09	-1.33226	3.48533e-13	-2.60136e-09	-1.99596	4.27942e-12	-2.60136e-09	-1.91043
10976577	chr19:10976577:G:A	7.29267e-97	-2.60136e-09	1.28688	2.35757e-13	-2.60136e-09	-2.38689	2.57101e-12	-2.60136e-09	-2.41995
10976630	chr19:10976630:G:A	2.31452e-99	-2.03905	-2.42691	2.95474e-14	-2.02396	-2.43974	3.26189e-13	-2.0102	-2.47433
10976707	chr19:10976707:T:C	4.11524e-98	-1.58788	-6.54159e-09	7.00818e-13	-1.29745	-6.54159e-09	3.96941e-12	-1.98563	-6.54159e-09
10976770	chr19:10976770:T:G	2.47985e-97	-1.15638	1.36459	3.22562e-14	-2.83005	-1.54593	1.05224e-12	-1.55181	-1.76153
10976794	chr19:10976794:T:C	5.33837e-98	-2.60136e-09	-1.32765	3.48157e-13	-2.60136e-09	-1.99704	4.28277e-12	-2.60136e-09	-1.90965
10976852	chr19:10976852:T:C	1.72588e-99	-2.73157	-2.02785	1.98277e-14	-2.80317	-2.05944	2.0799e-13	-2.83816	-2.09635
10976971	chr19:10976971:C:T	2.5017e-97	1.92007	-1.70308	1.05659e-13	-1.03021	-2.15927	4.12334e-12	0.182466	-2.13005
10977123	chr19:10977123:C:A	2.83007e-98	0.0880736	-2.05035	3.72746e-14	-2.1196	-2.11178	9.73073e-13	-1.15432	-2.23723
10977214	chr19:10977214:G:A	2.53021e-98	-2.60136e-09	-2.07427	2.18534e-13	-2.60136e-09	-2.46275	2.43502e-12	-2.60136e-09	-2.4743
10977303	chr19:10977303:C:T	5.34082e-98	-2.60136e-09	-1.32719	3.49618e-13	-2.60136e-09	-1.99285	4.29423e-12	-2.60136e-09	-1.90698
10977354	chr19:10977354:T:A	5.37109e-98	-2.60136e-09	-1.32154	3.50809e-13	-2.60136e-09	-1.98945	4.31042e-12	-2.60136e-09	-1.90322
10977362	chr19:10977362:T:C	9.27429e-98	-2.60136e-09	-0.775326	4.97051e-13	-2.60136e-09	-1.641	6.41177e-12	-2.60136e-09	-1.50612
10977528	chr19:10977528:C:T	1.27445e-98	-2.76006	-6.54159e-09	1.50491e-12	-0.533207	-6.54159e-09	3.64917e-12	-2.06975	-6.54159e-09
10977543	chr19:10977543:T:C	4.63445e-97	-0.944584	1.77811	2.57024e-14	-2.84035	-1.76276	7.51817e-13	-1.69364	-1.95587
10977631	chr19:10977631:C:A	2.33553e-99	-2.01779	-2.43912	3.15161e-14	-1.94411	-2.45508	3.51838e-13	-1.93698	-2.47185
10977721	chr19:10977721:G:A	5.32833e-98	-2.60136e-09	-1.32953	3.49065e-13	-2.60136e-09	-1.99444	4.28672e-12	-2.60136e-09	-1.90873
10977797	chr19:10977797:C:T	1.2277e-94	-2.60136e-09	6.41291	2.70474e-11	-2.60136e-09	2.35565	2.05116e-10	-2.60136e-09	1.95932
10978048	chr19:10978048:C:T	1.19445e-98	-2.82488	-6.54159e-09	1.76658e-13	-2.67548	-6.54159e-09	1.86947e-12	-2.73859	-6.54159e-09
10978187	chr19:10978187:C:T	6.17435e-98	-2.60136e-09	-1.18217	2.5061e-13	-2.60136e-09	-2.32579	3.01886e-12	-2.60136e-09	-2.25937
10978188	chr19:10978188:G:C	5.32833e-98	-2.60136e-09	-1.32953	3.49065e-13	-2.60136e-09	-1.99444	4.28672e-12	-2.60136e-09	-1.90873
10978426	chr19:10978426:C:T	1.95041e-98	-2.60136e-09	-2.33453	2.59419e-13	-2.60136e-09	-2.29125	2.69565e-12	-2.60136e-09	-2.37261
10978782	chr19:10978782:T:A	6.82424e-96	2.22372	1.29936	3.8044e-13	-0.75847	-1.14989	1.67426e-11	0.717738	-1.26403
10979078	chr19:10979078:C:G	5.3096e-98	-2.60136e-09	-1.33306	3.46013e-13	-2.60136e-09	-2.00322	4.30928e-12	-2.60136e-09	-1.90348
10979170	chr19:10979170:G:A	7.44403e-99	-1.70431	-1.59344	1.78488e-14	-2.82478	-2.14298	2.33086e-13	-2.60228	-2.21832
10979343	chr19:10979343:A:G	2.62629e-97	-2.60136e-09	0.265585	1.09336e-11	-2.60136e-09	1.4499	9.18087e-11	-2.60136e-09	1.15546
10979980	chr19:10979980:C:G	5.32833e-98	-2.60136e-09	-1.32953	3.49065e-13	-2.60136e-09	-1.99444	4.28672e-12	-2.60136e-09	-1.90873
10980036	chr19:10980036:A:G	3.78589e-98	0.304159	-1.97545	4.48476e-14	-2.00886	-2.03757	1.22097e-12	-0.987664	-2.17694
10980733	chr19:10980733:G:T	2.26418e-97	-2.60136e-09	0.117226	5.22639e-13	-2.60136e-09	-1.5908	7.4556e-12	-2.60136e-09	-1.35529
10980910	chr19:10980910:C:T	5.32467e-98	-2.60136e-09	-1.33022	3.48973e-13	-2.60136e-09	-1.9947	4.28556e-12	-2.60136e-09	-1.909
10981095	chr19:10981095:A:G	2.69918e-98	-2.60136e-09	-2.00963	2.88075e-13	-2.60136e-09	-2.18647	2.89409e-12	-2.60136e-09	-2.30158
10981246	chr19:10981246:T:TC	5.29181e-98	-2.60136e-09	-1.33641	3.45343e-13	-2.60136e-09	-2.00515	4.30019e-12	-2.60136e-09	-1.90559
10981988	chr19:10981988:C:G	2.43588e-99	-1.97011	-2.44474	3.1405e-14	-1.94713	-2.4556	3.51646e-13	-1.9376	-2.47178
10982379	chr19:10982379:C:T	8.68952e-98	-2.60136e-09	-0.840455	4.65365e-13	-2.60136e-09	-1.70687	5.81956e-12	-2.60136e-09	-1.60303
10982530	chr19:10982530:T:C	7.68957e-98	-0.19995	-0.762757	6.46047e-14	-1.7961	-1.88531	2.64036e-12	-0.620744	-1.77259
10982568	chr19:10982568:C:T	1.83816e-98	-2.60136e-09	-2.39381	2.18036e-13	-2.60136e-09	-2.46503	2.43674e-12	-2.60136e-09	-2.47359
10982692	chr19:10982692:G:A	2.91713e-96	3.8081	-1.1349	1.53002e-14	-2.83548	-2.28635	3.27831e-13	-2.12013	-2.35938
10983103	chr19:10983103:A:G	1.81402e-98	-2.60136e-09	-2.40703	2.19332e-13	-2.60136e-09	-2.45911	2.44232e-12	-2.60136e-09	-2.4713
10983200	chr19:10983200:T:C	3.34483e-97	1.35516	-0.847733	8.38454e-14	-1.45662	-1.9641	3.37133e-12	-0.293926	-1.85502
10983395	chr19:10983395:T:G	2.50105e-98	-2.60136e-09	-2.08586	2.24991e-13	-2.60136e-09	-2.43363	2.64011e-12	-2.60136e-09	-2.39343
10983421	chr19:10983421:G:A	4.82927e-98	-2.60136e-09	-1.42788	3.24441e-13	-2.60136e-09	-2.06759	4.01591e-12	-2.60136e-09	-1.97399
10983915	chr19:10983915:C:T	2.68738e-97	-2.60136e-09	0.288578	5.71144e-13	-2.60136e-09	-1.50205	8.17716e-12	-2.60136e-09	-1.26291
10984387	chr19:10984387:T:C	4.80213e-98	-2.60136e-09	-1.43351	3.23392e-13	-2.60136e-09	-2.07083	4.00121e-12	-2.60136e-09	-1.97766
10984492	chr19:10984492:T:A	1.69596e-98	-2.60136e-09	-2.47432	3.06125e-13	-2.60136e-09	-2.1257	3.04197e-12	-2.60136e-09	-2.25174
10985220	chr19:10985220:T:C	3.31838e-99	-2.7745	-1.33118	3.8039e-14	-2.81517	-1.39591	3.93868e-13	-2.8423	-1.45369
10985224	chr19:10985224:A:G	1.71894e-98	-2.60136e-09	-2.46087	2.28272e-13	-2.60136e-09	-2.41916	2.50458e-12	-2.60136e-09	-2.44613
10985231	chr19:10985231:G:A	8.42662e-98	-2.60136e-09	-0.871176	1.47138e-12	-2.60136e-09	-0.555738	6.80421e-12	-2.60136e-09	-1.44671
10985700	chr19:10985700:C:G	2.20348e-97	1.84591	-1.75585	8.67599e-14	-1.10693	-2.27962	3.38854e-12	0.101557	-2.24541
10985924	chr19:10985924:G:A	4.74012e-98	-2.60136e-09	-1.44651	3.22878e-13	-2.60136e-09	-2.07242	3.93951e-12	-2.60136e-09	-1.99319
10985934	chr19:10985934:C:T	2.23409e-97	1.80593	-1.70208	1.14951e-13	-1.0835	-2.02168	4.18121e-12	0.100414	-2.03407
10986175	chr19:10986175:A:G	3.02805e-97	1.19127	-0.783337	7.86912e-14	-1.5562	-1.92796	3.07144e-12	-0.425266	-1.81684
10986694	chr19:10986694:G:A	3.36577e-98	-1.78892	-6.54159e-09	1.66264e-13	-2.73611	-6.54159e-09	2.59136e-12	-2.41207	-6.54159e-09
10986709	chr19:10986709:G:A	2.26129e-97	1.8718	-1.75585	8.83569e-14	-1.08868	-2.27962	3.47229e-12	0.125973	-2.24541
10986774	chr19:10986774:C:T	2.19871e-97	1.84374	-1.75585	8.66601e-14	-1.10808	-2.27962	3.38336e-12	0.100027	-2.24541
10987131	chr19:10987131:T:C	1.17546e-98	-2.84092	-6.54159e-09	1.92284e-13	-2.59072	-6.54159e-09	1.98912e-12	-2.67656	-6.54159e-09
10987146	chr19:10987146:C:T	2.26832e-97	1.85415	-1.7351	8.82194e-14	-1.10474	-2.26513	3.43769e-12	0.0996516	-2.2291
10987920	chr19:10987920:T:C	1.38271e-98	-2.67853	-6.54159e-09	1.5139e-13	-2.82983	-6.54159e-09	1.69987e-12	-2.8337	-6.54159e-09
10988933	chr19:10988933:C:T	1.63537e-96	2.09446	-6.54159e-09	1.05783e-12	-0.885719	-6.54159e-09	4.01768e-11	0.329038	-6.54159e-09
10989040	chr19:10989040:C:T	1.2126e-97	-0.507224	-6.54159e-09	3.04109e-13	-2.13231	-6.54159e-09	1.80248e-12	-2.77509	-6.54159e-09
10989099	chr19:10989099:A:G	1.35676e-96	1.91248	-0.00478264	2.68617e-13	-1.0705	-1.18591	1.1451e-11	0.158084	-1.08426
10989223	chr19:10989223:G:C	4.74012e-98	-2.60136e-09	-1.44651	3.22878e-13	-2.60136e-09	-2.07242	3.93951e-12	-2.60136e-09	-1.99319
10989338	chr19:10989338:C:T	3.91236e-89	-2.60136e-09	19.0848	2.32186e-09	-2.60136e-09	6.80818	1.98778e-08	-2.60136e-09	6.53311
10989784	chr19:10989784:C:T	2.78284e-97	2.03869	-1.7152	1.31207e-13	-0.941562	-2.03135	4.94376e-12	0.277395	-2.04352
10989785	chr19:10989785:A:G	1.20374e-98	-2.66306	-0.154076	3.46178e-14	-2.84304	-1.46228	3.84823e-13	-2.81315	-1.50607
10990232	chr19:10990232:T:C	4.77127e-98	-2.60136e-09	-1.43996	3.23348e-13	-2.60136e-09	-2.07097	3.99855e-12	-2.60136e-09	-1.97832
10990312	chr19:10990312:C:T	7.46784e-97	1.59762	-0.287002	1.72739e-13	-1.3238	-1.37412	6.8754e-12	-0.151916	-1.28438
10990539	chr19:10990539:A:G	3.13976e-98	-2.60136e-09	-1.85843	6.49473e-13	-2.60136e-09	-1.37353	6.3705e-12	-2.60136e-09	-1.51257
10991007	chr19:10991007:G:A	2.55962e-97	-2.60136e-09	0.239873	5.87427e-13	-2.60136e-09	-1.47394	8.47518e-12	-2.60136e-09	-1.22711
10991317	chr19:10991317:G:A	1.27695e-96	1.84679	0.000278552	2.58674e-13	-1.11203	-1.1821	1.08853e-11	0.103329	-1.08016
10991331	chr19:10991331:C:T	1.72793e-98	-2.60136e-09	-2.45565	3.51987e-13	-2.60136e-09	-1.9861	3.40925e-12	-2.60136e-09	-2.13776
10991543	chr19:10991543:G:T	2.99711e-97	-2.60136e-09	0.39766	1.04785e-12	-2.60136e-09	-0.895193	1.41977e-11	-2.60136e-09	-0.711172
10991898	chr19:10991898:A:C	5.55196e-98	-2.60136e-09	-1.28842	3.50378e-13	-2.60136e-09	-1.99068	4.29987e-12	-2.60136e-09	-1.90567
10991920	chr19:10991920:G:A	1.18242e-93	8.67791	-6.54159e-09	1.62555e-13	-2.75868	-6.54159e-09	1.75409e-12	-2.8023	-6.54159e-09
10992086	chr19:10992086:G:T	1.81989e-98	-2.60136e-09	-2.4038	2.18881e-13	-2.60136e-09	-2.46116	2.44021e-12	-2.60136e-09	-2.47217
10992365	chr19:10992365:T:C	5.18371e-98	-2.60136e-09	-1.35705	3.35301e-13	-2.60136e-09	-2.03467	4.15995e-12	-2.60136e-09	-1.93875
10992534	chr19:10992534:C:T	5.61603e-98	-2.60136e-09	-1.27695	3.53095e-13	-2.60136e-09	-1.98296	4.3369e-12	-2.60136e-09	-1.89709
10993132	chr19:10993132:T:G	2.44855e-96	1.81848	0.679617	7.47869e-13	-1.08055	-0.151919	2.79346e-11	0.109853	-0.14424
10993252	chr19:10993252:C:T	5.55257e-98	-2.60136e-09	-1.28831	3.50443e-13	-2.60136e-09	-1.9905	4.30065e-12	-2.60136e-09	-1.90548
10993445	chr19:10993445:C:T	1.14907e-96	1.73498	0.00656824	2.42872e-13	-1.17928	-1.17788	1.00409e-11	0.0181522	-1.07574
10993560	chr19:10993560:C:T	1.69591e-98	-2.60136e-09	-2.47435	2.57131e-13	-2.60136e-09	-2.30011	2.75396e-12	-2.60136e-09	-2.35121
10993567	chr19:10993567:A:G	1.6967e-98	-2.47389	-6.54159e-09	2.71037e-13	-2.24744	-6.54159e-09	1.76728e-12	-2.79481	-6.54159e-09
10994071	chr19:10994071:A:G	4.44957e-97	1.84832	-1.0555	1.32628e-14	-2.79299	-2.47173	6.04148e-13	-1.3938	-2.47438
10994543	chr19:10994543:C:T	1.85014e-96	1.6405	0.577359	6.07972e-13	-1.19448	-0.245081	2.19442e-11	-0.039351	-0.236396
10994710	chr19:10994710:CT:C	2.46199e-98	-2.60136e-09	-2.1016	5.38675e-13	-2.60136e-09	-1.56058	5.91839e-12	-2.60136e-09	-1.58619
10994917	chr19:10994917:A:G	2.51262e-96	1.88547	0.638456	7.50796e-13	-1.04065	-0.187911	2.83165e-11	0.159136	-0.179943
10994932	chr19:10994932:T:C	2.52273e-97	1.49174	-1.26639	1.38987e-14	-2.74445	-2.47345	7.64353e-13	-1.16502	-2.46796
10995243	chr19:10995243:G:A	1.82105e-98	-2.60136e-09	-2.40316	2.18777e-13	-2.60136e-09	-2.46164	2.43977e-12	-2.60136e-09	-2.47235
10995255	chr19:10995255:TG:T	1.02907e-97	-2.60136e-09	-0.671329	4.65858e-13	-2.60136e-09	-1.70581	6.09258e-12	-2.60136e-09	-1.55718
10995264	chr19:10995264:C:T	5.55257e-98	-2.60136e-09	-1.28831	3.50443e-13	-2.60136e-09	-1.9905	4.30065e-12	-2.60136e-09	-1.90548
10996078	chr19:10996078:C:T	2.65695e-98	-2.60136e-09	-2.0254	4.65182e-13	-2.60136e-09	-1.70726	5.64847e-12	-2.60136e-09	-1.63287
10996114	chr19:10996114:T:C	1.77103e-97	0.768918	-0.897344	1.54849e-14	-2.6886	-2.42123	4.18867e-13	-1.79187	-2.44259
10996409	chr19:10996409:G:A	2.55853e-96	2.04267	0.499358	3.51433e-13	-1.00312	-0.984552	1.6776e-11	0.276593	-0.820896
10996457	chr19:10996457:T:C	1.90827e-97	0.832543	-0.886335	1.53277e-14	-2.70103	-2.419	4.05872e-13	-1.82509	-2.44088
10996920	chr19:10996920:T:C	9.50142e-97	-2.60136e-09	1.55145	3.43936e-13	-2.60136e-09	-2.00924	3.45e-12	-2.60136e-09	-2.12588
10997093	chr19:10997093:C:T	1.37623e-96	1.77505	0.146889	2.79732e-13	-1.15151	-1.06435	1.16338e-11	0.0494857	-0.959819
10997124	chr19:10997124:A:G	7.84733e-98	-2.60136e-09	-0.942398	3.81074e-13	-2.60136e-09	-1.9067	4.84147e-12	-2.60136e-09	-1.78703
10997127	chr19:10997127:G:C	3.31466e-98	-2.60136e-09	-1.80422	2.59234e-13	-2.60136e-09	-2.29196	3.10361e-12	-2.60136e-09	-2.23169
10997299	chr19:10997299:C:T	5.49967e-98	-2.60136e-09	-1.29788	3.49633e-13	-2.60136e-09	-1.99281	4.28774e-12	-2.60136e-09	-1.90849
10997447	chr19:10997447:TC:T	1.75958e-98	-2.60136e-09	-2.43749	3.09433e-13	-2.60136e-09	-2.11495	3.559e-12	-2.60136e-09	-2.09477
10997617	chr19:10997617:C:T	5.9415e-98	-2.60136e-09	-1.22061	8.51632e-13	-2.60136e-09	-1.10254	1.11717e-11	-2.60136e-09	-0.950867
10998316	chr19:10998316:G:A	5.73849e-98	-2.60136e-09	-1.25538	3.567e-13	-2.60136e-09	-1.9728	4.38639e-12	-2.60136e-09	-1.88574
10998467	chr19:10998467:G:A	5.34846e-98	-2.60136e-09	-1.32576	3.4216e-13	-2.60136e-09	-2.01442	4.19223e-12	-2.60136e-09	-1.93102
10999001	chr19:10999001:G:A	5.46374e-98	-2.60136e-09	-1.30444	3.46456e-13	-2.60136e-09	-2.00194	4.24838e-12	-2.60136e-09	-1.91771
10999748	chr19:10999748:A:G	5.55257e-98	-2.60136e-09	-1.28831	3.50443e-13	-2.60136e-09	-1.9905	4.30065e-12	-2.60136e-09	-1.90548
11000358	chr19:11000358:G:A	4.88737e-98	-2.60136e-09	-1.41592	2.80326e-13	-2.60136e-09	-2.21374	3.39599e-12	-2.60136e-09	-2.14165
11000407	chr19:11000407:A:G	2.83743e-98	-2.60136e-09	-1.95967	2.48857e-13	-2.60136e-09	-2.33282	2.91915e-12	-2.60136e-09	-2.29296
11000518	chr19:11000518:C:T	5.57122e-98	-2.60136e-09	-1.28496	3.51096e-13	-2.60136e-09	-1.98863	4.30924e-12	-2.60136e-09	-1.90349
11000739	chr19:11000739:C:T	1.20678e-96	1.82502	-0.034466	2.49786e-13	-1.12331	-1.20578	1.02703e-11	0.0695537	-1.10455
11001132	chr19:11001132:G:A	5.54146e-98	-2.60136e-09	-1.29031	3.50078e-13	-2.60136e-09	-1.99154	4.29559e-12	-2.60136e-09	-1.90666
11001165	chr19:11001165:C:T	5.54217e-98	-2.60136e-09	-1.29019	3.49945e-13	-2.60136e-09	-1.99192	4.29415e-12	-2.60136e-09	-1.907
11001167	chr19:11001167:A:G	5.62511e-98	-1.22401	-0.0513192	2.40409e-13	-1.47353	-0.893822	2.89839e-12	-1.35136	-0.948733
11001477	chr19:11001477:T:A	2.12496e-97	0.905548	-0.851782	1.51541e-14	-2.71694	-2.41448	3.9019e-13	-1.86819	-2.43719
11001659	chr19:11001659:T:TC	2.54043e-98	-1.27179	-0.798448	2.00967e-13	-1.47633	-1.07022	2.22872e-12	-1.37872	-1.1841
11001758	chr19:11001758:G:A	5.81842e-96	-2.60136e-09	3.36363	8.03572e-12	-2.60136e-09	1.14196	1.28312e-10	-2.60136e-09	1.49021
11001792	chr19:11001792:T:C	5.55257e-98	-2.60136e-09	-1.28831	3.50443e-13	-2.60136e-09	-1.9905	4.30065e-12	-2.60136e-09	-1.90548
11001814	chr19:11001814:C:T	6.49962e-96	-2.60136e-09	3.47434	1.72921e-12	-2.60136e-09	-0.394273	3.04219e-11	-2.60136e-09	0.0509109
11002280	chr19:11002280:C:T	2.26074e-97	-2.60136e-09	0.115703	7.97418e-13	-2.60136e-09	-1.16831	1.09174e-11	-2.60136e-09	-0.973891
11002281	chr19:11002281:T:C	6.02201e-98	-1.18471	-0.0224388	2.49218e-13	-1.48804	-0.843327	3.08251e-12	-1.34004	-0.89847
11002351	chr19:11002351:C:T	1.1953e-96	1.88176	-0.100764	2.44871e-13	-1.08801	-1.26095	1.03238e-11	0.133432	-1.16324
11002385	chr19:11002385:A:G	1.71925e-98	-2.60136e-09	-2.46068	2.28204e-13	-2.60136e-09	-2.41945	2.50399e-12	-2.60136e-09	-2.44637
11002507	chr19:11002507:TA:T	1.18522e-96	1.86345	-0.0909241	2.46418e-13	-1.10161	-1.24106	1.03894e-11	0.118057	-1.14153
11002749	chr19:11002749:G:A	5.67237e-98	-2.60136e-09	-1.26697	3.53228e-13	-2.60136e-09	-1.98258	4.34099e-12	-2.60136e-09	-1.89615
11002844	chr19:11002844:G:A	5.0033e-97	-1.46561	2.37572	6.90954e-13	-1.71249	0.400874	8.96756e-12	-1.58608	0.41544
11002975	chr19:11002975:T:C	1.18561e-99	-2.75894	-2.37596	1.45004e-14	-2.82091	-2.3546	1.55765e-13	-2.83999	-2.38367
11003226	chr19:11003226:G:A	7.25739e-95	4.50878	1.37842	1.38749e-14	-2.75433	-2.46529	6.57036e-13	-1.35839	-2.42588
11003405	chr19:11003405:T:G	5.55149e-98	-2.60136e-09	-1.28851	3.50359e-13	-2.60136e-09	-1.99073	4.29961e-12	-2.60136e-09	-1.90573
11003530	chr19:11003530:C:T	4.43464e-95	4.45162	0.943006	1.49096e-14	-2.74702	-2.40067	6.4008e-13	-1.34374	-2.46667
11003676	chr19:11003676:A:G	1.56664e-99	-2.38371	-2.47251	1.71894e-14	-2.5445	-2.4609	4.45751e-13	-1.93024	-2.242
11004248	chr19:11004248:T:C	6.724e-98	-1.09404	-0.00284336	1.65295e-13	-1.7078	-1.03416	1.77447e-12	-1.6975	-1.09325
11004402	chr19:11004402:C:T	5.77993e-97	-1.39549	2.44989	7.74431e-13	-1.64728	0.449714	1.01271e-11	-1.51556	0.466524
11004564	chr19:11004564:G:C	1.77147e-98	-2.60136e-09	-2.43076	2.20383e-13	-2.60136e-09	-2.45433	2.44792e-12	-2.60136e-09	-2.46901
11004766	chr19:11004766:A:G	5.53266e-98	-2.60136e-09	-1.2919	3.49681e-13	-2.60136e-09	-1.99267	4.29041e-12	-2.60136e-09	-1.90787
11004878	chr19:11004878:C:T	5.57311e-98	-2.60136e-09	-1.28462	3.47115e-13	-2.60136e-09	-2.00004	4.26568e-12	-2.60136e-09	-1.91365
11005483	chr19:11005483:G:A	1.13706e-99	-2.75335	-2.42337	1.39041e-14	-2.82339	-2.39412	1.507e-13	-2.8393	-2.41741
11005590	chr19:11005590:C:T	3.60936e-99	-1.64743	-2.3742	2.09031e-14	-2.71755	-2.09225	2.36157e-13	-2.77742	-2.03009
11006232	chr19:11006232:G:A	3.64566e-97	-2.60136e-09	0.593552	2.17988e-13	-2.60136e-09	-2.46525	2.43806e-12	-2.60136e-09	-2.47305
11006554	chr19:11006554:C:T	2.97694e-98	-2.60136e-09	-1.91168	2.36332e-13	-2.60136e-09	-2.38446	2.82335e-12	-2.60136e-09	-2.32633
11006570	chr19:11006570:A:G	3.7714e-99	-1.73372	-2.24399	3.55811e-14	-2.0352	-2.24267	6.31155e-13	-1.81509	-2.00937
11006760	chr19:11006760:T:C	1.15272e-99	-2.76279	-2.40024	1.41701e-14	-2.81938	-2.37919	1.52355e-13	-2.84071	-2.40508
11006951	chr19:11006951:A:G	1.16009e-99	-2.76225	-2.39441	1.42764e-14	-2.81865	-2.37244	1.53201e-13	-2.84077	-2.39948
11008035	chr19:11008035:C:T	3.29242e-96	1.79471	0.999508	9.46158e-13	-1.10813	0.110849	3.56215e-11	0.0797447	0.128955
11008596	chr19:11008596:G:C	3.24876e-97	-1.31907	1.79735	3.62408e-14	-2.60961	-1.6499	1.76082e-12	-0.96867	-1.8298
11008616	chr19:11008616:C:T	2.37622e-96	1.68617	0.781933	7.37052e-13	-1.1684	-0.0786312	2.68001e-11	-0.00748454	-0.068361
11008659	chr19:11008659:G:T	3.04851e-97	1.78031	-1.36564	1.47186e-13	-1.10392	-1.75408	5.22232e-12	0.0616704	-1.77298
11008830	chr19:11008830:T:C	1.70143e-98	-2.60136e-09	-2.4711	2.41029e-13	-2.60136e-09	-2.36477	2.64033e-12	-2.60136e-09	-2.39335
11009278	chr19:11009278:C:T	2.86137e-97	-2.60136e-09	0.351313	9.06641e-13	-2.60136e-09	-1.03995	1.28882e-11	-2.60136e-09	-0.807939
11009877	chr19:11009877:C:T	3.5369e-99	-1.79505	-2.24686	3.36339e-14	-2.08678	-2.24738	5.90958e-13	-1.8736	-2.01666
11010261	chr19:11010261:C:T	3.27894e-99	-1.86491	-2.25273	3.15123e-14	-2.14695	-2.25236	5.46969e-13	-1.9425	-2.02511
11010354	chr19:11010354:T:C	1.72575e-98	-2.60136e-09	-2.45691	2.87325e-13	-2.60136e-09	-2.18908	3.12148e-12	-2.60136e-09	-2.22594
11011264	chr19:11011264:G:A	1.8268e-98	-2.40001	-6.54159e-09	1.62388e-13	-2.7597	-6.54159e-09	1.86679e-12	-2.74003	-6.54159e-09
11011286	chr19:11011286:G:A	1.81686e-98	-2.40546	-6.54159e-09	1.6202e-13	-2.76197	-6.54159e-09	1.87173e-12	-2.73739	-6.54159e-09
11011343	chr19:11011343:G:C	1.19771e-98	-2.82216	-6.54159e-09	1.49627e-13	-2.84155	-6.54159e-09	2.15296e-12	-2.59741	-6.54159e-09
11011718	chr19:11011718:G:T	3.4033e-99	-1.82647	-2.25394	3.24774e-14	-2.11549	-2.25365	5.65753e-13	-1.90691	-2.02693
11011855	chr19:11011855:G:T	7.6246e-97	-2.60136e-09	1.33139	6.24706e-13	-2.60136e-09	-1.41241	5.94932e-12	-2.60136e-09	-1.58097
11012234	chr19:11012234:A:G	2.11668e-98	-2.60136e-09	-2.25273	2.16488e-13	-2.60136e-09	-2.47216	2.4368e-12	-2.60136e-09	-2.47357
11013419	chr19:11013419:C:G	3.00946e-98	-2.60136e-09	-1.90081	2.21996e-13	-2.60136e-09	-2.44704	2.43561e-12	-2.60136e-09	-2.47406
11013669	chr19:11013669:A:C	3.50371e-98	-2.60136e-09	-1.74875	7.41922e-13	-2.60136e-09	-1.24045	7.22253e-12	-2.60136e-09	-1.38705
11013794	chr19:11013794:C:G	2.77577e-99	-2.03748	-2.24675	2.68688e-14	-2.31843	-2.2403	4.57539e-13	-2.13597	-2.01017
11014292	chr19:11014292:A:G	1.72098e-98	-2.60136e-09	-2.45968	2.78286e-13	-2.60136e-09	-2.22104	2.98122e-12	-2.60136e-09	-2.27192
11014931	chr19:11014931:G:A	9.08919e-97	-2.60136e-09	1.5071	4.43902e-13	-2.60136e-09	-1.75409	6.81042e-12	-2.60136e-09	-1.4458
11015124	chr19:11015124:A:G	1.5825e-94	-2.60136e-09	6.66677	2.37593e-11	-2.60136e-09	2.22604	1.85003e-10	-2.60136e-09	1.85612
11015284	chr19:11015284:T:C	6.93722e-97	1.09105	0.145862	2.39581e-14	-2.70421	-1.96918	1.40136e-12	-0.956333	-2.07048
11015484	chr19:11015484:T:C	7.12396e-86	28.6756	-2.08369	2.73726e-13	-2.44657	0.209005	6.49791e-13	-2.83125	-0.964106
11015521	chr19:11015521:T:C	2.39296e-99	-2.61508	-1.81755	2.23401e-14	-2.84149	-1.90182	2.14209e-13	-2.68366	-2.22139
11015967	chr19:11015967:T:C	6.86068e-97	1.05395	0.171864	2.43005e-14	-2.6989	-1.96029	1.44393e-12	-0.935677	-2.0612
11016700	chr19:11016700:T:C	1.85591e-98	-2.60136e-09	-2.3842	2.17742e-13	-2.60136e-09	-2.46638	2.43582e-12	-2.60136e-09	-2.47397
11017047	chr19:11017047:C:T	1.85591e-98	-2.60136e-09	-2.3842	2.17742e-13	-2.60136e-09	-2.46638	2.43582e-12	-2.60136e-09	-2.47397
11017183	chr19:11017183:C:T	1.39322e-98	-2.67095	-6.54159e-09	2.21035e-12	-0.148786	-6.54159e-09	4.61107e-12	-1.83579	-6.54159e-09
11017197	chr19:11017197:C:T	7.02411e-98	-2.60136e-09	-1.05322	4.04136e-13	-2.60136e-09	-1.84794	5.22299e-12	-2.60136e-09	-1.71118
11017243	chr19:11017243:G:A	2.68628e-98	-2.60136e-09	-2.01442	2.26117e-13	-2.60136e-09	-2.42864	2.66259e-12	-2.60136e-09	-2.38495
11017387	chr19:11017387:G:A	1.32505e-96	2.11779	-0.23374	2.20729e-13	-0.967809	-1.48495	9.49744e-12	0.29914	-1.41237
11017920	chr19:11017920:A:G	3.00506e-97	-1.09432	1.49463	3.12083e-14	-2.69288	-1.71613	3.99497e-12	-0.0896905	-1.88953
11018055	chr19:11018055:G:A	1.7166e-98	-2.60136e-09	-2.46223	2.72627e-13	-2.60136e-09	-2.24159	2.97593e-12	-2.60136e-09	-2.2737
11018148	chr19:11018148:T:C	1.94771e-96	2.26633	0.00291955	2.03537e-14	-2.83725	-1.99918	5.56963e-13	-1.85147	-2.09804
11018293	chr19:11018293:C:T	1.91682e-96	-2.60136e-09	2.25327	6.28766e-13	-2.60136e-09	-1.40593	5.74961e-12	-2.60136e-09	-1.61512
11018663	chr19:11018663:T:C	1.96121e-96	2.2743	0.00185591	2.87477e-13	-0.867023	-1.32153	1.27782e-11	0.431734	-1.24825
11018753	chr19:11018753:C:G	1.81589e-98	-0.116697	-2.2893	1.52142e-14	-2.83599	-2.29147	5.48498e-13	-1.57671	-2.38812
11018924	chr19:11018924:C:T	4.06672e-99	-1.46905	-2.43327	1.4318e-14	-2.71381	-2.47436	3.10086e-13	-2.08544	-2.44972
11019204	chr19:11019204:C:T	5.73602e-97	2.24565	-1.19887	2.12758e-13	-0.821952	-1.66758	8.1051e-12	0.417504	-1.68926
11019519	chr19:11019519:G:A	1.75062e-97	-2.60136e-09	-0.140017	3.52761e-13	-2.60136e-09	-1.9839	3.19916e-12	-2.60136e-09	-2.20136
11019755	chr19:11019755:G:A	1.6714e-99	-2.59854	-2.19295	1.26717e-14	-2.84306	-2.46726	1.50149e-13	-2.80239	-2.45798
11019759	chr19:11019759:C:T	4.22222e-98	-2.60136e-09	-1.56221	2.68871e-13	-2.60136e-09	-2.25546	3.33238e-12	-2.60136e-09	-2.16056
11019766	chr19:11019766:C:T	1.82813e-97	-2.60136e-09	-0.0966938	4.71022e-13	-2.60136e-09	-1.69479	6.61855e-12	-2.60136e-09	-1.47437
11020727	chr19:11020727:T:C	1.38937e-96	2.14293	-0.21148	2.24467e-13	-0.95154	-1.48443	9.77558e-12	0.329343	-1.41371
11021404	chr19:11021404:G:A	6.50401e-93	6.36292	4.01986	3.33248e-14	-2.81527	-1.52812	9.25989e-13	-2.45621	-0.984935
11021639	chr19:11021639:G:A	2.87146e-98	-2.60136e-09	-1.94775	2.26173e-13	-2.60136e-09	-2.42839	2.43485e-12	-2.60136e-09	-2.47437
11022049	chr19:11022049:C:T	2.21629e-97	-2.60136e-09	0.0958465	8.51543e-12	-2.60136e-09	1.19994	7.2814e-11	-2.60136e-09	0.923657
11022596	chr19:11022596:A:G	7.99887e-97	1.18829	0.191022	2.39853e-14	-2.72553	-1.94672	1.32393e-12	-1.03247	-2.05117
11023043	chr19:11023043:A:G	7.94986e-98	-2.60136e-09	-0.929418	5.04928e-13	-2.60136e-09	-1.62528	3.97595e-12	-2.60136e-09	-1.98399
11023151	chr19:11023151:C:T	1.77563e-99	-2.28429	-2.44672	1.75336e-14	-2.51265	-2.47292	4.63911e-13	-2.04606	-2.08625
11023414	chr19:11023414:A:G	2.12036e-95	3.79185	0.864921	1.44969e-14	-2.7516	-2.42416	3.03313e-13	-2.24293	-2.31431
11024011	chr19:11024011:A:G	3.34624e-98	-2.60136e-09	-1.79473	7.35401e-13	-2.60136e-09	-1.24928	7.13843e-12	-2.60136e-09	-1.39876
11024018	chr19:11024018:T:C	5.04937e-98	-0.508134	-0.875174	2.2212e-14	-2.70111	-2.04795	5.1999e-13	-1.71872	-2.29948
11024076	chr19:11024076:G:A	1.09284e-98	-0.741647	-2.17215	1.75759e-13	-1.96563	-0.714948	9.4306e-12	-0.264631	-0.855661
11025539	chr19:11025539:C:G	2.64399e-97	-1.20519	1.4775	3.57928e-14	-2.60691	-1.66504	5.20463e-12	0.148168	-1.86287
11025639	chr19:11025639:C:T	5.88605e-96	1.67211	1.70307	2.03629e-14	-2.84311	-1.99287	6.89748e-13	-1.61712	-2.11856
11026181	chr19:11026181:C:T	9.51467e-97	3.75081	-2.19796	1.88029e-14	-2.6865	-2.22918	8.61629e-13	-1.12375	-2.38943
11026459	chr19:11026459:T:C	3.83515e-99	-1.88887	-2.07208	3.8142e-14	-2.14666	-2.06172	6.95306e-13	-1.94517	-1.78249
11026666	chr19:11026666:T:G	2.53173e-98	-2.60136e-09	-2.07367	2.16192e-13	-2.60136e-09	-2.47353	2.48058e-12	-2.60136e-09	-2.45576
11026794	chr19:11026794:C:T	1.95307e-97	-2.60136e-09	-0.0305833	6.94865e-12	-2.60136e-09	0.99661	7.02513e-11	-2.60136e-09	0.887828
11026810	chr19:11026810:A:G	2.59222e-98	-2.60136e-09	-2.05006	2.16532e-13	-2.60136e-09	-2.47195	2.4949e-12	-2.60136e-09	-2.45
11027491	chr19:11027491:G:C	5.64216e-96	1.9149	1.41796	2.21272e-14	-2.83781	-1.91508	7.12402e-13	-1.75627	-1.94709
11027550	chr19:11027550:T:C	8.56494e-97	3.88098	-2.43329	2.79179e-14	-2.68419	-1.83624	1.13296e-12	-1.11827	-2.12114
11027616	chr19:11027616:A:G	7.90769e-99	-2.59139	-0.645928	2.35076e-14	-2.82809	-1.86428	2.55676e-13	-2.6903	-2.03779
11028960	chr19:11028960:G:T	2.79391e-95	1.77481	3.15782	5.91719e-14	-2.84183	-0.927415	1.53833e-12	-1.675	-1.25855
11028981	chr19:11028981:T:G	3.23228e-97	1.83514	-1.36194	1.40247e-13	-1.06959	-1.8367	5.03822e-12	0.109052	-1.85625
11029112	chr19:11029112:G:A	1.82275e-98	-2.60136e-09	-2.40222	2.8186e-13	-2.60136e-09	-2.20828	2.99265e-12	-2.60136e-09	-2.26809
11029468	chr19:11029468:A:G	6.96922e-97	3.6599	-2.41838	2.76181e-14	-2.64431	-1.88691	1.23267e-12	-0.994553	-2.16051
11029755	chr19:11029755:C:T	1.94816e-98	-2.60136e-09	-2.33569	2.21758e-13	-2.60136e-09	-2.44811	2.44071e-12	-2.60136e-09	-2.47196
11029963	chr19:11029963:A:G	1.86434e-98	-2.60136e-09	-2.37966	2.1605e-13	-2.60136e-09	-2.47418	2.44275e-12	-2.60136e-09	-2.47113
11029972	chr19:11029972:G:A	1.79836e-98	-2.60136e-09	-2.4157	2.18331e-13	-2.60136e-09	-2.46368	2.43635e-12	-2.60136e-09	-2.47375
11030027	chr19:11030027:T:C	3.7034e-97	-1.26949	1.87876	4.58004e-14	-2.59157	-1.43383	6.71972e-12	0.20596	-1.66516
11030117	chr19:11030117:C:T	1.86555e-98	-2.60136e-09	-2.37902	2.16044e-13	-2.60136e-09	-2.47421	2.44307e-12	-2.60136e-09	-2.471
11031348	chr19:11031348:C:T	2.05998e-98	-2.60136e-09	-2.27988	2.17369e-13	-2.60136e-09	-2.4681	2.48681e-12	-2.60136e-09	-2.45325
11031768	chr19:11031768:G:C	4.08052e-98	-2.60136e-09	-1.59635	2.54766e-13	-2.60136e-09	-2.30935	3.11638e-12	-2.60136e-09	-2.22758
11032020	chr19:11032020:G:A	1.79302e-98	-2.41867	-6.54159e-09	1.78013e-13	-2.66783	-6.54159e-09	1.69334e-12	-2.83755	-6.54159e-09
11032572	chr19:11032572:A:G	9.82109e-98	-2.60136e-09	-0.71804	2.77469e-12	-2.60136e-09	0.0786015	2.57378e-11	-2.60136e-09	-0.116288
11032707	chr19:11032707:G:A	1.86278e-98	-2.60136e-09	-2.3805	2.16006e-13	-2.60136e-09	-2.47439	2.44666e-12	-2.60136e-09	-2.46953
11032960	chr19:11032960:G:A	3.65294e-97	-2.60136e-09	0.595544	6.99098e-13	-2.60136e-09	-1.2999	6.3341e-12	-2.60136e-09	-1.5183
11032986	chr19:11032986:G:A	6.42536e-99	-1.8084	-1.6365	7.73573e-14	-2.06222	-1.43904	1.13159e-12	-1.88166	-1.35897
11033011	chr19:11033011:C:T	8.60788e-98	-2.60136e-09	-0.849894	3.48998e-13	-2.60136e-09	-1.99463	3.21382e-12	-2.60136e-09	-2.19679
11034284	chr19:11034284:G:A	2.04288e-98	-2.60136e-09	-2.28821	2.17302e-13	-2.60136e-09	-2.4684	2.48563e-12	-2.60136e-09	-2.45373
11035015	chr19:11035015:C:T	3.45843e-99	-2.1185	-1.94584	3.42001e-14	-2.36456	-1.9529	6.43298e-13	-2.18477	-1.62063
11035177	chr19:11035177:G:A	3.8217e-99	-1.79417	-2.17029	3.71592e-14	-2.06123	-2.17325	6.68022e-13	-1.85344	-1.91424
11035286	chr19:11035286:T:C	4.24136e-98	-2.60136e-09	-1.55769	4.04404e-13	-2.60136e-09	-1.84728	4.82407e-12	-2.60136e-09	-1.79063
11035390	chr19:11035390:T:C	1.91194e-98	-2.35446	-6.54159e-09	1.57591e-13	-2.78969	-6.54159e-09	1.98161e-12	-2.68034	-6.54159e-09
11035823	chr19:11035823:T:C	2.05651e-94	1.65073	5.27805	2.40138e-13	-2.68539	0.316908	1.81262e-12	-2.33877	-0.430712
11036399	chr19:11036399:A:ACT	2.12078e-98	-2.25079	-6.54159e-09	4.01961e-12	0.449246	-6.54159e-09	9.27959e-12	-1.13643	-6.54159e-09
11036534	chr19:11036534:C:T	3.7801e-99	-1.80511	-2.17029	3.69153e-14	-2.06782	-2.17325	6.56841e-13	-1.87032	-1.91424
11036847	chr19:11036847:A:G	1.76094e-98	-2.60136e-09	-2.43673	2.19328e-13	-2.60136e-09	-2.45913	2.44087e-12	-2.60136e-09	-2.4719
11036936	chr19:11036936:C:T	2.04563e-98	-0.335829	-1.95104	1.74449e-14	-2.63777	-2.35287	4.6007e-13	-1.74335	-2.39728
11036939	chr19:11036939:G:A	3.04195e-95	1.66139	3.35629	6.29908e-14	-2.84261	-0.864091	2.01467e-12	-1.49866	-1.16513
11037018	chr19:11037018:T:G	6.8528e-97	-1.2676	2.49227	4.24364e-14	-2.53799	-1.5637	7.69695e-12	0.465081	-1.78851
11037437	chr19:11037437:C:G	1.74528e-95	1.31963	3.14247	5.76359e-14	-2.83025	-0.965294	2.27909e-12	-1.28635	-1.25413
11037612	chr19:11037612:C:T	2.43655e-98	-2.60136e-09	-2.11199	2.22947e-13	-2.60136e-09	-2.44276	2.60388e-12	-2.60136e-09	-2.40725
11038147	chr19:11038147:C:T	3.86645e-99	-1.78343	-2.16939	3.75922e-14	-2.05028	-2.17261	6.69456e-13	-1.85228	-1.91326
11038258	chr19:11038258:C:G	4.09811e-99	-1.77587	-2.11876	3.98084e-14	-2.04366	-2.12195	7.21996e-13	-1.84497	-1.84502
11039337	chr19:11039337:G:C	1.74495e-93	9.06708	-6.54159e-09	1.49881e-13	-2.83985	-6.54159e-09	1.6843e-12	-2.8429	-6.54159e-09
11039834	chr19:11039834:G:A	1.38448e-98	-2.67724	-6.54159e-09	1.52197e-13	-2.82452	-6.54159e-09	1.68521e-12	-2.84236	-6.54159e-09
11040223	chr19:11040223:C:T	2.1869e-98	-2.60136e-09	-2.22009	2.1866e-13	-2.60136e-09	-2.46217	2.51537e-12	-2.60136e-09	-2.44183
11040251	chr19:11040251:G:A	4.07071e-96	-2.60136e-09	3.00642	2.88684e-13	-2.60136e-09	-2.18436	3.12923e-12	-2.60136e-09	-2.22346
11040383	chr19:11040383:A:G	1.9016e-98	-2.35988	-6.54159e-09	1.50079e-13	-2.83853	-6.54159e-09	1.51295e-11	-0.647605	-6.54159e-09
11040449	chr19:11040449:A:G	6.75627e-96	3.51307	-6.54159e-09	2.48844e-12	-0.03028	-6.54159e-09	1.23021e-10	1.4481	-6.54159e-09
11040654	chr19:11040654:T:C	1.24254e-97	-1.87138	1.38855	5.11476e-14	-2.2343	-1.68068	1.76884e-11	1.36291	-1.85425
11041010	chr19:11041010:C:T	1.42818e-97	-2.60136e-09	-0.34359	4.20743e-13	-2.60136e-09	-1.80767	4.182e-12	-2.60136e-09	-1.93346
11041103	chr19:11041103:T:TG	3.69815e-98	-2.60136e-09	-1.69474	2.37809e-13	-2.60136e-09	-2.37823	2.90793e-12	-2.60136e-09	-2.29681
11041408	chr19:11041408:G:A	1.73414e-98	-2.60136e-09	-2.45206	2.31803e-13	-2.60136e-09	-2.40381	2.5361e-12	-2.60136e-09	-2.43362
11041681	chr19:11041681:C:T	2.09443e-98	-2.60136e-09	-2.26329	2.17465e-13	-2.60136e-09	-2.46765	2.48982e-12	-2.60136e-09	-2.45204
11041974	chr19:11041974:C:T	2.42698e-98	-0.289961	-1.82596	1.95541e-14	-2.58991	-2.2866	5.22657e-13	-1.66852	-2.34456
11042158	chr19:11042158:A:G	1.88099e-93	-2.60136e-09	9.14215	2.48044e-11	-2.60136e-09	2.26908	2.1032e-10	-2.60136e-09	1.98438
11042212	chr19:11042212:G:A	1.14735e-98	-0.618269	-2.24685	1.75572e-13	-1.8661	-0.815545	1.0863e-11	-0.0325465	-0.946343
11042867	chr19:11042867:T:C	2.25375e-99	-2.23658	-2.25598	2.7382e-14	-2.29014	-2.24967	4.18591e-13	-2.21158	-2.02353
11042898	chr19:11042898:C:T	2.27054e-99	-2.23304	-2.2521	2.7539e-14	-2.28866	-2.24543	4.22681e-13	-2.20776	-2.01763
11043674	chr19:11043674:C:T	5.75398e-97	2.50616	-1.45626	1.97851e-13	-0.689933	-1.87225	8.40709e-12	0.664046	-1.89922
11043685	chr19:11043685:T:C	1.33629e-98	-2.71268	-6.54159e-09	1.90184e-12	-0.299115	-6.54159e-09	4.14832e-12	-1.94155	-6.54159e-09
11043851	chr19:11043851:G:A	2.05696e-98	-2.28134	-6.54159e-09	1.62302e-13	-2.76023	-6.54159e-09	2.084e-12	-2.62996	-6.54159e-09
11044234	chr19:11044234:CTG:C	2.09443e-98	-2.60136e-09	-2.26329	2.17465e-13	-2.60136e-09	-2.46765	2.48982e-12	-2.60136e-09	-2.45204
11044570	chr19:11044570:G:A	2.03516e-98	-2.60136e-09	-2.292	2.31425e-13	-2.60136e-09	-2.40544	2.49197e-12	-2.60136e-09	-2.45118
11044619	chr19:11044619:G:A	2.09443e-98	-2.60136e-09	-2.26329	2.17465e-13	-2.60136e-09	-2.46765	2.48982e-12	-2.60136e-09	-2.45204
11044996	chr19:11044996:A:G	1.37153e-98	-2.68665	-6.54159e-09	1.68069e-12	-0.422734	-6.54159e-09	4.22575e-12	-1.92306	-6.54159e-09
11045059	chr19:11045059:G:A	2.29994e-98	-0.397006	-1.77268	1.96223e-14	-2.6183	-2.25473	5.04475e-13	-1.73023	-2.31825
11045875	chr19:11045875:G:A	2.09168e-98	-2.60136e-09	-2.2646	2.17803e-13	-2.60136e-09	-2.4661	2.49614e-12	-2.60136e-09	-2.4495
11045998	chr19:11045998:C:T	2.03841e-98	-2.60136e-09	-2.2904	4.40217e-13	-2.60136e-09	-1.76243	4.32642e-12	-2.60136e-09	-1.89951
11046209	chr19:11046209:C:T	6.65897e-98	-2.60136e-09	-1.10661	3.39171e-13	-2.60136e-09	-2.02319	4.35901e-12	-2.60136e-09	-1.89201
11046385	chr19:11046385:G:A	1.92277e-97	-2.60136e-09	-0.0462202	5.05477e-13	-2.60136e-09	-1.62419	4.96704e-12	-2.60136e-09	-1.76143
11046747	chr19:11046747:A:G	4.02884e-99	-2.65395	-1.25772	6.64051e-14	-2.53445	-1.11947	4.02892e-13	-2.84022	-1.43312
11046886	chr19:11046886:C:T	6.02079e-98	-2.60136e-09	-1.20735	2.61007e-13	-2.60136e-09	-2.28515	3.2803e-12	-2.60136e-09	-2.17632
11047342	chr19:11047342:A:G	2.43637e-98	-2.60136e-09	-2.11206	2.16887e-13	-2.60136e-09	-2.47032	2.49525e-12	-2.60136e-09	-2.44986
11047371	chr19:11047371:A:T	9.1524e-98	1.45982	-2.24838	2.37731e-14	-2.2073	-2.47384	1.91486e-13	-2.65089	-2.3663
11047379	chr19:11047379:C:T	1.89198e-99	-2.26316	-2.40438	1.4658e-14	-2.80123	-2.36347	5.44505e-13	-1.71729	-2.25484
11047583	chr19:11047583:AT:A	2.47597e-98	-2.60136e-09	-2.09594	2.98024e-13	-2.60136e-09	-2.15252	3.86421e-12	-2.60136e-09	-2.01249
11048230	chr19:11048230:T:C	1.29908e-98	-2.74092	-6.54159e-09	2.52187e-12	-0.0169353	-6.54159e-09	4.33138e-12	-1.89836	-6.54159e-09
11048400	chr19:11048400:G:A	5.18033e-92	14.6341	-2.17629	5.81973e-14	-2.00387	-1.78198	3.7511e-13	-2.2355	-2.10929
11048554	chr19:11048554:G:A	1.90325e-98	-2.60136e-09	-2.35901	2.55002e-13	-2.60136e-09	-2.30842	3.20164e-12	-2.60136e-09	-2.20059
11048773	chr19:11048773:C:T	4.41209e-93	4.00098	5.99373	6.55768e-12	2.74114	-1.80244	2.05404e-11	1.55178	-1.89364
11049213	chr19:11049213:T:C	2.26512e-91	15.6964	-1.7633	4.86723e-14	-2.34242	-1.62216	5.80293e-12	0.439759	-2.04565
11049226	chr19:11049226:C:T	2.43552e-98	-2.60136e-09	-2.11241	2.16411e-13	-2.60136e-09	-2.47251	2.47742e-12	-2.60136e-09	-2.45703
11049493	chr19:11049493:T:G	5.0958e-90	17.141	-0.0944702	2.16209e-14	-2.49861	-2.27743	3.022e-12	0.119333	-2.37767
11049979	chr19:11049979:G:A	5.84463e-98	-2.60136e-09	-1.23705	1.61096e-12	-2.60136e-09	-0.465105	1.51449e-11	-2.60136e-09	-0.646585
11050110	chr19:11050110:G:C	1.9951e-98	-2.60136e-09	-2.31188	2.22096e-13	-2.60136e-09	-2.44658	2.4508e-12	-2.60136e-09	-2.46784
11050358	chr19:11050358:A:G	2.41143e-98	-2.60136e-09	-2.12235	2.2212e-13	-2.60136e-09	-2.44648	2.568e-12	-2.60136e-09	-2.42112
11050611	chr19:11050611:C:T	4.51755e-98	-2.60136e-09	-1.4946	1.20852e-12	-2.60136e-09	-0.75254	1.1505e-11	-2.60136e-09	-0.921469
11050861	chr19:11050861:C:A	5.53778e-91	16.4367	-1.60963	4.16551e-14	-2.39482	-1.72545	5.10044e-12	0.36858	-2.1035
11051309	chr19:11051309:A:G	4.31148e-96	3.06388	-6.54159e-09	5.18034e-12	0.702934	-6.54159e-09	9.50136e-11	1.18977	-6.54159e-09
11052886	chr19:11052886:C:T	2.26643e-95	-0.602343	5.32573	1.88272e-14	-2.4475	-2.46689	1.27533e-11	1.45888	-2.27734
11052925	chr19:11052925:G:T	3.3715e-91	16.1129	-1.782	5.42217e-14	-2.30582	-1.55079	7.29991e-12	0.607323	-1.98371
11053013	chr19:11053013:A:G	2.40951e-98	0.349766	-2.47291	2.14747e-14	-2.55602	-2.2268	2.8875e-13	-2.39193	-2.21452
11053119	chr19:11053119:G:C	1.84169e-98	-2.60136e-09	-2.39189	2.6476e-13	-2.60136e-09	-2.27087	3.31424e-12	-2.60136e-09	-2.16602
11053148	chr19:11053148:T:C	4.59218e-97	2.11122	-1.28685	8.71757e-13	0.907379	-1.98656	1.59677e-08	8.04641	-1.73234
11053171	chr19:11053171:C:T	5.26574e-93	8.75405	1.41752	1.97327e-14	-2.39674	-2.47067	1.41921e-11	1.64315	-2.35472
11053221	chr19:11053221:T:C	2.42016e-95	-0.771524	5.56054	1.92653e-14	-2.48858	-2.40281	1.54719e-11	1.49276	-2.11798
11053292	chr19:11053292:T:C	2.05298e-98	-2.60136e-09	-2.28328	2.46669e-13	-2.60136e-09	-2.34165	2.58628e-12	-2.60136e-09	-2.41403
11053784	chr19:11053784:G:A	1.44463e-91	15.2064	-1.72305	4.81141e-14	-2.29199	-1.68413	7.55653e-12	0.725563	-2.0674
11053892	chr19:11053892:C:A	3.3716e-97	2.02698	-1.51158	8.44752e-13	1.00124	-2.11189	1.60393e-08	8.21856	-1.90002
11053927	chr19:11053927:A:T	4.3158e-98	-2.60136e-09	-1.54029	1.13044e-12	-2.60136e-09	-0.819332	1.08056e-11	-2.60136e-09	-0.984191
11054054	chr19:11054054:G:T	3.76222e-97	-2.60136e-09	0.625022	1.03126e-12	-2.60136e-09	-0.911158	1.43723e-11	-2.60136e-09	-0.698951
11054105	chr19:11054105:A:G	2.76385e-97	1.56473	-1.24809	1.35356e-12	1.31943	-1.95862	2.94368e-08	8.63239	-1.70664
11054114	chr19:11054114:A:G	9.24543e-93	10.6145	0.119981	1.04811e-11	3.73609	-2.32846	5.16608e-09	7.20802	-2.0224
11054634	chr19:11054634:A:G	2.31543e-98	-2.60136e-09	-2.16298	2.35262e-13	-2.60136e-09	-2.38899	2.73658e-12	-2.60136e-09	-2.35754
11054943	chr19:11054943:G:A	2.92326e-93	9.84734	-0.264284	5.81543e-12	3.20605	-2.38747	2.3695e-09	6.54295	-2.13676
11055340	chr19:11055340:T:C	2.80453e-92	10.3803	1.46389	1.56735e-14	-2.62364	-2.47409	5.96065e-12	0.816321	-2.39539
11055487	chr19:11055487:C:T	3.83774e-92	4.43715	7.72068	4.24097e-12	2.74807	-2.24522	1.05602e-11	1.35469	-2.36185
11055617	chr19:11055617:T:C	1.63638e-93	9.58391	-0.581063	3.0655e-14	-2.42688	-2.00002	2.53411e-11	1.43317	-1.56499
11055800	chr19:11055800:T:C	1.54479e-96	3.22735	-1.18986	4.83216e-13	0.0743159	-1.74354	5.14423e-09	6.65314	-1.47176
11055975	chr19:11055975:G:T	1.35306e-98	-2.7002	-6.54159e-09	2.1299e-13	-2.48845	-6.54159e-09	3.69129e-12	-2.05828	-6.54159e-09
11056115	chr19:11056115:A:G	1.41555e-99	-2.84311	-2.11453	1.49153e-14	-2.84186	-2.30545	2.12639e-13	-2.84081	-2.0716
11056151	chr19:11056151:G:A	2.72547e-96	2.90399	-0.298752	1.16739e-12	0.513814	-1.30099	1.16807e-08	7.16176	-1.16031
11056203	chr19:11056203:G:A	1.80702e-98	-2.60136e-09	-2.41089	2.74423e-13	-2.60136e-09	-2.23502	3.46128e-12	-2.60136e-09	-2.12261
11056234	chr19:11056234:C:T	3.64098e-98	-2.60136e-09	-1.71032	9.39181e-13	-2.60136e-09	-1.00468	9.01609e-12	-2.60136e-09	-1.16524
11056333	chr19:11056333:A:C	2.92601e-98	-2.60136e-09	-1.92893	6.77497e-13	-2.60136e-09	-1.33129	7.02498e-12	-2.60136e-09	-1.41478
11056395	chr19:11056395:A:G	1.79125e-98	-2.60136e-09	-2.41966	2.77026e-13	-2.60136e-09	-2.22558	3.50291e-12	-2.60136e-09	-2.11066
11056437	chr19:11056437:C:T	1.77914e-98	-2.60136e-09	-2.42644	2.46701e-13	-2.60136e-09	-2.34151	2.59183e-12	-2.60136e-09	-2.41189
11056494	chr19:11056494:G:A	3.24655e-98	-2.60136e-09	-1.82498	7.906e-13	-2.60136e-09	-1.1769	7.67863e-12	-2.60136e-09	-1.32581
11056543	chr19:11056543:C:T	8.37187e-91	17.0453	-1.80488	5.17122e-14	-2.39682	-1.50718	5.94534e-12	0.37023	-1.95187
11056964	chr19:11056964:C:T	4.21583e-92	12.0809	0.170897	9.01816e-12	3.56584	-2.30853	5.74281e-09	7.27995	-1.9885
11057353	chr19:11057353:T:C	3.24608e-97	1.75115	-1.27369	1.24951e-12	1.14439	-1.86357	3.16603e-08	8.60369	-1.60513
11057362	chr19:11057362:A:G	8.4689e-92	14.7166	-1.76723	4.74987e-14	-2.10873	-1.88027	1.05952e-11	1.18172	-2.18557
11057585	chr19:11057585:C:T	6.29154e-90	17.7248	-0.467465	2.15366e-14	-2.49018	-2.28976	3.13836e-12	0.161531	-2.38208
11057870	chr19:11057870:A:AGGC	3.1487e-98	-2.60136e-09	-1.85558	2.20481e-13	-2.60136e-09	-2.45388	2.54611e-12	-2.60136e-09	-2.42969
11057950	chr19:11057950:A:G	4.01917e-92	11.9957	0.208278	8.61483e-12	3.5118	-2.30025	5.43313e-09	7.21068	-1.97466
11058028	chr19:11058028:C:G	3.26012e-91	-2.60136e-09	14.2973	1.79238e-10	-2.60136e-09	4.24678	1.30313e-09	-2.60136e-09	3.80827
11058122	chr19:11058122:G:A	2.26382e-97	1.57416	-1.45709	1.3819e-12	1.30368	-1.92216	4.07345e-08	8.91941	-1.66883
11058220	chr19:11058220:A:G	1.17497e-93	8.00732	0.664269	2.2549e-14	-2.28093	-2.45307	2.36479e-11	2.06683	-2.2678
11058324	chr19:11058324:C:T	5.72956e-98	-2.60136e-09	-1.25693	3.4287e-13	-2.60136e-09	-2.01234	4.29841e-12	-2.60136e-09	-1.90601
11058385	chr19:11058385:C:T	7.79388e-97	-2.60136e-09	1.35335	2.24139e-13	-2.60136e-09	-2.43743	2.47499e-12	-2.60136e-09	-2.45801
11058629	chr19:11058629:T:C	1.82988e-97	-0.0957367	-6.54159e-09	3.04389e-13	-2.13139	-6.54159e-09	5.17272e-12	-1.72085	-6.54159e-09
11058838	chr19:11058838:C:T	5.17418e-97	2.75424	-1.81054	3.01161e-13	-2.64615	0.504099	1.65626e-11	-1.11252	0.555416
11058901	chr19:11058901:G:A	4.12446e-98	-2.60136e-09	-1.58564	2.48506e-13	-2.60136e-09	-2.33423	3.00867e-12	-2.60136e-09	-2.26275
11059230	chr19:11059230:CTCTG:C	1.92645e-98	-2.60136e-09	-2.34689	2.29711e-13	-2.60136e-09	-2.41287	2.49293e-12	-2.60136e-09	-2.45079
11059615	chr19:11059615:C:T	1.9432e-96	-2.60136e-09	2.26694	3.66854e-12	-2.60136e-09	0.357857	5.79847e-11	-2.60136e-09	0.695928
11059684	chr19:11059684:G:GGGGCCA	2.24687e-98	-2.60136e-09	-2.19303	2.16976e-13	-2.60136e-09	-2.4699	2.43662e-12	-2.60136e-09	-2.47364
11059983	chr19:11059983:T:A	4.41629e-96	-2.60136e-09	3.0879	1.25778e-11	-2.60136e-09	1.58999	2.01209e-10	-2.60136e-09	1.94009
11060163	chr19:11060163:T:C	2.7089e-95	1.05664	3.84508	1.35947e-11	1.70596	-0.0382137	5.85987e-07	9.46667	0.450136
11060605	chr19:11060605:A:C	1.96408e-96	1.49675	0.780873	2.75155e-12	1.40422	-1.33399	8.07307e-08	9.02504	-1.09042
11060924	chr19:11060924:T:C	3.0108e-96	2.31902	0.385788	2.25044e-12	0.932146	-1.06296	3.8624e-08	8.07154	-0.874158
11062453	chr19:11062453:G:A	2.09924e-98	-2.261	-6.54159e-09	6.73238e-13	-1.33759	-6.54159e-09	8.41934e-12	-1.23372	-6.54159e-09
11062665	chr19:11062665:A:T	3.26571e-89	-2.60136e-09	18.9042	2.24995e-09	-2.60136e-09	6.77672	1.88321e-08	-2.60136e-09	6.47906
11062673	chr19:11062673:G:A	3.77906e-98	-2.60136e-09	-1.6731	5.28344e-13	-2.60136e-09	-1.57995	3.514e-12	-2.60136e-09	-2.1075
11062796	chr19:11062796:C:T	7.42698e-96	3.2324	0.37532	1.42773e-12	0.462786	-1.04864	1.50166e-08	7.11774	-0.865072
11062812	chr19:11062812:T:C	1.31387e-94	3.52951	2.95124	4.25608e-12	0.228919	0.277491	4.69268e-08	6.73926	0.652829
11062906	chr19:11062906:GAT:G	2.34014e-96	-2.60136e-09	2.45281	2.20001e-13	-2.60136e-09	-2.45606	2.4577e-12	-2.60136e-09	-2.46502
11063027	chr19:11063027:G:T	3.32271e-92	10.707	1.30669	1.52003e-14	-2.65424	-2.47414	5.51697e-12	0.733504	-2.38993
11063123	chr19:11063123:C:T	2.33375e-98	-2.60136e-09	-2.15509	2.16207e-13	-2.60136e-09	-2.47346	2.44499e-12	-2.60136e-09	-2.47021
11063252	chr19:11063252:C:T	3.54746e-90	18.7495	-2.06517	7.183e-14	-2.54677	-1.02862	5.20794e-12	-0.120981	-1.59309
11063280	chr19:11063280:C:T	9.87779e-96	3.3406	0.552285	1.71384e-12	0.399009	-0.802212	1.68087e-08	6.98192	-0.61652
11063744	chr19:11063744:T:A	1.71872e-98	-2.60136e-09	-2.46099	3.1541e-13	-2.60136e-09	-2.09582	3.08578e-12	-2.60136e-09	-2.23745
11063765	chr19:11063765:C:T	1.5691e-99	-2.71741	-2.13724	1.61536e-13	-0.846833	-1.91813	3.50346e-13	-2.53437	-1.87871
11063820	chr19:11063820:C:G	1.98454e-98	-2.31718	-6.54159e-09	9.01058e-12	1.25646	-6.54159e-09	1.22724e-11	-0.8569	-6.54159e-09
11064066	chr19:11064066:C:T	2.39271e-90	18.3806	-2.09008	7.82338e-14	-2.50213	-0.987865	6.14335e-12	0.0114706	-1.56035
11064205	chr19:11064205:C:T	2.29816e-98	-2.60136e-09	-2.17046	2.16451e-13	-2.60136e-09	-2.47233	2.44083e-12	-2.60136e-09	-2.47191
11064259	chr19:11064259:T:C	6.07066e-93	8.8456	1.46822	1.89435e-14	-2.4359	-2.47234	1.3708e-11	1.65998	-2.40625
11064464	chr19:11064464:G:A	2.31624e-98	-2.60136e-09	-2.16263	2.16307e-13	-2.60136e-09	-2.47299	2.44295e-12	-2.60136e-09	-2.47105
11064804	chr19:11064804:G:A	4.64918e-96	-2.60136e-09	3.13929	1.26214e-11	-2.60136e-09	1.59346	2.02467e-10	-2.60136e-09	1.94633
11064914	chr19:11064914:C:T	6.03955e-96	-2.60136e-09	3.40093	1.42129e-11	-2.60136e-09	1.71221	2.32804e-10	-2.60136e-09	2.08594
11065147	chr19:11065147:C:T	4.05506e-87	7.54275	16.1831	1.87649e-12	0.939499	-1.25203	3.33214e-12	-0.499379	-1.66126
11065385	chr19:11065385:C:T	2.31703e-98	-2.60136e-09	-2.16229	2.16296e-13	-2.60136e-09	-2.47304	2.44315e-12	-2.60136e-09	-2.47096
11065399	chr19:11065399:A:G	5.38337e-93	8.82999	1.36368	1.86164e-14	-2.45149	-2.47417	1.31764e-11	1.60401	-2.38983
11065610	chr19:11065610:C:T	3.34292e-87	4.8938	18.6389	3.40218e-11	2.87694	-0.291879	5.68229e-11	1.42393	-0.748242
11065661	chr19:11065661:C:T	4.91586e-92	12.4054	-6.54159e-09	1.98206e-10	4.34737	-6.54159e-09	5.35554e-08	7.52422	-6.54159e-09
11066074	chr19:11066074:G:A	2.43935e-98	-2.60136e-09	-2.11084	2.16111e-13	-2.60136e-09	-2.4739	2.45138e-12	-2.60136e-09	-2.4676
11066076	chr19:11066076:CAT:C	3.1372e-90	14.6663	1.89511	3.16694e-11	4.71638	-2.20296	3.34399e-08	8.96213	-1.90888
11066085	chr19:11066085:C:CT	4.16698e-96	-2.60136e-09	3.02979	2.93112e-13	-2.60136e-09	-2.16914	3.55797e-12	-2.60136e-09	-2.09506
11066137	chr19:11066137:T:A	2.2027e-98	-2.60136e-09	-2.21289	2.26686e-13	-2.60136e-09	-2.42613	2.4602e-12	-2.60136e-09	-2.46401
11066428	chr19:11066428:C:T	1.58989e-94	-2.60136e-09	6.67143	1.70369e-10	-2.60136e-09	4.19603	2.51741e-09	-2.60136e-09	4.46674
11066574	chr19:11066574:C:A	7.53175e-95	1.63186	4.29246	1.31139e-11	1.22642	0.405318	5.11847e-07	8.84653	0.934999
11066732	chr19:11066732:T:C	7.48955e-95	1.72212	4.19657	1.13144e-11	1.14328	0.340856	4.13182e-07	8.70183	0.865559
11067101	chr19:11067101:C:T	2.30048e-86	5.19542	20.2661	3.32641e-11	3.06314	-0.500595	5.39927e-11	1.56809	-0.943491
11067195	chr19:11067195:C:T	4.40265e-96	-2.60136e-09	3.0848	2.90665e-13	-2.60136e-09	-2.17752	3.52355e-12	-2.60136e-09	-2.10478
11067709	chr19:11067709:C:T	6.30422e-98	-2.60136e-09	-1.16135	2.52552e-12	-2.60136e-09	-0.015491	2.32389e-11	-2.60136e-09	-0.218421
11068036	chr19:11068036:G:A	1.82057e-98	-2.60136e-09	-2.40342	3.24402e-13	-2.60136e-09	-2.06771	3.4126e-12	-2.60136e-09	-2.13678
11068360	chr19:11068360:G:A	2.73144e-98	-2.60136e-09	-1.99774	2.64794e-13	-2.60136e-09	-2.27074	2.75689e-12	-2.60136e-09	-2.35015
11068606	chr19:11068606:A:G	1.7157e-98	-2.60136e-09	-2.46275	2.39694e-13	-2.60136e-09	-2.37033	2.58798e-12	-2.60136e-09	-2.41337
11068658	chr19:11068658:T:C	1.46226e-96	-2.60136e-09	1.98258	2.16036e-13	-2.60136e-09	-2.47425	2.43735e-12	-2.60136e-09	-2.47334
11068895	chr19:11068895:G:T	2.81431e-90	13.8475	2.60532	3.4033e-11	4.58779	-2.00239	2.724e-08	8.48879	-1.6406
11069033	chr19:11069033:C:G	1.18397e-91	15.4384	-2.15397	1.23467e-13	-2.15805	-0.875672	1.81331e-11	0.992776	-1.45929
11069371	chr19:11069371:T:C	1.22148e-94	1.57229	4.83555	1.94319e-11	1.28138	0.743601	8.28605e-07	8.94674	1.31651
11070468	chr19:11070468:T:C	6.2163e-98	-2.60136e-09	-1.1754	2.89222e-13	-2.60136e-09	-2.1825	3.61114e-12	-2.60136e-09	-2.08023
11070728	chr19:11070728:G:A	3.08381e-98	-1.87641	-6.54159e-09	4.48654e-13	-1.74344	-6.54159e-09	2.30824e-12	-2.52777	-6.54159e-09
11071589	chr19:11071589:C:T	2.50353e-98	-2.60136e-09	-2.08487	2.26674e-13	-2.60136e-09	-2.42618	2.6036e-12	-2.60136e-09	-2.40736
11072181	chr19:11072181:G:A	1.70797e-98	-2.60136e-09	-2.46726	2.23515e-13	-2.60136e-09	-2.44021	2.45785e-12	-2.60136e-09	-2.46496
11072379	chr19:11072379:A:G	3.66805e-90	14.2603	2.45746	3.98395e-11	4.79425	-2.05133	3.47115e-08	8.79159	-1.70102
11072524	chr19:11072524:A:C	7.29393e-96	-2.60136e-09	3.58964	7.5196e-12	-2.60136e-09	1.07558	9.81252e-11	-2.60136e-09	1.22199
11073161	chr19:11073161:G:A	5.63903e-90	19.2978	-2.14996	1.03734e-13	-2.43548	-0.772386	8.61448e-12	0.163528	-1.37433
11073428	chr19:11073428:C:T	2.15327e-92	13.6858	-2.10587	3.08972e-11	3.58341	-1.09468	1.63129e-08	7.94901	-1.61355
11073574	chr19:11073574:A:G	3.86105e-92	12.1199	0.0439853	5.34998e-14	-1.55154	-2.31847	4.24901e-13	-1.74677	-2.47338
11073584	chr19:11073584:C:T	1.61584e-92	11.2928	-6.54159e-09	3.39025e-11	2.58155	-6.54159e-09	1.43522e-08	6.20741	-6.54159e-09
11073648	chr19:11073648:T:C	6.81636e-96	5.74288	-2.22096	5.97835e-14	-1.56454	-2.19442	2.86888e-11	1.71133	-1.71907
11073731	chr19:11073731:T:C	3.86161e-98	-2.60136e-09	-1.65149	3.77163e-13	-2.60136e-09	-1.91702	3.49793e-12	-2.60136e-09	-2.11208
11073733	chr19:11073733:C:A	1.70304e-98	-2.60136e-09	-2.47016	3.72638e-13	-2.60136e-09	-1.92909	4.67752e-12	-2.60136e-09	-1.82148
11074807	chr19:11074807:T:C	9.20791e-99	-2.78751	-0.297581	1.32755e-13	-1.01751	-1.94367	5.14554e-13	-2.24018	-1.78853
11075192	chr19:11075192:T:G	7.96466e-99	-2.79417	-0.435975	1.19144e-13	-1.05131	-2.01805	4.61357e-13	-2.26349	-1.87434
11075243	chr19:11075243:T:C	6.78945e-75	53.0199	-1.14762	1.31524e-13	-1.1342	-1.83631	2.29331e-11	0.907264	-1.13893
11075612	chr19:11075612:A:G	6.9527e-99	-2.81253	-0.5535	9.81047e-14	-1.17364	-2.09002	3.96006e-13	-2.33028	-1.9603
11075744	chr19:11075744:T:C	4.35582e-98	-2.60136e-09	-1.53106	3.18044e-12	-2.60136e-09	0.215083	2.87389e-11	-2.60136e-09	-0.00599902
11075759	chr19:11075759:A:G	1.81609e-98	-2.60182	0.195929	3.49938e-13	-0.273911	-1.71802	1.06961e-12	-1.75903	-1.53793
11075961	chr19:11075961:C:G	1.94386e-98	-2.49774	0.159849	4.51355e-13	-0.00691903	-1.73052	1.27839e-12	-1.56836	-1.5503
11076035	chr19:11076035:T:C	1.53932e-74	51.1546	1.53619	8.73631e-14	-0.918267	-2.46135	9.94721e-12	1.32121	-2.38817
11076305	chr19:11076305:TCCTC:T	7.57308e-95	6.92701	-0.997231	7.38473e-14	-1.99285	-1.55484	1.23595e-11	1.1581	-2.00793
11076450	chr19:11076450:C:T	1.65627e-96	-2.60136e-09	2.10716	9.3878e-13	-2.60136e-09	-1.00511	1.50609e-11	-2.60136e-09	-0.652152
11076617	chr19:11076617:T:C	9.7322e-99	-2.40014	-0.629576	4.45836e-13	0.258207	-2.00795	1.10632e-12	-1.38923	-1.87398
11076682	chr19:11076682:T:G	8.5638e-12	145.908	51.2597	1.62718e-14	-2.58972	-2.47055	1.64735e-13	-2.70993	-2.45773
11076746	chr19:11076746:T:C	1.05211e-25	139.284	25.8525	2.00787e-14	-2.4129	-2.43714	2.00146e-13	-2.54688	-2.42608
11076848	chr19:11076848:A:G	6.84832e-94	-2.60136e-09	8.13177	2.16933e-13	-2.60136e-09	-2.4701	2.43486e-12	-2.60136e-09	-2.47436
11076935	chr19:11076935:A:G	3.68975e-26	139.046	25.0429	2.09187e-14	-2.39851	-2.41054	2.08533e-13	-2.53543	-2.39648
11077094	chr19:11077094:G:A	5.75138e-98	-2.60136e-09	-1.25313	4.1819e-12	-2.60136e-09	0.488829	3.77853e-11	-2.60136e-09	0.267669
11077488	chr19:11077488:T:C	2.58257e-23	144.619	26.0213	1.84521e-14	-2.59092	-2.3436	1.8914e-13	-2.69942	-2.33009
11077571	chr19:11077571:G:A	1.01122e-17	146.353	37.1649	1.62288e-14	-2.59183	-2.47107	1.64571e-13	-2.72891	-2.43975
11077632	chr19:11077632:C:T	1.49559e-93	-2.60136e-09	8.91287	2.30599e-13	-2.60136e-09	-2.40901	2.70984e-12	-2.60136e-09	-2.36736
11077693	chr19:11077693:G:C	1.09112e-98	-2.73386	-0.181507	1.75862e-13	-0.631302	-2.04869	5.08656e-13	-2.0477	-1.99253
11077913	chr19:11077913:A:C	1.7277e-97	-2.60136e-09	-0.153199	2.80503e-13	-2.60136e-09	-2.21311	3.65501e-12	-2.60136e-09	-2.06815
11077924	chr19:11077924:G:A	5.84804e-98	-2.60136e-09	-1.23647	3.54438e-13	-2.60136e-09	-1.97916	3.60121e-12	-2.60136e-09	-2.08298
11078395	chr19:11078395:G:T	6.19569e-98	-2.60136e-09	-1.17872	4.78575e-13	-2.60136e-09	-1.67888	4.33224e-12	-2.60136e-09	-1.89817
11078529	chr19:11078529:C:G	2.92536e-10	149.822	50.8768	1.50584e-14	-2.6736	-2.46416	1.52065e-13	-2.77418	-2.47352
11078553	chr19:11078553:A:T	5.11958e-98	-2.60136e-09	-1.3695	3.2501e-13	-2.60136e-09	-2.06584	3.33321e-12	-2.60136e-09	-2.16031
11078596	chr19:11078596:T:C	1.18781e-22	143.992	28.1742	1.74124e-14	-2.55236	-2.44015	1.75238e-13	-2.66998	-2.43589
11078690	chr19:11078690:C:CAG	3.60405e-24	141.976	26.6943	2.08312e-14	-2.44258	-2.37066	2.04024e-13	-2.5878	-2.36597
11078711	chr19:11078711:G:A	4.43513e-97	0.789569	-6.54159e-09	5.20013e-13	-1.59584	-6.54159e-09	2.15088e-11	-0.295788	-6.54159e-09
11078754	chr19:11078754:C:T	1.60707e-98	-2.52816	-6.54159e-09	5.73363e-12	0.80441	-6.54159e-09	7.63888e-12	-1.331	-6.54159e-09
11078965	chr19:11078965:A:G	8.63966e-94	-2.60136e-09	8.36413	2.33215e-13	-2.60136e-09	-2.39773	2.75996e-12	-2.60136e-09	-2.34904
11079088	chr19:11079088:T:C	6.4816e-15	148.037	41.9438	1.57019e-14	-2.6557	-2.44021	1.64934e-13	-2.73844	-2.42802
11079261	chr19:11079261:T:A	1.31565e-15	147.719	40.6671	1.54955e-14	-2.65482	-2.45432	1.62766e-13	-2.73702	-2.44267
11079304	chr19:11079304:C:A	6.89933e-16	146.765	40.9755	1.59264e-14	-2.62038	-2.46134	1.65686e-13	-2.71097	-2.45094
11079398	chr19:11079398:G:A	7.55629e-16	147.151	40.6808	1.57932e-14	-2.63544	-2.45467	1.6523e-13	-2.72202	-2.44265
11079434	chr19:11079434:A:G	3.52796e-16	146.629	40.4416	1.61876e-14	-2.61425	-2.4512	1.68891e-13	-2.70518	-2.43757
11079616	chr19:11079616:T:C	1.11957e-17	146.937	36.683	1.63871e-14	-2.58625	-2.46695	1.59684e-13	-2.72705	-2.47176
11079858	chr19:11079858:G:A	7.51094e-16	146.833	40.9926	1.58994e-14	-2.62242	-2.46099	1.65491e-13	-2.71238	-2.45072
11079868	chr19:11079868:C:T	1.03049e-15	147.347	40.7954	1.56398e-14	-2.64279	-2.45709	1.63788e-13	-2.72777	-2.44566
11080077	chr19:11080077:G:A	9.12594e-98	-2.60136e-09	-0.791451	2.47189e-13	-2.60136e-09	-2.33954	3.06176e-12	-2.60136e-09	-2.24526
11080088	chr19:11080088:G:A	1.12673e-99	-2.71631	-2.46953	1.87446e-14	-2.48708	-2.43171	1.92852e-13	-2.59405	-2.41603
11080189	chr19:11080189:G:T	8.60553e-98	-2.60136e-09	-0.850167	2.43434e-13	-2.60136e-09	-2.35485	3.00059e-12	-2.60136e-09	-2.26544
11080197	chr19:11080197:C:T	2.26449e-15	147.312	41.6169	1.54516e-14	-2.64214	-2.46984	1.61016e-13	-2.72723	-2.46327
11080445	chr19:11080445:G:A	4.29916e-97	0.758432	-6.54159e-09	4.98857e-13	-1.63737	-6.54159e-09	2.02759e-11	-0.354817	-6.54159e-09
11080478	chr19:11080478:C:CT	8.69477e-98	-2.60136e-09	-0.839851	2.44209e-13	-2.60136e-09	-2.35167	3.01385e-12	-2.60136e-09	-2.26103
11080525	chr19:11080525:A:AG	2.35294e-29	134.337	22.3946	1.60924e-14	-2.83983	-2.23152	1.92792e-13	-2.8397	-2.17069
11080618	chr19:11080618:G:A	9.07431e-98	-2.60136e-09	-0.797124	2.46794e-13	-2.60136e-09	-2.34114	3.05537e-12	-2.60136e-09	-2.24735
11080829	chr19:11080829:G:A	2.69108e-98	-2.60136e-09	-2.01263	1.09803e-12	-2.60136e-09	-0.848419	1.07147e-11	-2.60136e-09	-0.992637
11080844	chr19:11080844:A:C	2.54877e-97	-2.60136e-09	0.235624	6.94499e-13	-2.60136e-09	-1.3065	9.4669e-12	-2.60136e-09	-1.11645
11080860	chr19:11080860:T:C	1.83306e-75	50.6306	-0.0676823	2.03227e-14	-2.50282	-2.33513	2.10254e-12	-0.695649	-1.92546
11080899	chr19:11080899:G:T	1.60043e-95	-2.60136e-09	4.37546	1.61672e-12	-2.60136e-09	-0.46154	2.01701e-11	-2.60136e-09	-0.360049
11080920	chr19:11080920:A:C	2.96804e-98	-2.60136e-09	-1.91467	2.25784e-13	-2.60136e-09	-2.43011	2.50881e-12	-2.60136e-09	-2.44444
11080948	chr19:11080948:C:T	3.17125e-97	0.454139	-6.54159e-09	4.3492e-13	-1.77453	-6.54159e-09	1.65809e-11	-0.555997	-6.54159e-09
11081001	chr19:11081001:T:A	5.78434e-35	135.458	8.35788	1.28137e-13	-2.82196	-0.174631	1.67233e-12	-2.84258	-0.00745101
11081053	chr19:11081053:C:T	0.204764	153.457	67.6076	1.40537e-14	-2.74475	-2.46206	1.49797e-13	-2.80955	-2.45318
11081517	chr19:11081517:A:T	3.8716e-20	144.342	33.6105	1.53457e-14	-2.75107	-2.36778	1.72503e-13	-2.79398	-2.32761
11081550	chr19:11081550:T:C	1.08754e-89	15.0328	2.77181	9.86606e-12	3.65122	-2.30406	1.66084e-08	8.40228	-2.04886
11081927	chr19:11081927:C:T	2.93417e-91	14.1919	-6.54159e-09	1.50891e-13	-2.83314	-6.54159e-09	1.79491e-12	-2.7793	-6.54159e-09
11082319	chr19:11082319:A:G	1.72265e-98	-2.60136e-09	-2.45871	2.95441e-13	-2.60136e-09	-2.16122	3.07693e-12	-2.60136e-09	-2.24032
11082415	chr19:11082415:T:G	8.08028e-18	145.583	37.7103	1.71637e-14	-2.53759	-2.4693	1.72251e-13	-2.68957	-2.43348
11082495	chr19:11082495:C:T	1.79183e-98	-2.60136e-09	-2.41934	3.48231e-13	-2.60136e-09	-1.99683	3.63763e-12	-2.60136e-09	-2.07292
11083259	chr19:11083259:C:G	4.78077e-97	-2.7624	3.62702	1.00887e-13	-1.97537	-1.26032	6.94349e-13	-2.74811	-0.980919
11083273	chr19:11083273:A:G	4.73308e-41	125.384	4.41526	2.71546e-14	-2.84114	-1.707	4.01237e-13	-2.81977	-1.45769
11083357	chr19:11083357:G:A	7.91691e-98	-2.60136e-09	-0.933572	4.46069e-13	-2.60136e-09	-1.74922	4.39926e-12	-2.60136e-09	-1.88281
11083569	chr19:11083569:C:A	8.71239e-97	-2.66169	4.12645	1.10582e-13	-2.24091	-0.903024	9.3549e-13	-2.814	-0.61694
11083777	chr19:11083777:A:G	2.45593e-98	-2.60136e-09	-2.10407	9.52849e-13	-2.60136e-09	-0.990237	9.35668e-12	-2.60136e-09	-1.12816
11084147	chr19:11084147:G:A	1.31979e-98	-2.7251	-6.54159e-09	8.00684e-12	1.13836	-6.54159e-09	7.12105e-12	-1.4012	-6.54159e-09
11084354	chr19:11084354:A:G	1.44184e-75	50.5885	-0.265689	2.177e-14	-2.48081	-2.28835	2.42128e-12	-0.644004	-1.83595
11084978	chr19:11084978:A:C	2.54957e-98	-2.60136e-09	-2.06665	1.01815e-12	-2.60136e-09	-0.923953	9.95117e-12	-2.60136e-09	-1.06656
11085594	chr19:11085594:C:T	3.29375e-84	-2.60136e-09	30.4256	1.45063e-07	-2.60136e-09	10.943	1.13672e-06	-2.60136e-09	10.5794
11085629	chr19:11085629:C:T	2.60863e-97	-2.60136e-09	0.258839	2.9719e-11	-2.60136e-09	2.44985	2.524e-10	-2.60136e-09	2.16676
11085680	chr19:11085680:AC:A	0.793735	155.65	66.7699	1.33557e-14	-2.78405	-2.4737	1.44195e-13	-2.83022	-2.47062
11085919	chr19:11085919:C:T	1.4916e-97	-2.60136e-09	-0.300136	5.27384e-13	-2.60136e-09	-1.58176	6.91408e-12	-2.60136e-09	-1.43069
11086001	chr19:11086001:G:A	4.5727e-98	-2.60136e-09	-1.48247	2.90012e-13	-2.60136e-09	-2.17977	3.08622e-12	-2.60136e-09	-2.2373
11086029	chr19:11086029:C:G	1.60137e-97	-2.7635	2.53437	2.17418e-13	-0.494215	-1.97366	6.41557e-13	-2.05516	-1.75295
11086116	chr19:11086116:G:A	1.49957e-98	-2.59739	-6.54159e-09	4.60208e-12	0.584571	-6.54159e-09	6.5392e-12	-1.48644	-6.54159e-09
11086210	chr19:11086210:T:C	4.09015e-25	140.026	26.4682	1.40096e-14	-2.75175	-2.4582	1.54349e-13	-2.81108	-2.42171
11086233	chr19:11086233:C:T	1.63857e-98	-2.50875	-6.54159e-09	6.29118e-12	0.89721	-6.54159e-09	7.99785e-12	-1.28508	-6.54159e-09
11086313	chr19:11086313:G:A	3.70397e-95	-2.60136e-09	5.21459	2.15435e-12	-2.60136e-09	-0.174447	2.73848e-11	-2.60136e-09	-0.054262
11086585	chr19:11086585:G:A	0.000220721	152.201	62.0309	1.43485e-14	-2.71168	-2.47436	1.5e-13	-2.7874	-2.47397
11086796	chr19:11086796:C:T	3.9682e-98	-1.62426	-6.54159e-09	1.90747e-11	2.00642	-6.54159e-09	2.63841e-11	-0.0914879	-6.54159e-09
11086922	chr19:11086922:G:T	0.0012803	153.787	62.2028	1.38927e-14	-2.75172	-2.4666	1.46746e-13	-2.81237	-2.47093
11087298	chr19:11087298:C:A	3.04116e-98	-2.60136e-09	-1.89033	1.51884e-12	-2.60136e-09	-0.52399	1.45515e-11	-2.60136e-09	-0.686555
11087511	chr19:11087511:C:T	1.10688e-33	132.761	14.0062	2.08209e-14	-2.83152	-1.98222	2.58206e-13	-2.84218	-1.87607
11087600	chr19:11087600:G:A	5.12474e-98	-1.36849	-6.54159e-09	2.33761e-11	2.20978	-6.54159e-09	3.47965e-11	0.185266	-6.54159e-09
11087815	chr19:11087815:C:T	2.22777e-97	-2.60136e-09	0.101013	6.51587e-13	-2.60136e-09	-1.37028	8.84402e-12	-2.60136e-09	-1.18451
11087826	chr19:11087826:T:C	8.60125e-31	139.105	14.3175	7.02231e-14	-2.52382	-1.0742	7.66009e-13	-2.58394	-1.04688
11088007	chr19:11088007:C:A	6.83836e-95	-2.60136e-09	5.82773	3.18332e-12	-2.60136e-09	0.215986	4.06735e-11	-2.60136e-09	0.341327
11088079	chr19:11088079:T:G	7.08737e-98	-1.04426	-6.54159e-09	5.78653e-11	3.11618	-6.54159e-09	5.2984e-11	0.605739	-6.54159e-09
11088104	chr19:11088104:G:A	1.52608e-97	-0.277285	-6.54159e-09	2.71404e-12	0.056499	-6.54159e-09	2.45687e-12	-2.46536	-6.54159e-09
11088267	chr19:11088267:C:T	5.62199e-97	-2.60136e-09	1.0267	9.66785e-11	-2.60136e-09	3.62945	7.89444e-10	-2.60136e-09	3.30708
11088623	chr19:11088623:C:T	9.29178e-98	-2.60136e-09	-0.773442	2.88641e-13	-2.60136e-09	-2.18451	3.77084e-12	-2.60136e-09	-2.03695
11089281	chr19:11089281:G:T	3.14816e-98	-2.60136e-09	-1.85575	1.46044e-12	-2.60136e-09	-0.563198	1.40208e-11	-2.60136e-09	-0.72371
11089332	chr19:11089332:C:T	9.55014e-85	-2.60136e-09	29.1876	6.75469e-08	-2.60136e-09	10.1786	5.36371e-07	-2.60136e-09	9.82833
11089633	chr19:11089633:C:A	3.91923e-98	-2.60136e-09	-1.63668	2.16503e-13	-2.60136e-09	-2.47209	2.49488e-12	-2.60136e-09	-2.45001
11089736	chr19:11089736:C:T	2.39798e-92	13.418	-1.73042	5.49493e-12	3.23271	-2.47082	4.01708e-09	7.40731	-2.47325
11089755	chr19:11089755:C:T	1.91795e-97	-2.60136e-09	-0.0487298	5.72339e-13	-2.60136e-09	-1.49996	7.68891e-12	-2.60136e-09	-1.32447
11089838	chr19:11089838:C:T	3.07677e-97	0.423892	-6.54159e-09	6.22991e-12	0.887425	-6.54159e-09	1.34051e-11	-0.768615	-6.54159e-09
11090077	chr19:11090077:T:C	2.93247e-98	-2.60136e-09	-1.92673	1.28675e-12	-2.60136e-09	-0.689818	1.24911e-11	-2.60136e-09	-0.839233
11090130	chr19:11090130:C:T	3.22997e-98	-1.8301	-6.54159e-09	7.76805e-13	-1.1945	-6.54159e-09	1.85321e-12	-2.74733	-6.54159e-09
11090989	chr19:11090989:C:T	6.27657e-94	-2.60136e-09	8.04459	2.33976e-13	-2.60136e-09	-2.39448	2.54257e-12	-2.60136e-09	-2.43108
11091312	chr19:11091312:GT:G	4.1647e-17	149.658	35.2751	7.30649e-14	-2.70391	-0.854434	6.54659e-13	-2.7835	-1.00439
11091630	chr19:11091630:G:T	2.76161e-15	151.201	37.9268	6.28558e-14	-2.74818	-0.960664	6.08203e-13	-2.80936	-1.05214
11091893	chr19:11091893:G:A	4.12939e-99	-1.95579	-1.93124	7.99517e-13	1.04149	-2.20718	1.15256e-12	-0.904079	-2.31819
11092738	chr19:11092738:A:G	8.92522e-99	-2.53013	-0.586151	5.47334e-14	-2.15178	-1.69544	2.17201e-13	-2.84263	-2.04855
11093085	chr19:11093085:C:T	1.73653e-98	-2.60136e-09	-2.45068	3.69046e-13	-2.60136e-09	-1.93877	3.77572e-12	-2.60136e-09	-2.03566
11093378	chr19:11093378:C:T	3.18763e-95	-2.60136e-09	5.06446	7.31651e-09	-2.60136e-09	7.95595	4.91627e-08	-2.60136e-09	7.43864
11093610	chr19:11093610:G:T	1.21971e-97	-2.60136e-09	-0.501375	7.03264e-13	-2.60136e-09	-1.29396	6.41866e-12	-2.60136e-09	-1.50504
11093674	chr19:11093674:C:T	5.5086e-96	-2.60136e-09	3.30891	3.0966e-12	-2.60136e-09	0.188367	4.00043e-11	-2.60136e-09	0.324735
11093772	chr19:11093772:G:A	4.86261e-98	-2.60136e-09	-1.421	2.21381e-13	-2.60136e-09	-2.44981	2.60982e-12	-2.60136e-09	-2.40497
11093886	chr19:11093886:C:T	8.70344e-98	-0.838854	-6.54159e-09	1.93036e-13	-2.58681	-6.54159e-09	3.2455e-12	-2.18698	-6.54159e-09
11093951	chr19:11093951:C:T	3.32621e-98	-1.90218	0.101441	9.65303e-14	-2.22678	-1.05306	5.32307e-13	-2.84149	-1.15329
11094140	chr19:11094140:A:G	2.85905e-98	-2.60136e-09	-1.95208	2.17713e-13	-2.60136e-09	-2.46652	2.43589e-12	-2.60136e-09	-2.47394
11094207	chr19:11094207:G:A	6.99359e-98	-2.60136e-09	-1.05758	4.30084e-13	-2.60136e-09	-1.78571	4.16818e-12	-2.60136e-09	-1.93677
11095299	chr19:11095299:G:A	1.79169e-84	30.2642	-0.447415	1.27436e-14	-2.83687	-2.46779	8.06525e-13	-1.19152	-2.38775
11095364	chr19:11095364:C:T	8.81234e-98	-0.826419	-6.54159e-09	7.57175e-11	3.38507	-6.54159e-09	5.94553e-11	0.720974	-6.54159e-09
11096010	chr19:11096010:C:T	9.82972e-98	-2.60136e-09	-0.717162	5.5182e-13	-2.60136e-09	-1.53647	5.03456e-12	-2.60136e-09	-1.74793
11096675	chr19:11096675:C:A	5.27848e-98	-2.60136e-09	-1.33893	2.47976e-12	-2.60136e-09	-0.033775	2.22838e-11	-2.60136e-09	-0.260389
11096781	chr19:11096781:C:T	5.48742e-97	-2.60136e-09	1.00247	7.26127e-13	-2.60136e-09	-1.26197	1.02824e-11	-2.60136e-09	-1.03382
11096995	chr19:11096995:T:A	9.94554e-98	-2.60136e-09	-0.705449	5.42363e-13	-2.60136e-09	-1.55376	5.04835e-12	-2.60136e-09	-1.74519
11097101	chr19:11097101:C:T	1.15731e-59	87.0611	-0.116772	8.49569e-13	-1.69011	0.585147	9.32171e-13	-2.50905	-0.925445
11097155	chr19:11097155:C:T	1.7057e-98	-2.60136e-09	-2.4686	3.16439e-13	-2.60136e-09	-2.09256	3.28641e-12	-2.60136e-09	-2.17445
11097306	chr19:11097306:T:C	3.88907e-88	22.1111	-0.729691	1.45632e-14	-2.79948	-2.37172	1.18902e-12	-1.08684	-2.10428
11097404	chr19:11097404:T:A	9.68192e-98	-2.60136e-09	-0.732313	5.34567e-13	-2.60136e-09	-1.56824	4.99143e-12	-2.60136e-09	-1.75653
11097890	chr19:11097890:A:T	3.15646e-98	-2.60136e-09	-1.85312	2.58125e-13	-2.60136e-09	-2.29625	2.69329e-12	-2.60136e-09	-2.37349
11098409	chr19:11098409:T:C	2.23629e-98	-2.60136e-09	-2.19776	4.85111e-13	-2.60136e-09	-1.66531	4.94891e-12	-2.60136e-09	-1.76508
11098587	chr19:11098587:C:T	3.85817e-97	-2.60136e-09	0.650207	2.17983e-13	-2.60136e-09	-2.46527	2.43946e-12	-2.60136e-09	-2.47247
11098795	chr19:11098795:AG:A	9.06385e-96	-2.60136e-09	3.80689	3.25886e-12	-2.60136e-09	0.239438	3.00987e-11	-2.60136e-09	0.0402326
11098900	chr19:11098900:G:A	3.07492e-59	88.1165	-0.195019	6.76216e-13	-1.8626	0.529416	8.11857e-13	-2.62286	-0.949826
11099046	chr19:11099046:C:A	3.47197e-59	88.2603	-0.217372	6.83837e-13	-1.87646	0.55449	8.21738e-13	-2.629	-0.931581
11099088	chr19:11099088:C:T	4.1324e-59	88.2555	-0.0383893	5.6264e-13	-1.87933	0.362277	7.16969e-13	-2.63077	-1.0662
11099312	chr19:11099312:TTTCTTCCACCTTAATGATTA:T	1.27308e-91	14.1728	-0.815825	8.74606e-13	1.39612	-2.47204	1.16265e-08	8.37081	-2.37402
11099481	chr19:11099481:C:T	2.29029e-84	-2.60136e-09	30.0623	1.68325e-07	-2.60136e-09	11.0917	1.30214e-06	-2.60136e-09	10.7153
11099578	chr19:11099578:G:C	6.84328e-59	88.9513	-0.229825	6.92398e-13	-1.9298	0.620268	8.34822e-13	-2.6544	-0.890387
11100403	chr19:11100403:C:T	5.03942e-96	-2.60136e-09	3.21989	2.26995e-13	-2.60136e-09	-2.42477	2.49012e-12	-2.60136e-09	-2.45192
11100532	chr19:11100532:G:A	4.91554e-97	-2.60136e-09	0.892414	7.11307e-13	-2.60136e-09	-1.28259	1.01364e-11	-2.60136e-09	-1.04812
11100836	chr19:11100836:C:A	1.75643e-98	-2.60136e-09	-2.43929	3.18142e-13	-2.60136e-09	-2.08719	3.31507e-12	-2.60136e-09	-2.16577
11101213	chr19:11101213:C:T	2.20644e-98	-2.60136e-09	-2.21119	2.18523e-13	-2.60136e-09	-2.4628	2.52482e-12	-2.60136e-09	-2.43808
11101711	chr19:11101711:G:A	1.70032e-98	-2.60136e-09	-2.47176	2.6057e-13	-2.60136e-09	-2.28682	2.80525e-12	-2.60136e-09	-2.33276
11101794	chr19:11101794:T:A	5.9703e-87	26.2998	-2.18716	1.36623e-14	-2.84253	-2.39252	6.01674e-13	-1.65585	-2.21645
11102265	chr19:11102265:A:C	5.34813e-99	-1.9554	-1.67301	3.94937e-11	2.70203	0.032172	1.05422e-11	-0.487053	-0.521807
11103799	chr19:11103799:T:G	9.10388e-95	2.58671	3.52717	2.37265e-12	-1.64284	1.56491	1.0415e-10	0.487418	0.794161
11104305	chr19:11104305:CT:C	5.89591e-97	-2.60136e-09	1.07427	2.1622e-13	-2.60136e-09	-2.4734	2.45751e-12	-2.60136e-09	-2.4651
11104423	chr19:11104423:T:A	3.71725e-96	-2.60136e-09	2.91558	7.70151e-12	-2.60136e-09	1.09948	1.23322e-10	-2.60136e-09	1.45055
11104719	chr19:11104719:C:T	1.68816e-97	-2.60136e-09	-0.176348	3.69592e-12	-2.60136e-09	0.365292	1.11689e-11	-2.60136e-09	-0.951115
11106024	chr19:11106024:A:G	1.52368e-96	0.46473	1.55899	2.17778e-13	-1.86291	-0.603311	8.55247e-13	-2.40308	-1.11753
11106092	chr19:11106092:T:C	8.23699e-96	6.04839	-2.33716	4.03329e-14	-1.68765	-2.46488	1.59078e-11	1.85924	-2.45668
11107523	chr19:11107523:C:T	2.75865e-98	-2.60136e-09	-1.98783	3.85986e-13	-2.60136e-09	-1.89389	2.60102e-12	-2.60136e-09	-2.40835
11107550	chr19:11107550:G:A	7.41031e-95	5.90805	-6.54159e-09	4.5251e-13	-1.73488	-6.54159e-09	1.68801e-10	1.76447	-6.54159e-09
11107685	chr19:11107685:G:A	5.89722e-95	5.67966	-6.54159e-09	4.1639e-13	-1.81807	-6.54159e-09	1.41014e-10	1.58461	-6.54159e-09
11108037	chr19:11108037:C:T	7.71481e-99	-0.950221	-2.31179	0.118937	25.3125	-0.752601	3.01859e-13	-2.08766	-2.47438
11108372	chr19:11108372:C:T	1.04344e-99	-2.80799	-2.45465	3.28168e-12	2.25156	-2.00514	6.06297e-13	-1.66275	-2.20188
11109978	chr19:11109978:G:A	5.03041e-93	10.0461	0.0797104	1.82139e-12	1.18818	-1.53052	6.47331e-09	6.52154	-1.11034
11110880	chr19:11110880:T:G	1.20272e-97	-2.60136e-09	-0.515403	2.55381e-13	-2.60136e-09	-2.30694	3.5513e-12	-2.60136e-09	-2.09694
11111371	chr19:11111371:C:T	1.35664e-96	1.90761	-6.54159e-09	1.00274e-12	-0.939201	-6.54159e-09	6.44939e-11	0.802319	-6.54159e-09
11111624	chr19:11111624:G:A	2.65547e-91	9.99931	4.09283	1.0251e-11	1.07204	0.313395	5.63538e-08	6.43709	1.13806
11111806	chr19:11111806:C:T	9.27887e-98	-2.60136e-09	-0.774833	2.35197e-13	-2.60136e-09	-2.38927	3.08794e-12	-2.60136e-09	-2.23675
11112005	chr19:11112005:G:A	8.80779e-98	-2.60136e-09	-0.826936	2.32333e-13	-2.60136e-09	-2.40152	3.02204e-12	-2.60136e-09	-2.25832
11112109	chr19:11112109:T:C	9.93178e-98	-0.706833	-6.54159e-09	1.58803e-13	-2.78203	-6.54159e-09	4.36598e-12	-1.89041	-6.54159e-09
11113253	chr19:11113253:C:T	1.75608e-98	-2.60136e-09	-2.43949	4.90756e-13	-2.60136e-09	-1.65375	4.63565e-12	-2.60136e-09	-1.83047
11113481	chr19:11113481:C:T	1.43262e-96	2.82128	-0.859178	1.96316e-13	-0.0961029	-2.47386	1.70394e-11	1.90033	-2.42906
11113778	chr19:11113778:G:A	2.88933e-91	-2.60136e-09	14.1765	3.78059e-09	-2.60136e-09	7.2957	2.48392e-08	-2.60136e-09	6.75593
11113916	chr19:11113916:A:G	6.45051e-97	-0.97272	2.13689	4.26239e-10	3.66463	1.44843	1.28796e-10	0.643283	0.850693
11113996	chr19:11113996:C:T	1.4437e-97	-2.60136e-09	-0.332779	4.29604e-11	-2.60136e-09	2.81834	2.48879e-10	-2.60136e-09	2.15271
11114212	chr19:11114212:G:C	1.74243e-98	-2.60136e-09	-2.44729	4.68897e-13	-2.60136e-09	-1.69931	4.4561e-12	-2.60136e-09	-1.86998
11114255	chr19:11114255:C:T	1.26669e-95	6.50695	-2.36536	2.17421e-14	-2.52201	-2.24844	2.19331e-12	-0.105261	-2.47358
11114256	chr19:11114256:G:A	6.0257e-98	-2.60136e-09	-1.20654	2.17546e-13	-2.60136e-09	-2.46728	2.64691e-12	-2.60136e-09	-2.39086
11114478	chr19:11114478:G:A	4.0624e-98	-2.60136e-09	-1.6008	2.41385e-13	-2.60136e-09	-2.3633	2.45889e-12	-2.60136e-09	-2.46454
11114716	chr19:11114716:G:A	3.985e-98	-2.60136e-09	-1.62004	2.42985e-13	-2.60136e-09	-2.35669	2.46387e-12	-2.60136e-09	-2.46252
11114807	chr19:11114807:C:T	1.73793e-98	-2.60136e-09	-2.44988	4.65581e-13	-2.60136e-09	-1.70641	4.42378e-12	-2.60136e-09	-1.87726
11115568	chr19:11115568:G:A	1.513e-97	-2.60136e-09	-0.285893	4.58316e-11	-2.60136e-09	2.88304	2.64454e-10	-2.60136e-09	2.21342
11116124	chr19:11116124:C:T	4.74757e-97	-2.38837	3.24602	1.06002e-10	4.31358	-0.592061	5.34939e-12	-0.668088	-1.01918
11116394	chr19:11116394:C:T	1.45531e-98	-0.156028	-2.47133	7.42866e-05	19.2452	-2.06367	2.44586e-12	-0.0266299	-2.44322
11116421	chr19:11116421:C:T	6.82002e-94	9.22868	-1.10105	3.38168e-14	-2.83241	-1.49633	1.14805e-10	1.97066	-0.591679
11116616	chr19:11116616:G:A	4.08567e-90	10.666	6.15963	5.65356e-11	1.46506	1.62787	4.45015e-07	7.0032	2.63841
11116650	chr19:11116650:C:G	1.30611e-99	-2.56457	-2.47353	0.283713	25.1027	0.326559	1.99405e-13	-2.51701	-2.45966
11116790	chr19:11116790:G:T	1.06239e-93	10.1865	-1.61559	2.13489e-14	-2.78693	-2.00176	1.00352e-10	2.57753	-1.3331
11116804	chr19:11116804:A:C	1.96919e-97	2.45092	-2.47328	0.00938639	24.0791	-2.05853	5.4714e-11	2.28158	-1.64371
11116878	chr19:11116878:C:T	4.48455e-98	-1.59172	0.0897868	1.60879e-13	-0.797963	-1.97108	1.05285e-12	-1.15309	-2.15966
11116926	chr19:11116926:C:T	1.28642e-99	-2.57973	-2.47356	0.336555	25.2705	0.329573	2.03258e-13	-2.49809	-2.45944
11117483	chr19:11117483:A:G	1.33212e-94	8.68533	-2.19079	1.4219e-14	-2.8352	-2.35991	1.83864e-11	1.54626	-1.9989
11117512	chr19:11117512:C:G	1.24681e-96	4.18045	-2.35726	1.32177e-12	0.464103	-1.12707	9.72796e-11	2.90993	-1.69659
11117836	chr19:11117836:G:A	1.44824e-98	-2.16099	-0.471229	1.62443e-05	18.0244	-2.36305	9.71179e-13	-2.83744	-0.556055
11118069	chr19:11118069:T:C	1.86548e-97	2.39704	-2.4735	0.00372806	23.0784	-1.98119	4.69992e-11	2.02457	-1.53869
11118107	chr19:11118107:C:T	1.24113e-98	-2.16677	-0.619783	1.64082e-05	18.0545	-2.38319	8.95915e-13	-2.83695	-0.63721
11118118	chr19:11118118:G:A	2.18038e-98	-2.22307	-6.54159e-09	2.14881e-13	-2.47961	-6.54159e-09	6.83724e-12	-1.44187	-6.54159e-09
11118236	chr19:11118236:G:A	1.27846e-97	-1.71655	1.26222	3.59256e-10	2.38964	2.55246	1.16314e-10	-0.35035	1.7424
11118289	chr19:11118289:C:A	1.17393e-98	-2.19536	-0.646851	1.97069e-05	18.2442	-2.38965	8.73677e-13	-2.83321	-0.666088
11118542	chr19:11118542:A:G	1.29321e-99	-2.5825	-2.46553	0.118604	24.3752	0.181886	1.88356e-13	-2.56618	-2.46749
11118853	chr19:11118853:C:T	1.96895e-98	-2.60136e-09	-2.32507	2.30162e-13	-2.60136e-09	-2.41091	2.49942e-12	-2.60136e-09	-2.44819
11118883	chr19:11118883:A:G	1.76957e-97	-1.47899	1.34974	6.2272e-10	2.84834	2.64382	1.77816e-10	-0.0079218	1.82442
11118901	chr19:11118901:T:C	1.7603e-98	-2.006	-0.431088	7.53312e-06	17.2278	-2.33496	1.08289e-12	-2.843	-0.441612
11118966	chr19:11118966:G:A	8.03287e-98	-2.60136e-09	-0.919031	2.25973e-13	-2.60136e-09	-2.42928	2.88708e-12	-2.60136e-09	-2.304
11119089	chr19:11119089:G:A	1.75211e-99	-2.27142	-2.47292	1.39155e-10	6.00078	-2.00713	4.93457e-13	-2.48317	-1.5874
11119174	chr19:11119174:C:G	1.48893e-99	-2.43486	-2.47224	7.50945e-11	5.38183	-2.00502	4.39098e-13	-2.5972	-1.59008
11119292	chr19:11119292:C:T	1.38814e-99	-2.50786	-2.46934	0.0571555	23.6491	0.177955	1.75887e-13	-2.63398	-2.46818
11119304	chr19:11119304:G:A	2.44039e-98	-2.60136e-09	-2.11041	2.23097e-13	-2.60136e-09	-2.44209	2.58587e-12	-2.60136e-09	-2.41419
11119326	chr19:11119326:C:T	1.34557e-99	-2.54194	-2.4664	0.0709835	23.9417	0.102036	1.80088e-13	-2.60712	-2.47144
11119538	chr19:11119538:T:C	1.33064e-98	-2.08437	-0.632544	1.04576e-05	17.6063	-2.38538	8.82339e-13	-2.84208	-0.64735
11119656	chr19:11119656:C:T	4.59857e-97	1.31513	-0.489367	6.09072e-11	2.85186	0.315558	4.70497e-12	-2.81518	0.999545
11119686	chr19:11119686:A:C	1.12025e-99	-2.82828	-2.36333	7.89254e-12	3.54835	-2.42437	1.48977e-13	-2.8418	-2.42642
11119726	chr19:11119726:G:T	1.61604e-99	-2.35079	-2.47439	1.15669e-10	5.76549	-1.9567	5.05377e-13	-2.53098	-1.51572
11120014	chr19:11120014:C:G	1.41678e-98	-2.65418	-6.54159e-09	5.23198e-13	-1.58973	-6.54159e-09	1.71224e-12	-2.82645	-6.54159e-09
11120205	chr19:11120205:T:C	1.29061e-98	-2.15797	-0.589489	1.42444e-05	17.9064	-2.37643	9.1939e-13	-2.83844	-0.609861
11120527	chr19:11120527:G:A	1.39655e-98	-2.66857	-6.54159e-09	1.89876e-13	-2.60332	-6.54159e-09	0.999993	24.2668	-6.54159e-09
11120659	chr19:11120659:A:G	1.0751e-97	-0.627578	-6.54159e-09	3.07783e-12	0.182287	-6.54159e-09	2.93196e-12	-2.28858	-6.54159e-09
11120869	chr19:11120869:A:G	5.18688e-98	-2.60136e-09	-1.35644	8.36876e-13	-2.60136e-09	-1.12002	1.26093e-11	-2.60136e-09	-0.829818
11121585	chr19:11121585:A:T	4.85996e-98	-2.60136e-09	-1.42154	1.26337e-11	-2.60136e-09	1.59443	7.24666e-11	-2.60136e-09	0.918875
11121590	chr19:11121590:C:G	3.12966e-96	-0.892365	3.63589	5.01575e-09	3.84352	3.73488	1.16425e-09	0.754323	2.94125
11121676	chr19:11121676:G:A	2.14109e-98	-2.60136e-09	-2.24126	2.17849e-13	-2.60136e-09	-2.46589	2.43487e-12	-2.60136e-09	-2.47436
11121930	chr19:11121930:G:A	2.07392e-96	-1.44203	3.77407	1.58491e-09	2.80152	3.62483	5.19751e-10	0.0319958	2.8571
11122015	chr19:11122015:C:T	5.79486e-98	-2.60136e-09	-1.2456	3.00388e-12	-2.60136e-09	0.157967	2.34482e-11	-2.60136e-09	-0.209457
11122243	chr19:11122243:G:A	1.71225e-99	-2.29913	-2.46822	0.000649956	20.0338	-0.683289	1.52939e-13	-2.77596	-2.46601
11122929	chr19:11122929:G:A	7.62683e-95	8.38453	-2.44768	1.10299e-13	-0.854826	-2.29167	1.01731e-10	3.68347	-2.42539
11123265	chr19:11123265:A:G	4.85273e-99	-2.23495	-1.49066	1.39769e-11	3.95978	-2.26432	2.09243e-12	-0.759964	-1.86596
11123915	chr19:11123915:G:A	8.181e-99	-2.8421	-0.361245	5.02402e-08	12.3143	-2.43171	3.96105e-13	-2.59786	-1.69246
11124364	chr19:11124364:C:T	2.16334e-98	-2.60136e-09	-2.23092	2.27454e-13	-2.60136e-09	-2.42275	2.64492e-12	-2.60136e-09	-2.39161
11124414	chr19:11124414:C:T	1.45655e-98	-1.57849	-1.04801	2.02552e-12	0.473163	-0.709275	2.01445e-12	-2.40672	-0.257188
11124572	chr19:11124572:A:T	1.86808e-98	-2.60136e-09	-2.37766	2.27029e-13	-2.60136e-09	-2.42462	2.47834e-12	-2.60136e-09	-2.45666
11124579	chr19:11124579:T:A	1.75646e-96	2.82637	-0.660478	1.63183e-14	-2.80508	-2.25233	2.68961e-13	-2.82341	-1.85403
11124747	chr19:11124747:T:C	2.83436e-98	0.190299	-2.15105	4.87359e-08	12.2417	-2.38943	2.89989e-13	-2.51949	-2.08267
11124774	chr19:11124774:A:ACAGG	4.19535e-98	-1.56859	-6.54159e-09	3.38706e-11	2.58061	-6.54159e-09	2.93718e-11	0.0157854	-6.54159e-09
11124776	chr19:11124776:T:TTCACAG	4.24718e-98	-1.55632	-6.54159e-09	3.46105e-11	2.60222	-6.54159e-09	2.98805e-11	0.032955	-6.54159e-09
11124778	chr19:11124778:T:TGGG	4.27258e-98	-1.55035	-6.54159e-09	3.48627e-11	2.60948	-6.54159e-09	3.00624e-11	0.0390226	-6.54159e-09
11124822	chr19:11124822:G:A	1.44012e-98	-0.209635	-2.42821	2.9983e-14	-2.09503	-2.35403	3.29636e-13	-2.28981	-2.18421
11124828	chr19:11124828:C:T	9.38718e-99	-2.14912	-0.916692	1.08997e-12	-0.547404	-0.308386	4.61557e-12	-1.97081	0.135994
11124829	chr19:11124829:G:A	2.15139e-98	0.188458	-2.42492	2.67842e-14	-2.29208	-2.2698	3.10605e-13	-2.45131	-2.08218
11125258	chr19:11125258:A:G	7.75043e-99	-2.83932	-0.418091	1.01156e-07	13.0213	-2.43885	4.22877e-13	-2.49844	-1.72648
11125445	chr19:11125445:C:G	4.32973e-99	-1.44423	-2.39542	3.5838e-09	9.17261	-1.93036	5.34402e-12	0.549492	-2.23777
11125702	chr19:11125702:G:A	9.06154e-99	-2.77981	-0.321307	1.79064e-08	11.2806	-2.42958	3.46491e-13	-2.74239	-1.68177
11126128	chr19:11126128:T:C	1.53822e-99	-2.84024	-2.03429	1.53766e-12	1.82447	-2.33614	4.04687e-13	-1.79453	-2.47436
11126203	chr19:11126203:G:A	2.27013e-95	-2.60136e-09	4.72502	4.53211e-13	-2.60136e-09	-1.73333	4.36742e-12	-2.60136e-09	-1.89008
11126329	chr19:11126329:T:C	2.08918e-98	-2.60136e-09	-2.2658	3.42412e-13	-2.60136e-09	-2.01368	3.02521e-12	-2.60136e-09	-2.25727
11126473	chr19:11126473:CCTT:C	6.80294e-98	-2.60136e-09	-1.08522	2.21068e-13	-2.60136e-09	-2.45122	2.45062e-12	-2.60136e-09	-2.46791
11126593	chr19:11126593:G:A	5.7389e-98	-2.24871	0.993401	5.44036e-12	-0.415369	1.16728	2.65216e-11	-1.9221	1.83581
11126620	chr19:11126620:T:C	1.36387e-99	-2.84101	-2.15382	1.45363e-12	1.83825	-2.40613	4.05996e-13	-1.80425	-2.46141
11126648	chr19:11126648:T:A	1.06621e-96	-1.23447	2.90118	3.41525e-12	-1.2665	1.55281	2.87185e-12	-2.78515	0.475852
11126885	chr19:11126885:C:T	1.15004e-95	-2.60136e-09	4.04498	3.57419e-13	-2.60136e-09	-1.97079	3.54498e-12	-2.60136e-09	-2.09872
11127188	chr19:11127188:C:G	1.38456e-98	-0.218084	-2.45911	2.81091e-14	-2.10134	-2.41226	2.99871e-13	-2.28958	-2.27907
11127299	chr19:11127299:C:T	5.28976e-98	-2.60136e-09	-1.3368	1.31572e-12	-2.60136e-09	-0.66755	4.30112e-12	-2.60136e-09	-1.90538
11127563	chr19:11127563:C:G	3.95907e-99	-1.59003	-2.33912	9.38065e-12	2.99473	-1.69801	6.52182e-13	-1.4475	-2.34418
11127723	chr19:11127723:G:A	5.65831e-98	-2.42539	1.15595	4.14914e-12	-0.76331	1.24427	3.66562e-11	-1.68541	1.92274
11127816	chr19:11127816:A:G	3.64794e-99	-1.57961	-2.43138	5.69515e-06	13.8642	0.749032	1.58356e-13	-2.84104	-2.36613
11127872	chr19:11127872:A:G	4.1681e-99	-1.62192	-2.25577	4.93135e-10	6.95638	-1.69753	3.64833e-12	0.00342133	-2.0734
11127937	chr19:11127937:G:A	2.82912e-98	-2.60136e-09	-1.96261	2.50725e-13	-2.60136e-09	-2.32534	2.98671e-12	-2.60136e-09	-2.27008
11128132	chr19:11128132:G:A	3.40018e-95	7.19324	-2.06423	2.35782e-13	-1.2611	-1.12569	1.09994e-10	2.88319	-1.54701
11128299	chr19:11128299:C:T	3.52914e-98	-0.453333	-1.28818	8.07441e-13	-1.79263	0.636808	1.6902e-12	-2.64313	-0.196278
11128320	chr19:11128320:C:T	5.08942e-95	-2.60136e-09	5.53235	3.53415e-09	-2.60136e-09	7.22829	2.78338e-08	-2.60136e-09	6.86975
11128503	chr19:11128503:AC:A	1.01049e-96	-1.33119	2.94423	3.69014e-12	-1.18476	1.54849	2.8102e-12	-2.80016	0.469162
11128763	chr19:11128763:T:C	3.47982e-99	-1.64319	-2.41499	7.91469e-06	14.081	0.861271	1.61581e-13	-2.84274	-2.34426
11128942	chr19:11128942:G:A	9.02101e-97	-1.2289	2.72847	2.75753e-12	-1.29847	1.37087	2.47666e-12	-2.78018	0.32284
11129041	chr19:11129041:AAG:A	1.37122e-95	-2.60136e-09	4.22088	3.4487e-13	-2.60136e-09	-2.00653	3.44318e-12	-2.60136e-09	-2.12786
11130118	chr19:11130118:C:T	1.8159e-96	0.639059	1.56012	4.73754e-12	0.33361	0.27997	4.69157e-12	-2.67227	0.853787
11130326	chr19:11130326:G:A	1.30342e-98	-2.73758	-6.54159e-09	2.64013e-13	-2.27369	-6.54159e-09	1.70243e-12	-2.8322	-6.54159e-09
11130479	chr19:11130479:G:A	2.79091e-96	-2.60136e-09	2.62896	1.90834e-12	-2.60136e-09	-0.295706	3.12288e-11	-2.60136e-09	0.0770909
11130565	chr19:11130565:G:A	4.1229e-96	-2.60136e-09	3.01915	2.92201e-12	-2.60136e-09	0.130333	2.09072e-11	-2.60136e-09	-0.324155
11130752	chr19:11130752:G:A	5.26928e-97	3.37704	-2.41513	1.69885e-10	6.66724	-2.47405	2.44991e-12	-0.303092	-2.16511
11131134	chr19:11131134:G:A	2.38667e-98	-2.41616	0.283492	1.39042e-12	-0.94973	0.337397	1.48725e-11	-1.60754	0.942801
11131201	chr19:11131201:G:A	3.11144e-99	-2.58642	-1.58365	1.18428e-13	-1.29891	-1.77647	1.94729e-12	-1.27699	-1.42082
11131239	chr19:11131239:A:G	1.44787e-99	-2.81245	-2.12261	6.72962e-06	17.2485	-2.46836	5.08066e-13	-2.0335	-2.0079
11131258	chr19:11131258:C:T	8.65578e-96	-2.60136e-09	3.76082	1.19495e-09	-2.60136e-09	6.14392	8.45931e-09	-2.60136e-09	5.67877
11131457	chr19:11131457:G:A	2.60981e-95	6.95104	-2.08658	2.29248e-13	-1.29069	-1.1242	9.73006e-11	2.75958	-1.54603
11131631	chr19:11131631:G:C	1.00728e-96	0.940743	0.669104	0.000103209	17.9554	-0.445049	1.79147e-09	5.01043	-0.883887
11131820	chr19:11131820:G:A	2.69223e-99	-2.02001	-2.29478	1.99077e-14	-2.38572	-2.47286	1.96465e-11	2.0206	-2.40695
11131982	chr19:11131982:T:C	2.16494e-99	-2.37118	-2.16159	2.36423e-10	6.92688	-2.40319	2.83271e-12	0.0762268	-2.39924
11132089	chr19:11132089:A:G	3.33251e-99	-2.56345	-1.53798	1.29506e-13	-1.24622	-1.73974	1.93629e-12	-1.3271	-1.37638
11132281	chr19:11132281:C:T	8.65578e-96	-2.60136e-09	3.76082	1.19495e-09	-2.60136e-09	6.14392	8.45931e-09	-2.60136e-09	5.67877
11132298	chr19:11132298:G:C	1.75702e-97	-2.60136e-09	-0.13637	2.94658e-13	-2.60136e-09	-2.16388	4.24346e-12	-2.60136e-09	-1.91887
11132484	chr19:11132484:G:A	3.59107e-99	-2.52177	-1.50494	1.48118e-13	-1.15176	-1.69992	1.85493e-12	-1.41691	-1.3295
11132547	chr19:11132547:TCTA:T	2.10318e-99	-2.69333	-1.86838	6.48239e-14	-1.66929	-2.00873	2.10623e-12	-0.900271	-1.71908
11132578	chr19:11132578:T:C	3.4388e-98	-0.262447	-1.505	1.8942e-07	12.5807	-1.37087	5.76315e-11	2.56331	-1.8735
11132608	chr19:11132608:C:T	1.75993e-98	-2.60136e-09	-2.4373	2.18393e-13	-2.60136e-09	-2.4634	2.43716e-12	-2.60136e-09	-2.47342
11132648	chr19:11132648:G:A	1.65821e-97	-2.60136e-09	-0.19425	2.88531e-13	-2.60136e-09	-2.18489	4.12486e-12	-2.60136e-09	-1.94722
11132692	chr19:11132692:T:C	2.95213e-99	-2.63429	-1.58834	1.03843e-13	-1.42402	-1.78279	2.20716e-12	-1.14325	-1.42929
11132826	chr19:11132826:T:C	3.65891e-99	-2.54091	-1.46708	1.46486e-13	-1.20306	-1.65971	2.05425e-12	-1.36678	-1.27756
11132866	chr19:11132866:A:T	2.21141e-98	-2.20894	-6.54159e-09	4.36037e-13	-1.77196	-6.54159e-09	1.98871e-12	-2.67676	-6.54159e-09
11132916	chr19:11132916:G:T	3.37683e-99	-2.60611	-1.48211	1.22795e-13	-1.36412	-1.67506	2.36615e-12	-1.20714	-1.29585
11133332	chr19:11133332:G:A	1.50304e-98	-2.59508	-6.54159e-09	1.11933e-11	1.47338	-6.54159e-09	4.39561e-12	-1.88364	-6.54159e-09
11133370	chr19:11133370:G:A	1.63502e-97	-2.60136e-09	-0.20833	2.86162e-13	-2.60136e-09	-2.19314	4.07513e-12	-2.60136e-09	-1.95935
11133427	chr19:11133427:G:A	1.86144e-98	-2.60136e-09	-2.38122	2.45038e-13	-2.60136e-09	-2.34828	2.94491e-12	-2.60136e-09	-2.28417
11133931	chr19:11133931:A:ATC	1.01407e-94	7.31575	-1.09401	7.17238e-14	-1.21449	-2.36238	5.61079e-11	2.88742	-2.22439
11134117	chr19:11134117:A:C	1.17372e-98	-2.84239	-6.54159e-09	5.37357e-13	-1.56303	-6.54159e-09	1.69155e-11	-0.536018	-6.54159e-09
11134234	chr19:11134234:G:A	4.20103e-98	-0.882458	-0.684784	1.42624e-11	3.78778	-2.07209	1.00556e-11	0.779593	-1.83571
11134242	chr19:11134242:A:G	1.66551e-97	-2.60136e-09	-0.189855	2.8784e-13	-2.60136e-09	-2.18729	4.12062e-12	-2.60136e-09	-1.94825
11134777	chr19:11134777:C:T	9.11235e-98	-2.56901	1.77607	5.27196e-12	-1.27697	1.99744	1.22819e-10	-1.30125	2.74771
11134793	chr19:11134793:A:G	5.80594e-99	-2.52853	-1.01774	2.08272e-13	-1.17108	-1.33976	3.02539e-12	-1.38746	-0.869753
11134796	chr19:11134796:T:C	4.21986e-99	-2.34601	-1.51935	4.29285e-12	2.68808	-2.17306	8.01433e-13	-1.60749	-1.97811
11134824	chr19:11134824:C:T	1.47965e-96	-0.885737	2.88014	1.41937e-10	3.65029	0.363155	5.11998e-11	0.688519	-0.117034
11134928	chr19:11134928:T:A	5.23756e-99	-2.54718	-1.10212	1.85713e-13	-1.21209	-1.4134	2.8793e-12	-1.34909	-0.957612
11135032	chr19:11135032:G:A	8.7168e-98	0.377906	-1.21523	2.39858e-14	-2.28796	-2.38427	2.86513e-13	-2.52882	-2.0854
11135035	chr19:11135035:C:T	1.3329e-97	-2.60136e-09	-0.412627	2.68467e-13	-2.60136e-09	-2.25696	3.72991e-12	-2.60136e-09	-2.04787
11135095	chr19:11135095:T:C	5.64714e-99	-2.59192	-0.982087	1.90116e-13	-1.30456	-1.2975	3.67858e-12	-1.24508	-0.816646
11135265	chr19:11135265:G:GC	8.95534e-95	-2.60136e-09	6.09743	8.84043e-09	-2.60136e-09	8.14515	6.39737e-08	-2.60136e-09	7.70198
11135504	chr19:11135504:T:C	4.22532e-99	-1.44011	-2.42395	7.40794e-07	13.1668	-0.593248	1.43845e-13	-2.83189	-2.47138
11135555	chr19:11135555:C:CA	6.36298e-99	-2.62751	-0.827149	1.96767e-13	-1.40282	-1.16485	4.69534e-12	-1.1544	-0.663277
11135608	chr19:11135608:T:C	9.77858e-99	-0.728513	-2.29645	4.64887e-08	10.8218	-1.01679	1.69027e-13	-2.68246	-2.45949
11135649	chr19:11135649:C:T	8.64595e-96	-2.60136e-09	3.75969	1.19097e-09	-2.60136e-09	6.14058	8.40714e-09	-2.60136e-09	5.67259
11135878	chr19:11135878:G:A	3.90965e-99	-2.57039	-1.37132	1.39314e-13	-1.23148	-1.68148	2.14154e-12	-1.31161	-1.29112
11135944	chr19:11135944:T:C	3.7658e-99	-2.59288	-1.38632	1.27276e-13	-1.31822	-1.68511	2.27558e-12	-1.24723	-1.29479
11135964	chr19:11135964:G:A	3.9917e-99	-1.49696	-2.42398	9.04604e-07	13.3791	-0.605759	1.43019e-13	-2.83738	-2.47165
11136395	chr19:11136395:A:G	4.19019e-99	-2.56335	-1.30906	1.48689e-13	-1.21474	-1.6331	2.1336e-12	-1.37216	-1.23428
11136495	chr19:11136495:G:A	1.70782e-98	-2.60136e-09	-2.46735	3.8314e-13	-2.60136e-09	-1.90129	3.71556e-12	-2.60136e-09	-2.05172
11136704	chr19:11136704:C:A	5.82064e-98	-1.0981	-0.143062	1.03053e-11	3.18003	-1.78931	9.89108e-12	0.426216	-1.49883
11136748	chr19:11136748:G:A	4.13144e-99	-1.46141	-2.42512	8.17455e-07	13.2302	-0.558149	1.43755e-13	-2.83442	-2.46947
11136771	chr19:11136771:C:T	3.87241e-97	1.94785	-1.29396	2.60477e-13	-0.356484	-1.93069	1.34612e-11	1.07153	-1.83597
11136846	chr19:11136846:A:G	4.15417e-99	-1.46282	-2.41822	8.13416e-07	13.2873	-0.620198	1.43411e-13	-2.83387	-2.47242
11136939	chr19:11136939:A:G	1.75252e-98	-0.250798	-2.19072	2.8466e-14	-2.02748	-2.47351	2.80217e-13	-2.2225	-2.41394
11137134	chr19:11137134:G:T	2.58644e-98	-0.203062	-1.84923	3.18221e-14	-2.08655	-2.30298	3.53157e-13	-2.31121	-2.09389
11137178	chr19:11137178:G:C	1.1749e-98	-2.84139	-6.54159e-09	1.24729e-12	-0.720968	-6.54159e-09	2.41516e-12	-2.48248	-6.54159e-09
11137207	chr19:11137207:C:T	3.87487e-99	-2.5392	-1.41145	1.44524e-13	-1.16023	-1.71602	1.88359e-12	-1.39675	-1.33432
11137316	chr19:11137316:C:T	1.89967e-98	-2.60136e-09	-2.36089	2.38984e-13	-2.60136e-09	-2.3733	2.8535e-12	-2.60136e-09	-2.3157
11137428	chr19:11137428:G:A	7.32279e-96	0.0791991	3.51439	6.91445e-09	7.90265	-0.00321857	2.2696e-10	2.64105	-0.580526
11137500	chr19:11137500:G:A	3.28313e-99	-2.55439	-1.56197	1.30118e-13	-1.19266	-1.78859	1.6789e-12	-1.40262	-1.44349
11137613	chr19:11137613:ACT:A	2.3959e-97	1.98728	-1.8135	1.86499e-13	-0.378443	-2.24283	1.02683e-11	1.14427	-2.17946
11137750	chr19:11137750:T:G	1.46846e-98	-0.440721	-2.17764	3.14685e-14	-1.92831	-2.4724	3.01594e-13	-2.15668	-2.40625
11138365	chr19:11138365:A:G	3.62739e-99	-1.58918	-2.42746	1.34718e-06	13.7536	-0.581969	1.42473e-13	-2.8424	-2.47046
11138606	chr19:11138606:G:A	2.20715e-98	-2.60136e-09	-2.21087	2.16803e-13	-2.60136e-09	-2.4707	2.43751e-12	-2.60136e-09	-2.47327
11138733	chr19:11138733:C:G	5.01545e-98	-2.60136e-09	-1.39005	3.11813e-13	-2.60136e-09	-2.10729	3.80058e-12	-2.60136e-09	-2.0291
11138798	chr19:11138798:G:C	6.21958e-99	-2.50165	-0.975806	3.56851e-13	-1.11668	-0.855695	4.14609e-12	-1.51291	-0.429176
11139385	chr19:11139385:G:C	6.04236e-97	2.20523	-1.10642	3.16701e-13	-0.231488	-1.86025	1.79422e-11	1.26809	-1.74519
11139412	chr19:11139412:G:A	7.79566e-96	-2.60136e-09	3.65617	1.20425e-09	-2.60136e-09	6.15168	8.33251e-09	-2.60136e-09	5.66367
11139463	chr19:11139463:A:G	2.71467e-98	-0.722042	-1.28186	3.95657e-08	11.5037	-1.85989	2.33049e-11	2.00077	-2.21635
11139551	chr19:11139551:C:T	1.45766e-97	-2.60136e-09	-0.323155	2.44158e-13	-2.60136e-09	-2.35188	3.33924e-12	-2.60136e-09	-2.15851
11139642	chr19:11139642:T:C	1.74587e-97	-2.60136e-09	-0.142732	3.93275e-13	-2.60136e-09	-1.87519	6.30976e-12	-2.60136e-09	-1.52215
11139720	chr19:11139720:T:C	1.45469e-98	-1.10351	-1.52427	7.35313e-09	9.97609	-2.01515	1.03654e-11	1.2872	-2.31297
11141300	chr19:11141300:T:C	2.20205e-98	-2.21318	-6.54159e-09	1.60934e-13	-2.7687	-6.54159e-09	8.23586e-12	-1.25575	-6.54159e-09
11142045	chr19:11142045:C:T	9.31011e-97	-2.60136e-09	1.53111	9.46099e-11	-2.60136e-09	3.60782	6.57361e-10	-2.60136e-09	3.12398
11142629	chr19:11142629:G:A	3.04094e-97	1.95141	-1.53923	1.98428e-13	-0.41466	-2.14461	1.06246e-11	1.05461	-2.05569
11142658	chr19:11142658:G:A	5.2365e-95	-2.60136e-09	5.56084	3.02059e-13	-2.60136e-09	-2.13907	3.19515e-12	-2.60136e-09	-2.20262
11142755	chr19:11142755:G:T	1.76579e-98	-2.60136e-09	-2.43398	2.19578e-13	-2.60136e-09	-2.45798	2.44105e-12	-2.60136e-09	-2.47182
11143210	chr19:11143210:CA:C	2.12485e-97	-2.84301	2.89672	4.54375e-09	6.66079	0.818779	6.93655e-12	-1.59135	0.163904
11143530	chr19:11143530:C:A	5.0061e-97	-2.60136e-09	0.910671	1.50895e-11	-2.60136e-09	1.77206	2.97143e-11	-2.60136e-09	0.027379
11143956	chr19:11143956:A:G	1.39162e-97	-0.842796	0.473278	2.68401e-12	-0.0735891	0.118963	3.79313e-12	-2.64094	0.609876
11144347	chr19:11144347:G:T	3.74554e-97	-2.60136e-09	0.62058	1.10734e-12	-2.60136e-09	-0.839979	1.51145e-11	-2.60136e-09	-0.648596
11144437	chr19:11144437:T:A	2.09257e-98	-2.60136e-09	-2.26418	5.35426e-13	-2.60136e-09	-1.56663	4.31775e-12	-2.60136e-09	-1.90152
11144663	chr19:11144663:T:C	4.47748e-94	7.70683	-6.54159e-09	2.29729e-12	-0.110209	-6.54159e-09	1.48307e-09	3.93762	-6.54159e-09
11144699	chr19:11144699:T:C	1.74401e-96	-2.60136e-09	2.15879	2.82948e-10	-2.60136e-09	4.70332	1.98007e-09	-2.60136e-09	4.22663
11144830	chr19:11144830:C:T	3.10235e-95	-2.60136e-09	5.03734	2.71616e-13	-2.60136e-09	-2.2453	2.90704e-12	-2.60136e-09	-2.29712
11145293	chr19:11145293:C:A	4.4872e-98	-0.991142	-0.510202	2.00003e-11	3.37699	-1.32318	9.50603e-12	0.547121	-1.65945
11145317	chr19:11145317:C:T	4.98115e-96	-0.505176	3.71344	4.39644e-10	4.15554	0.988487	1.47425e-10	1.17369	0.455379
11145383	chr19:11145383:C:T	6.27681e-98	-2.13468	0.968974	2.14084e-10	3.37409	1.05035	1.68442e-12	-2.72002	-0.122811
11145500	chr19:11145500:C:T	4.97465e-99	-2.67461	-1.02619	1.13018e-11	2.93746	-1.45443	4.27673e-13	-2.52303	-1.69061
11145522	chr19:11145522:T:C	1.46502e-97	-2.60136e-09	-0.318118	2.44448e-13	-2.60136e-09	-2.35069	3.33984e-12	-2.60136e-09	-2.15833
11145609	chr19:11145609:A:G	2.17356e-99	-2.05803	-2.47076	4.617e-08	10.2113	-0.413193	1.47748e-13	-2.84283	-2.43367
11146198	chr19:11146198:GGGA:G	3.74787e-98	-1.59378	-0.087608	6.32217e-12	2.40089	-1.49876	7.26161e-12	-0.0408119	-1.34084
11146211	chr19:11146211:T:C	8.13407e-94	0.889205	7.41462	1.81546e-11	-2.18982	4.14681	9.30946e-11	-2.12428	3.29365
11146306	chr19:11146306:G:A	2.85671e-99	-2.07521	-2.18028	2.69532e-14	-2.37422	-2.18137	2.63841e-13	-2.72252	-1.97414
11146333	chr19:11146333:C:T	1.29297e-97	-0.443043	-6.54159e-09	2.34724e-13	-2.39128	-6.54159e-09	7.56676e-12	-1.34049	-6.54159e-09
11146634	chr19:11146634:A:G	1.47472e-99	-2.84075	-2.07594	5.63994e-14	-1.35797	-2.45927	1.90807e-13	-2.54727	-2.47348
11146823	chr19:11146823:T:C	1.90903e-98	-2.35598	-6.54159e-09	3.17394e-13	-2.08955	-6.54159e-09	1.74467e-12	-2.80768	-6.54159e-09
11147447	chr19:11147447:A:G	1.3889e-99	-2.70064	-2.276	1.37458e-13	-0.484635	-2.44174	1.56159e-13	-2.74689	-2.47424
11147755	chr19:11147755:T:C	1.37181e-97	2.08931	-2.47316	1.6263e-14	-2.73065	-2.33015	9.58933e-13	-1.0668	-2.33939
11147917	chr19:11147917:AAAAAAAAAAAAAAG:A	3.0415e-88	23.4857	-2.3501	1.74621e-12	0.401276	-0.785763	1.91521e-11	0.710931	-1.12277
11147962	chr19:11147962:G:A	1.00485e-95	5.18485	-1.27483	1.14554e-12	-2.21285	1.40679	1.1475e-10	1.11067	0.267843
11148044	chr19:11148044:C:T	1.04489e-97	-2.60136e-09	-0.656076	5.57379e-13	-2.60136e-09	-1.52645	7.17764e-12	-2.60136e-09	-1.39328
11148123	chr19:11148123:G:A	6.15789e-98	-2.60136e-09	-1.18484	1.3167e-12	-2.60136e-09	-0.666811	4.91035e-12	-2.60136e-09	-1.7729
11148178	chr19:11148178:G:A	8.66188e-97	1.45894	-6.54159e-09	1.61395e-12	-0.463253	-6.54159e-09	7.55268e-11	0.960237	-6.54159e-09
11148404	chr19:11148404:C:A	1.42551e-95	5.37589	-1.11617	1.60634e-12	-2.1717	1.70373	1.64568e-10	1.21672	0.522358
11148480	chr19:11148480:T:C	1.95425e-98	-2.60136e-09	-2.33257	2.16304e-13	-2.60136e-09	-2.47301	2.45676e-12	-2.60136e-09	-2.46541
11148597	chr19:11148597:C:T	2.91716e-97	0.370624	-6.54159e-09	1.22032e-11	1.55976	-6.54159e-09	1.29137e-11	-0.805961	-6.54159e-09
11148774	chr19:11148774:C:T	1.11574e-97	-2.60136e-09	-0.59047	5.71831e-13	-2.60136e-09	-1.50085	4.7639e-12	-2.60136e-09	-1.80319
11148852	chr19:11148852:G:A	2.35332e-98	-1.82703	-0.319721	2.74803e-13	-1.44192	-0.791724	9.17654e-13	-2.74597	-0.704214
11149078	chr19:11149078:T:A	4.8109e-97	3.31224	-2.44135	1.82235e-13	-0.757387	-1.88701	1.75116e-11	1.63332	-2.13471
11149796	chr19:11149796:C:T	9.26643e-96	-2.60136e-09	3.829	1.7006e-09	-2.60136e-09	6.4968	1.1644e-08	-2.60136e-09	5.99829
11150005	chr19:11150005:C:T	3.73756e-95	-2.60136e-09	5.22362	9.50225e-11	-2.60136e-09	3.61218	1.32101e-09	-2.60136e-09	3.8219
11150392	chr19:11150392:G:A	1.26177e-97	-2.60136e-09	-0.467468	6.14339e-13	-2.60136e-09	-1.42915	5.05632e-12	-2.60136e-09	-1.74361
11150900	chr19:11150900:A:G	1.01887e-95	-2.60136e-09	3.92388	1.00013e-09	-2.60136e-09	5.96595	7.23504e-09	-2.60136e-09	5.52244
11150945	chr19:11150945:C:T	9.55214e-97	-2.60136e-09	1.55678	1.12814e-12	-2.60136e-09	-0.821367	1.00582e-11	-2.60136e-09	-1.05586
11150981	chr19:11150981:G:A	1.69797e-98	-2.60136e-09	-2.47314	2.3277e-13	-2.60136e-09	-2.39964	2.57119e-12	-2.60136e-09	-2.41988
11151185	chr19:11151185:T:A	2.46216e-88	20.9243	-6.54159e-09	1.84016e-12	-0.332083	-6.54159e-09	2.65835e-11	-0.0839584	-6.54159e-09
11151384	chr19:11151384:ATGC:A	5.02223e-98	-2.60136e-09	-1.3887	9.91077e-13	-2.60136e-09	-0.950901	4.16354e-12	-2.60136e-09	-1.93789
11151553	chr19:11151553:T:C	2.77006e-97	0.326246	-0.00736421	4.49602e-13	-1.28574	-0.455593	1.96205e-11	-0.0753929	-0.312282
11151643	chr19:11151643:C:T	1.97663e-98	-2.51126	0.190081	3.2503e-12	0.738908	-0.502099	2.33961e-12	-2.11705	-0.397221
11151650	chr19:11151650:T:C	6.19037e-98	-2.60136e-09	-1.17958	2.16563e-13	-2.60136e-09	-2.47181	2.60818e-12	-2.60136e-09	-2.4056
11151750	chr19:11151750:C:T	7.51828e-98	-2.60136e-09	-0.985235	2.24394e-13	-2.60136e-09	-2.43629	2.85127e-12	-2.60136e-09	-2.31649
11151792	chr19:11151792:C:T	6.18062e-98	-1.18115	-6.54159e-09	1.56126e-13	-2.79903	-6.54159e-09	3.18548e-12	-2.20565	-6.54159e-09
11151801	chr19:11151801:T:G	4.5095e-97	3.26473	-2.45853	1.54051e-10	6.1877	-2.09235	3.78556e-13	-1.87938	-2.45626
11152422	chr19:11152422:C:T	7.25161e-97	2.59808	-1.31685	3.47191e-11	4.77422	-2.16887	1.41162e-12	-1.37337	-1.64614
11152817	chr19:11152817:A:G	1.22742e-97	1.6457	-2.14077	3.22181e-14	-2.7403	-1.63686	1.42651e-12	-1.16251	-1.84651
11152853	chr19:11152853:C:G	6.71697e-99	-1.64031	-1.76021	4.62894e-14	-2.77755	-1.23723	9.76055e-13	-2.15471	-1.23378
11153031	chr19:11153031:T:TACCTC	5.71773e-98	-2.60136e-09	-1.259	2.16056e-13	-2.60136e-09	-2.47415	2.56261e-12	-2.60136e-09	-2.42323
11153040	chr19:11153040:C:T	5.56286e-98	-2.60136e-09	-1.28646	2.16008e-13	-2.60136e-09	-2.47438	2.54853e-12	-2.60136e-09	-2.42874
11153076	chr19:11153076:C:T	5.53264e-98	-2.60136e-09	-1.29191	2.16006e-13	-2.60136e-09	-2.47439	2.54491e-12	-2.60136e-09	-2.43015
11153173	chr19:11153173:T:C	5.43011e-98	-2.60136e-09	-1.31061	2.16024e-13	-2.60136e-09	-2.4743	2.53584e-12	-2.60136e-09	-2.43373
11153374	chr19:11153374:G:A	1.02817e-97	0.211038	-0.883246	1.75776e-13	-1.52499	-1.15549	6.50348e-12	-0.442919	-1.04899
11153387	chr19:11153387:C:T	1.62514e-97	1.00643	-1.22083	9.61663e-14	-0.953083	-2.33053	1.46634e-13	-2.83472	-2.44934
11153544	chr19:11153544:G:A	5.77704e-98	-2.60136e-09	-1.24868	2.16084e-13	-2.60136e-09	-2.47403	2.56721e-12	-2.60136e-09	-2.42143
11153693	chr19:11153693:T:C	7.25046e-97	2.65388	-1.3728	3.53337e-11	4.81734	-2.19443	1.37869e-12	-1.35576	-1.68736
11153740	chr19:11153740:G:A	1.05283e-96	4.06373	-2.40965	1.12122e-13	-2.52755	-0.602557	1.16054e-11	0.210185	-1.12297
11153838	chr19:11153838:C:T	1.59918e-97	1.02742	-1.25792	9.67379e-14	-0.950426	-2.32726	1.46852e-13	-2.83504	-2.44754
11153850	chr19:11153850:G:C	2.89534e-96	-2.60136e-09	2.6657	3.45803e-13	-2.60136e-09	-2.00382	3.61994e-12	-2.60136e-09	-2.07779
11153861	chr19:11153861:A:C	7.70029e-97	1.34127	-6.54159e-09	9.29124e-11	3.58972	-6.54159e-09	1.68007e-11	-0.542828	-6.54159e-09
11153913	chr19:11153913:T:A	1.56772e-95	-2.53755	6.89236	7.85003e-12	0.669828	0.448751	2.17168e-11	-1.47139	1.18523
11153942	chr19:11153942:C:T	1.97315e-98	-2.32294	-6.54159e-09	1.53727e-13	-2.81451	-6.54159e-09	7.96972e-12	-1.2886	-6.54159e-09
11154006	chr19:11154006:G:A	5.46039e-98	-2.60136e-09	-1.30505	2.43107e-13	-2.60136e-09	-2.35619	3.09273e-12	-2.60136e-09	-2.2352
11154030	chr19:11154030:C:T	1.24715e-96	3.08333	-1.25987	1.60028e-13	-2.65816	-0.116185	1.39148e-11	-0.401772	-0.329524
11154131	chr19:11154131:G:A	8.9588e-97	-2.60136e-09	1.49265	6.17593e-11	-2.60136e-09	3.18131	4.75571e-10	-2.60136e-09	2.80026
11154344	chr19:11154344:G:A	3.8743e-92	14.499	-2.33174	1.58093e-13	-1.0619	-1.72461	1.0914e-12	-1.5931	-1.6837
11154356	chr19:11154356:T:C	4.33182e-97	3.23941	-2.47341	8.00986e-11	5.80484	-2.36351	1.02815e-12	-1.04331	-2.29318
11154572	chr19:11154572:T:C	1.85712e-97	-2.83379	2.75283	6.34568e-11	1.81501	1.39342	7.75115e-11	-0.338967	1.32514
11154732	chr19:11154732:C:G	2.81505e-97	-2.84221	3.17721	1.13203e-10	2.01254	1.77471	1.33973e-10	-0.167895	1.70129
11154811	chr19:11154811:A:C	1.43707e-97	-2.60136e-09	-0.337379	2.42595e-13	-2.60136e-09	-2.3583	3.32987e-12	-2.60136e-09	-2.16132
11154954	chr19:11154954:G:A	2.12035e-99	-2.79588	-1.7577	1.77368e-13	-0.634019	-2.03745	5.16532e-13	-1.87829	-2.14658
11155010	chr19:11155010:C:A	2.34254e-97	-2.83461	2.98586	7.65964e-11	1.78938	1.60723	9.49869e-11	-0.349941	1.53943
11155339	chr19:11155339:T:C	1.51237e-97	0.98778	-1.27409	1.00575e-13	-0.92609	-2.3127	1.47968e-13	-2.83348	-2.44154
11155400	chr19:11155400:A:G	5.8698e-98	-2.60136e-09	-1.23275	2.16219e-13	-2.60136e-09	-2.4734	2.58027e-12	-2.60136e-09	-2.41636
11155485	chr19:11155485:G:A	3.8036e-98	-2.60136e-09	-1.66662	7.56452e-13	-2.60136e-09	-1.22105	6.54024e-12	-2.60136e-09	-1.48628
11155589	chr19:11155589:G:A	1.02138e-96	-2.60136e-09	1.62375	1.55882e-10	-2.60136e-09	4.10716	1.08144e-09	-2.60136e-09	3.6218
11155815	chr19:11155815:C:T	5.44522e-98	-2.60136e-09	-1.30783	2.16008e-13	-2.60136e-09	-2.47438	2.5417e-12	-2.60136e-09	-2.43142
11155908	chr19:11155908:A:G	2.36588e-97	-2.83268	2.99384	7.43519e-11	1.75892	1.60795	9.21521e-11	-0.377821	1.53701
11156826	chr19:11156826:TC:T	1.83638e-96	2.2104	-6.54159e-09	1.74686e-13	-2.6867	-6.54159e-09	1.24299e-11	-0.844146	-6.54159e-09
11156928	chr19:11156928:G:A	6.76491e-98	-2.60136e-09	-1.09082	3.23617e-13	-2.60136e-09	-2.07013	3.07148e-12	-2.60136e-09	-2.24209
11156937	chr19:11156937:G:A	1.42795e-97	0.708099	-1.05184	1.18585e-13	-0.709081	-2.36498	1.47626e-13	-2.81363	-2.46369
11156958	chr19:11156958:G:A	1.6465e-97	1.87123	-2.07256	3.71356e-14	-2.70789	-1.52723	1.7852e-12	-1.03386	-1.75086
11157002	chr19:11157002:T:C	3.3997e-97	-2.8311	3.3548	9.24674e-11	1.68188	1.90304	1.1797e-10	-0.431633	1.83781
11157264	chr19:11157264:A:T	2.56702e-97	-2.83709	3.07985	8.7765e-11	1.8534	1.67933	1.05439e-10	-0.311987	1.60587
11157479	chr19:11157479:C:T	1.10064e-97	1.41045	-2.01455	3.771e-14	-2.76761	-1.45216	1.49733e-12	-1.27557	-1.685
11157880	chr19:11157880:G:A	7.88068e-98	0.0620715	-1.00023	1.42112e-13	-0.511395	-2.38169	1.52765e-13	-2.77446	-2.46864
11157949	chr19:11157949:C:T	1.04568e-96	-2.60136e-09	1.64726	1.57624e-10	-2.60136e-09	4.11828	1.09562e-09	-2.60136e-09	3.63482
11158301	chr19:11158301:G:C	2.97431e-99	-2.75805	-1.4571	2.97959e-13	-0.353001	-1.79974	7.50394e-13	-1.71129	-1.94012
11158423	chr19:11158423:G:A	9.4812e-98	-2.60136e-09	-0.753261	1.35002e-11	-2.60136e-09	1.66076	9.28468e-11	-2.60136e-09	1.1667
11158437	chr19:11158437:A:G	7.03031e-98	-2.60136e-09	-1.05234	8.17152e-12	-2.60136e-09	1.15872	5.8126e-11	-2.60136e-09	0.698361
11158438	chr19:11158438:C:T	7.01016e-98	-2.60136e-09	-1.05521	8.21296e-12	-2.60136e-09	1.16378	5.8385e-11	-2.60136e-09	0.702807
11158751	chr19:11158751:A:C	1.86526e-98	-2.60136e-09	-2.37917	2.26402e-13	-2.60136e-09	-2.42738	2.66918e-12	-2.60136e-09	-2.38248
11158804	chr19:11158804:A:G	8.4373e-97	-2.60136e-09	1.43268	5.97519e-11	-2.60136e-09	3.14826	3.66263e-10	-2.60136e-09	2.5391
11159001	chr19:11159001:T:A	6.10413e-92	15.0247	-2.4028	2.00012e-13	-0.798116	-1.7532	1.36755e-12	-1.38879	-1.66244
11159050	chr19:11159050:G:T	3.02469e-92	12.6001	-0.680312	7.18717e-14	-1.16258	-2.41223	3.46726e-13	-1.97777	-2.4457
11159086	chr19:11159086:C:T	6.88917e-98	-2.60136e-09	-1.07262	2.66062e-13	-2.60136e-09	-2.26596	3.73633e-12	-2.60136e-09	-2.04615
11159217	chr19:11159217:C:T	7.3007e-93	12.9717	-2.47333	1.81394e-13	-1.05783	-1.59119	1.23506e-12	-1.88097	-1.27217
11159284	chr19:11159284:G:T	3.99459e-98	0.126217	-1.74385	2.38465e-13	0.0288461	-2.40432	1.67573e-13	-2.83051	-2.32008
11159340	chr19:11159340:T:C	2.99602e-98	-0.039394	-1.86589	2.68912e-13	0.190403	-2.44571	1.58987e-13	-2.81667	-2.38652
11160015	chr19:11160015:A:G	4.7304e-97	-2.60136e-09	0.854023	2.91829e-11	-2.60136e-09	2.43164	1.86717e-10	-2.60136e-09	1.86534
11160712	chr19:11160712:C:T	1.19097e-97	-2.60136e-09	-0.525218	3.5433e-13	-2.60136e-09	-1.97946	5.47464e-12	-2.60136e-09	-1.66412
11160741	chr19:11160741:T:G	2.19147e-98	-2.60136e-09	-2.218	2.20965e-13	-2.60136e-09	-2.45169	2.54198e-12	-2.60136e-09	-2.43131
11160758	chr19:11160758:C:T	6.08291e-97	-2.60136e-09	1.1055	3.67614e-11	-2.60136e-09	2.66251	2.3475e-10	-2.60136e-09	2.09427
11160873	chr19:11160873:C:T	6.80531e-97	-2.60136e-09	1.21772	4.21015e-11	-2.60136e-09	2.79815	2.67119e-10	-2.60136e-09	2.22344
11160897	chr19:11160897:C:T	6.04957e-98	-2.60136e-09	-1.20258	2.43416e-13	-2.60136e-09	-2.35492	3.31129e-12	-2.60136e-09	-2.16691
11161164	chr19:11161164:ACT:A	2.33817e-96	2.67757	-0.225607	1.46015e-13	-1.53441	-1.33158	2.79253e-11	1.01369	-1.0484
11161225	chr19:11161225:C:T	2.21448e-98	-2.60136e-09	-2.20755	2.2935e-13	-2.60136e-09	-2.41444	2.83717e-12	-2.60136e-09	-2.32145
11161226	chr19:11161226:G:A	1.70156e-98	-2.60136e-09	-2.47103	5.09092e-13	-2.60136e-09	-1.61706	3.82638e-12	-2.60136e-09	-2.02233
11161281	chr19:11161281:C:T	3.6754e-98	-2.60136e-09	-1.70091	1.14724e-12	-2.60136e-09	-0.804576	1.07192e-11	-2.60136e-09	-0.992219
11161290	chr19:11161290:A:G	1.71329e-98	-2.60136e-09	-2.46415	5.51203e-13	-2.60136e-09	-1.53759	4.05692e-12	-2.60136e-09	-1.96383
11161300	chr19:11161300:T:C	1.70282e-98	-2.60136e-09	-2.47028	5.17844e-13	-2.60136e-09	-1.60002	3.87561e-12	-2.60136e-09	-2.00955
11161529	chr19:11161529:C:T	6.58128e-98	-2.60136e-09	-1.11834	2.56949e-13	-2.60136e-09	-2.30082	3.57253e-12	-2.60136e-09	-2.09098
11161696	chr19:11161696:G:A	1.81621e-98	-2.60136e-09	-2.40582	2.16227e-13	-2.60136e-09	-2.47336	2.45771e-12	-2.60136e-09	-2.46502
11161705	chr19:11161705:T:C	6.47067e-94	-2.60136e-09	8.07505	3.60877e-10	-2.60136e-09	4.9466	2.02136e-09	-2.60136e-09	4.24727
11161951	chr19:11161951:C:T	4.55732e-98	-2.60136e-09	-1.48584	2.32815e-13	-2.60136e-09	-2.39945	2.90429e-12	-2.60136e-09	-2.29806
11162184	chr19:11162184:G:A	1.73593e-98	-2.60136e-09	-2.45103	3.68765e-13	-2.60136e-09	-1.93953	4.59708e-12	-2.60136e-09	-1.83883
11162439	chr19:11162439:C:T	3.60899e-98	-2.60136e-09	-1.71914	6.19601e-13	-2.60136e-09	-1.42062	3.18804e-12	-2.60136e-09	-2.20485
11162582	chr19:11162582:T:G	3.41032e-97	-2.60136e-09	0.526819	1.93603e-11	-2.60136e-09	2.02129	1.26967e-10	-2.60136e-09	1.47967
11162596	chr19:11162596:A:G	9.28914e-94	-2.60136e-09	8.43661	4.69268e-10	-2.60136e-09	5.20924	2.60258e-09	-2.60136e-09	4.50001
11162884	chr19:11162884:C:A	1.18009e-98	-2.83699	-6.54159e-09	1.60377e-13	-2.77217	-6.54159e-09	1.81247e-12	-2.76956	-6.54159e-09
11163652	chr19:11163652:G:A	3.11227e-98	-2.60136e-09	-1.86722	2.60641e-13	-2.60136e-09	-2.28655	3.09138e-12	-2.60136e-09	-2.23563
11163665	chr19:11163665:A:G	3.19593e-97	-2.60136e-09	0.461891	1.78938e-11	-2.60136e-09	1.94252	1.1795e-10	-2.60136e-09	1.40601
11163769	chr19:11163769:G:A	3.38807e-97	2.90558	-2.3853	5.93767e-11	5.59801	-2.45605	4.74639e-13	-1.68117	-2.42828
11163854	chr19:11163854:C:T	2.30166e-98	0.164282	-2.33322	3.09753e-14	-2.55804	-1.85846	6.54272e-13	-1.8916	-1.89689
11163909	chr19:11163909:T:C	2.35585e-97	-2.60136e-09	0.156916	1.25479e-11	-2.60136e-09	1.58761	8.37859e-11	-2.60136e-09	1.06401
11163992	chr19:11163992:A:C	2.63716e-98	-2.03287	-6.54159e-09	1.51802e-13	-2.82712	-6.54159e-09	2.30821e-12	-2.52778	-6.54159e-09
11164003	chr19:11164003:G:A	1.01409e-96	3.48687	-1.87027	1.90089e-14	-2.46375	-2.44103	1.43563e-13	-2.83142	-2.47381
11164051	chr19:11164051:C:T	2.70695e-97	-2.60136e-09	0.295835	1.50622e-11	-2.60136e-09	1.77025	1.00264e-10	-2.60136e-09	1.24356
11164052	chr19:11164052:A:G	1.05192e-99	-2.8305	-2.42403	2.45937e-11	4.61542	-2.35487	1.36718e-12	-0.626282	-2.42522
11164200	chr19:11164200:A:C	1.03889e-99	-2.82587	-2.44114	2.29958e-11	4.5148	-2.32142	1.32968e-12	-0.675831	-2.40348
11164310	chr19:11164310:A:T	4.53039e-97	-2.60136e-09	0.81082	7.05233e-13	-2.60136e-09	-1.29117	1.09902e-11	-2.60136e-09	-0.967247
11164463	chr19:11164463:A:C	8.64989e-97	2.97276	-1.5152	2.9591e-10	5.93419	-1.18607	5.10987e-13	-1.72218	-2.31348
11164499	chr19:11164499:C:T	2.41295e-97	-2.60136e-09	0.180864	1.13205e-11	-2.60136e-09	1.48468	7.5489e-11	-2.60136e-09	0.959736
11164582	chr19:11164582:A:G	7.84858e-97	2.91996	-1.55961	2.85926e-10	5.95072	-1.23692	4.99496e-13	-1.72892	-2.32948
11164747	chr19:11164747:CATCCATCCATCCTGCT:C	6.3258e-98	-2.60136e-09	-1.15794	2.68231e-13	-2.60136e-09	-2.25785	3.25777e-12	-2.60136e-09	-2.18321
11165005	chr19:11165005:G:A	1.98962e-97	-2.60136e-09	-0.0120413	9.09871e-12	-2.60136e-09	1.26619	6.16498e-11	-2.60136e-09	0.757219
11165050	chr19:11165050:C:T	5.48027e-97	-2.60136e-09	1.00117	8.36437e-13	-2.60136e-09	-1.12054	9.4251e-12	-2.60136e-09	-1.12087
11165090	chr19:11165090:A:G	2.41111e-97	-2.60136e-09	0.180101	1.14405e-11	-2.60136e-09	1.49522	7.6101e-11	-2.60136e-09	0.96781
11165258	chr19:11165258:G:T	1.18776e-98	-2.8305	-6.54159e-09	2.57156e-12	0.00257598	-6.54159e-09	3.15996e-12	-2.21369	-6.54159e-09
11165279	chr19:11165279:G:A	4.57579e-96	-2.60136e-09	3.12338	2.76923e-10	-2.60136e-09	4.6818	1.89155e-09	-2.60136e-09	4.1809
11165388	chr19:11165388:G:C	1.89138e-96	-2.60136e-09	2.2399	7.70965e-13	-2.60136e-09	-1.20205	7.2808e-12	-2.60136e-09	-1.37901
11166398	chr19:11166398:C:T	3.44645e-94	9.59625	-2.15113	8.67648e-11	5.94403	-2.42276	3.47068e-12	0.354468	-2.47437
11166931	chr19:11166931:C:T	1.69751e-98	-2.60136e-09	-2.47341	2.17086e-13	-2.60136e-09	-2.4694	2.85359e-12	-2.60136e-09	-2.31567
11167246	chr19:11167246:G:T	1.39823e-94	1.97276	4.57022	1.18637e-10	-2.27369	6.10782	3.24242e-09	-0.294871	5.0147
11167570	chr19:11167570:C:G	2.34391e-97	0.151835	-6.54159e-09	2.48785e-13	-2.33311	-6.54159e-09	3.44985e-12	-2.12592	-6.54159e-09
11167813	chr19:11167813:C:A	1.28875e-95	2.87672	1.28213	2.7861e-12	-2.38042	2.46312	1.087e-10	0.043089	1.28125
11168016	chr19:11168016:T:G	5.07378e-97	-2.60136e-09	0.924098	4.20209e-13	-2.60136e-09	-1.80894	4.20651e-12	-2.60136e-09	-1.92762
11168150	chr19:11168150:G:A	4.82797e-97	-2.60136e-09	0.874438	4.09573e-13	-2.60136e-09	-1.83458	4.11194e-12	-2.60136e-09	-1.95036
11168171	chr19:11168171:A:G	9.46801e-97	0.422593	1.12534	1.68493e-12	-2.80076	2.38055	1.40761e-11	-1.91446	1.19468
11168303	chr19:11168303:CTCTT:C	1.77552e-96	-2.60136e-09	2.17669	6.07131e-12	-2.60136e-09	0.861637	1.00938e-10	-2.60136e-09	1.25025
11168466	chr19:11168466:A:G	2.07702e-98	-2.60136e-09	-2.27164	2.16312e-13	-2.60136e-09	-2.47297	2.45815e-12	-2.60136e-09	-2.46484
11168568	chr19:11168568:C:T	6.85835e-96	3.28864	0.239428	3.20684e-12	-2.26201	2.48536	1.47735e-10	0.301434	1.32974
11168581	chr19:11168581:T:C	5.12652e-98	0.6271	-1.99524	6.19409e-14	-2.83949	-0.884019	1.47878e-12	-1.7523	-1.22073
11168837	chr19:11168837:A:G	5.44997e-96	-2.60136e-09	3.29821	5.80737e-12	-2.60136e-09	0.817191	1.13859e-10	-2.60136e-09	1.37071
11169246	chr19:11169246:G:A	4.92847e-96	2.97706	0.220569	2.85158e-12	-2.33941	2.44534	1.16437e-10	0.0994568	1.29365
11169317	chr19:11169317:G:A	4.51789e-96	2.83926	0.271384	2.85723e-12	-2.38596	2.49387	1.09395e-10	-0.00874379	1.33946
11169507	chr19:11169507:G:C	7.25009e-99	-2.84033	-0.483813	5.37436e-11	3.7773	-0.735016	6.68085e-12	-0.78427	-0.680736
11169779	chr19:11169779:C:T	9.28933e-98	-2.60136e-09	-0.773706	4.21962e-13	-2.60136e-09	-1.80478	4.41186e-12	-2.60136e-09	-1.87995
11169854	chr19:11169854:T:A	9.28933e-98	-2.60136e-09	-0.773706	4.21962e-13	-2.60136e-09	-1.80478	4.41186e-12	-2.60136e-09	-1.87995
11170351	chr19:11170351:T:C	4.51179e-98	-1.49588	-6.54159e-09	1.68172e-11	1.88046	-6.54159e-09	2.6972e-11	-0.0694505	-6.54159e-09
11170656	chr19:11170656:C:T	5.52466e-91	-2.60136e-09	14.8247	9.29036e-10	-2.60136e-09	5.89221	7.21503e-09	-2.60136e-09	5.51967
11170683	chr19:11170683:C:T	5.31611e-97	-2.60136e-09	0.970754	4.31662e-13	-2.60136e-09	-1.78205	4.31596e-12	-2.60136e-09	-1.90193
11171387	chr19:11171387:C:CA	2.47433e-97	-2.60136e-09	0.205984	3.35558e-13	-2.60136e-09	-2.0339	3.42061e-12	-2.60136e-09	-2.13443
11171440	chr19:11171440:C:T	2.80212e-98	-2.60136e-09	-1.97219	2.47546e-13	-2.60136e-09	-2.3381	2.97283e-12	-2.60136e-09	-2.27474
11171562	chr19:11171562:G:A	4.23142e-98	-2.60136e-09	-1.56003	3.28628e-13	-2.60136e-09	-2.05477	4.99698e-12	-2.60136e-09	-1.75542
11171896	chr19:11171896:A:G	1.70939e-96	0.830512	1.30822	1.13694e-12	-2.8322	2.01861	1.16024e-11	-1.56921	0.656166
11172030	chr19:11172030:C:T	9.3878e-98	-2.60136e-09	-0.763161	5.44349e-13	-2.60136e-09	-1.5501	9.55253e-12	-2.60136e-09	-1.10744
11172180	chr19:11172180:TTGGTCAGGC:T	9.87448e-91	-2.60136e-09	15.4055	7.30295e-09	-2.60136e-09	7.9541	7.24856e-08	-2.60136e-09	7.82689
11172373	chr19:11172373:C:T	2.22596e-98	-2.60136e-09	-2.20238	3.6955e-13	-2.60136e-09	-1.93741	3.7958e-12	-2.60136e-09	-2.03036
11172546	chr19:11172546:C:T	3.08789e-81	33.8718	3.3971	2.30999e-14	-2.29896	-2.41091	2.63976e-12	-0.392515	-2.00105
11172840	chr19:11172840:G:A	5.76576e-83	31.5193	1.76887	2.93162e-14	-2.00501	-2.46654	3.33161e-12	-0.00447724	-2.15632
11173193	chr19:11173193:C:T	5.03215e-99	-1.38566	-2.30365	1.95088e-14	-2.63133	-2.2475	4.14661e-13	-1.78667	-2.45787
11173352	chr19:11173352:T:C	1.77253e-98	-2.72896	0.298798	5.97487e-13	0.567644	-2.0246	1.78722e-12	-1.02423	-1.75936
11173478	chr19:11173478:G:C	4.77359e-98	-2.60136e-09	-1.43947	8.52074e-13	-2.60136e-09	-1.10202	4.44522e-12	-2.60136e-09	-1.87242
11173626	chr19:11173626:C:T	4.03516e-98	0.845242	-2.45277	3.23894e-14	-2.07028	-2.30158	4.74281e-13	-1.95556	-2.15465
11173716	chr19:11173716:C:T	4.15636e-98	-1.57793	-6.54159e-09	1.09462e-12	-0.851526	-6.54159e-09	4.44823e-12	-1.87175	-6.54159e-09
11173807	chr19:11173807:A:G	7.48158e-99	-1.31647	-1.97624	1.3538e-14	-2.78756	-2.45663	1.93456e-13	-2.59327	-2.41368
11173863	chr19:11173863:T:C	2.01248e-98	0.171064	-2.47427	3.69703e-14	-1.91351	-2.32607	7.77818e-13	-1.22583	-2.38969
11174111	chr19:11174111:A:G	4.05409e-98	0.829949	-2.4328	4.41297e-14	-1.62276	-2.4398	1.07596e-12	-0.825371	-2.46566
11174185	chr19:11174185:G:A	1.69717e-98	-2.60136e-09	-2.47361	3.35769e-13	-2.60136e-09	-2.03327	3.30056e-12	-2.60136e-09	-2.17016
11174247	chr19:11174247:G:A	1.73589e-98	-2.60136e-09	-2.45105	2.79177e-13	-2.60136e-09	-2.21785	2.83608e-12	-2.60136e-09	-2.32183
11174387	chr19:11174387:G:A	1.70215e-98	-2.60136e-09	-2.47068	3.06798e-13	-2.60136e-09	-2.1235	3.05644e-12	-2.60136e-09	-2.247
11174543	chr19:11174543:G:A	1.54892e-97	-2.60136e-09	-0.262429	6.66464e-12	-2.60136e-09	0.954878	5.46126e-11	-2.60136e-09	0.636013
11174714	chr19:11174714:G:A	1.58528e-97	1.26563	-1.50485	5.68213e-14	-1.85809	-1.95169	2.01274e-12	-0.944476	-1.72028
11174781	chr19:11174781:G:A	7.09356e-99	-0.872374	-2.4736	1.59487e-13	-0.347481	-2.43025	4.10876e-12	0.45706	-2.40819
11174940	chr19:11174940:A:G	1.02228e-99	-2.81878	-2.46434	1.70157e-14	-2.75888	-2.25668	1.5821e-13	-2.82524	-2.38284
11174960	chr19:11174960:T:C	1.11454e-99	-2.81882	-2.3779	1.36557e-14	-2.76183	-2.47371	1.47101e-13	-2.83494	-2.44595
11175224	chr19:11175224:C:T	1.32042e-99	-2.79155	-2.23566	1.31981e-14	-2.79585	-2.47377	1.42993e-13	-2.83878	-2.47043
11175740	chr19:11175740:G:A	7.26833e-99	-0.849378	-2.47225	1.73886e-13	-0.302259	-2.38903	4.42455e-12	0.487696	-2.36478
11175849	chr19:11175849:G:T	2.43894e-98	-2.60136e-09	-2.11101	5.22846e-13	-2.60136e-09	-1.59041	5.04862e-12	-2.60136e-09	-1.74514
11176157	chr19:11176157:G:A	3.22181e-98	-2.60136e-09	-1.83263	6.68227e-13	-2.60136e-09	-1.34506	9.54756e-12	-2.60136e-09	-1.10797
11176325	chr19:11176325:G:A	6.97757e-99	-0.888635	-2.47382	1.61458e-13	-0.361469	-2.40398	3.97051e-12	0.396521	-2.38188
11176984	chr19:11176984:G:A	5.18708e-98	-2.60136e-09	-1.3564	1.378e-12	-2.60136e-09	-0.621304	2.15469e-11	-2.60136e-09	-0.294019
11178095	chr19:11178095:G:A	1.87937e-99	-2.20028	-2.47395	1.30749e-14	-2.82513	-2.45387	1.49918e-13	-2.79073	-2.47118
11178397	chr19:11178397:C:T	1.69709e-98	-2.60136e-09	-2.47366	3.34206e-13	-2.60136e-09	-2.03793	3.28147e-12	-2.60136e-09	-2.17596
11178453	chr19:11178453:G:A	1.69654e-98	-2.60136e-09	-2.47398	3.32846e-13	-2.60136e-09	-2.04201	3.27108e-12	-2.60136e-09	-2.17913
11178631	chr19:11178631:C:T	1.69604e-98	-2.60136e-09	-2.47428	3.28696e-13	-2.60136e-09	-2.05456	3.2374e-12	-2.60136e-09	-2.18948
11179044	chr19:11179044:G:A	1.69653e-98	-2.60136e-09	-2.47399	3.19202e-13	-2.60136e-09	-2.08387	3.15861e-12	-2.60136e-09	-2.21412
11179150	chr19:11179150:C:T	1.94388e-98	0.129418	-2.46731	3.31046e-14	-1.9995	-2.35052	6.67084e-13	-1.36261	-2.40648
11179649	chr19:11179649:A:T	2.49119e-98	-2.60136e-09	-2.08981	2.94961e-13	-2.60136e-09	-2.16285	3.11556e-12	-2.60136e-09	-2.22784
11179736	chr19:11179736:G:A	1.70392e-98	-2.60136e-09	-2.46964	3.02449e-13	-2.60136e-09	-2.13778	3.02221e-12	-2.60136e-09	-2.25826
11179976	chr19:11179976:TC:T	2.48474e-98	-2.60136e-09	-2.0924	4.43753e-13	-2.60136e-09	-1.75442	4.45899e-12	-2.60136e-09	-1.86933
11180579	chr19:11180579:C:T	1.61966e-97	-2.60136e-09	-0.21777	1.36732e-12	-2.60136e-09	-0.629082	1.53456e-11	-2.60136e-09	-0.633425
11180645	chr19:11180645:G:A	1.86873e-98	-2.60136e-09	-2.37731	2.56626e-13	-2.60136e-09	-2.30207	2.55057e-12	-2.60136e-09	-2.42793
11180735	chr19:11180735:G:A	1.7213e-98	-2.60136e-09	-2.45949	2.81639e-13	-2.60136e-09	-2.20907	2.86319e-12	-2.60136e-09	-2.31232
11180916	chr19:11180916:G:A	6.17954e-98	-1.18133	-6.54159e-09	7.16768e-13	-1.27494	-6.54159e-09	2.45404e-11	-0.16393	-6.54159e-09
11181202	chr19:11181202:T:C	1.70846e-98	-2.60136e-09	-2.46698	2.16367e-13	-2.60136e-09	-2.47272	2.4762e-12	-2.60136e-09	-2.45753
11181315	chr19:11181315:C:T	4.888e-99	-1.36628	-2.3521	2.41724e-13	-0.389562	-1.97234	6.17632e-12	0.310845	-1.85437
11181407	chr19:11181407:C:T	4.41684e-99	-1.45172	-2.36801	2.02084e-13	-0.48922	-2.05179	5.18751e-12	0.210882	-1.92888
11181505	chr19:11181505:C:T	1.32682e-97	-2.60136e-09	-0.417205	1.14245e-12	-2.60136e-09	-0.808766	1.28241e-11	-2.60136e-09	-0.812921
11181692	chr19:11181692:G:A	5.09826e-99	-1.32289	-2.35337	2.55034e-13	-0.323724	-1.98457	6.6048e-12	0.384316	-1.86077
11181748	chr19:11181748:G:A	3.97635e-98	-2.60136e-09	-1.62221	9.65049e-13	-2.60136e-09	-0.977514	1.47936e-11	-2.60136e-09	-0.670054
11182135	chr19:11182135:T:C	4.29826e-99	-1.45546	-2.39148	1.44523e-13	-0.420691	-2.45557	2.78656e-12	0.106051	-2.44549
11182144	chr19:11182144:A:G	3.50252e-99	-1.71613	-2.33554	1.06963e-13	-0.724512	-2.4527	1.73734e-12	-0.3401	-2.4718
11182163	chr19:11182163:G:A	2.80262e-99	-1.84456	-2.43004	1.40327e-14	-2.79574	-2.41257	2.00181e-13	-2.53271	-2.44008
11182353	chr19:11182353:G:A	4.48569e-99	-1.48267	-2.32159	2.19306e-13	-0.543058	-1.91617	5.54792e-12	0.140105	-1.79093
11182449	chr19:11182449:C:T	1.44044e-98	-2.63762	-6.54159e-09	3.20642e-13	-2.07937	-6.54159e-09	2.33199e-12	-2.51753	-6.54159e-09
11182610	chr19:11182610:A:G	5.01184e-99	-1.34855	-2.34481	2.50898e-13	-0.362033	-1.96261	6.44183e-12	0.341124	-1.84256
11182715	chr19:11182715:T:C	4.93362e-99	-1.35909	-2.34999	2.44228e-13	-0.374374	-1.97722	6.2688e-12	0.329806	-1.85847
11182758	chr19:11182758:G:A	5.758e-99	-1.21392	-2.34065	3.07892e-13	-0.165389	-1.95456	8.02006e-12	0.551759	-1.83406
11182791	chr19:11182791:C:T	6.4043e-99	-1.12093	-2.32726	3.42278e-13	-0.0622412	-1.95183	9.52261e-12	0.706258	-1.81684
11182830	chr19:11182830:C:G	2.59036e-98	-2.60136e-09	-2.05078	2.40182e-13	-2.60136e-09	-2.3683	3.05539e-12	-2.60136e-09	-2.24735
11183008	chr19:11183008:A:G	5.1821e-99	-1.33908	-2.32087	2.66018e-13	-0.348917	-1.91721	6.87922e-12	0.356433	-1.79218
11183133	chr19:11183133:A:G	6.75215e-99	-1.14481	-2.25049	2.27694e-13	-0.605381	-1.81631	8.66765e-12	0.478684	-1.68334
11183580	chr19:11183580:C:T	1.53609e-97	-2.60136e-09	-0.270745	1.31422e-12	-2.60136e-09	-0.668696	1.47286e-11	-2.60136e-09	-0.674463
11183793	chr19:11183793:A:G	5.12342e-99	-1.43062	-2.24072	2.62015e-13	-0.472659	-1.80863	6.73569e-12	0.215882	-1.67271
11184071	chr19:11184071:C:A	3.21772e-99	-1.89567	-2.24081	1.29571e-14	-2.81529	-2.47276	1.51327e-13	-2.81734	-2.43522
11184142	chr19:11184142:C:T	4.94396e-99	-1.49826	-2.20873	2.41377e-13	-0.573492	-1.78984	6.31009e-12	0.125225	-1.64733
11184943	chr19:11184943:G:C	1.69644e-98	-2.60136e-09	-2.47404	2.33558e-13	-2.60136e-09	-2.39626	2.52088e-12	-2.60136e-09	-2.43964
11185453	chr19:11185453:T:C	1.27677e-98	-2.75824	-6.54159e-09	1.51429e-13	-2.82957	-6.54159e-09	1.68404e-12	-2.84305	-6.54159e-09
11185790	chr19:11185790:C:G	1.79969e-98	-2.60136e-09	-2.41496	2.18696e-13	-2.60136e-09	-2.46201	2.43818e-12	-2.60136e-09	-2.473
11185863	chr19:11185863:A:AC	2.05499e-98	-2.60136e-09	-2.2823	2.36815e-13	-2.60136e-09	-2.38241	2.46152e-12	-2.60136e-09	-2.46347
11185948	chr19:11185948:T:C	1.13127e-98	-0.871333	-2.0079	3.97866e-14	-2.55577	-1.6104	7.93944e-13	-1.99488	-1.60011
11185963	chr19:11185963:T:C	4.61463e-99	-1.58046	-2.19546	2.20611e-13	-0.675675	-1.77762	5.69218e-12	0.00696354	-1.63212
11185982	chr19:11185982:G:T	2.76257e-98	-2.60136e-09	-1.98641	2.16475e-13	-2.60136e-09	-2.47222	2.5155e-12	-2.60136e-09	-2.44178
11186030	chr19:11186030:C:CA	3.52821e-98	-1.74178	-6.54159e-09	1.23957e-12	-0.727174	-6.54159e-09	7.41047e-12	-1.36136	-6.54159e-09
11186154	chr19:11186154:A:G	5.10409e-99	-1.53943	-2.13568	2.55662e-13	-0.622159	-1.68368	6.70413e-12	0.0676938	-1.52922
11186159	chr19:11186159:G:A	4.57988e-99	-1.59716	-2.18633	2.18354e-13	-0.70217	-1.76141	5.61741e-12	-0.0239391	-1.61444
11186264	chr19:11186264:T:C	6.95808e-98	-2.60136e-09	-1.06267	1.14482e-12	-2.60136e-09	-0.80669	1.70322e-11	-2.60136e-09	-0.529148
11186350	chr19:11186350:C:T	2.12484e-98	-2.60136e-09	-2.24888	2.5045e-13	-2.60136e-09	-2.32643	2.99284e-12	-2.60136e-09	-2.26803
11186351	chr19:11186351:G:A	4.85177e-99	-1.53351	-2.19231	2.36005e-13	-0.615009	-1.77083	6.14441e-12	0.0760837	-1.62479
11186383	chr19:11186383:G:A	3.81185e-99	-1.49805	-2.46899	1.70514e-14	-2.58253	-2.43093	3.15122e-13	-2.07612	-2.44292
11186429	chr19:11186429:G:C	3.64504e-98	-2.60136e-09	-1.7092	2.82413e-13	-2.60136e-09	-2.20632	3.90063e-12	-2.60136e-09	-2.00311
11186443	chr19:11186443:A:C	3.43872e-98	-2.60136e-09	-1.76747	3.12552e-13	-2.60136e-09	-2.10492	3.71398e-12	-2.60136e-09	-2.05215
11186582	chr19:11186582:T:C	4.07003e-99	-1.76652	-2.13499	2.17078e-13	-0.910088	-1.55935	5.41391e-12	-0.271068	-1.40421
11186613	chr19:11186613:C:T	4.73205e-99	-1.55337	-2.19743	2.27708e-13	-0.641371	-1.78026	5.89849e-12	0.0461189	-1.63567
11186758	chr19:11186758:G:A	5.1269e-98	-2.60136e-09	-1.36807	2.61223e-13	-2.60136e-09	-2.28432	3.65441e-12	-2.60136e-09	-2.06832
11186957	chr19:11186957:A:G	1.21587e-99	-2.66289	-2.44681	1.62338e-14	-2.63924	-2.42335	1.50844e-13	-2.80415	-2.45161
11187125	chr19:11187125:AG:A	4.72076e-99	-1.5528	-2.20039	2.30531e-13	-0.640068	-1.76924	5.96965e-12	0.0468445	-1.62441
11187179	chr19:11187179:C:A	5.31306e-99	-1.42367	-2.21132	2.64296e-13	-0.479249	-1.79337	6.98436e-12	0.229215	-1.64979
11187523	chr19:11187523:C:T	1.61699e-98	-2.522	-6.54159e-09	1.59213e-13	-2.77945	-6.54159e-09	2.43909e-12	-2.47262	-6.54159e-09
11187580	chr19:11187580:AAAG:A	3.53193e-98	-2.60136e-09	-1.74073	1.82098e-12	-2.60136e-09	-0.342566	1.63378e-11	-2.60136e-09	-0.57077
11187693	chr19:11187693:C:T	2.89193e-98	-1.94065	-6.54159e-09	2.01154e-13	-2.54562	-6.54159e-09	2.17228e-12	-2.58847	-6.54159e-09
11187783	chr19:11187783:T:C	6.51127e-99	-1.34019	-2.09143	3.75746e-13	-0.328406	-1.59237	1.00055e-11	0.369862	-1.43098
11187815	chr19:11187815:C:T	5.86133e-99	-1.4224	-2.11438	3.11777e-13	-0.468692	-1.63871	8.32756e-12	0.239388	-1.48407
11187880	chr19:11187880:G:A	3.14089e-98	-2.60136e-09	-1.85807	2.65598e-13	-2.60136e-09	-2.26771	3.57478e-12	-2.60136e-09	-2.09035
11188119	chr19:11188119:G:T	1.69774e-98	-2.60136e-09	-2.47327	2.78757e-13	-2.60136e-09	-2.21935	2.58974e-12	-2.60136e-09	-2.41269
11188303	chr19:11188303:G:A	3.55817e-98	-2.60136e-09	-1.73333	1.83676e-12	-2.60136e-09	-0.333935	1.64845e-11	-2.60136e-09	-0.561832
11188399	chr19:11188399:T:TA	1.70153e-98	-2.60136e-09	-2.47105	2.72322e-13	-2.60136e-09	-2.24271	2.56049e-12	-2.60136e-09	-2.42405
11188432	chr19:11188432:T:C	4.55672e-99	-1.31426	-2.4743	1.9251e-14	-2.49786	-2.39427	3.70015e-13	-1.94651	-2.41196
11188491	chr19:11188491:CA:C	7.49818e-99	-1.46693	-1.82357	4.25161e-13	-0.530212	-1.26701	1.19708e-11	0.169569	-1.05135
11188605	chr19:11188605:A:G	2.1445e-98	-2.60136e-09	-2.23967	2.16042e-13	-2.60136e-09	-2.47422	2.46512e-12	-2.60136e-09	-2.46201
11188708	chr19:11188708:G:A	5.73999e-99	-1.53439	-2.02331	2.93563e-13	-0.621129	-1.54647	7.9642e-12	0.0692601	-1.35855
11189116	chr19:11189116:C:T	4.90293e-98	-2.60136e-09	-1.41274	3.69992e-12	-2.60136e-09	0.366373	3.0847e-11	-2.60136e-09	0.0647886
11189232	chr19:11189232:C:T	1.71477e-99	-2.29636	-2.46952	1.85281e-14	-2.80971	-2.1207	1.85799e-13	-2.83659	-2.21075
11189280	chr19:11189280:A:G	3.91857e-99	-1.46545	-2.47398	1.56908e-14	-2.62405	-2.47256	2.68084e-13	-2.21669	-2.46402
11189679	chr19:11189679:A:G	4.37138e-99	-1.94286	-1.88721	2.19887e-13	-1.08118	-1.3754	4.95641e-12	-0.606022	-1.15755
11189689	chr19:11189689:T:C	2.76675e-98	-1.9849	-6.54159e-09	1.49772e-13	-2.84058	-6.54159e-09	1.84035e-12	-2.7543	-6.54159e-09
11189906	chr19:11189906:G:A	5.26199e-99	-1.79691	-1.84774	2.763e-13	-0.889316	-1.33889	6.38636e-12	-0.393859	-1.11623
11189924	chr19:11189924:A:G	2.79555e-97	-2.60136e-09	0.328043	3.71298e-12	-2.60136e-09	0.369897	3.23879e-11	-2.60136e-09	0.113535
11189972	chr19:11189972:G:T	5.44708e-99	-1.53227	-2.07781	2.1965e-14	-2.62785	-2.1324	3.09439e-13	-2.32018	-2.21707
11189978	chr19:11189978:C:T	2.44141e-98	-2.60136e-09	-2.11	2.29212e-13	-2.60136e-09	-2.41505	2.74552e-12	-2.60136e-09	-2.35428
11190106	chr19:11190106:C:A	3.0626e-98	-2.60136e-09	-1.88331	2.58468e-13	-2.60136e-09	-2.29492	3.43977e-12	-2.60136e-09	-2.12884
11190186	chr19:11190186:G:A	4.24142e-99	-2.10139	-1.75887	2.5795e-13	-1.13968	-1.15725	4.77607e-12	-0.850837	-0.949796
11190464	chr19:11190464:C:G	1.95973e-98	-2.60136e-09	-2.32977	2.16253e-13	-2.60136e-09	-2.47324	2.47978e-12	-2.60136e-09	-2.45608
11190471	chr19:11190471:A:G	3.85751e-99	-1.98602	-1.96912	2.10799e-14	-2.8044	-1.99698	2.45618e-13	-2.63907	-2.12916
11190903	chr19:11190903:G:A	2.01393e-98	-2.60136e-09	-2.30249	2.42528e-13	-2.60136e-09	-2.35858	2.87959e-12	-2.60136e-09	-2.3066
11191488	chr19:11191488:C:G	1.50642e-98	-2.59284	-6.54159e-09	1.70068e-13	-2.7135	-6.54159e-09	2.16229e-12	-2.59308	-6.54159e-09
11191741	chr19:11191741:C:A	2.35376e-98	-2.60136e-09	-2.14656	4.06706e-13	-2.60136e-09	-1.8416	4.33072e-12	-2.60136e-09	-1.89852
11191930	chr19:11191930:A:G	3.17092e-99	-2.40239	-1.74874	1.93292e-14	-2.69457	-2.1935	2.1286e-13	-2.83865	-2.07272
11191994	chr19:11191994:G:A	4.88711e-98	-2.60136e-09	-1.41597	8.06793e-13	-2.60136e-09	-1.15663	1.16878e-11	-2.60136e-09	-0.905705
11192076	chr19:11192076:G:C	6.48368e-99	-2.06925	-1.36662	4.16396e-13	-1.08837	-0.729686	7.80668e-12	-0.796662	-0.51261
11192228	chr19:11192228:G:A	1.65762e-98	-2.49719	-6.54159e-09	1.49408e-13	-2.84301	-6.54159e-09	1.82533e-12	-2.76249	-6.54159e-09
11192746	chr19:11192746:G:A	6.36537e-99	-2.12188	-1.3324	4.10724e-13	-1.14591	-0.685857	7.62869e-12	-0.86555	-0.466785
11192878	chr19:11192878:A:G	6.45496e-99	-1.68901	-1.7513	3.81314e-13	-0.710594	-1.19548	9.22407e-12	-0.18978	-0.952655
11193267	chr19:11193267:A:G	3.7455e-99	-1.99048	-1.99412	1.4202e-14	-2.84272	-2.35359	1.84411e-13	-2.80305	-2.25179
11194220	chr19:11194220:C:T	3.91968e-98	-2.60136e-09	-1.63656	4.39515e-13	-2.60136e-09	-1.76402	5.18194e-12	-2.60136e-09	-1.71907
11194485	chr19:11194485:A:G	6.8126e-99	-1.98643	-1.39996	4.4172e-13	-0.960259	-0.798757	8.31679e-12	-0.657996	-0.587979
11194612	chr19:11194612:G:A	1.2895e-98	-2.74832	-6.54159e-09	1.49394e-13	-2.84311	-6.54159e-09	1.70333e-12	-2.83167	-6.54159e-09
11194736	chr19:11194736:G:A	3.57974e-98	-2.60136e-09	-1.72728	1.20233e-12	-2.60136e-09	-0.757673	1.22957e-11	-2.60136e-09	-0.854998
11195139	chr19:11195139:T:C	3.22749e-98	-2.60136e-09	-1.83087	1.38022e-12	-2.60136e-09	-0.619698	1.27974e-11	-2.60136e-09	-0.815005
11195210	chr19:11195210:C:G	6.31844e-99	-1.83749	-1.6242	4.25627e-13	-0.793033	-1.0031	8.29908e-12	-0.464568	-0.783539
11195371	chr19:11195371:C:T	1.9399e-98	-2.60136e-09	-2.33994	2.55516e-13	-2.60136e-09	-2.30641	3.08903e-12	-2.60136e-09	-2.23639
11195425	chr19:11195425:A:G	2.59865e-98	-2.60136e-09	-2.04758	2.99926e-13	-2.60136e-09	-2.14616	3.5146e-12	-2.60136e-09	-2.10733
11195502	chr19:11195502:CCCA:C	1.70823e-98	-2.60136e-09	-2.46712	2.32058e-13	-2.60136e-09	-2.40271	2.50507e-12	-2.60136e-09	-2.44593
11195589	chr19:11195589:G:A	1.95212e-99	-2.53344	-2.1028	2.23543e-14	-2.8163	-1.92637	1.91622e-13	-2.84148	-2.175
11196615	chr19:11196615:A:C	4.51698e-98	-1.49473	-6.54159e-09	5.47634e-13	-1.54409	-6.54159e-09	5.03263e-12	-1.74831	-6.54159e-09
11196888	chr19:11196888:G:A	2.20384e-99	-2.40978	-2.10517	1.9348e-14	-2.8066	-2.0805	2.10224e-13	-2.83832	-2.08551
11197424	chr19:11197424:G:A	5.96088e-98	-2.60136e-09	-1.21735	4.19054e-13	-2.60136e-09	-1.81169	4.4469e-12	-2.60136e-09	-1.87204
11197451	chr19:11197451:C:T	1.85748e-98	-2.60136e-09	-2.38335	2.92208e-13	-2.60136e-09	-2.17223	2.9939e-12	-2.60136e-09	-2.26767
11197621	chr19:11197621:C:T	1.11679e-99	-2.72033	-2.47437	1.59392e-14	-2.62411	-2.4568	1.7189e-13	-2.65633	-2.46882
11198484	chr19:11198484:G:C	5.29804e-99	-2.27859	-1.35923	2.34321e-14	-2.73831	-1.95727	2.68976e-13	-2.82804	-1.84935
11198596	chr19:11198596:C:T	1.7466e-98	-2.60136e-09	-2.4449	5.11765e-13	-2.60136e-09	-1.61183	7.08899e-12	-2.60136e-09	-1.40571
11198966	chr19:11198966:A:G	1.96617e-98	-2.60136e-09	-2.32649	3.79054e-13	-2.60136e-09	-1.91201	4.86249e-12	-2.60136e-09	-1.7827
11199195	chr19:11199195:C:T	2.57711e-99	-2.41633	-1.94216	2.59475e-14	-2.80724	-1.78638	2.617e-13	-2.83681	-1.86799
11199862	chr19:11199862:C:T	1.71395e-99	-2.50926	-2.25709	1.42474e-14	-2.77954	-2.41357	1.49402e-13	-2.80378	-2.46159
11199872	chr19:11199872:C:T	2.50695e-96	-2.60136e-09	2.52167	1.81567e-11	-2.60136e-09	1.9571	1.59745e-10	-2.60136e-09	1.70932
11199960	chr19:11199960:C:A	1.69667e-98	-2.60136e-09	-2.4739	2.5904e-13	-2.60136e-09	-2.29271	2.70934e-12	-2.60136e-09	-2.36755
11200132	chr19:11200132:C:T	1.20672e-99	-2.80894	-2.30831	2.22791e-14	-2.51302	-2.23302	2.12077e-13	-2.68316	-2.2319
11200244	chr19:11200244:C:T	5.10313e-99	-2.19153	-1.48378	2.12918e-14	-2.7684	-2.02297	2.4606e-13	-2.83805	-1.92838
11200552	chr19:11200552:G:A	1.69699e-98	-2.60136e-09	-2.47372	2.44588e-13	-2.60136e-09	-2.35012	2.83715e-12	-2.60136e-09	-2.32145
11201041	chr19:11201041:C:T	1.69757e-98	-2.60136e-09	-2.47338	2.2028e-13	-2.60136e-09	-2.45479	2.44132e-12	-2.60136e-09	-2.47171
11201562	chr19:11201562:G:A	2.14027e-99	-2.44056	-2.10367	1.92824e-14	-2.80023	-2.09026	2.02616e-13	-2.83586	-2.12483
11201695	chr19:11201695:A:G	1.96737e-98	-2.60136e-09	-2.32587	3.56106e-13	-2.60136e-09	-1.97446	3.62779e-12	-2.60136e-09	-2.07563
11202230	chr19:11202230:C:G	1.96605e-98	-2.60136e-09	-2.32655	3.55951e-13	-2.60136e-09	-1.9749	3.62751e-12	-2.60136e-09	-2.0757
11202580	chr19:11202580:G:A	1.59843e-99	-2.5393	-2.29684	1.41776e-14	-2.76432	-2.43371	1.49912e-13	-2.79185	-2.47011
11202789	chr19:11202789:T:G	1.3315e-97	-2.60136e-09	-0.413679	1.73715e-12	-2.60136e-09	-0.389694	9.79241e-12	-2.60136e-09	-1.08264
11203212	chr19:11203212:C:T	2.50695e-96	-2.60136e-09	2.52167	1.81567e-11	-2.60136e-09	1.9571	1.59745e-10	-2.60136e-09	1.70932
11204049	chr19:11204049:AGGCAGGT:A	1.82511e-97	-2.60136e-09	-0.0983443	2.23557e-12	-2.60136e-09	-0.137441	1.22661e-11	-2.60136e-09	-0.857411
11204072	chr19:11204072:C:T	1.75645e-99	-2.41349	-2.32837	3.85909e-14	-2.12561	-2.07107	1.93287e-13	-2.64737	-2.36046
11204849	chr19:11204849:C:T	8.34301e-98	-2.60136e-09	-0.881148	5.02613e-13	-2.60136e-09	-1.62987	7.17966e-12	-2.60136e-09	-1.393
11205247	chr19:11205247:G:A	2.04567e-96	-2.60136e-09	2.31832	1.49809e-11	-2.60136e-09	1.76484	1.32226e-10	-2.60136e-09	1.52026
11205639	chr19:11205639:A:G	1.83179e-99	-2.57462	-2.12524	1.54681e-14	-2.77391	-2.33701	1.56164e-13	-2.79568	-2.42542
11205726	chr19:11205726:C:T	5.21052e-98	-2.60136e-09	-1.35189	3.66546e-13	-2.60136e-09	-1.94557	4.98668e-12	-2.60136e-09	-1.75748
11206275	chr19:11206275:C:T	1.17881e-98	-2.83807	-6.54159e-09	1.50371e-13	-2.83659	-6.54159e-09	1.68536e-12	-2.84227	-6.54159e-09
11206276	chr19:11206276:C:T	1.8832e-98	-2.60136e-09	-2.3696	3.56284e-13	-2.60136e-09	-1.97397	3.44418e-12	-2.60136e-09	-2.12756
11206408	chr19:11206408:G:A	2.24816e-99	-2.08605	-2.409	1.40391e-14	-2.8257	-2.38214	1.89169e-13	-2.55608	-2.47328
11206806	chr19:11206806:G:A	4.23559e-99	-2.55501	-1.30663	4.00043e-14	-2.77941	-1.3813	4.2926e-13	-2.81489	-1.39506
11206959	chr19:11206959:C:T	1.89617e-98	-2.60136e-09	-2.36274	2.25105e-13	-2.60136e-09	-2.43313	2.64933e-12	-2.60136e-09	-2.38994
11207094	chr19:11207094:A:G	1.48515e-99	-2.69542	-2.21422	4.88792e-14	-1.5462	-2.41414	2.37174e-13	-2.44246	-2.36075
11207559	chr19:11207559:G:C	1.12084e-99	-2.72634	-2.46474	1.60725e-14	-2.70699	-2.36559	1.81982e-13	-2.83443	-2.23367
11207699	chr19:11207699:G:A	1.3521e-99	-2.79174	-2.21176	2.35815e-14	-2.57975	-2.10948	2.30242e-13	-2.72547	-2.10741
11208815	chr19:11208815:G:A	4.52974e-98	-2.4278	0.93589	6.90288e-14	-2.65754	-0.957633	1.16503e-12	-2.81115	-0.400353
11208922	chr19:11208922:C:T	6.72451e-98	-2.60136e-09	-1.09681	4.51649e-13	-2.60136e-09	-1.73679	4.77111e-12	-2.60136e-09	-1.80167
11208960	chr19:11208960:G:A	1.19617e-99	-2.83401	-2.29202	2.69081e-14	-2.36194	-2.19532	2.47443e-13	-2.54589	-2.21494
11209302	chr19:11209302:G:A	8.99289e-99	-2.51899	-0.589732	4.12404e-14	-2.80107	-1.3292	5.54778e-13	-2.8371	-1.11634
11211115	chr19:11211115:C:T	2.80768e-98	-2.60136e-09	-1.97021	2.41097e-13	-2.60136e-09	-2.36449	2.62399e-12	-2.60136e-09	-2.39956
11211908	chr19:11211908:G:A	1.57507e-96	-2.60136e-09	2.0569	4.94849e-12	-2.60136e-09	0.657144	4.08029e-11	-2.60136e-09	0.344503
11212304	chr19:11212304:T:C	1.32671e-99	-2.83811	-2.18434	1.05161e-13	-0.768516	-2.42568	3.80081e-13	-1.9883	-2.34333
11212409	chr19:11212409:T:C	8.79551e-98	-2.65787	1.82954	1.02907e-13	-2.54827	-0.667597	1.99176e-12	-2.72209	0.0468544
11212564	chr19:11212564:TC:T	3.12945e-99	-2.84303	-1.32127	1.06904e-13	-1.33702	-1.84074	6.83525e-13	-2.19522	-1.54952
11213515	chr19:11213515:C:A	1.00885e-97	-2.60136e-09	-0.691175	2.43257e-12	-2.60136e-09	-0.0529896	3.22323e-11	-2.60136e-09	0.108717
11213636	chr19:11213636:G:A	1.07717e-97	-2.61752	1.99188	1.19704e-13	-2.59843	-0.466234	2.42346e-12	-2.75155	0.272497
11213656	chr19:11213656:C:T	3.17953e-98	-2.60136e-09	-1.84584	4.61891e-13	-2.60136e-09	-1.71436	5.68737e-12	-2.60136e-09	-1.626
11213753	chr19:11213753:T:C	3.46681e-98	-2.60136e-09	-1.75934	2.48173e-13	-2.60136e-09	-2.33557	2.69599e-12	-2.60136e-09	-2.37249
11214189	chr19:11214189:T:C	7.67187e-98	-2.60136e-09	-0.965012	4.65434e-13	-2.60136e-09	-1.70672	4.91552e-12	-2.60136e-09	-1.77185
11214289	chr19:11214289:C:T	5.21639e-99	-1.26246	-2.39089	3.07381e-14	-2.06198	-2.36221	1.9218e-13	-2.74791	-2.26566
11214355	chr19:11214355:C:G	1.69653e-98	-2.60136e-09	-2.47399	2.44359e-13	-2.60136e-09	-2.35105	2.95373e-12	-2.60136e-09	-2.28118
11214408	chr19:11214408:G:A	1.69588e-98	-2.60136e-09	-2.47437	2.29067e-13	-2.60136e-09	-2.41568	2.50458e-12	-2.60136e-09	-2.44613
11214553	chr19:11214553:C:T	8.55472e-98	-2.60136e-09	-0.856089	1.9725e-12	-2.60136e-09	-0.262634	2.60124e-11	-2.60136e-09	-0.105678
11214741	chr19:11214741:A:G	1.59433e-97	-2.70077	2.46723	1.91029e-13	-2.51674	-0.0805261	4.00887e-12	-2.70499	0.729245
11215089	chr19:11215089:C:T	9.0413e-98	-2.60136e-09	-0.80077	4.63023e-13	-2.60136e-09	-1.71192	7.15085e-12	-2.60136e-09	-1.39702
11215091	chr19:11215091:T:C	3.30879e-99	-2.80187	-1.30671	2.30483e-14	-2.32574	-2.38636	2.48967e-13	-2.51664	-2.23804
11215108	chr19:11215108:T:A	3.36478e-99	-2.79386	-1.29793	2.25297e-14	-2.35198	-2.38288	2.45245e-13	-2.53702	-2.23273
11215449	chr19:11215449:C:T	1.05398e-97	-2.66054	2.01313	1.31316e-13	-2.56962	-0.40246	2.66689e-12	-2.73713	0.353792
11215472	chr19:11215472:C:CT	1.09195e-97	-2.60136e-09	-0.612026	2.69527e-12	-2.60136e-09	0.0495588	3.60204e-11	-2.60136e-09	0.219835
11216501	chr19:11216501:G:A	2.07174e-99	-2.72219	-1.85458	1.86266e-14	-2.63148	-2.29362	1.86013e-13	-2.81102	-2.23517
11216647	chr19:11216647:G:A	2.08532e-98	-2.60136e-09	-2.26765	2.81349e-13	-2.60136e-09	-2.2101	3.01149e-12	-2.60136e-09	-2.26181
11216895	chr19:11216895:C:T	2.27243e-99	-2.77096	-1.71335	8.68033e-14	-0.920762	-2.46529	4.27906e-13	-2.19468	-2.01843
11216950	chr19:11216950:A:G	1.77413e-99	-2.8361	-1.89575	4.43659e-14	-1.63765	-2.41957	3.10359e-13	-2.19507	-2.33921
11217494	chr19:11217494:C:T	5.18917e-98	-1.356	-6.54159e-09	5.76905e-13	-1.49202	-6.54159e-09	1.77417e-11	-0.488331	-6.54159e-09
11217627	chr19:11217627:G:A	2.46293e-97	-2.60136e-09	0.201366	7.0796e-13	-2.60136e-09	-1.28731	1.25633e-11	-2.60136e-09	-0.833467
11217650	chr19:11217650:C:T	2.57557e-99	-2.72583	-1.63326	2.07717e-14	-2.64186	-2.17424	2.1237e-13	-2.8155	-2.09817
11217707	chr19:11217707:G:A	9.82105e-98	-2.66071	1.94267	1.1873e-13	-2.56332	-0.509514	2.3676e-12	-2.72696	0.224583
11217937	chr19:11217937:C:T	1.6962e-98	-2.60136e-09	-2.47418	2.42344e-13	-2.60136e-09	-2.35934	2.5884e-12	-2.60136e-09	-2.41321
11217941	chr19:11217941:C:T	1.58947e-97	-2.60782	2.37123	1.54479e-13	-2.61097	-0.198665	3.27572e-12	-2.76169	0.583974
11218296	chr19:11218296:G:A	2.31825e-99	-2.60117	-1.86318	2.14708e-14	-2.48474	-2.29826	1.98253e-13	-2.7433	-2.23917
11218718	chr19:11218718:G:A	1.19673e-97	-2.70012	2.17972	1.48462e-13	-2.50833	-0.341037	2.99322e-12	-2.69485	0.42695
11219985	chr19:11219985:C:G	2.04244e-98	-2.60136e-09	-2.28843	2.18628e-13	-2.60136e-09	-2.46232	2.53902e-12	-2.60136e-09	-2.43247
11220021	chr19:11220021:T:C	1.98742e-98	-2.31574	-6.54159e-09	2.94898e-13	-2.16307	-6.54159e-09	3.23369e-12	-2.19063	-6.54159e-09
11220678	chr19:11220678:G:T	6.81838e-97	-2.59936	3.81899	1.64626e-11	-0.915634	2.77479	2.44287e-11	-2.14876	1.98027
11220855	chr19:11220855:C:T	1.85554e-97	-2.121	2.03919	1.17418e-11	0.483586	1.03763	1.3336e-11	-1.21398	0.440203
11220863	chr19:11220863:C:T	2.95005e-97	-2.60136e-09	0.381834	7.94896e-13	-2.60136e-09	-1.17148	1.44593e-11	-2.60136e-09	-0.692916
11220910	chr19:11220910:C:T	2.28722e-99	-2.69099	-1.78683	2.00963e-14	-2.59181	-2.25734	1.97321e-13	-2.7943	-2.19287
11221361	chr19:11221361:A:T	1.77932e-98	-2.60136e-09	-2.42634	2.20833e-13	-2.60136e-09	-2.45229	2.53011e-12	-2.60136e-09	-2.43599
11221829	chr19:11221829:C:T	3.8577e-98	-2.82534	1.17283	1.10824e-12	-1.25732	0.418157	2.38505e-12	-2.41825	-0.0767766
11221894	chr19:11221894:T:A	1.17327e-99	-2.73158	-2.41378	1.95974e-14	-2.52034	-2.35396	1.46776e-13	-2.81701	-2.46609
11222144	chr19:11222144:C:T	9.65031e-98	-2.60136e-09	-0.735582	2.41139e-12	-2.60136e-09	-0.0617359	3.1769e-11	-2.60136e-09	0.0942405
11222683	chr19:11222683:A:T	3.94034e-98	-2.81808	1.18677	1.20039e-12	-1.19547	0.436181	2.5067e-12	-2.38502	-0.0602687
11222920	chr19:11222920:T:C	5.17298e-98	-2.79016	1.43104	1.89721e-12	-0.95951	0.657959	3.39912e-12	-2.28379	0.143058
11223111	chr19:11223111:G:A	1.00751e-99	-2.83016	-2.46752	2.1288e-14	-2.31743	-2.47412	1.94937e-13	-2.5255	-2.47383
11223503	chr19:11223503:C:T	3.52838e-98	-2.78445	1.04272	1.49064e-12	-0.922658	0.379923	2.72116e-12	-2.26375	-0.0994408
11223619	chr19:11223619:C:G	3.50112e-99	-2.83743	-1.21464	9.17919e-14	-1.64865	-1.68152	2.53237e-13	-2.67783	-2.05985
11223639	chr19:11223639:A:T	3.13319e-99	-2.67511	-1.48799	2.56384e-14	-2.57744	-2.02816	2.52576e-13	-2.78744	-1.95285
11224199	chr19:11224199:T:TTTC	1.62867e-98	-2.51481	-6.54159e-09	3.45009e-13	-2.00612	-6.54159e-09	3.2336e-12	-2.19066	-6.54159e-09
11224747	chr19:11224747:A:G	1.81748e-97	-2.60136e-09	-0.102533	8.07552e-13	-2.60136e-09	-1.15569	1.47783e-11	-2.60136e-09	-0.671089
11224801	chr19:11224801:C:A	1.0126e-98	-2.82369	-0.166364	2.13316e-13	-1.65361	-0.833306	4.85452e-13	-2.63637	-1.45055
11224921	chr19:11224921:A:G	2.19649e-99	-2.2441	-2.27419	1.28802e-14	-2.83576	-2.45824	2.33456e-13	-2.6974	-2.12161
11225106	chr19:11225106:T:C	2.97083e-98	-2.60136e-09	-1.91373	4.18171e-13	-2.60136e-09	-1.8138	5.91637e-12	-2.60136e-09	-1.58653
11225511	chr19:11225511:C:T	1.75245e-98	-2.60136e-09	-2.44156	2.22476e-13	-2.60136e-09	-2.44487	2.54713e-12	-2.60136e-09	-2.42928
11225731	chr19:11225731:C:CA	2.70735e-98	-2.60136e-09	-2.0066	5.28103e-13	-2.60136e-09	-1.5804	8.51297e-12	-2.60136e-09	-1.22266
11225768	chr19:11225768:C:T	3.36025e-97	-2.51557	3.02759	2.21562e-11	-0.57166	2.72784	2.93602e-11	-1.95356	1.96895
11225950	chr19:11225950:A:G	2.4724e-99	-2.80308	-1.59689	3.89884e-14	-2.57929	-1.60714	2.58968e-13	-2.79367	-1.92163
11226593	chr19:11226593:G:A	2.13099e-98	-2.60136e-09	-2.24599	2.72071e-13	-2.60136e-09	-2.24363	2.72743e-12	-2.60136e-09	-2.36089
11226851	chr19:11226851:T:C	4.12351e-98	-2.60136e-09	-1.58587	5.30818e-13	-2.60136e-09	-1.57527	4.10406e-12	-2.60136e-09	-1.95227
11228099	chr19:11228099:C:A	5.39488e-98	-2.60136e-09	-1.31712	1.21894e-12	-2.60136e-09	-0.743953	1.59866e-11	-2.60136e-09	-0.592498
11228205	chr19:11228205:T:G	3.50041e-98	-2.60136e-09	-1.74969	4.45091e-13	-2.60136e-09	-1.75141	3.5948e-12	-2.60136e-09	-2.08476
11228844	chr19:11228844:G:A	1.79788e-98	-2.60136e-09	-2.41596	2.20727e-13	-2.60136e-09	-2.45277	2.54882e-12	-2.60136e-09	-2.42862
11229381	chr19:11229381:A:G	1.39431e-99	-2.61978	-2.35298	1.76962e-14	-2.63698	-2.33936	1.42955e-13	-2.84286	-2.46662
11229566	chr19:11229566:A:G	2.34601e-99	-2.4694	-1.98304	1.64105e-14	-2.72479	-2.32698	2.92516e-13	-2.82295	-1.77054
11229822	chr19:11229822:T:C	1.86438e-99	-2.6005	-2.08172	2.03814e-14	-2.495	-2.34007	1.94584e-13	-2.69862	-2.30252
11230312	chr19:11230312:C:G	2.34123e-99	-2.62619	-1.82829	2.16872e-14	-2.50473	-2.26825	2.03219e-13	-2.75151	-2.20621
11230335	chr19:11230335:G:A	1.40834e-97	-2.60136e-09	-0.357578	1.85578e-12	-2.60136e-09	-0.323634	1.03596e-11	-2.60136e-09	-1.02634
11230524	chr19:11230524:T:A	1.69662e-98	-2.60136e-09	-2.47393	2.20653e-13	-2.60136e-09	-2.4531	2.71881e-12	-2.60136e-09	-2.36406
11230786	chr19:11230786:C:T	5.86062e-99	-2.77462	-0.76228	2.72996e-13	-0.880569	-1.35967	1.02499e-12	-1.91074	-1.42882
11230959	chr19:11230959:T:C	3.03135e-99	-2.71409	-1.48206	4.11974e-14	-2.53841	-1.5929	2.31712e-13	-2.82709	-1.99942
11231646	chr19:11231646:G:C	2.14059e-99	-2.52452	-2.01955	5.1291e-14	-2.34429	-1.56789	2.50566e-13	-2.70964	-2.03865
11231923	chr19:11231923:C:T	1.7489e-97	-2.15646	2.01546	2.26543e-11	0.458171	1.72024	2.42247e-11	-1.25187	1.07499
11231938	chr19:11231938:C:T	2.03158e-98	-2.60136e-09	-2.29376	2.1878e-13	-2.60136e-09	-2.46163	2.54054e-12	-2.60136e-09	-2.43187
11232027	chr19:11232027:A:G	1.77639e-99	-2.67611	-2.05446	2.15504e-14	-2.59911	-2.18019	1.56061e-13	-2.83783	-2.38393
11232997	chr19:11232997:G:A	2.22713e-98	-2.60136e-09	-2.20186	2.35475e-13	-2.60136e-09	-2.38809	2.80672e-12	-2.60136e-09	-2.33224
11233119	chr19:11233119:A:G	3.44423e-98	-2.80945	1.04358	1.75455e-12	-1.09197	0.712244	3.44865e-12	-2.34544	0.219169
11233458	chr19:11233458:T:C	3.16163e-98	-2.60136e-09	-1.85148	4.42476e-13	-2.60136e-09	-1.75731	6.27845e-12	-2.60136e-09	-1.52713
11233730	chr19:11233730:C:T	1.79346e-99	-2.61158	-2.10943	1.76988e-14	-2.63077	-2.34542	2.6512e-13	-2.8426	-1.84923
11233951	chr19:11233951:C:T	1.86863e-98	-2.60136e-09	-2.37737	2.16024e-13	-2.60136e-09	-2.4743	2.4597e-12	-2.60136e-09	-2.46421
11233963	chr19:11233963:T:A	2.32328e-98	-2.60136e-09	-2.15959	2.1676e-13	-2.60136e-09	-2.4709	2.43563e-12	-2.60136e-09	-2.47404
11234639	chr19:11234639:G:GA	1.50366e-99	-2.54545	-2.3518	2.22762e-14	-2.49929	-2.24688	1.46882e-13	-2.82384	-2.45854
11235479	chr19:11235479:G:A	7.08743e-97	-2.49626	3.7546	4.01532e-11	-0.553873	3.30464	5.00476e-11	-1.94855	2.49728
11235576	chr19:11235576:A:C	2.35885e-99	-2.35816	-2.08883	1.56247e-14	-2.76369	-2.33715	3.07111e-13	-2.79462	-1.75018
11235967	chr19:11235967:G:A	1.7766e-98	-2.60136e-09	-2.42787	2.73219e-13	-2.60136e-09	-2.23942	2.88093e-12	-2.60136e-09	-2.30614
11236126	chr19:11236126:C:T	1.2039e-99	-2.83928	-2.28031	2.5082e-14	-2.33247	-2.29508	2.21162e-13	-2.5546	-2.31851
11236817	chr19:11236817:T:C	1.90356e-99	-2.5086	-2.15283	2.97833e-14	-2.56006	-1.89568	1.73493e-13	-2.80746	-2.30841
11236868	chr19:11236868:C:T	1.8285e-98	-2.60136e-09	-2.39907	2.1647e-13	-2.60136e-09	-2.47224	2.45991e-12	-2.60136e-09	-2.46413
11236922	chr19:11236922:T:C	2.01251e-99	-2.54533	-2.06044	4.59628e-14	-2.39335	-1.62851	2.34711e-13	-2.73234	-2.08131
11237045	chr19:11237045:C:T	1.87593e-98	-2.60136e-09	-2.37347	2.54291e-13	-2.60136e-09	-2.31121	2.7924e-12	-2.60136e-09	-2.33735
11237152	chr19:11237152:C:G	7.09595e-97	1.25954	-6.54159e-09	1.51519e-13	-2.82898	-6.54159e-09	1.92608e-12	-2.70877	-6.54159e-09
11237304	chr19:11237304:G:C	2.20251e-99	-2.48732	-2.02824	2.41064e-14	-2.43796	-2.22926	2.65183e-13	-2.64177	-2.04982
11237532	chr19:11237532:C:T	4.95686e-98	-2.60136e-09	-1.4018	8.30567e-13	-2.60136e-09	-1.12758	7.5136e-12	-2.60136e-09	-1.34754
11237537	chr19:11237537:G:A	4.99896e-98	-2.60136e-09	-1.39334	2.19697e-12	-2.60136e-09	-0.15486	3.22644e-11	-2.60136e-09	0.109714
11237787	chr19:11237787:A:T	1.91689e-98	-2.60136e-09	-2.35187	3.20826e-13	-2.60136e-09	-2.07879	3.28907e-12	-2.60136e-09	-2.17365
11237845	chr19:11237845:G:A	1.20919e-97	-2.84214	2.3321	3.50696e-12	-1.66027	1.97309	7.85328e-12	-2.6195	1.31618
11238235	chr19:11238235:A:G	3.67052e-99	-2.21102	-1.7938	4.47568e-14	-2.23963	-1.80882	6.66399e-13	-2.33762	-1.43249
11238466	chr19:11238466:C:G	1.36074e-97	-2.60136e-09	-0.391961	5.44922e-13	-2.60136e-09	-1.54905	8.8173e-12	-2.60136e-09	-1.18754
11238911	chr19:11238911:A:G	2.45531e-98	-2.60136e-09	-2.10432	2.58647e-13	-2.60136e-09	-2.29423	2.68504e-12	-2.60136e-09	-2.37655
11239151	chr19:11239151:T:TG	1.71239e-98	-2.60136e-09	-2.46468	2.20617e-13	-2.60136e-09	-2.45326	2.52959e-12	-2.60136e-09	-2.43619
11239233	chr19:11239233:A:G	1.87218e-98	-2.60136e-09	-2.37547	2.58601e-13	-2.60136e-09	-2.29441	3.08044e-12	-2.60136e-09	-2.23918
11239410	chr19:11239410:G:A	3.69559e-98	-2.60136e-09	-1.69543	3.48106e-13	-2.60136e-09	-1.99719	3.45471e-12	-2.60136e-09	-2.12451
11239513	chr19:11239513:T:C	1.87021e-98	-2.60136e-09	-2.37652	2.16519e-13	-2.60136e-09	-2.47202	2.45018e-12	-2.60136e-09	-2.46809
11239618	chr19:11239618:T:C	2.14893e-98	-2.60136e-09	-2.2376	3.21049e-13	-2.60136e-09	-2.0781	4.27856e-12	-2.60136e-09	-1.91063
11239664	chr19:11239664:C:G	1.93438e-99	-2.28934	-2.35603	3.92107e-14	-2.03513	-2.14562	2.01806e-13	-2.49751	-2.46719
11239757	chr19:11239757:T:C	1.86181e-98	-2.60136e-09	-2.38102	2.16377e-13	-2.60136e-09	-2.47267	2.45314e-12	-2.60136e-09	-2.46688
11240092	chr19:11240092:A:T	1.69823e-98	-2.60136e-09	-2.47298	2.17563e-13	-2.60136e-09	-2.4672	2.48062e-12	-2.60136e-09	-2.45574
11240305	chr19:11240305:C:T	1.47335e-97	-2.60136e-09	-0.312447	5.80753e-13	-2.60136e-09	-1.48537	9.5097e-12	-2.60136e-09	-1.11194
11240704	chr19:11240704:T:C	1.42238e-99	-2.84119	-2.11163	7.71856e-14	-1.18145	-2.32203	5.34978e-13	-2.07418	-1.9156
11241227	chr19:11241227:A:G	1.74797e-98	-2.60136e-09	-2.44412	2.30829e-13	-2.60136e-09	-2.40802	2.67528e-12	-2.60136e-09	-2.3802
11241648	chr19:11241648:C:T	1.29658e-97	-2.60136e-09	-0.44026	7.93073e-13	-2.60136e-09	-1.17378	8.26838e-12	-2.60136e-09	-1.25181
11241944	chr19:11241944:C:T	3.47623e-98	-2.60136e-09	-1.75662	3.49353e-13	-2.60136e-09	-1.99361	3.99279e-12	-2.60136e-09	-1.97976
11242450	chr19:11242450:G:A	5.73478e-98	-2.60136e-09	-1.25602	3.41126e-13	-2.60136e-09	-2.01744	4.94217e-12	-2.60136e-09	-1.76645
11242545	chr19:11242545:C:T	3.29628e-98	-2.60136e-09	-1.80978	3.62679e-13	-2.60136e-09	-1.95618	3.77419e-12	-2.60136e-09	-2.03606
11242839	chr19:11242839:C:A	3.71e-98	-2.60136e-09	-1.69154	3.29587e-13	-2.60136e-09	-2.05185	3.56579e-12	-2.60136e-09	-2.09286
11243231	chr19:11243231:A:G	1.69838e-98	-2.60136e-09	-2.4729	2.26133e-13	-2.60136e-09	-2.42857	2.75288e-12	-2.60136e-09	-2.3516
11243470	chr19:11243470:C:G	1.85581e-98	-2.60136e-09	-2.38425	2.30331e-13	-2.60136e-09	-2.41018	2.46204e-12	-2.60136e-09	-2.46326
11244603	chr19:11244603:A:G	1.69656e-98	-2.60136e-09	-2.47397	2.33643e-13	-2.60136e-09	-2.3959	2.87153e-12	-2.60136e-09	-2.30941
11245076	chr19:11245076:A:G	2.08456e-99	-2.81166	-1.75894	1.06735e-13	-0.708952	-2.47039	4.55073e-13	-2.08717	-2.06438
11245184	chr19:11245184:T:C	1.37941e-98	-2.68092	-6.54159e-09	4.17238e-13	-1.81604	-6.54159e-09	3.131e-12	-2.2229	-6.54159e-09
11245491	chr19:11245491:C:T	1.99232e-98	-2.60136e-09	-2.31327	2.73397e-13	-2.60136e-09	-2.23877	3.28487e-12	-2.60136e-09	-2.17492
11245536	chr19:11245536:A:ACC	1.86192e-98	-2.60136e-09	-2.38097	3.28984e-13	-2.60136e-09	-2.05368	3.33353e-12	-2.60136e-09	-2.16022
11246034	chr19:11246034:G:A	1.29846e-97	-2.60136e-09	-0.438811	9.0483e-13	-2.60136e-09	-1.04195	8.88083e-12	-2.60136e-09	-1.18036
11246267	chr19:11246267:T:C	1.93606e-98	-2.60136e-09	-2.34192	3.66082e-13	-2.60136e-09	-1.94683	3.64325e-12	-2.60136e-09	-2.07138
11246302	chr19:11246302:C:T	2.27137e-98	-2.60136e-09	-2.18219	2.47369e-13	-2.60136e-09	-2.33881	2.90861e-12	-2.60136e-09	-2.29658
11246471	chr19:11246471:G:A	4.51553e-99	-1.46143	-2.3362	1.44196e-14	-2.75076	-2.43034	1.99765e-13	-2.62488	-2.34998
11246556	chr19:11246556:G:A	2.17538e-98	-2.60136e-09	-2.22537	2.17814e-13	-2.60136e-09	-2.46605	2.49589e-12	-2.60136e-09	-2.44961
11246839	chr19:11246839:C:T	2.75987e-98	-2.60136e-09	-1.98739	2.69612e-13	-2.60136e-09	-2.25271	3.32287e-12	-2.60136e-09	-2.16342
11247047	chr19:11247047:G:A	3.23442e-99	-2.82307	-1.30824	2.07847e-14	-2.65334	-2.16213	2.06841e-13	-2.73435	-2.2057
11247764	chr19:11247764:C:T	1.90282e-99	-2.59425	-2.06757	1.2127e-13	-2.26135	-0.790327	1.10255e-12	-1.956	-1.31062
11247849	chr19:11247849:T:C	1.92558e-98	-2.60136e-09	-2.34734	3.17164e-13	-2.60136e-09	-2.09027	3.29806e-12	-2.60136e-09	-2.17092
11247968	chr19:11247968:C:T	2.7513e-98	-2.60136e-09	-1.9905	7.32213e-13	-2.60136e-09	-1.25362	6.89747e-12	-2.60136e-09	-1.4331
11248024	chr19:11248024:T:C	1.24566e-99	-2.83125	-2.25424	2.75476e-14	-2.57354	-1.96024	3.19992e-13	-2.82625	-1.67746
11248123	chr19:11248123:G:A	1.36265e-99	-2.67389	-2.32184	1.22989e-13	-1.51508	-1.52252	3.84156e-13	-2.09366	-2.22729
11248182	chr19:11248182:G:C	4.81254e-98	-2.60136e-09	-1.43135	9.66521e-13	-2.60136e-09	-0.975991	9.44644e-12	-2.60136e-09	-1.11861
11248184	chr19:11248184:A:G	1.70019e-98	-2.60136e-09	-2.47183	2.71094e-13	-2.60136e-09	-2.24723	2.75718e-12	-2.60136e-09	-2.35004
11248290	chr19:11248290:G:A	1.58734e-99	-2.46872	-2.37437	3.41193e-14	-2.15242	-2.16741	3.17907e-13	-2.59055	-1.91969
11248808	chr19:11248808:A:G	2.53528e-99	-1.99028	-2.38458	1.93453e-13	-1.11925	-1.46541	7.00286e-13	-1.51093	-2.20958
11249164	chr19:11249164:A:G	1.92612e-98	-2.60136e-09	-2.34707	4.55912e-13	-2.60136e-09	-1.72739	6.38479e-12	-2.60136e-09	-1.51033
11250201	chr19:11250201:G:A	1.96698e-98	-2.60136e-09	-2.32607	4.7856e-13	-2.60136e-09	-1.67891	6.76525e-12	-2.60136e-09	-1.45245
11250586	chr19:11250586:G:A	3.85978e-98	-2.60136e-09	-1.65196	4.07508e-13	-2.60136e-09	-1.83963	4.15152e-12	-2.60136e-09	-1.94078
11251711	chr19:11251711:T:C	1.99775e-99	-2.6183	-1.99484	1.34567e-13	-2.30441	-0.643217	1.18233e-12	-2.01022	-1.18654
11252185	chr19:11252185:C:G	1.1909e-98	-2.82786	-6.54159e-09	1.50446e-13	-2.83609	-6.54159e-09	1.68396e-12	-2.8431	-6.54159e-09
11252470	chr19:11252470:A:T	2.53221e-99	-2.09114	-2.28493	2.45199e-13	-1.23221	-1.11542	7.5498e-13	-1.62138	-2.02393
11253233	chr19:11253233:A:G	1.75266e-98	-2.60136e-09	-2.44144	2.48737e-13	-2.60136e-09	-2.3333	2.62025e-12	-2.60136e-09	-2.40098
11253819	chr19:11253819:C:T	1.35881e-99	-2.63874	-2.35981	3.24063e-14	-1.94995	-2.42139	2.20492e-13	-2.49186	-2.38429
11254049	chr19:11254049:G:A	1.7083e-98	-2.60136e-09	-2.46707	2.45177e-13	-2.60136e-09	-2.34771	2.64886e-12	-2.60136e-09	-2.39012
11254327	chr19:11254327:C:T	1.6994e-99	-2.33418	-2.4407	1.40607e-14	-2.8415	-2.36481	1.9749e-13	-2.52439	-2.46193
11254350	chr19:11254350:G:C	1.73247e-98	-2.60136e-09	-2.45302	2.72478e-13	-2.60136e-09	-2.24213	3.22909e-12	-2.60136e-09	-2.19205
11254605	chr19:11254605:C:T	1.7337e-99	-2.34218	-2.41273	5.88398e-14	-1.33245	-2.44243	3.08673e-13	-2.07258	-2.46715
11255002	chr19:11255002:C:T	4.86696e-98	-2.60136e-09	-1.4201	6.1971e-13	-2.60136e-09	-1.42044	4.40178e-12	-2.60136e-09	-1.88224
11255210	chr19:11255210:G:T	1.69619e-98	-2.60136e-09	-2.47419	2.2141e-13	-2.60136e-09	-2.44968	2.46124e-12	-2.60136e-09	-2.46358
11255375	chr19:11255375:G:T	1.7358e-98	-2.60136e-09	-2.4511	2.21817e-13	-2.60136e-09	-2.44784	2.43654e-12	-2.60136e-09	-2.47367
11255390	chr19:11255390:C:T	3.51455e-98	-2.60136e-09	-1.74566	4.66882e-13	-2.60136e-09	-1.70362	4.66006e-12	-2.60136e-09	-1.82522
11255464	chr19:11255464:C:T	1.80868e-98	-2.60136e-09	-2.40997	3.71075e-13	-2.60136e-09	-1.93329	5.04634e-12	-2.60136e-09	-1.74559
11255861	chr19:11255861:A:G	1.8346e-98	-2.39575	-6.54159e-09	1.74639e-13	-2.68697	-6.54159e-09	1.7719e-12	-2.7922	-6.54159e-09
11256000	chr19:11256000:C:A	2.81901e-98	0.389453	-2.35564	2.46798e-14	-2.19124	-2.45247	4.28333e-13	-1.73774	-2.47437
11256606	chr19:11256606:T:C	5.11964e-98	0.501305	-1.87079	2.18448e-13	-0.513718	-1.94943	1.1972e-12	-0.878048	-2.30622
11256777	chr19:11256777:A:C	1.36376e-98	-2.69232	-6.54159e-09	1.80574e-13	-2.65355	-6.54159e-09	1.72351e-12	-2.81989	-6.54159e-09
11256791	chr19:11256791:T:C	3.76423e-98	-0.00620899	-1.67082	4.37475e-14	-2.40551	-1.66575	8.20093e-13	-1.85243	-1.71016
11256841	chr19:11256841:CT:C	1.40541e-98	-2.66224	-6.54159e-09	1.57688e-13	-2.78907	-6.54159e-09	1.84257e-12	-2.75309	-6.54159e-09
11256945	chr19:11256945:C:T	1.69751e-98	-2.60136e-09	-2.47341	2.2174e-13	-2.60136e-09	-2.44819	2.44282e-12	-2.60136e-09	-2.4711
11256969	chr19:11256969:G:A	1.70762e-98	-2.60136e-09	-2.46747	2.34855e-13	-2.60136e-09	-2.39073	2.48532e-12	-2.60136e-09	-2.45385
11257272	chr19:11257272:CA:C	1.69767e-98	-2.60136e-09	-2.47332	2.19918e-13	-2.60136e-09	-2.45644	2.44975e-12	-2.60136e-09	-2.46827
11257665	chr19:11257665:G:A	6.14816e-97	-2.60136e-09	1.11617	4.93581e-12	-2.60136e-09	0.654579	3.60011e-11	-2.60136e-09	0.219298
11257775	chr19:11257775:A:T	1.49742e-98	-0.554676	-2.04416	3.0679e-14	-2.57085	-1.85526	5.83034e-13	-2.19923	-1.70453
11257961	chr19:11257961:C:A	5.07266e-98	0.544205	-1.92291	2.16766e-13	-0.474423	-1.99645	1.20342e-12	-0.843589	-2.33549
11257972	chr19:11257972:C:T	1.90511e-99	-2.35029	-2.31033	6.63486e-14	-1.31334	-2.34143	3.31009e-13	-2.06507	-2.40479
11258342	chr19:11258342:C:T	1.72699e-98	-2.60136e-09	-2.45619	2.24114e-13	-2.60136e-09	-2.43754	2.44204e-12	-2.60136e-09	-2.47142
11258835	chr19:11258835:C:A	1.69647e-98	-2.60136e-09	-2.47402	2.22329e-13	-2.60136e-09	-2.44553	2.44483e-12	-2.60136e-09	-2.47028
11258850	chr19:11258850:G:A	6.16301e-97	-2.60136e-09	1.11858	5.01405e-12	-2.60136e-09	0.670305	3.63122e-11	-2.60136e-09	0.227902
11258920	chr19:11258920:C:T	3.16568e-98	-2.60136e-09	-1.85021	2.31781e-13	-2.60136e-09	-2.4039	2.89704e-12	-2.60136e-09	-2.30056
11258969	chr19:11258969:G:A	1.73266e-98	-2.60136e-09	-2.45291	2.23175e-13	-2.60136e-09	-2.44173	2.43935e-12	-2.60136e-09	-2.47252
11259268	chr19:11259268:T:G	7.31125e-98	0.812835	-1.82599	2.97505e-13	-0.248931	-1.90533	1.49315e-12	-0.676207	-2.28716
11259279	chr19:11259279:T:C	2.27994e-98	-2.60136e-09	-2.17842	2.48407e-13	-2.60136e-09	-2.33463	2.93474e-12	-2.60136e-09	-2.28763
11259437	chr19:11259437:A:G	4.24548e-98	0.117558	-1.67427	2.95588e-13	-0.612001	-1.54873	1.27572e-12	-1.101	-2.01974
11260319	chr19:11260319:G:A	1.71484e-98	-2.60136e-09	-2.46325	2.42346e-13	-2.60136e-09	-2.35933	2.56004e-12	-2.60136e-09	-2.42423
11260400	chr19:11260400:T:C	1.79911e-98	-2.60136e-09	-2.41528	2.16006e-13	-2.60136e-09	-2.47438	2.44672e-12	-2.60136e-09	-2.4695
11260450	chr19:11260450:T:C	5.82571e-97	-2.60136e-09	1.06229	4.79454e-12	-2.60136e-09	0.62554	3.48266e-11	-2.60136e-09	0.18613
11261455	chr19:11261455:G:C	1.84036e-98	-2.60136e-09	-2.39261	3.93411e-13	-2.60136e-09	-1.87484	5.41378e-12	-2.60136e-09	-1.6753
11262117	chr19:11262117:G:C	1.90743e-98	0.0547677	-2.41158	1.96113e-14	-2.42746	-2.44613	2.93424e-13	-2.15516	-2.43523
11262830	chr19:11262830:G:T	9.37591e-98	-2.60136e-09	-0.764429	2.97541e-12	-2.60136e-09	0.148443	2.76331e-11	-2.60136e-09	-0.0452357
11263017	chr19:11263017:C:T	1.37409e-98	-2.68478	-6.54159e-09	2.50695e-13	-2.32545	-6.54159e-09	2.4713e-12	-2.45951	-6.54159e-09
11263664	chr19:11263664:G:A	2.6503e-98	-2.60136e-09	-2.0279	2.17602e-13	-2.60136e-09	-2.46703	2.58401e-12	-2.60136e-09	-2.41491
11263819	chr19:11263819:T:C	1.42647e-97	-2.60136e-09	-0.344782	7.9641e-13	-2.60136e-09	-1.16958	1.02744e-11	-2.60136e-09	-1.0346
11263879	chr19:11263879:A:G	2.88401e-99	-2.14705	-2.09893	9.68173e-14	-1.12712	-2.14975	4.43129e-13	-1.91184	-2.2663
11264115	chr19:11264115:A:G	1.12863e-97	-0.57898	-6.54159e-09	8.29024e-13	-1.12944	-6.54159e-09	3.71009e-12	-2.05319	-6.54159e-09
11264137	chr19:11264137:G:A	2.38158e-98	-2.60136e-09	-2.13481	2.3167e-13	-2.60136e-09	-2.40438	2.86279e-12	-2.60136e-09	-2.31245
11264240	chr19:11264240:C:T	2.92398e-99	-2.16267	-2.06954	9.65139e-14	-1.15586	-2.12414	4.4208e-13	-1.93423	-2.24628
11264304	chr19:11264304:G:A	1.20732e-98	-0.686341	-2.12783	1.8365e-14	-2.65146	-2.28779	2.53409e-13	-2.48801	-2.24899
11265095	chr19:11265095:C:T	9.83151e-99	-0.643137	-2.37643	1.58222e-14	-2.63505	-2.45322	2.13366e-13	-2.47205	-2.43695
11265267	chr19:11265267:T:C	9.62243e-99	-0.567158	-2.4739	1.61426e-14	-2.6108	-2.45743	2.14387e-13	-2.43799	-2.46623
11265643	chr19:11265643:T:C	1.70638e-98	-2.60136e-09	-2.4682	2.21832e-13	-2.60136e-09	-2.44777	2.46281e-12	-2.60136e-09	-2.46295
11265967	chr19:11265967:T:C	1.76208e-98	-2.60136e-09	-2.43608	2.26471e-13	-2.60136e-09	-2.42708	2.48828e-12	-2.60136e-09	-2.45266
11266019	chr19:11266019:C:T	1.64362e-97	-2.60136e-09	-0.203086	9.32672e-13	-2.60136e-09	-1.01164	1.22186e-11	-2.60136e-09	-0.861295
11266268	chr19:11266268:C:T	2.24894e-97	-2.60136e-09	0.110473	1.24676e-12	-2.60136e-09	-0.721388	1.13851e-11	-2.60136e-09	-0.931943
11267124	chr19:11267124:G:A	7.577e-98	-2.60136e-09	-0.977456	2.2513e-12	-2.60136e-09	-0.13043	2.10236e-11	-2.60136e-09	-0.318608
11267263	chr19:11267263:G:A	2.92263e-99	-1.95305	-2.27963	9.82007e-14	-0.927982	-2.3347	4.60651e-13	-1.73381	-2.40555
11267355	chr19:11267355:T:A	1.69704e-98	-2.60136e-09	-2.47369	2.17357e-13	-2.60136e-09	-2.46815	2.43662e-12	-2.60136e-09	-2.47364
11267440	chr19:11267440:T:C	2.74997e-99	-2.00476	-2.28881	9.03565e-14	-1.00244	-2.34349	4.32338e-13	-1.79123	-2.41157
11267528	chr19:11267528:C:T	1.73017e-98	-2.60136e-09	-2.45435	2.31075e-13	-2.60136e-09	-2.40695	2.69897e-12	-2.60136e-09	-2.37138
11267801	chr19:11267801:C:T	1.77998e-98	-2.60136e-09	-2.42597	2.3733e-13	-2.60136e-09	-2.38024	2.58846e-12	-2.60136e-09	-2.41319
11268731	chr19:11268731:C:T	6.61136e-98	-2.60136e-09	-1.11378	2.59379e-13	-2.60136e-09	-2.2914	3.86362e-12	-2.60136e-09	-2.01265
11269041	chr19:11269041:A:G	2.43677e-99	-2.22998	-2.18451	8.93174e-14	-1.05804	-2.29946	2.99357e-13	-2.09605	-2.47432
11269536	chr19:11269536:T:C	3.03463e-98	0.330166	-2.22265	1.19739e-13	-0.590219	-2.47416	7.51507e-13	-1.37599	-2.27394
11269619	chr19:11269619:A:G	2.3832e-98	-0.036199	-2.09793	8.17699e-14	-0.98774	-2.45804	6.4821e-13	-1.64766	-2.15013
11269728	chr19:11269728:C:T	1.74973e-98	-2.60136e-09	-2.44311	2.36809e-13	-2.60136e-09	-2.38244	2.6028e-12	-2.60136e-09	-2.40766
11269798	chr19:11269798:C:T	2.16019e-98	-0.0213385	-2.21104	8.45638e-14	-0.937801	-2.47439	5.94401e-13	-1.6236	-2.26086
11269848	chr19:11269848:T:C	2.05899e-98	-0.0330953	-2.24726	8.35132e-14	-0.951822	-2.47287	5.64667e-13	-1.63929	-2.29648
11270276	chr19:11270276:C:T	2.49375e-98	-2.08879	-6.54159e-09	2.04088e-13	-2.53114	-6.54159e-09	1.85877e-12	-2.74434	-6.54159e-09
11270330	chr19:11270330:C:T	2.29582e-99	-2.09879	-2.37528	7.05415e-14	-1.16679	-2.4267	3.67183e-13	-1.90567	-2.46048
11270648	chr19:11270648:G:A	1.7506e-98	-2.60136e-09	-2.44262	2.37003e-13	-2.60136e-09	-2.38162	2.60463e-12	-2.60136e-09	-2.40696
11270653	chr19:11270653:A:G	2.46293e-98	0.0789925	-2.18021	9.13391e-14	-0.861553	-2.47356	6.52118e-13	-1.55848	-2.2333
11270795	chr19:11270795:G:A	2.64111e-98	0.10761	-2.13898	9.5738e-14	-0.819698	-2.46838	7.06333e-13	-1.52597	-2.18595
11271091	chr19:11271091:C:A	4.5462e-98	-1.48828	-6.54159e-09	2.0043e-13	-2.54923	-6.54159e-09	3.30132e-12	-2.16993	-6.54159e-09
11271222	chr19:11271222:G:A	5.40615e-98	-1.31504	-6.54159e-09	1.48452e-12	-0.546844	-6.54159e-09	6.25289e-12	-1.53121	-6.54159e-09
11271244	chr19:11271244:G:A	1.93264e-98	-0.123355	-2.22033	7.78054e-14	-1.02118	-2.4743	5.51599e-13	-1.69045	-2.26874
11271278	chr19:11271278:G:A	1.81353e-97	-2.60136e-09	-0.10471	9.6163e-13	-2.60136e-09	-0.981063	8.85906e-12	-2.60136e-09	-1.18281
11271299	chr19:11271299:T:C	8.1216e-99	-2.11589	-1.09474	8.69283e-14	-0.941831	-2.44278	4.51953e-13	-1.98027	-2.17816
11271344	chr19:11271344:A:T	1.95107e-98	-0.111768	-2.22243	7.82471e-14	-1.01571	-2.47411	5.49809e-13	-1.68707	-2.27536
11271354	chr19:11271354:C:T	1.81853e-98	-0.178381	-2.22616	7.4299e-14	-1.06748	-2.47411	5.28538e-13	-1.72665	-2.27524
11271481	chr19:11271481:G:C	2.64463e-99	-1.95746	-2.37516	9.10462e-14	-0.866041	-2.47228	4.0342e-13	-1.80785	-2.46418
11271493	chr19:11271493:G:A	2.52782e-99	-2.01529	-2.36251	8.36721e-14	-0.948773	-2.47401	3.81999e-13	-1.8687	-2.45789
11271781	chr19:11271781:C:T	3.77881e-98	-2.60136e-09	-1.67316	2.4135e-13	-2.60136e-09	-2.36345	2.83497e-12	-2.60136e-09	-2.32222
11272020	chr19:11272020:C:T	1.57801e-98	-2.04911	-0.497302	1.80549e-14	-2.59854	-2.35774	4.83773e-13	-1.97392	-2.11647
11272041	chr19:11272041:G:A	2.13448e-98	-0.0666768	-2.17767	8.16454e-14	-0.973691	-2.47362	5.92154e-13	-1.65503	-2.23321
11272113	chr19:11272113:T:C	4.02706e-98	-2.60136e-09	-1.60954	1.03865e-12	-2.60136e-09	-0.904013	1.02585e-11	-2.60136e-09	-1.03614
11272124	chr19:11272124:T:C	1.45844e-98	-0.50546	-2.11974	5.55462e-14	-1.36221	-2.47027	4.59017e-13	-1.94857	-2.19435
11272292	chr19:11272292:C:T	1.75578e-98	-2.60136e-09	-2.43966	2.18775e-13	-2.60136e-09	-2.46165	2.50381e-12	-2.60136e-09	-2.44644
11272694	chr19:11272694:G:A	1.79466e-98	-0.222928	-2.19483	7.10599e-14	-1.11189	-2.47428	5.22814e-13	-1.7569	-2.25588
11272700	chr19:11272700:T:C	3.58667e-99	-1.56225	-2.46569	1.88165e-14	-2.83074	-2.08422	2.12927e-13	-2.76141	-2.14964
11272726	chr19:11272726:G:A	2.04449e-98	-0.19712	-2.0903	7.29779e-14	-1.0929	-2.46664	5.82202e-13	-1.73576	-2.16943
11272919	chr19:11272919:C:T	1.70154e-98	-2.60136e-09	-2.47104	2.88289e-13	-2.60136e-09	-2.18573	2.85384e-12	-2.60136e-09	-2.31558
11272996	chr19:11272996:AG:A	2.68607e-99	-2.10919	-2.20789	1.03083e-13	-0.90603	-2.30813	3.33665e-13	-1.98752	-2.47435
11273019	chr19:11273019:T:G	3.98652e-98	-2.60136e-09	-1.61965	2.34287e-13	-2.60136e-09	-2.39315	3.07219e-12	-2.60136e-09	-2.24186
11273029	chr19:11273029:C:T	2.72519e-99	-2.09767	-2.20494	1.05456e-13	-0.882061	-2.30933	3.38861e-13	-1.97209	-2.47432
11273134	chr19:11273134:A:G	4.94757e-99	-1.26054	-2.44572	1.71864e-14	-2.7901	-2.21547	2.06257e-13	-2.68722	-2.25567
11273199	chr19:11273199:C:T	2.06946e-98	-0.0362982	-2.23899	8.32107e-14	-0.954693	-2.47362	5.72219e-13	-1.63669	-2.2858
11273387	chr19:11273387:A:T	1.49181e-98	-0.427568	-2.17501	6.16307e-14	-1.25567	-2.47286	4.81576e-13	-1.86855	-2.22639
11273411	chr19:11273411:A:G	2.80669e-98	-2.60136e-09	-1.97056	2.25005e-13	-2.60136e-09	-2.43357	2.7575e-12	-2.60136e-09	-2.34993
11273446	chr19:11273446:T:A	2.02475e-98	-1.73722	-0.559911	2.01801e-14	-2.47509	-2.36991	6.00347e-13	-1.73632	-2.13818
11273456	chr19:11273456:G:A	1.70577e-98	-2.60136e-09	-2.46856	2.22788e-13	-2.60136e-09	-2.44347	2.45995e-12	-2.60136e-09	-2.46411
11273823	chr19:11273823:C:T	2.10555e-98	-0.0287303	-2.22927	8.37849e-14	-0.947384	-2.47406	5.80678e-13	-1.63005	-2.27776
11273881	chr19:11273881:A:G	1.69597e-98	-2.60136e-09	-2.47432	2.17562e-13	-2.60136e-09	-2.46721	2.43621e-12	-2.60136e-09	-2.47381
11273887	chr19:11273887:A:G	1.696e-98	-2.60136e-09	-2.4743	2.16063e-13	-2.60136e-09	-2.47412	2.43778e-12	-2.60136e-09	-2.47316
11274013	chr19:11274013:C:T	4.74909e-98	-2.60136e-09	-1.44462	2.47894e-13	-2.60136e-09	-2.33669	3.36983e-12	-2.60136e-09	-2.14939
11274133	chr19:11274133:C:T	1.71017e-98	-2.60136e-09	-2.46598	2.16056e-13	-2.60136e-09	-2.47416	2.44686e-12	-2.60136e-09	-2.46945
11274223	chr19:11274223:G:A	1.60211e-98	-2.53125	-6.54159e-09	2.13234e-13	-2.4873	-6.54159e-09	2.37941e-12	-2.4974	-6.54159e-09
11274310	chr19:11274310:C:G	3.24764e-99	-1.70608	-2.42115	1.14981e-13	-0.643871	-2.46106	5.42395e-13	-1.50208	-2.47393
11274854	chr19:11274854:A:G	9.46719e-98	-2.60136e-09	-0.75474	3.24755e-13	-2.60136e-09	-2.06662	5.2546e-12	-2.60136e-09	-1.70515
11274938	chr19:11274938:C:T	1.4877e-98	-1.94942	-0.655919	2.53475e-14	-2.83689	-1.78013	4.09383e-13	-2.82798	-1.42938
11275549	chr19:11275549:C:T	3.25513e-98	-1.62778	-0.19456	2.95493e-14	-2.80123	-1.66241	4.22688e-13	-2.76344	-1.46193
11276185	chr19:11276185:A:G	4.02402e-99	-1.5563	-2.35658	8.94816e-14	-1.11894	-2.23672	5.38041e-13	-1.65076	-2.33331
11276262	chr19:11276262:T:A	3.15965e-97	0.116318	0.334155	1.21413e-13	-1.48406	-1.56644	1.56853e-12	-1.7488	-1.16532
11276776	chr19:11276776:G:T	8.94029e-98	-0.0900982	-0.721906	5.737e-14	-1.61961	-2.18056	6.52949e-13	-1.86813	-1.92238
11276947	chr19:11276947:T:C	2.30033e-98	-2.60136e-09	-2.16952	2.26188e-13	-2.60136e-09	-2.42833	2.45462e-12	-2.60136e-09	-2.46628
11276948	chr19:11276948:G:A	2.1964e-98	-2.60136e-09	-2.21575	2.23102e-13	-2.60136e-09	-2.44207	2.44264e-12	-2.60136e-09	-2.47117
11276965	chr19:11276965:C:T	7.57866e-98	-0.171285	-0.805951	5.35842e-14	-1.65844	-2.21	6.08662e-13	-1.90054	-1.9602
11277019	chr19:11277019:A:G	3.65335e-98	-2.60136e-09	-1.70693	3.51882e-13	-2.60136e-09	-1.9864	4.2336e-12	-2.60136e-09	-1.9212
11277104	chr19:11277104:C:T	7.73675e-98	-0.156354	-0.800236	5.33453e-14	-1.66197	-2.21094	6.02961e-13	-1.90734	-1.96281
11277130	chr19:11277130:G:A	3.95792e-98	-1.5459	-0.0809541	2.92745e-14	-2.79047	-1.68251	4.12433e-13	-2.74718	-1.50276
11277179	chr19:11277179:C:T	2.54854e-98	-2.56518	0.498126	6.62155e-13	-1.47523	0.121034	4.52983e-12	-1.98836	0.134798
11277270	chr19:11277270:C:T	3.09984e-99	-1.77428	-2.39953	6.49267e-14	-1.37914	-2.29729	4.19586e-13	-1.85566	-2.37708
11277458	chr19:11277458:G:A	3.4744e-98	0.5564	-2.31355	5.95701e-14	-1.39295	-2.36959	6.03876e-13	-1.48049	-2.38815
11277475	chr19:11277475:A:G	2.70851e-99	-1.89112	-2.41764	5.60765e-14	-1.4985	-2.32447	3.64152e-13	-1.97139	-2.40305
11277782	chr19:11277782:A:G	2.73161e-98	-2.60136e-09	-1.99768	4.18032e-13	-2.60136e-09	-1.81413	4.25207e-12	-2.60136e-09	-1.91684
11278098	chr19:11278098:G:A	2.63199e-99	-1.92827	-2.40915	5.45495e-14	-1.53539	-2.31519	3.56949e-13	-1.99742	-2.39699
11278202	chr19:11278202:A:T	4.32203e-98	-1.41905	-0.119802	2.95699e-14	-2.76224	-1.70069	4.19505e-13	-2.71002	-1.52291
11278233	chr19:11278233:G:T	1.70037e-98	-2.47173	-6.54159e-09	1.6164e-13	-2.76432	-6.54159e-09	2.00228e-12	-2.66996	-6.54159e-09
11278335	chr19:11278335:G:A	2.63468e-99	-1.92204	-2.41435	5.4365e-14	-1.53414	-2.31983	3.557e-13	-1.99797	-2.39995
11279058	chr19:11279058:A:C	1.69635e-98	-2.60136e-09	-2.4741	2.39368e-13	-2.60136e-09	-2.37169	2.56261e-12	-2.60136e-09	-2.42323
11279095	chr19:11279095:T:C	7.99734e-98	-0.0684777	-0.854985	5.55584e-14	-1.59841	-2.23385	6.15046e-13	-1.85533	-1.99498
11279135	chr19:11279135:TA:T	2.85226e-99	-1.85786	-2.39918	5.96196e-14	-1.46494	-2.29677	3.87806e-13	-1.93512	-2.37638
11279338	chr19:11279338:G:A	1.75429e-98	-2.60136e-09	-2.44051	2.20676e-13	-2.60136e-09	-2.453	2.61392e-12	-2.60136e-09	-2.4034
11279347	chr19:11279347:C:A	6.27407e-99	-2.13572	-1.33301	1.05747e-13	-1.71414	-1.4745	4.66388e-13	-2.23189	-1.8951
11279731	chr19:11279731:G:A	1.2881e-97	-2.60136e-09	-0.446822	7.59265e-13	-2.60136e-09	-1.21734	7.13901e-12	-2.60136e-09	-1.39868
11279922	chr19:11279922:T:C	1.91157e-98	-2.60136e-09	-2.35465	2.91312e-13	-2.60136e-09	-2.1753	3.01942e-12	-2.60136e-09	-2.25919
11280121	chr19:11280121:A:G	1.69614e-98	-2.60136e-09	-2.47421	2.3923e-13	-2.60136e-09	-2.37227	2.56099e-12	-2.60136e-09	-2.42386
11280236	chr19:11280236:T:C	2.04719e-98	-2.60136e-09	-2.2861	2.1829e-13	-2.60136e-09	-2.46387	2.43564e-12	-2.60136e-09	-2.47404
11280322	chr19:11280322:C:T	8.93978e-99	-1.12281	-1.99183	2.71333e-14	-2.07552	-2.47342	2.70031e-13	-2.33987	-2.3336
11280439	chr19:11280439:A:G	3.47361e-99	-2.1401	-1.91986	1.73025e-14	-2.64815	-2.35069	2.68524e-13	-2.63048	-2.04858
11280618	chr19:11280618:T:C	1.8752e-97	-0.0712713	-6.54159e-09	3.80986e-13	-1.90693	-6.54159e-09	4.12201e-12	-1.94791	-6.54159e-09
11280626	chr19:11280626:AACCTG:A	7.38961e-99	-0.94245	-2.36263	1.41284e-14	-2.7291	-2.47241	1.89764e-13	-2.56164	-2.46458
11280671	chr19:11280671:A:G	1.47895e-98	-0.934831	-1.67641	1.97783e-14	-2.67523	-2.18987	2.7662e-13	-2.54681	-2.10255
11280917	chr19:11280917:C:T	9.48251e-98	-2.60136e-09	-0.753124	1.29517e-12	-2.60136e-09	-0.6833	7.24015e-12	-2.60136e-09	-1.38461
11281075	chr19:11281075:A:T	3.5522e-98	-2.60136e-09	-1.735	4.1454e-13	-2.60136e-09	-1.82252	3.35342e-12	-2.60136e-09	-2.15427
11281400	chr19:11281400:A:G	3.96484e-98	0.711951	-2.33706	6.80456e-14	-1.16029	-2.46923	6.35538e-13	-1.35208	-2.46545
11281418	chr19:11281418:A:G	8.10045e-98	1.20513	-2.11578	7.68105e-14	-1.06444	-2.44391	9.01881e-13	-1.09115	-2.37637
11281423	chr19:11281423:G:A	1.69947e-98	-2.60136e-09	-2.47226	2.73756e-13	-2.60136e-09	-2.23746	3.22389e-12	-2.60136e-09	-2.19366
11281466	chr19:11281466:T:C	3.46887e-98	0.597374	-2.35612	6.42353e-14	-1.22525	-2.46189	5.9457e-13	-1.4128	-2.47137
11281619	chr19:11281619:T:G	4.18056e-99	-1.62824	-2.24648	3.21239e-14	-2.09161	-2.28849	2.54243e-13	-2.60872	-2.125
11281669	chr19:11281669:C:T	1.25648e-97	-2.60136e-09	-0.471672	7.44566e-13	-2.60136e-09	-1.23689	7.0111e-12	-2.60136e-09	-1.41676
11281700	chr19:11281700:A:T	7.08206e-99	-1.66581	-1.68178	2.05709e-14	-2.42084	-2.40498	7.6572e-13	-1.48305	-2.14814
11282370	chr19:11282370:T:A	4.95233e-99	-1.30386	-2.40144	1.30628e-14	-2.80777	-2.47216	1.6766e-13	-2.68271	-2.46736
11282403	chr19:11282403:G:A	7.2746e-98	-1.01818	-6.54159e-09	4.21303e-13	-1.80634	-6.54159e-09	7.00461e-12	-1.41768	-6.54159e-09
11282509	chr19:11282509:G:A	2.80093e-98	0.358947	-2.33157	5.52377e-14	-1.50929	-2.32875	6.16727e-13	-1.54788	-2.2997
11282659	chr19:11282659:C:T	2.94785e-98	-2.60136e-09	-1.9215	2.83793e-13	-2.60136e-09	-2.20145	2.92567e-12	-2.60136e-09	-2.29073
11282826	chr19:11282826:C:T	8.47127e-98	-2.60136e-09	-0.865891	3.37446e-13	-2.60136e-09	-2.02829	5.09092e-12	-2.60136e-09	-1.73679
11282889	chr19:11282889:A:G	1.95165e-98	-2.60136e-09	-2.3339	2.36255e-13	-2.60136e-09	-2.38478	2.51244e-12	-2.60136e-09	-2.443
11283056	chr19:11283056:G:A	1.24295e-99	-2.81709	-2.27058	2.03555e-14	-2.67645	-2.1599	2.60521e-13	-2.58452	-2.1248
11283106	chr19:11283106:T:C	1.20591e-99	-2.83307	-2.28486	1.77005e-14	-2.61778	-2.35832	1.67466e-13	-2.681	-2.47022
11283182	chr19:11283182:T:G	2.36808e-99	-2.81937	-1.6237	1.71637e-14	-2.63579	-2.37111	2.22156e-13	-2.61331	-2.25531
11283452	chr19:11283452:A:G	1.22242e-99	-2.7669	-2.33743	1.36685e-14	-2.83277	-2.40182	1.41987e-13	-2.84205	-2.47422
11283639	chr19:11283639:G:A	1.88773e-99	-2.8302	-1.83959	1.59333e-14	-2.65825	-2.42303	2.00412e-13	-2.63446	-2.33717
11284230	chr19:11284230:A:G	1.86009e-98	-2.60136e-09	-2.38195	2.16012e-13	-2.60136e-09	-2.47436	2.47343e-12	-2.60136e-09	-2.45865
11284439	chr19:11284439:T:C	1.05488e-99	-2.79606	-2.45567	1.56321e-14	-2.64408	-2.45629	2.12373e-13	-2.52041	-2.39325
11284628	chr19:11284628:C:A	2.00076e-98	-2.60136e-09	-2.30904	2.20956e-13	-2.60136e-09	-2.45173	2.43613e-12	-2.60136e-09	-2.47384
11284714	chr19:11284714:C:A	2.19134e-97	0.0845283	-6.54159e-09	2.91192e-12	0.126876	-6.54159e-09	6.05339e-11	0.738953	-6.54159e-09
11285181	chr19:11285181:G:A	9.15405e-98	-0.788375	-6.54159e-09	8.32456e-13	-1.12531	-6.54159e-09	9.43511e-12	-1.11981	-6.54159e-09
11285188	chr19:11285188:T:C	1.11008e-97	-2.60136e-09	-0.595554	3.92126e-13	-2.60136e-09	-1.87811	6.22317e-12	-2.60136e-09	-1.53597
11285266	chr19:11285266:T:C	1.92258e-98	-2.60136e-09	-2.34891	2.20506e-13	-2.60136e-09	-2.45377	2.55014e-12	-2.60136e-09	-2.4281
11285340	chr19:11285340:T:C	9.55602e-98	-2.60136e-09	-0.745401	3.70357e-13	-2.60136e-09	-1.93523	5.74926e-12	-2.60136e-09	-1.61518
11285372	chr19:11285372:A:G	2.34798e-98	-2.60136e-09	-2.14902	2.64731e-13	-2.60136e-09	-2.27098	3.18871e-12	-2.60136e-09	-2.20463
11285469	chr19:11285469:CAG:C	4.11365e-99	-1.49806	-2.39278	2.62957e-14	-2.34455	-2.23574	1.98618e-13	-2.62928	-2.35135
11285532	chr19:11285532:T:C	1.04629e-97	-2.60136e-09	-0.654741	3.76538e-13	-2.60136e-09	-1.91867	5.90528e-12	-2.60136e-09	-1.5884
11285665	chr19:11285665:T:C	1.38968e-97	-2.60136e-09	-0.370915	4.44055e-13	-2.60136e-09	-1.75375	7.2323e-12	-2.60136e-09	-1.38569
11285763	chr19:11285763:C:T	1.54533e-99	-2.41836	-2.45156	2.8477e-14	-2.03052	-2.47007	3.57245e-13	-1.91929	-2.4743
11285888	chr19:11285888:C:T	1.23501e-98	-2.79149	-6.54159e-09	2.07626e-13	-2.51396	-6.54159e-09	2.30075e-12	-2.53102	-6.54159e-09
11285924	chr19:11285924:G:A	1.26108e-97	-2.60136e-09	-0.468016	4.21222e-13	-2.60136e-09	-1.80653	6.77549e-12	-2.60136e-09	-1.45094
11286033	chr19:11286033:C:A	1.46708e-97	-2.60136e-09	-0.316712	4.58316e-13	-2.60136e-09	-1.72213	7.52025e-12	-2.60136e-09	-1.34665
11286035	chr19:11286035:C:T	2.02881e-98	-2.60136e-09	-2.29512	2.33224e-13	-2.60136e-09	-2.39769	2.74435e-12	-2.60136e-09	-2.35471
11286251	chr19:11286251:A:G	1.82993e-99	-2.53346	-2.16742	3.48006e-14	-1.83707	-2.46298	3.74154e-13	-1.98104	-2.3663
11286258	chr19:11286258:G:A	1.49442e-99	-2.60163	-2.30179	2.39906e-14	-2.26294	-2.40909	2.64354e-13	-2.25165	-2.44307
11286287	chr19:11286287:T:C	7.79444e-98	-2.60136e-09	-0.949161	3.23738e-13	-2.60136e-09	-2.06976	4.84107e-12	-2.60136e-09	-1.78712
11286864	chr19:11286864:A:G	1.48277e-99	-2.4424	-2.46884	4.49977e-14	-1.647	-2.39608	3.77591e-13	-1.86414	-2.47405
11286895	chr19:11286895:A:G	4.04609e-99	-2.55681	-1.3506	1.09565e-13	-1.96719	-1.18599	9.7056e-13	-1.98968	-1.40445
11287041	chr19:11287041:C:T	1.37759e-97	-2.60136e-09	-0.379655	4.44113e-12	-2.60136e-09	0.54897	4.31419e-11	-2.60136e-09	0.400245
11287045	chr19:11287045:T:A	1.65297e-99	-2.32944	-2.47314	3.17914e-14	-1.92519	-2.46531	4.11906e-13	-1.80419	-2.44703
11287238	chr19:11287238:T:C	1.61454e-99	-2.68711	-2.139	2.26453e-14	-2.39863	-2.33111	2.4614e-13	-2.38535	-2.38075
11287384	chr19:11287384:T:G	1.0221e-96	-2.60136e-09	1.62446	2.00685e-12	-2.60136e-09	-0.245372	4.17446e-11	-2.60136e-09	0.36732
11287478	chr19:11287478:T:C	1.8413e-99	-2.53515	-2.15953	3.49881e-14	-1.83705	-2.45763	3.77252e-13	-1.98713	-2.35196
11287746	chr19:11287746:T:C	3.0602e-97	2.88907	-2.47058	2.23448e-14	-2.8321	-1.911	2.0296e-13	-2.74649	-2.21251
11287787	chr19:11287787:T:C	4.49492e-99	-2.77601	-1.0262	2.90673e-13	-2.43545	0.25796	2.56402e-12	-2.49785	0.0751724
11287911	chr19:11287911:T:C	2.88839e-97	-2.60136e-09	0.360713	7.92949e-13	-2.60136e-09	-1.17393	1.43398e-11	-2.60136e-09	-0.701214
11287912	chr19:11287912:G:A	1.94059e-98	-2.60136e-09	-2.33958	2.20883e-13	-2.60136e-09	-2.45206	2.54905e-12	-2.60136e-09	-2.42853
11287916	chr19:11287916:G:A	2.57663e-97	-2.60136e-09	0.246496	7.2024e-13	-2.60136e-09	-1.27011	1.31314e-11	-2.60136e-09	-0.789245
11288048	chr19:11288048:C:T	8.51717e-99	-0.78805	-2.37502	3.3911e-14	-1.98631	-2.33965	2.81438e-13	-2.29193	-2.34016
11288057	chr19:11288057:A:G	1.90687e-99	-2.58036	-2.07933	3.26267e-14	-1.92241	-2.44215	3.66184e-13	-2.05575	-2.31312
11288119	chr19:11288119:A:G	5.3024e-98	-2.60136e-09	-1.33441	1.60809e-12	-2.60136e-09	-0.466891	1.589e-11	-2.60136e-09	-0.598564
11288206	chr19:11288206:C:T	7.93161e-99	-0.865233	-2.36907	3.28232e-14	-2.0277	-2.33085	2.74981e-13	-2.32417	-2.33114
11288283	chr19:11288283:T:C	1.70227e-98	-2.60136e-09	-2.47061	2.20139e-13	-2.60136e-09	-2.45544	2.5406e-12	-2.60136e-09	-2.43185
11289059	chr19:11289059:C:T	7.92184e-97	-2.60136e-09	1.36964	1.75168e-12	-2.60136e-09	-0.381363	3.48831e-11	-2.60136e-09	0.18775
11289338	chr19:11289338:C:T	2.04303e-98	-2.60136e-09	-2.28814	2.16595e-13	-2.60136e-09	-2.47166	2.45296e-12	-2.60136e-09	-2.46696
11289392	chr19:11289392:G:A	2.13968e-99	-2.40373	-2.14077	7.94579e-14	-1.81351	-1.66096	1.08761e-12	-1.68286	-1.59741
11289511	chr19:11289511:CA:C	7.75779e-97	-2.60136e-09	1.34871	1.72359e-12	-2.60136e-09	-0.397528	3.42871e-11	-2.60136e-09	0.170518
11289709	chr19:11289709:C:T	3.66494e-99	-2.30969	-1.69666	4.55796e-14	-1.57162	-2.45861	5.37158e-13	-1.58782	-2.39789
11289904	chr19:11289904:G:A	1.63573e-98	-2.51048	-6.54159e-09	2.6543e-13	-2.26834	-6.54159e-09	2.13939e-12	-2.60373	-6.54159e-09
11290578	chr19:11290578:G:A	3.12635e-98	-2.60136e-09	-1.86271	2.74617e-13	-2.60136e-09	-2.23432	3.30471e-12	-2.60136e-09	-2.1689
11290661	chr19:11290661:T:C	1.61958e-99	-2.41311	-2.40988	3.29528e-14	-2.09329	-2.26132	4.55112e-13	-1.94447	-2.20699
11290672	chr19:11290672:G:GGC	1.4932e-97	-2.60136e-09	-0.299065	4.34313e-13	-2.60136e-09	-1.77593	7.1111e-12	-2.60136e-09	-1.40259
11291167	chr19:11291167:C:T	1.33718e-99	-2.55616	-2.45843	1.9723e-14	-2.45445	-2.41346	3.17133e-13	-2.15238	-2.3603
11291380	chr19:11291380:C:T	2.25333e-98	-2.60136e-09	-2.19016	2.21128e-13	-2.60136e-09	-2.45095	2.43547e-12	-2.60136e-09	-2.47411
11291456	chr19:11291456:T:C	6.30306e-99	-2.31766	-1.14646	5.32773e-13	-1.68399	0.112396	6.70969e-12	-1.55995	0.0992488
11291740	chr19:11291740:C:T	9.38556e-99	-0.7706	-2.29539	3.96844e-14	-1.9213	-2.24743	3.14834e-13	-2.26995	-2.25001
11291840	chr19:11291840:C:T	1.72514e-97	-2.60136e-09	-0.154679	9.16521e-13	-2.60136e-09	-1.02911	8.56166e-12	-2.60136e-09	-1.21696
11291929	chr19:11291929:A:G	2.47983e-98	-2.60136e-09	-2.09438	2.48296e-13	-2.60136e-09	-2.33507	3.04838e-12	-2.60136e-09	-2.24964
11292154	chr19:11292154:A:G	1.37759e-97	-2.60136e-09	-0.379655	4.44113e-12	-2.60136e-09	0.54897	4.31419e-11	-2.60136e-09	0.400245
11292261	chr19:11292261:C:T	2.25948e-98	-2.60136e-09	-2.18744	4.78568e-13	-2.60136e-09	-1.6789	4.37254e-12	-2.60136e-09	-1.88891
11292331	chr19:11292331:G:A	1.26468e-98	-2.76776	-6.54159e-09	1.63882e-13	-2.75055	-6.54159e-09	1.96691e-12	-2.68779	-6.54159e-09
11292494	chr19:11292494:A:AACAG	1.04833e-97	-2.60136e-09	-0.652791	3.73298e-13	-2.60136e-09	-1.92732	5.86966e-12	-2.60136e-09	-1.59445
11292555	chr19:11292555:G:A	2.20413e-98	-2.60136e-09	-2.21224	2.19983e-13	-2.60136e-09	-2.45614	2.43485e-12	-2.60136e-09	-2.47437
11292582	chr19:11292582:G:A	8.68558e-98	-2.60136e-09	-0.840908	3.38566e-13	-2.60136e-09	-2.02497	5.17567e-12	-2.60136e-09	-1.72028
11292844	chr19:11292844:A:G	1.80956e-98	-2.60136e-09	-2.40949	2.17353e-13	-2.60136e-09	-2.46817	2.48812e-12	-2.60136e-09	-2.45272
11293335	chr19:11293335:T:A	1.6426e-99	-2.79054	-2.01833	4.62004e-14	-2.48647	-1.53023	4.73672e-13	-2.52862	-1.58287
11293509	chr19:11293509:G:T	5.33299e-97	-2.60136e-09	0.973925	1.31996e-12	-2.60136e-09	-0.664337	2.53104e-11	-2.60136e-09	-0.133037
11293626	chr19:11293626:C:T	1.64058e-99	-2.36804	-2.44206	3.23351e-14	-2.02731	-2.34623	4.44204e-13	-1.87451	-2.30121
11293797	chr19:11293797:A:G	9.22665e-99	-0.645603	-2.43746	1.16575e-13	-0.841612	-2.24955	5.52945e-13	-1.48818	-2.46857
11293828	chr19:11293828:A:G	2.4087e-98	-2.60136e-09	-2.12348	2.39189e-13	-2.60136e-09	-2.37244	3.40508e-12	-2.60136e-09	-2.13898
11293839	chr19:11293839:C:T	4.65184e-99	-2.35732	-1.41058	1.33099e-13	-1.71789	-1.24071	9.49749e-13	-1.94317	-1.47264
11294144	chr19:11294144:C:T	2.76119e-97	-2.60136e-09	0.315675	3.04157e-12	-2.60136e-09	0.170437	2.89982e-11	-2.60136e-09	0.00298179
11294997	chr19:11294997:G:A	4.18244e-98	-2.60136e-09	-1.57168	2.6984e-13	-2.60136e-09	-2.25186	3.72915e-12	-2.60136e-09	-2.04807
11295068	chr19:11295068:A:G	1.6975e-98	-2.60136e-09	-2.47342	2.53869e-13	-2.60136e-09	-2.31288	2.95912e-12	-2.60136e-09	-2.27936
11295128	chr19:11295128:A:G	3.5569e-99	-1.9168	-2.11946	4.1249e-14	-1.68165	-2.44841	2.67186e-13	-2.21751	-2.46655
11295132	chr19:11295132:C:T	5.67827e-97	-2.60136e-09	1.03666	1.98028e-11	-2.60136e-09	2.04389	1.89046e-10	-2.60136e-09	1.87774
11295182	chr19:11295182:G:A	2.54111e-98	-2.60136e-09	-2.06997	2.2643e-13	-2.60136e-09	-2.42726	2.65675e-12	-2.60136e-09	-2.38715
11295191	chr19:11295191:G:A	6.49066e-98	-2.60136e-09	-1.13221	2.90464e-13	-2.60136e-09	-2.17821	4.2185e-12	-2.60136e-09	-1.92477
11295498	chr19:11295498:G:A	6.11674e-97	-2.60136e-09	1.11104	2.15451e-11	-2.60136e-09	2.12821	2.05359e-10	-2.60136e-09	1.96051
11295636	chr19:11295636:C:T	2.17416e-98	-2.60136e-09	-2.22593	2.23428e-13	-2.60136e-09	-2.4406	2.59263e-12	-2.60136e-09	-2.41158
11295681	chr19:11295681:G:A	1.04028e-99	-2.84304	-2.42263	1.33394e-14	-2.79975	-2.45922	1.52199e-13	-2.77736	-2.46945
11295782	chr19:11295782:C:T	2.29423e-99	-2.14883	-2.32593	3.63049e-14	-1.8944	-2.36334	2.37284e-13	-2.33091	-2.47184
11295802	chr19:11295802:C:T	2.42121e-99	-2.12133	-2.29956	3.69877e-14	-1.86079	-2.37832	2.42428e-13	-2.30736	-2.47394
11296061	chr19:11296061:C:T	1.23179e-98	-2.7941	-6.54159e-09	1.54186e-13	-2.81153	-6.54159e-09	2.25276e-12	-2.5521	-6.54159e-09
11296163	chr19:11296163:C:G	4.03973e-99	-1.47342	-2.43555	4.49356e-14	-1.61197	-2.43249	3.54858e-13	-1.95005	-2.45024
11296276	chr19:11296276:A:G	1.63287e-99	-2.34632	-2.4685	3.79349e-14	-2.09462	-2.1192	2.00715e-13	-2.51429	-2.45583
11296582	chr19:11296582:T:G	1.07428e-97	-2.60136e-09	-0.628336	9.13119e-13	-2.60136e-09	-1.03283	8.09892e-12	-2.60136e-09	-1.27252
11296639	chr19:11296639:C:T	2.19264e-99	-2.20303	-2.31702	3.34886e-14	-1.9642	-2.37429	2.25076e-13	-2.38229	-2.47328
11297079	chr19:11297079:A:G	2.52989e-99	-2.11031	-2.26667	3.58401e-14	-1.8608	-2.40983	2.4274e-13	-2.30684	-2.47318
11297259	chr19:11297259:C:T	1.04269e-97	-2.60136e-09	-0.658184	8.8884e-13	-2.60136e-09	-1.05978	7.92234e-12	-2.60136e-09	-1.29456
11297543	chr19:11297543:C:T	1.46708e-98	-2.6193	-6.54159e-09	1.71479e-13	-2.70523	-6.54159e-09	2.21168e-12	-2.5705	-6.54159e-09
11297599	chr19:11297599:C:T	5.18886e-99	-1.19233	-2.46631	6.02331e-14	-1.28656	-2.46491	4.41215e-13	-1.71012	-2.47236
11298229	chr19:11298229:T:G	1.79652e-98	-2.60136e-09	-2.41672	2.89645e-13	-2.60136e-09	-2.18104	2.79178e-12	-2.60136e-09	-2.33757
11298363	chr19:11298363:C:T	7.47226e-98	-2.60136e-09	-0.991375	3.06716e-13	-2.60136e-09	-2.12377	4.63266e-12	-2.60136e-09	-1.83112
11298469	chr19:11298469:C:G	2.26567e-98	-2.60136e-09	-2.1847	2.46479e-13	-2.60136e-09	-2.34242	2.93408e-12	-2.60136e-09	-2.28786
11298520	chr19:11298520:T:C	2.32301e-99	-2.11994	-2.34236	3.81563e-14	-1.85255	-2.35546	2.43059e-13	-2.30709	-2.47161
11298800	chr19:11298800:T:A	2.02183e-98	-2.60136e-09	-2.29857	2.26956e-13	-2.60136e-09	-2.42494	2.44351e-12	-2.60136e-09	-2.47082
11298818	chr19:11298818:G:A	2.70809e-99	-1.99067	-2.31824	4.33462e-14	-1.70445	-2.37603	2.71781e-13	-2.19314	-2.47387
11299040	chr19:11299040:G:A	1.70242e-98	-2.60136e-09	-2.47052	2.58641e-13	-2.60136e-09	-2.29425	3.01721e-12	-2.60136e-09	-2.25992
11299146	chr19:11299146:T:C	7.77147e-98	-2.60136e-09	-0.952112	3.11728e-13	-2.60136e-09	-2.10756	4.73792e-12	-2.60136e-09	-1.80865
11299267	chr19:11299267:G:A	1.09834e-97	-2.60136e-09	-0.606189	9.17137e-13	-2.60136e-09	-1.02844	8.09221e-12	-2.60136e-09	-1.27335
11299314	chr19:11299314:G:A	6.77814e-98	-2.60136e-09	-1.08887	3.49404e-13	-2.60136e-09	-1.99346	4.59782e-12	-2.60136e-09	-1.83867
11299392	chr19:11299392:G:A	5.03106e-98	-2.60136e-09	-1.38694	2.91449e-13	-2.60136e-09	-2.17483	4.13347e-12	-2.60136e-09	-1.94513
11299465	chr19:11299465:C:T	2.33422e-99	-2.07559	-2.38189	4.295e-14	-1.79541	-2.29424	2.58654e-13	-2.26083	-2.45568
11299937	chr19:11299937:A:G	4.13862e-98	-1.58221	-6.54159e-09	1.18302e-12	-0.773867	-6.54159e-09	1.38186e-11	-0.738235	-6.54159e-09
11299952	chr19:11299952:G:C	3.46645e-98	-2.60136e-09	-1.75944	4.86944e-13	-2.60136e-09	-1.66154	4.82741e-12	-2.60136e-09	-1.78994
11300103	chr19:11300103:T:C	2.40951e-99	-2.0621	-2.36363	4.17495e-14	-1.78781	-2.3302	2.58917e-13	-2.25059	-2.46491
11300169	chr19:11300169:T:C	3.78673e-98	-1.67107	-6.54159e-09	1.05869e-12	-0.884902	-6.54159e-09	1.23049e-11	-0.854251	-6.54159e-09
11300257	chr19:11300257:G:A	2.30332e-99	-2.10099	-2.36981	4.09187e-14	-1.82861	-2.30949	2.51246e-13	-2.28517	-2.46041
11300786	chr19:11300786:A:G	1.03964e-99	-2.8398	-2.42648	1.30055e-14	-2.82505	-2.45927	1.47754e-13	-2.80717	-2.46929
11301050	chr19:11301050:C:T	1.29843e-98	-2.74142	-6.54159e-09	1.5628e-13	-2.79804	-6.54159e-09	1.74962e-12	-2.80485	-6.54159e-09
11301068	chr19:11301068:G:A	2.11571e-99	-2.17699	-2.37877	3.73382e-14	-1.91953	-2.31014	2.35873e-13	-2.3497	-2.45901
11301098	chr19:11301098:C:T	1.72166e-98	-2.60136e-09	-2.45929	2.88233e-13	-2.60136e-09	-2.18593	3.63156e-12	-2.60136e-09	-2.07459
11301192	chr19:11301192:C:A	2.1068e-99	-2.09297	-2.46702	7.7402e-14	-1.62835	-1.87233	2.98787e-13	-2.20331	-2.36897
11301361	chr19:11301361:C:T	9.40698e-98	-2.60136e-09	-0.76112	8.19373e-13	-2.60136e-09	-1.14115	7.35067e-12	-2.60136e-09	-1.36946
11301692	chr19:11301692:T:A	1.3579e-98	-2.69663	-6.54159e-09	2.36493e-13	-2.38377	-6.54159e-09	2.34378e-12	-2.51249	-6.54159e-09
11301885	chr19:11301885:G:A	1.59047e-97	-2.60136e-09	-0.23596	1.37524e-12	-2.60136e-09	-0.623312	1.801e-11	-2.60136e-09	-0.473327
11301970	chr19:11301970:CCCA:C	4.35184e-99	-2.29496	-1.5396	2.61027e-14	-2.1644	-2.42325	2.46549e-13	-2.49233	-2.27211
11302094	chr19:11302094:G:C	1.0736e-97	-2.60136e-09	-0.628973	9.05614e-13	-2.60136e-09	-1.04108	8.06437e-12	-2.60136e-09	-1.2768
11302097	chr19:11302097:T:C	2.3649e-99	-2.08465	-2.35978	3.67088e-14	-1.89765	-2.34903	2.39608e-13	-2.32434	-2.46867
11302105	chr19:11302105:T:C	2.84574e-99	-1.80007	-2.45926	1.17683e-13	-1.3241	-1.7576	3.89936e-13	-1.98049	-2.32553
11302778	chr19:11302778:A:G	1.86848e-99	-2.21545	-2.46458	4.0641e-14	-1.97304	-2.17188	2.14039e-13	-2.44325	-2.4626
11302896	chr19:11302896:T:A	2.64462e-98	-2.60136e-09	-2.03005	3.46851e-13	-2.60136e-09	-2.0008	3.62422e-12	-2.60136e-09	-2.07661
11303044	chr19:11303044:G:A	2.82371e-98	-2.60136e-09	-1.96452	2.27163e-13	-2.60136e-09	-2.42402	2.87899e-12	-2.60136e-09	-2.30681
11303148	chr19:11303148:G:A	2.34725e-98	-2.60136e-09	-2.14933	3.07877e-13	-2.60136e-09	-2.11999	3.69675e-12	-2.60136e-09	-2.0568
11303170	chr19:11303170:AAAG:A	2.24801e-99	-2.76665	-1.72846	5.5062e-14	-2.81	-1.03124	4.14955e-13	-2.82854	-1.4153
11303528	chr19:11303528:G:C	2.94897e-99	-1.95392	-2.26978	3.23856e-14	-2.03106	-2.34092	2.76189e-13	-2.33127	-2.31965
11303935	chr19:11303935:T:C	2.80319e-99	-1.80531	-2.46909	1.06425e-13	-1.30184	-1.88041	3.62359e-13	-2.00378	-2.3756
11304030	chr19:11304030:C:T	1.173e-98	-2.84301	-6.54159e-09	1.53158e-13	-2.81822	-6.54159e-09	1.69858e-12	-2.83446	-6.54159e-09
11304603	chr19:11304603:C:A	3.07322e-98	-2.60136e-09	-1.87985	2.36865e-13	-2.60136e-09	-2.3822	3.09381e-12	-2.60136e-09	-2.23485
11304726	chr19:11304726:A:G	8.24711e-98	-2.60136e-09	-0.892709	7.16438e-13	-2.60136e-09	-1.2754	6.52863e-12	-2.60136e-09	-1.48805
11304815	chr19:11304815:T:C	1.13262e-97	-2.60136e-09	-0.575451	9.50846e-13	-2.60136e-09	-0.992341	8.42552e-12	-2.60136e-09	-1.23299
11305296	chr19:11305296:G:A	1.09221e-97	-2.60136e-09	-0.611787	9.21765e-13	-2.60136e-09	-1.0234	8.19412e-12	-2.60136e-09	-1.26083
11305516	chr19:11305516:A:G	1.09343e-97	-2.60136e-09	-0.61067	9.23459e-13	-2.60136e-09	-1.02157	8.20404e-12	-2.60136e-09	-1.25962
11305637	chr19:11305637:T:C	1.07477e-97	-2.60136e-09	-0.627879	9.03954e-13	-2.60136e-09	-1.04291	8.05244e-12	-2.60136e-09	-1.27828
11305901	chr19:11305901:G:A	2.12988e-97	-2.60136e-09	0.0560785	1.03302e-12	-2.60136e-09	-0.909449	1.3633e-11	-2.60136e-09	-0.75176
11305947	chr19:11305947:G:A	6.92539e-97	-2.60136e-09	1.23521	2.49102e-11	-2.60136e-09	2.27334	2.38911e-10	-2.60136e-09	2.11184
11305955	chr19:11305955:T:G	1.07774e-97	-2.60136e-09	-0.625125	9.09392e-13	-2.60136e-09	-1.03692	8.09429e-12	-2.60136e-09	-1.27309
11305989	chr19:11305989:C:T	1.89395e-98	-2.60136e-09	-2.36391	3.23341e-13	-2.60136e-09	-2.07099	3.86993e-12	-2.60136e-09	-2.01102
11306160	chr19:11306160:C:T	3.2443e-98	-2.60136e-09	-1.82567	3.20236e-13	-2.60136e-09	-2.08064	3.84739e-12	-2.60136e-09	-2.01686
11306524	chr19:11306524:C:T	4.68942e-99	-1.28642	-2.47343	5.67149e-14	-1.33807	-2.47358	4.11023e-13	-1.77974	-2.47362
11306541	chr19:11306541:G:A	9.94928e-98	-2.60136e-09	-0.705072	8.55419e-13	-2.60136e-09	-1.0981	7.63389e-12	-2.60136e-09	-1.33165
11306725	chr19:11306725:G:A	2.28227e-98	-2.60136e-09	-2.1774	2.47295e-13	-2.60136e-09	-2.33911	2.94629e-12	-2.60136e-09	-2.2837
11306885	chr19:11306885:G:A	5.0838e-97	-2.60136e-09	0.926072	2.44953e-12	-2.60136e-09	-0.0460405	2.17605e-11	-2.60136e-09	-0.284153
11306939	chr19:11306939:C:A	2.25643e-98	-2.60136e-09	-2.18879	2.45916e-13	-2.60136e-09	-2.3447	2.9259e-12	-2.60136e-09	-2.29065
11306949	chr19:11306949:G:A	2.70001e-98	-2.60136e-09	-2.00932	5.09766e-13	-2.60136e-09	-1.61574	4.41937e-12	-2.60136e-09	-1.87825
11308752	chr19:11308752:C:T	4.96849e-98	-2.60136e-09	-1.39946	2.88847e-13	-2.60136e-09	-2.1838	4.08311e-12	-2.60136e-09	-1.95739
11309168	chr19:11309168:C:T	1.32562e-98	-2.72069	-6.54159e-09	1.65966e-13	-2.73791	-6.54159e-09	2.82229e-12	-2.3267	-6.54159e-09
11309324	chr19:11309324:C:T	3.4509e-99	-1.59457	-2.47195	1.09274e-13	-1.08465	-2.07118	4.77593e-13	-1.75377	-2.34948
11309484	chr19:11309484:G:A	1.06029e-99	-2.81379	-2.43283	4.47996e-14	-2.29893	-1.74856	1.75672e-13	-2.73219	-2.3712
11309618	chr19:11309618:G:A	4.32255e-99	-1.3763	-2.46501	1.46163e-14	-2.78638	-2.38118	1.83324e-13	-2.7099	-2.35086
11309640	chr19:11309640:C:T	1.85878e-97	-2.60136e-09	-0.0800684	9.71562e-13	-2.60136e-09	-0.970788	9.07434e-12	-2.60136e-09	-1.1588
11310091	chr19:11310091:G:A	2.30436e-98	-2.60136e-09	-2.16777	2.4903e-13	-2.60136e-09	-2.33212	2.96916e-12	-2.60136e-09	-2.27597
11310194	chr19:11310194:CA:C	4.26434e-98	-1.55228	-6.54159e-09	2.09012e-13	-2.5073	-6.54159e-09	3.43555e-12	-2.13008	-6.54159e-09
11310456	chr19:11310456:G:A	1.98485e-98	-2.60136e-09	-2.31703	2.23899e-13	-2.60136e-09	-2.4385	2.43802e-12	-2.60136e-09	-2.47306
11310563	chr19:11310563:T:C	1.65863e-99	-2.79132	-2.00784	2.98172e-14	-2.46645	-1.98815	1.89271e-13	-2.77791	-2.25092
11310880	chr19:11310880:CTGGA:C	1.06033e-99	-2.79117	-2.45541	3.49375e-14	-2.41554	-1.88059	1.60479e-13	-2.77628	-2.41756
11311033	chr19:11311033:C:T	1.70237e-98	-2.60136e-09	-2.47055	2.50229e-13	-2.60136e-09	-2.32732	3.11295e-12	-2.60136e-09	-2.22868
11313476	chr19:11313476:G:A	1.82498e-98	-2.60136e-09	-2.401	2.9595e-13	-2.60136e-09	-2.1595	4.00828e-12	-2.60136e-09	-1.97589
11313665	chr19:11313665:CATTA:C	2.66179e-98	-2.60136e-09	-2.02357	4.95501e-13	-2.60136e-09	-1.64412	4.32456e-12	-2.60136e-09	-1.89994
11313905	chr19:11313905:G:A	1.70006e-98	-2.60136e-09	-2.47191	2.79514e-13	-2.60136e-09	-2.21664	2.68732e-12	-2.60136e-09	-2.37571
11314204	chr19:11314204:G:A	4.54703e-97	-2.60136e-09	0.814486	1.45906e-11	-2.60136e-09	1.73844	1.40545e-10	-2.60136e-09	1.58128
11314407	chr19:11314407:T:G	1.71012e-98	-2.60136e-09	-2.46601	2.50214e-13	-2.60136e-09	-2.32737	3.22202e-12	-2.60136e-09	-2.19424
11314421	chr19:11314421:T:C	1.82067e-99	-2.81652	-1.88943	3.8264e-14	-2.36293	-1.84226	2.16589e-13	-2.73388	-2.16013
11314524	chr19:11314524:T:G	8.29497e-99	-1.14193	-2.04758	2.72242e-14	-2.68716	-1.85843	2.91621e-13	-2.60577	-1.99078
11314835	chr19:11314835:C:T	1.94782e-98	-2.60136e-09	-2.33586	2.22002e-13	-2.60136e-09	-2.44701	2.43531e-12	-2.60136e-09	-2.47418
11314944	chr19:11314944:G:C	1.93309e-98	-2.60136e-09	-2.34345	2.21437e-13	-2.60136e-09	-2.44955	2.43491e-12	-2.60136e-09	-2.47434
11315170	chr19:11315170:A:G	1.70859e-98	-2.60136e-09	-2.4669	2.49154e-13	-2.60136e-09	-2.33162	3.20396e-12	-2.60136e-09	-2.19986
11315641	chr19:11315641:A:G	4.07735e-98	-2.60136e-09	-1.59713	4.73208e-13	-2.60136e-09	-1.69016	4.91048e-12	-2.60136e-09	-1.77288
11315778	chr19:11315778:T:C	1.86877e-98	-2.60136e-09	-2.37729	2.82597e-13	-2.60136e-09	-2.20567	3.03444e-12	-2.60136e-09	-2.25423
11316125	chr19:11316125:T:G	1.12898e-97	-0.578675	-6.54159e-09	1.81829e-13	-2.64663	-6.54159e-09	2.36442e-12	-2.50372	-6.54159e-09
11316127	chr19:11316127:T:G	9.87534e-98	-0.712532	-6.54159e-09	1.79026e-13	-2.66216	-6.54159e-09	2.30307e-12	-2.53001	-6.54159e-09
11316210	chr19:11316210:C:T	1.69839e-98	-2.60136e-09	-2.47289	2.80451e-13	-2.60136e-09	-2.21329	2.691e-12	-2.60136e-09	-2.37434
11316539	chr19:11316539:C:G	2.23606e-98	-2.60136e-09	-2.19785	2.35926e-13	-2.60136e-09	-2.38617	2.78801e-12	-2.60136e-09	-2.33892
11317018	chr19:11317018:G:T	2.14426e-98	-2.60136e-09	-2.23978	4.01838e-13	-2.60136e-09	-1.85364	4.86721e-12	-2.60136e-09	-1.78173
11317263	chr19:11317263:T:G	2.46209e-98	-2.60136e-09	-2.10156	2.55415e-13	-2.60136e-09	-2.3068	2.56871e-12	-2.60136e-09	-2.42085
11317901	chr19:11317901:T:A	5.07904e-98	-2.60136e-09	-1.37745	2.94199e-13	-2.60136e-09	-2.16544	4.19602e-12	-2.60136e-09	-1.93011
11318011	chr19:11318011:G:A	2.08795e-98	-2.60136e-09	-2.26639	2.1625e-13	-2.60136e-09	-2.47326	2.50444e-12	-2.60136e-09	-2.44619
11318069	chr19:11318069:C:T	3.35517e-98	-1.09721	-0.694858	2.31342e-13	-1.06195	-1.34384	1.78134e-12	-1.51416	-1.27272
11318112	chr19:11318112:C:T	3.92155e-99	-1.9748	-1.96387	6.58712e-14	-1.86254	-1.79945	4.044e-13	-2.28502	-1.98458
11318468	chr19:11318468:ATCT:A	3.1009e-98	-1.10011	-0.770768	2.15262e-13	-1.07744	-1.40039	1.66666e-12	-1.52315	-1.33028
11319061	chr19:11319061:C:T	1.3182e-98	-2.7263	-6.54159e-09	2.32539e-13	-2.40063	-6.54159e-09	1.94383e-12	-2.69959	-6.54159e-09
11319553	chr19:11319553:G:A	5.31627e-98	-1.24852	-0.0832808	4.43864e-13	-0.847218	-0.906956	3.53128e-12	-1.29198	-0.810615
11319698	chr19:11319698:T:G	1.68161e-98	-1.62196	-0.860866	3.2165e-13	-1.18549	-0.890735	1.25277e-12	-1.80743	-1.33146
11319838	chr19:11319838:G:A	6.55237e-98	-1.12275	-6.54159e-09	4.5545e-13	-1.72841	-6.54159e-09	4.42431e-12	-1.87714	-6.54159e-09
11320240	chr19:11320240:G:A	8.26857e-98	-2.60136e-09	-0.89011	3.84162e-13	-2.60136e-09	-1.89863	5.94903e-12	-2.60136e-09	-1.58102
11320576	chr19:11320576:A:G	5.20517e-98	-1.35292	-6.54159e-09	3.75929e-13	-1.92029	-6.54159e-09	3.65963e-12	-2.06689	-6.54159e-09
11320654	chr19:11320654:T:C	3.39342e-98	-2.60136e-09	-1.78073	3.07603e-13	-2.60136e-09	-2.12088	3.78709e-12	-2.60136e-09	-2.03265
11320890	chr19:11320890:C:G	1.04957e-99	-2.78242	-2.47436	3.16302e-14	-2.21062	-2.18497	1.63246e-13	-2.7252	-2.45155
11321225	chr19:11321225:G:A	4.78117e-99	-1.88644	-1.85404	2.16759e-13	-1.01385	-1.45706	5.36679e-13	-2.01015	-1.97646
11321792	chr19:11321792:G:C	2.9691e-97	-2.60136e-09	0.388273	2.0016e-12	-2.60136e-09	-0.247993	2.3211e-11	-2.60136e-09	-0.219625
11322274	chr19:11322274:A:G	1.50858e-99	-2.84311	-2.05088	1.43608e-13	-1.85074	-1.03187	2.54696e-13	-2.70222	-2.02972
11322493	chr19:11322493:C:T	4.1262e-99	-2.15507	-1.73273	2.89606e-14	-2.62899	-1.85476	3.28851e-13	-2.26514	-2.21126
11322813	chr19:11322813:G:C	3.6059e-99	-2.14165	-1.88093	2.53027e-14	-2.62236	-1.99643	3.04147e-13	-2.25405	-2.30045
11323080	chr19:11323080:G:C	1.59925e-99	-2.59087	-2.24475	2.51854e-14	-2.84236	-1.78107	1.99669e-13	-2.67714	-2.29821
11323223	chr19:11323223:C:T	4.82883e-99	-2.10546	-1.62509	3.58699e-14	-2.62048	-1.64931	3.83628e-13	-2.23048	-2.09185
11323254	chr19:11323254:C:T	1.81534e-99	-2.52146	-2.18743	2.86441e-14	-2.83125	-1.6635	2.26281e-13	-2.61481	-2.23542
11323284	chr19:11323284:C:T	5.8351e-97	-2.60136e-09	1.0639	1.80965e-11	-2.60136e-09	1.95378	1.75239e-10	-2.60136e-09	1.8019
11323448	chr19:11323448:G:A	2.15952e-98	-2.60136e-09	-2.23268	3.25683e-13	-2.60136e-09	-2.06377	3.31192e-12	-2.60136e-09	-2.16672
11323535	chr19:11323535:A:G	2.76758e-98	-2.60136e-09	-1.9846	2.21069e-13	-2.60136e-09	-2.45122	2.71608e-12	-2.60136e-09	-2.36506
11323829	chr19:11323829:A:G	1.42018e-99	-2.81517	-2.13921	9.04417e-14	-2.12029	-1.2247	2.21189e-13	-2.7373	-2.13568
11323909	chr19:11323909:A:G	2.32454e-99	-2.00622	-2.45542	1.14691e-13	-0.714124	-2.39333	5.26697e-13	-1.58505	-2.42033
11324032	chr19:11324032:C:G	1.80155e-98	-2.60136e-09	-2.41392	2.36722e-13	-2.60136e-09	-2.3828	2.5925e-12	-2.60136e-09	-2.41163
11324128	chr19:11324128:A:G	1.73184e-98	-2.60136e-09	-2.45339	2.16009e-13	-2.60136e-09	-2.47437	2.46192e-12	-2.60136e-09	-2.46331
11324323	chr19:11324323:G:A	5.83469e-97	-2.60136e-09	1.06383	1.81221e-11	-2.60136e-09	1.9552	1.75536e-10	-2.60136e-09	1.80359
11324650	chr19:11324650:C:T	2.00538e-98	-2.60136e-09	-2.30674	2.58726e-13	-2.60136e-09	-2.29392	2.79877e-12	-2.60136e-09	-2.33507
11324768	chr19:11324768:G:A	1.70831e-98	-2.60136e-09	-2.46706	2.27172e-13	-2.60136e-09	-2.42398	2.76664e-12	-2.60136e-09	-2.34662
11324823	chr19:11324823:C:T	2.38125e-98	-2.60136e-09	-2.13495	2.16747e-13	-2.60136e-09	-2.47096	2.58605e-12	-2.60136e-09	-2.41412
11325054	chr19:11325054:A:G	1.79397e-98	-2.60136e-09	-2.41814	2.70216e-13	-2.60136e-09	-2.25047	2.7773e-12	-2.60136e-09	-2.34277
11325166	chr19:11325166:C:T	3.15124e-99	-2.61827	-1.53909	2.52183e-14	-2.82811	-1.79401	2.44505e-13	-2.73388	-2.03889
11325545	chr19:11325545:A:G	1.24903e-99	-2.60851	-2.47429	4.13961e-14	-1.82328	-2.30323	2.23811e-13	-2.46785	-2.39335
11325663	chr19:11325663:C:A	1.17246e-99	-2.67791	-2.46814	3.19756e-14	-1.95156	-2.43316	1.83995e-13	-2.58283	-2.47427
11325800	chr19:11325800:G:A	1.25215e-98	-2.77771	-6.54159e-09	1.50461e-13	-2.83599	-6.54159e-09	1.78305e-12	-2.78593	-6.54159e-09
11325857	chr19:11325857:T:A	1.14574e-99	-2.69927	-2.46983	3.04508e-14	-2.00356	-2.43002	1.78906e-13	-2.61111	-2.47404
11325908	chr19:11325908:T:C	1.13504e-99	-2.70882	-2.46967	2.9753e-14	-2.02751	-2.42925	1.76683e-13	-2.62368	-2.47398
11325991	chr19:11325991:C:T	2.25634e-98	-2.60136e-09	-2.18883	2.94173e-13	-2.60136e-09	-2.16552	3.13743e-12	-2.60136e-09	-2.22085
11326245	chr19:11326245:G:A	3.77344e-99	-2.61797	-1.3592	3.89162e-14	-2.83447	-1.35382	3.4301e-13	-2.73597	-1.69828
11326274	chr19:11326274:G:A	1.09631e-99	-2.75702	-2.45619	2.5585e-14	-2.15375	-2.45394	1.6583e-13	-2.68912	-2.47192
11326305	chr19:11326305:CAGG:C	1.70818e-98	-2.60136e-09	-2.46714	2.18012e-13	-2.60136e-09	-2.46514	2.43597e-12	-2.60136e-09	-2.47391
11326349	chr19:11326349:C:A	2.37575e-98	-2.60136e-09	-2.13726	3.12645e-13	-2.60136e-09	-2.10462	3.31373e-12	-2.60136e-09	-2.16618
11326388	chr19:11326388:A:G	2.32259e-98	-2.60136e-09	-2.15989	3.05294e-13	-2.60136e-09	-2.12842	3.24267e-12	-2.60136e-09	-2.18785
11326406	chr19:11326406:C:T	2.43464e-98	-2.60136e-09	-2.11277	3.68475e-13	-2.60136e-09	-1.94032	4.92964e-12	-2.60136e-09	-1.76899
11326420	chr19:11326420:G:A	4.70858e-98	-2.60136e-09	-1.45319	3.34505e-13	-2.60136e-09	-2.03704	3.43036e-12	-2.60136e-09	-2.13159
11326470	chr19:11326470:A:G	2.15794e-99	-2.35907	-2.17693	6.90525e-14	-1.146	-2.46882	2.88846e-13	-2.185	-2.42111
11326492	chr19:11326492:A:C	1.20895e-98	-2.81282	-6.54159e-09	1.49417e-13	-2.84295	-6.54159e-09	1.74615e-12	-2.80684	-6.54159e-09
11326580	chr19:11326580:A:G	2.96362e-98	-2.60136e-09	-1.91616	2.25176e-13	-2.60136e-09	-2.43281	2.81643e-12	-2.60136e-09	-2.32878
11326623	chr19:11326623:A:G	3.1304e-98	-2.60136e-09	-1.86141	4.17232e-13	-2.60136e-09	-1.81605	4.37696e-12	-2.60136e-09	-1.8879
11326748	chr19:11326748:T:C	2.32351e-98	-2.60136e-09	-2.15949	3.05413e-13	-2.60136e-09	-2.12803	3.24382e-12	-2.60136e-09	-2.1875
11326760	chr19:11326760:T:C	2.42994e-98	-2.60136e-09	-2.1147	2.17281e-13	-2.60136e-09	-2.4685	2.61965e-12	-2.60136e-09	-2.40121
11326804	chr19:11326804:C:G	2.84579e-99	-2.62597	-1.63335	2.44971e-14	-2.83108	-1.82005	2.3703e-13	-2.72585	-2.07797
11326853	chr19:11326853:C:T	2.45489e-98	-2.60136e-09	-2.10449	2.17857e-13	-2.60136e-09	-2.46586	2.63985e-12	-2.60136e-09	-2.39353
11327141	chr19:11327141:G:A	2.53823e-98	-2.60136e-09	-2.07111	2.69869e-13	-2.60136e-09	-2.25176	3.4041e-12	-2.60136e-09	-2.13927
11327185	chr19:11327185:G:A	3.1304e-98	-2.60136e-09	-1.86141	4.17232e-13	-2.60136e-09	-1.81605	4.37696e-12	-2.60136e-09	-1.8879
11327206	chr19:11327206:A:G	2.16952e-99	-2.33354	-2.19711	7.36229e-14	-1.08657	-2.46417	2.96001e-13	-2.14871	-2.43293
11327346	chr19:11327346:A:G	2.24839e-99	-2.32031	-2.17464	7.49862e-14	-1.06446	-2.46793	3.02801e-13	-2.13479	-2.42414
11327366	chr19:11327366:A:G	2.23159e-99	-2.32401	-2.17843	7.43688e-14	-1.0732	-2.46745	3.00927e-13	-2.13967	-2.42547
11327428	chr19:11327428:T:C	2.01856e-99	-2.39055	-2.21222	6.61749e-14	-1.19569	-2.4617	2.75112e-13	-2.21667	-2.43816
11327486	chr19:11327486:T:C	1.00596e-99	-2.84292	-2.4563	3.98307e-14	-2.3984	-1.76666	1.62262e-13	-2.8256	-2.35719
11328425	chr19:11328425:G:A	1.13952e-99	-2.72587	-2.44868	2.80336e-14	-2.05883	-2.45746	1.74543e-13	-2.63889	-2.47095
11328587	chr19:11328587:C:T	2.45434e-98	-2.60136e-09	-2.10471	2.18136e-13	-2.60136e-09	-2.46457	2.64995e-12	-2.60136e-09	-2.38971
11328694	chr19:11328694:G:A	2.12131e-98	-2.60136e-09	-2.25054	2.75063e-13	-2.60136e-09	-2.23269	2.95451e-12	-2.60136e-09	-2.28092
11329083	chr19:11329083:G:A	1.0614e-99	-2.84198	-2.40359	3.98107e-14	-2.4023	-1.76325	1.5616e-13	-2.83437	-2.38676
11329496	chr19:11329496:G:A	1.26966e-99	-2.61135	-2.45505	1.81581e-14	-2.82313	-2.12745	1.52985e-13	-2.77001	-2.47166
11329775	chr19:11329775:G:A	4.41341e-98	-2.60136e-09	-1.51793	2.73488e-13	-2.60136e-09	-2.23844	3.72742e-12	-2.60136e-09	-2.04854
11329878	chr19:11329878:T:C	2.02527e-98	-2.60136e-09	-2.29687	2.35734e-13	-2.60136e-09	-2.38699	2.48969e-12	-2.60136e-09	-2.45209
11330801	chr19:11330801:C:T	1.70766e-98	-2.60136e-09	-2.46745	2.2775e-13	-2.60136e-09	-2.42144	2.46459e-12	-2.60136e-09	-2.46223
11331349	chr19:11331349:T:C	4.42819e-98	-2.10381	0.589232	5.89119e-13	-0.993484	-0.477582	3.54371e-12	-1.75705	-0.34203
11331826	chr19:11331826:G:A	1.07637e-99	-2.82788	-2.40368	6.74387e-14	-1.82386	-1.81461	2.60821e-13	-2.40101	-2.30717
11331829	chr19:11331829:G:A	2.16099e-98	-2.60136e-09	-2.23201	2.29891e-13	-2.60136e-09	-2.41209	2.66889e-12	-2.60136e-09	-2.38259
11331849	chr19:11331849:A:T	1.42304e-99	-2.8288	-2.12356	1.92851e-14	-2.79394	-2.09642	1.64219e-13	-2.83392	-2.33689
11331884	chr19:11331884:C:T	2.0001e-98	-2.30937	-6.54159e-09	5.92829e-13	-1.46479	-6.54159e-09	8.96838e-12	-1.17055	-6.54159e-09
11331978	chr19:11331978:A:C	1.15008e-99	-2.70008	-2.46524	1.517e-14	-2.69267	-2.43771	1.62216e-13	-2.81136	-2.37172
11332084	chr19:11332084:A:G	2.38597e-98	-2.13296	-6.54159e-09	4.50349e-13	-1.73967	-6.54159e-09	3.02767e-12	-2.25646	-6.54159e-09
11332155	chr19:11332155:C:A	4.52607e-99	-1.96997	-1.82534	3.75907e-14	-2.53185	-1.69109	4.1355e-13	-2.55691	-1.69032
11332233	chr19:11332233:T:C	4.31203e-98	-2.14195	0.600791	5.70061e-13	-1.03449	-0.469464	3.45804e-12	-1.79128	-0.332269
11332311	chr19:11332311:C:T	5.02707e-99	-1.99737	-1.69295	4.2642e-14	-2.54623	-1.55062	4.69787e-13	-2.5712	-1.54853
11332426	chr19:11332426:C:A	5.88983e-98	-2.60136e-09	-1.22935	4.22362e-13	-2.60136e-09	-1.80383	4.20992e-12	-2.60136e-09	-1.92681
11332482	chr19:11332482:C:T	3.48697e-98	-2.60136e-09	-1.75354	6.2764e-13	-2.60136e-09	-1.40773	6.37269e-12	-2.60136e-09	-1.51223
11332681	chr19:11332681:A:G	1.75463e-98	-2.60136e-09	-2.44031	2.23364e-13	-2.60136e-09	-2.44089	2.44221e-12	-2.60136e-09	-2.47135
11332749	chr19:11332749:G:A	2.24951e-98	-2.60136e-09	-2.19186	2.96013e-13	-2.60136e-09	-2.15929	2.88707e-12	-2.60136e-09	-2.30401
11333834	chr19:11333834:C:T	1.8716e-98	-2.60136e-09	-2.37578	2.99273e-13	-2.60136e-09	-2.14834	3.47626e-12	-2.60136e-09	-2.11829
11334662	chr19:11334662:C:T	1.69585e-98	-2.60136e-09	-2.47439	2.17336e-13	-2.60136e-09	-2.46825	2.48011e-12	-2.60136e-09	-2.45595
11334786	chr19:11334786:T:TG	5.06345e-99	-2.17749	-1.50562	9.77476e-14	-1.05929	-2.20802	5.52535e-13	-1.85169	-2.1058
11334830	chr19:11334830:G:A	1.90243e-98	-2.60136e-09	-2.35944	2.16071e-13	-2.60136e-09	-2.47409	2.44904e-12	-2.60136e-09	-2.46855
11334966	chr19:11334966:G:A	1.58063e-98	-2.08458	-0.460173	2.33383e-13	-0.884737	-1.51227	1.3518e-12	-1.72159	-1.34122
11335100	chr19:11335100:T:C	1.52693e-98	-1.35112	-1.2282	9.23346e-14	-2.15525	-1.16902	1.03434e-12	-2.18239	-1.1481
11335111	chr19:11335111:T:G	7.42346e-99	-1.99853	-1.30198	1.43322e-13	-0.784367	-2.10023	7.67725e-13	-1.64236	-1.98621
11335134	chr19:11335134:G:C	7.45633e-99	-2.00681	-1.28928	1.42308e-13	-0.800232	-2.09147	7.65395e-13	-1.65517	-1.97644
11335304	chr19:11335304:G:A	8.3495e-99	-1.94464	-1.23832	1.6186e-13	-0.705139	-2.05782	8.52555e-13	-1.58598	-1.93779
11335355	chr19:11335355:G:C	8.81588e-98	-0.826018	-6.54159e-09	2.24307e-13	-2.43668	-6.54159e-09	2.97376e-12	-2.27442	-6.54159e-09
11335657	chr19:11335657:G:T	2.50237e-98	-2.60136e-09	-2.08533	2.48846e-13	-2.60136e-09	-2.33286	2.67538e-12	-2.60136e-09	-2.38016
11335727	chr19:11335727:G:C	1.77831e-98	-2.60136e-09	-2.42691	2.27071e-13	-2.60136e-09	-2.42443	2.5324e-12	-2.60136e-09	-2.43508
11335844	chr19:11335844:T:G	1.82549e-99	-2.43452	-2.26878	1.45414e-14	-2.77472	-2.39797	1.77381e-13	-2.80606	-2.28765
11336275	chr19:11336275:T:C	1.04366e-99	-2.79741	-2.46501	3.83865e-14	-1.78689	-2.41509	2.1278e-13	-2.47702	-2.43473
11336355	chr19:11336355:A:C	1.05044e-99	-2.80534	-2.45061	4.26304e-14	-1.69581	-2.40132	2.0427e-13	-2.5068	-2.44576
11336476	chr19:11336476:T:C	4.38433e-98	-2.60136e-09	-1.52454	5.72501e-13	-2.60136e-09	-1.49968	7.94328e-12	-2.60136e-09	-1.29192
11336577	chr19:11336577:G:A	2.39153e-98	-2.60136e-09	-2.13064	2.28765e-13	-2.60136e-09	-2.417	2.71364e-12	-2.60136e-09	-2.36596
11336795	chr19:11336795:C:T	4.34662e-98	-2.60136e-09	-1.53317	5.14053e-13	-2.60136e-09	-1.60737	7.40255e-12	-2.60136e-09	-1.36243
11336999	chr19:11336999:C:G	1.6961e-98	-2.60136e-09	-2.47424	2.20496e-13	-2.60136e-09	-2.45381	2.51255e-12	-2.60136e-09	-2.44295
11337210	chr19:11337210:C:T	4.02617e-99	-2.15787	-1.75448	1.02122e-13	-1.22487	-1.99866	4.95297e-13	-1.99133	-2.07552
11337659	chr19:11337659:GTTTC:G	1.72584e-98	-2.45686	-6.54159e-09	4.91093e-13	-1.65306	-6.54159e-09	4.33922e-12	-1.89656	-6.54159e-09
11337661	chr19:11337661:T:C	1.69909e-98	-2.60136e-09	-2.47248	2.28941e-13	-2.60136e-09	-2.41623	2.51786e-12	-2.60136e-09	-2.44084
11337901	chr19:11337901:C:G	1.72183e-98	-2.60136e-09	-2.45918	2.16546e-13	-2.60136e-09	-2.47189	2.45395e-12	-2.60136e-09	-2.46655
11337935	chr19:11337935:T:C	1.04321e-99	-2.82888	-2.43398	1.33445e-14	-2.80587	-2.45272	1.44946e-13	-2.84248	-2.45317
11338182	chr19:11338182:C:T	1.74811e-98	-2.60136e-09	-2.44404	2.1713e-13	-2.60136e-09	-2.4692	2.47034e-12	-2.60136e-09	-2.45989
11338195	chr19:11338195:G:A	2.29553e-98	-2.60136e-09	-2.17161	2.64385e-13	-2.60136e-09	-2.27229	3.1737e-12	-2.60136e-09	-2.20935
11338309	chr19:11338309:G:T	5.2489e-99	-1.94576	-1.70138	1.86086e-13	-0.903289	-1.72019	7.29808e-13	-1.80098	-1.87824
11338625	chr19:11338625:A:G	3.15249e-99	-1.87606	-2.28091	1.20558e-13	-0.664125	-2.39343	5.01385e-13	-1.85465	-2.19999
11338906	chr19:11338906:C:T	5.84833e-99	-1.84518	-1.69382	2.02751e-13	-0.632532	-1.90518	1.09556e-12	-1.5866	-1.68638
11338950	chr19:11338950:G:C	3.62637e-98	-2.60136e-09	-1.71434	3.84631e-13	-2.60136e-09	-1.89741	4.73331e-12	-2.60136e-09	-1.80963
11339133	chr19:11339133:C:G	5.11989e-98	-2.60136e-09	-1.36944	6.61693e-13	-2.60136e-09	-1.35489	8.7749e-12	-2.60136e-09	-1.19236
11339729	chr19:11339729:T:G	1.48928e-99	-2.43395	-2.47292	4.58965e-14	-1.54892	-2.47438	2.44343e-13	-2.34003	-2.4334
11339734	chr19:11339734:G:A	1.50691e-99	-2.42155	-2.47354	4.69137e-14	-1.5271	-2.47428	2.46995e-13	-2.32555	-2.43709
11339788	chr19:11339788:A:C	1.65617e-99	-2.32685	-2.4738	5.30312e-14	-1.4121	-2.46671	2.80922e-13	-2.23635	-2.39757
11339800	chr19:11339800:A:G	1.8093e-98	-2.60136e-09	-2.40963	2.23146e-13	-2.60136e-09	-2.44187	2.56474e-12	-2.60136e-09	-2.42239
11340572	chr19:11340572:G:A	1.03015e-99	-2.80148	-2.47397	1.35652e-14	-2.76877	-2.47342	1.42434e-13	-2.84045	-2.47268
11340672	chr19:11340672:C:T	2.83131e-97	-2.60136e-09	0.340751	1.45933e-12	-2.60136e-09	-0.563958	1.47998e-11	-2.60136e-09	-0.669637
11340910	chr19:11340910:T:C	2.7172e-98	-2.60136e-09	-2.00297	2.28728e-13	-2.60136e-09	-2.41716	2.88704e-12	-2.60136e-09	-2.30402
11341948	chr19:11341948:C:T	3.15876e-99	-2.10982	-2.04516	9.40504e-14	-1.11874	-2.18712	4.25946e-13	-1.92427	-2.29342
11341960	chr19:11341960:C:T	1.69611e-98	-2.60136e-09	-2.47423	2.16838e-13	-2.60136e-09	-2.47054	2.4349e-12	-2.60136e-09	-2.47435
11342079	chr19:11342079:A:G	1.69857e-98	-2.60136e-09	-2.47279	2.37553e-13	-2.60136e-09	-2.3793	2.59371e-12	-2.60136e-09	-2.41116
11342138	chr19:11342138:C:T	4.26015e-98	-1.55327	-6.54159e-09	1.84677e-12	-0.328502	-6.54159e-09	9.33922e-12	-1.13003	-6.54159e-09
11342537	chr19:11342537:AAACAG:A	1.69585e-98	-2.60136e-09	-2.47439	2.24481e-13	-2.60136e-09	-2.4359	2.47791e-12	-2.60136e-09	-2.45684
11342556	chr19:11342556:AAAAC:A	1.69636e-98	-2.60136e-09	-2.47409	2.24636e-13	-2.60136e-09	-2.43521	2.48007e-12	-2.60136e-09	-2.45596
11345171	chr19:11345171:CT:C	1.80106e-98	-2.60136e-09	-2.41419	2.18567e-13	-2.60136e-09	-2.4626	2.4358e-12	-2.60136e-09	-2.47398
11346702	chr19:11346702:C:T	1.70006e-98	-2.60136e-09	-2.47191	2.20298e-13	-2.60136e-09	-2.45471	2.44798e-12	-2.60136e-09	-2.46899
11347507	chr19:11347507:T:A	1.70142e-98	-2.60136e-09	-2.47111	2.16139e-13	-2.60136e-09	-2.47377	2.47222e-12	-2.60136e-09	-2.45914
11347527	chr19:11347527:T:A	1.7017e-98	-2.60136e-09	-2.47094	2.16129e-13	-2.60136e-09	-2.47382	2.47279e-12	-2.60136e-09	-2.4589
11347966	chr19:11347966:T:C	3.20687e-98	-2.60136e-09	-1.83728	2.49745e-13	-2.60136e-09	-2.32925	2.73081e-12	-2.60136e-09	-2.35965
11348584	chr19:11348584:T:C	1.30844e-99	-2.56259	-2.47374	1.38907e-14	-2.83177	-2.38671	1.59587e-13	-2.78274	-2.41668
11348989	chr19:11348989:G:GA	1.58401e-99	-2.61521	-2.22999	2.37536e-14	-2.75286	-1.9291	1.93007e-13	-2.71682	-2.29246
11348993	chr19:11348993:G:A	2.22407e-99	-2.74659	-1.75923	6.78926e-14	-2.39024	-1.24153	3.87123e-13	-2.58999	-1.72327
11349102	chr19:11349102:G:A	1.71913e-98	-2.60136e-09	-2.46075	2.16193e-13	-2.60136e-09	-2.47352	2.43493e-12	-2.60136e-09	-2.47433
11349209	chr19:11349209:G:A	1.71019e-98	-2.60136e-09	-2.46597	2.1601e-13	-2.60136e-09	-2.47437	2.43751e-12	-2.60136e-09	-2.47327
11349317	chr19:11349317:G:T	1.50906e-99	-2.42947	-2.4642	4.45697e-14	-1.57996	-2.47268	2.35407e-13	-2.36209	-2.44861
11350216	chr19:11350216:G:A	1.7558e-98	-2.60136e-09	-2.43965	2.18134e-13	-2.60136e-09	-2.46458	2.44433e-12	-2.60136e-09	-2.47048
11350451	chr19:11350451:G:A	1.70057e-98	-2.60136e-09	-2.47161	2.2008e-13	-2.60136e-09	-2.4557	2.44675e-12	-2.60136e-09	-2.46949
11351140	chr19:11351140:A:G	2.38342e-98	-2.60136e-09	-2.13403	3.02649e-13	-2.60136e-09	-2.13712	3.59151e-12	-2.60136e-09	-2.08568
11351158	chr19:11351158:C:T	2.12204e-98	-2.25019	-6.54159e-09	5.64071e-13	-1.51451	-6.54159e-09	5.62205e-12	-1.63756	-6.54159e-09
11351337	chr19:11351337:T:C	1.35469e-97	-2.60136e-09	-0.396414	1.10231e-12	-2.60136e-09	-0.844528	9.36324e-12	-2.60136e-09	-1.12746
11351573	chr19:11351573:A:G	1.17437e-98	-2.84184	-6.54159e-09	1.60432e-13	-2.77182	-6.54159e-09	1.81e-12	-2.77092	-6.54159e-09
11352268	chr19:11352268:A:G	2.01011e-98	-2.30438	-6.54159e-09	3.84184e-13	-1.89857	-6.54159e-09	3.83467e-12	-2.02017	-6.54159e-09
11352439	chr19:11352439:A:G	2.30359e-99	-2.03194	-2.43875	9.08384e-14	-0.8916	-2.44901	3.90051e-13	-1.96012	-2.34561
11352529	chr19:11352529:C:T	2.0097e-99	-2.13894	-2.46823	7.04916e-14	-1.12136	-2.47284	3.36155e-13	-1.99237	-2.46206
11352977	chr19:11352977:A:C	2.09672e-98	-2.60136e-09	-2.2622	2.75988e-13	-2.60136e-09	-2.22933	3.3866e-12	-2.60136e-09	-2.14442
11353162	chr19:11353162:G:A	1.79616e-98	-2.60136e-09	-2.41692	2.22112e-13	-2.60136e-09	-2.44651	2.47566e-12	-2.60136e-09	-2.45774
11353206	chr19:11353206:T:C	1.1925e-98	-2.82652	-6.54159e-09	1.50036e-13	-2.83882	-6.54159e-09	1.69867e-12	-2.83441	-6.54159e-09
11354453	chr19:11354453:C:T	1.43942e-99	-2.59078	-2.35013	1.55501e-14	-2.83298	-2.27265	1.90497e-13	-2.70842	-2.31395
11354640	chr19:11354640:G:C	1.31289e-99	-2.60207	-2.43085	1.39792e-14	-2.84022	-2.3719	1.70895e-13	-2.72695	-2.40401
11354857	chr19:11354857:C:T	1.89348e-99	-2.51298	-2.15376	4.54625e-14	-1.78307	-2.24974	2.47571e-13	-2.40616	-2.35415
11355214	chr19:11355214:G:A	1.71726e-98	-2.60136e-09	-2.46184	2.16179e-13	-2.60136e-09	-2.47359	2.43498e-12	-2.60136e-09	-2.47431
11355475	chr19:11355475:T:C	1.37848e-99	-2.51997	-2.46421	1.39937e-14	-2.83241	-2.37867	1.7571e-13	-2.69391	-2.40926
11355584	chr19:11355584:G:C	1.79816e-98	-2.60136e-09	-2.41581	2.38665e-13	-2.60136e-09	-2.37463	2.7839e-12	-2.60136e-09	-2.3404
11355965	chr19:11355965:A:G	2.18e-98	-2.22325	-6.54159e-09	2.01959e-13	-2.54163	-6.54159e-09	3.1428e-12	-2.21914	-6.54159e-09
11355989	chr19:11355989:C:T	1.98243e-98	-2.31825	-6.54159e-09	2.30084e-13	-2.41125	-6.54159e-09	3.07697e-12	-2.24031	-6.54159e-09
11356065	chr19:11356065:C:G	1.11298e-99	-2.76333	-2.43478	1.65342e-14	-2.71736	-2.3269	1.44157e-13	-2.83165	-2.46945
11356414	chr19:11356414:T:G	1.7002e-98	-2.60136e-09	-2.47183	2.26158e-13	-2.60136e-09	-2.42846	2.4857e-12	-2.60136e-09	-2.4537
11356805	chr19:11356805:G:A	1.78149e-98	-2.60136e-09	-2.42512	2.16705e-13	-2.60136e-09	-2.47116	2.43482e-12	-2.60136e-09	-2.47438
11356876	chr19:11356876:C:T	1.89312e-98	-2.60136e-09	-2.36435	2.55345e-13	-2.60136e-09	-2.30708	3.00826e-12	-2.60136e-09	-2.26289
11357330	chr19:11357330:G:C	1.87995e-98	-2.60136e-09	-2.37132	2.594e-13	-2.60136e-09	-2.29132	3.06742e-12	-2.60136e-09	-2.24341
11357343	chr19:11357343:C:G	7.18247e-98	-2.60136e-09	-1.03093	7.1623e-13	-2.60136e-09	-1.27569	6.05711e-12	-2.60136e-09	-1.56302
11358243	chr19:11358243:G:A	2.0248e-99	-2.63305	-1.96664	4.52685e-14	-2.0392	-1.99788	2.60587e-13	-2.57949	-2.12958
11358655	chr19:11358655:T:C	2.23768e-98	-2.60136e-09	-2.19713	2.84472e-13	-2.60136e-09	-2.19906	3.63233e-12	-2.60136e-09	-2.07438
11358686	chr19:11358686:T:C	2.04628e-98	-2.60136e-09	-2.28655	2.81748e-13	-2.60136e-09	-2.20868	3.47107e-12	-2.60136e-09	-2.11979
11358881	chr19:11358881:A:T	6.74237e-98	-2.60136e-09	-1.09416	1.57927e-12	-2.60136e-09	-0.484975	1.59088e-11	-2.60136e-09	-0.597381
11359963	chr19:11359963:G:A	2.13527e-98	-2.60136e-09	-2.24398	2.79186e-13	-2.60136e-09	-2.21781	2.98951e-12	-2.60136e-09	-2.26914
11361314	chr19:11361314:C:T	7.65715e-98	-0.966933	-6.54159e-09	2.05206e-12	-0.223093	-6.54159e-09	2.43433e-11	-0.171993	-6.54159e-09
11361786	chr19:11361786:G:GAT	3.22192e-98	-2.77402	0.941421	1.25026e-13	-2.73833	-0.282849	1.13023e-12	-2.83635	-0.40548
11361902	chr19:11361902:T:TCTGGAGCCCTTGCCCCTCTC	1.8094e-98	-2.60136e-09	-2.40958	2.39117e-13	-2.60136e-09	-2.37274	2.88849e-12	-2.60136e-09	-2.30352
11362739	chr19:11362739:C:T	1.91581e-99	-2.80158	-1.85344	1.58479e-14	-2.84277	-2.24389	2.71863e-13	-2.73535	-1.93135
11363178	chr19:11363178:G:A	1.36062e-99	-2.54326	-2.45395	5.52645e-14	-1.3656	-2.47197	4.5563e-13	-1.68974	-2.46058
11363343	chr19:11363343:A:G	1.46622e-97	-2.60136e-09	-0.317297	1.20472e-12	-2.60136e-09	-0.75569	1.55058e-11	-2.60136e-09	-0.623037
11363659	chr19:11363659:G:A	1.2072e-99	-2.71257	-2.40428	6.38779e-14	-1.26302	-2.4297	4.03876e-13	-1.92136	-2.34954
11364606	chr19:11364606:C:T	1.82673e-98	-2.60136e-09	-2.40005	2.42648e-13	-2.60136e-09	-2.35808	2.94748e-12	-2.60136e-09	-2.2833
11365923	chr19:11365923:C:T	1.87565e-99	-2.68279	-1.99341	2.04318e-14	-2.81485	-2.01775	2.12189e-13	-2.82327	-2.09126
11366108	chr19:11366108:T:C	1.23929e-99	-2.76075	-2.32987	6.28795e-14	-1.4708	-2.23767	3.52894e-13	-2.07794	-2.3279
11366332	chr19:11366332:CTTAA:C	1.21783e-99	-2.71866	-2.38942	2.48174e-14	-2.20009	-2.43806	3.31412e-13	-2.0079	-2.46074
11366642	chr19:11366642:A:G	1.14445e-98	-2.8165	-0.0511538	1.17331e-13	-2.66417	-0.420525	1.02863e-12	-2.8063	-0.529721
11366699	chr19:11366699:A:G	1.5089e-99	-2.63776	-2.25601	1.65638e-14	-2.82422	-2.21825	1.78259e-13	-2.8061	-2.28267
11366864	chr19:11366864:C:T	3.50561e-98	-2.8366	1.08839	4.67511e-13	-2.5581	0.855827	3.49205e-12	-2.75876	0.644994
11367789	chr19:11367789:T:C	1.26019e-99	-2.83189	-2.242	2.75994e-14	-2.40625	-2.12565	1.66884e-13	-2.82172	-2.33299
11367841	chr19:11367841:C:T	2.30445e-98	-2.60136e-09	-2.16773	2.40109e-13	-2.60136e-09	-2.3686	2.82532e-12	-2.60136e-09	-2.32563
11367866	chr19:11367866:A:G	1.13396e-99	-2.82969	-2.34975	2.02398e-14	-2.68259	-2.15946	1.91338e-13	-2.70735	-2.31061
11367962	chr19:11367962:G:A	1.7374e-98	-2.60136e-09	-2.45018	2.39356e-13	-2.60136e-09	-2.37174	2.74853e-12	-2.60136e-09	-2.35318
11368171	chr19:11368171:T:C	1.29216e-99	-2.81973	-2.22911	6.46685e-14	-1.74569	-1.93473	2.57593e-13	-2.41889	-2.30174
11369145	chr19:11369145:C:T	1.82213e-98	-2.60136e-09	-2.40257	2.47309e-13	-2.60136e-09	-2.33906	2.67437e-12	-2.60136e-09	-2.38054
11369763	chr19:11369763:G:T	3.09709e-98	-2.60136e-09	-1.87211	3.09538e-13	-2.60136e-09	-2.11461	3.2516e-12	-2.60136e-09	-2.1851
11369962	chr19:11369962:C:T	1.34016e-99	-2.75648	-2.25589	2.00297e-14	-2.77072	-2.08176	1.89643e-13	-2.79256	-2.2343
11369983	chr19:11369983:G:T	2.68313e-98	-2.60136e-09	-2.01559	2.89332e-13	-2.60136e-09	-2.18212	3.46476e-12	-2.60136e-09	-2.12161
11370251	chr19:11370251:A:G	1.75466e-98	-2.60136e-09	-2.4403	2.39199e-13	-2.60136e-09	-2.3724	2.69272e-12	-2.60136e-09	-2.3737
11370318	chr19:11370318:G:A	1.03863e-99	-2.79329	-2.47397	2.54817e-14	-2.16009	-2.45164	2.54411e-13	-2.29206	-2.44099
11370323	chr19:11370323:T:C	1.30642e-99	-2.57332	-2.46455	1.32318e-14	-2.7927	-2.47437	1.96554e-13	-2.53379	-2.45728
11371276	chr19:11371276:T:C	1.25309e-98	-2.77696	-6.54159e-09	1.52342e-13	-2.82356	-6.54159e-09	1.70406e-12	-2.83124	-6.54159e-09
11371297	chr19:11371297:G:A	5.20017e-98	-2.60136e-09	-1.35388	7.91284e-13	-2.60136e-09	-1.17604	8.13858e-12	-2.60136e-09	-1.26764
11371938	chr19:11371938:C:G	3.22196e-98	-1.83258	-6.54159e-09	2.23597e-13	-2.43985	-6.54159e-09	2.93018e-12	-2.28919	-6.54159e-09
11372045	chr19:11372045:C:T	1.80395e-98	-2.60136e-09	-2.41259	2.31647e-13	-2.60136e-09	-2.40448	2.76622e-12	-2.60136e-09	-2.34677
11372301	chr19:11372301:C:A	1.71015e-98	-2.60136e-09	-2.46599	2.17327e-13	-2.60136e-09	-2.46829	2.51344e-12	-2.60136e-09	-2.4426
11372621	chr19:11372621:T:C	1.83973e-98	-2.60136e-09	-2.39295	2.57106e-13	-2.60136e-09	-2.30021	2.8936e-12	-2.60136e-09	-2.30175
11372717	chr19:11372717:C:T	1.86018e-98	-2.60136e-09	-2.3819	2.61138e-13	-2.60136e-09	-2.28464	2.93923e-12	-2.60136e-09	-2.2861
11373093	chr19:11373093:C:T	6.05524e-99	-2.83358	-0.670658	8.03043e-14	-2.46596	-0.997907	6.83046e-13	-2.66626	-1.07919
11374313	chr19:11374313:C:T	1.84686e-98	-2.60136e-09	-2.38908	2.5842e-13	-2.60136e-09	-2.29511	2.90841e-12	-2.60136e-09	-2.29665
11374576	chr19:11374576:T:C	1.81959e-98	-2.60136e-09	-2.40396	2.16532e-13	-2.60136e-09	-2.47196	2.43545e-12	-2.60136e-09	-2.47412
11375170	chr19:11375170:G:A	1.29546e-98	-2.74371	-6.54159e-09	1.49402e-13	-2.84305	-6.54159e-09	1.72536e-12	-2.81881	-6.54159e-09
11375788	chr19:11375788:C:T	1.72164e-98	-2.60136e-09	-2.45929	2.2641e-13	-2.60136e-09	-2.42734	2.48948e-12	-2.60136e-09	-2.45218
11375838	chr19:11375838:A:G	3.87244e-98	-2.60136e-09	-1.64869	4.38587e-13	-2.60136e-09	-1.76613	5.6742e-12	-2.60136e-09	-1.62832
11376619	chr19:11376619:G:A	1.90416e-98	-2.60136e-09	-2.35853	2.2421e-13	-2.60136e-09	-2.43711	2.5867e-12	-2.60136e-09	-2.41387
11378373	chr19:11378373:G:C	1.83715e-98	-2.60136e-09	-2.39436	3.10967e-13	-2.60136e-09	-2.11	2.95777e-12	-2.60136e-09	-2.27982
11379186	chr19:11379186:A:T	2.69911e-98	-2.60136e-09	-2.00965	3.09011e-13	-2.60136e-09	-2.11632	3.85224e-12	-2.60136e-09	-2.0156
11379858	chr19:11379858:C:T	1.93859e-98	-2.60136e-09	-2.34061	2.54295e-13	-2.60136e-09	-2.3112	2.76045e-12	-2.60136e-09	-2.34886
11379980	chr19:11379980:C:T	2.62683e-98	-2.60136e-09	-2.0368	2.73858e-13	-2.60136e-09	-2.23708	3.26479e-12	-2.60136e-09	-2.18106
11380027	chr19:11380027:G:T	1.66189e-99	-2.83309	-1.96411	3.02706e-14	-2.45605	-1.98347	2.53071e-13	-2.6684	-2.06993
11381384	chr19:11381384:A:C	7.45894e-98	-0.993159	-6.54159e-09	5.59722e-13	-1.52225	-6.54159e-09	1.06651e-11	-0.997275	-6.54159e-09
11381879	chr19:11381879:G:A	1.26338e-98	-2.76878	-6.54159e-09	1.54421e-13	-2.81001	-6.54159e-09	1.80857e-12	-2.77172	-6.54159e-09
11382366	chr19:11382366:T:A	1.05827e-99	-2.79529	-2.45323	1.34194e-14	-2.84281	-2.41018	1.43574e-13	-2.84305	-2.46211
11383269	chr19:11383269:G:C	2.0542e-98	-2.60136e-09	-2.28269	2.34497e-13	-2.60136e-09	-2.39225	2.79865e-12	-2.60136e-09	-2.33511
11384028	chr19:11384028:G:A	2.11496e-99	-2.84188	-1.71425	2.88888e-14	-2.60943	-1.87681	2.56193e-13	-2.77133	-1.95474
11385454	chr19:11385454:A:C	1.19707e-98	-2.8227	-6.54159e-09	2.03044e-13	-2.53627	-6.54159e-09	2.73776e-12	-2.35711	-6.54159e-09
11385613	chr19:11385613:C:T	1.28154e-98	-2.75451	-6.54159e-09	1.86254e-13	-2.62258	-6.54159e-09	1.96377e-12	-2.68938	-6.54159e-09
11386191	chr19:11386191:T:C	2.02808e-98	-2.60136e-09	-2.29549	2.60289e-13	-2.60136e-09	-2.2879	3.31001e-12	-2.60136e-09	-2.1673
11386305	chr19:11386305:T:C	1.22483e-99	-2.81137	-2.29098	3.23921e-14	-2.36079	-2.01099	1.73357e-13	-2.75185	-2.3648
11386384	chr19:11386384:A:C	1.98897e-99	-2.6565	-1.96104	2.94087e-14	-2.82435	-1.64405	3.07998e-13	-2.49076	-2.05115
11386428	chr19:11386428:T:G	1.25349e-99	-2.81358	-2.26564	3.41273e-14	-2.35448	-1.96511	1.77522e-13	-2.74877	-2.34414
11386649	chr19:11386649:C:T	1.75187e-98	-2.60136e-09	-2.44189	2.67919e-13	-2.60136e-09	-2.25901	2.65535e-12	-2.60136e-09	-2.38767
11386851	chr19:11386851:T:C	2.22925e-99	-2.26854	-2.23496	1.39621e-14	-2.79379	-2.41956	2.42209e-13	-2.66238	-2.11982
11386922	chr19:11386922:T:C	1.34129e-99	-2.79458	-2.21695	1.89186e-14	-2.56354	-2.34601	2.58626e-13	-2.6361	-2.08053
11386940	chr19:11386940:G:A	2.2183e-99	-2.53799	-1.97042	3.03425e-14	-2.77574	-1.6614	3.54623e-13	-2.33819	-2.06276
11387108	chr19:11387108:C:G	3.12271e-98	-2.60136e-09	-1.86387	3.12116e-13	-2.60136e-09	-2.10632	3.08303e-12	-2.60136e-09	-2.23834
11387538	chr19:11387538:A:G	1.17515e-98	-2.84118	-6.54159e-09	1.5801e-13	-2.78703	-6.54159e-09	2.03773e-12	-2.65242	-6.54159e-09
11387662	chr19:11387662:T:G	1.39658e-99	-2.49685	-2.47428	1.05228e-13	-1.1524	-2.04116	2.2922e-13	-2.47921	-2.35811
11387726	chr19:11387726:G:A	1.8407e-98	-2.60136e-09	-2.39243	2.36515e-13	-2.60136e-09	-2.38368	2.92528e-12	-2.60136e-09	-2.29086
11388396	chr19:11388396:G:A	1.99522e-98	-2.60136e-09	-2.31182	2.5884e-13	-2.60136e-09	-2.29348	3.28764e-12	-2.60136e-09	-2.17408
11388559	chr19:11388559:AC:A	2.9831e-98	-2.60136e-09	-1.90961	5.65699e-13	-2.60136e-09	-1.51163	4.32841e-12	-2.60136e-09	-1.89905
11388682	chr19:11388682:C:CT	2.47777e-98	-2.60136e-09	-2.09521	2.64755e-13	-2.60136e-09	-2.27089	3.26983e-12	-2.60136e-09	-2.17951
11390564	chr19:11390564:A:G	1.28383e-99	-2.58125	-2.47405	1.42999e-14	-2.7869	-2.40254	1.82521e-13	-2.59076	-2.47438
11390816	chr19:11390816:G:A	3.5318e-99	-2.64293	-1.40042	7.44202e-14	-2.79274	-0.747225	4.29412e-13	-2.83989	-1.3697
11391194	chr19:11391194:C:T	8.60487e-98	-0.850244	-6.54159e-09	1.87407e-13	-2.61641	-6.54159e-09	2.49479e-12	-2.45005	-6.54159e-09
11391537	chr19:11391537:T:C	1.18922e-98	-2.82928	-6.54159e-09	1.94007e-13	-2.5818	-6.54159e-09	1.79743e-12	-2.7779	-6.54159e-09
11391615	chr19:11391615:A:G	2.38115e-99	-2.69791	-1.73966	5.09724e-14	-2.75981	-1.1586	3.0341e-13	-2.84311	-1.71381
11391957	chr19:11391957:T:A	1.80097e-98	-2.60136e-09	-2.41425	2.34881e-13	-2.60136e-09	-2.39061	2.51317e-12	-2.60136e-09	-2.44271
11392199	chr19:11392199:G:A	3.32846e-98	-2.60136e-09	-1.80006	3.13105e-13	-2.60136e-09	-2.10315	3.12725e-12	-2.60136e-09	-2.2241
11392297	chr19:11392297:C:T	1.69954e-98	-2.60136e-09	-2.47221	2.2091e-13	-2.60136e-09	-2.45194	2.4643e-12	-2.60136e-09	-2.46234
11392315	chr19:11392315:C:T	2.03752e-98	-2.60136e-09	-2.29084	2.65622e-13	-2.60136e-09	-2.26762	3.39768e-12	-2.60136e-09	-2.14116
11392524	chr19:11392524:AATTTT:A	1.18807e-99	-2.82355	-2.30928	1.82537e-14	-2.62505	-2.32027	1.89231e-13	-2.71454	-2.3145
11392767	chr19:11392767:G:A	1.6979e-98	-2.60136e-09	-2.47318	2.272e-13	-2.60136e-09	-2.42386	2.48445e-12	-2.60136e-09	-2.4542
11393009	chr19:11393009:A:G	1.99237e-99	-2.45023	-2.16561	2.63338e-14	-2.84154	-1.73731	2.05713e-13	-2.73721	-2.20831
11393023	chr19:11393023:G:A	1.91842e-98	-2.60136e-09	-2.35107	2.28669e-13	-2.60136e-09	-2.41742	2.66164e-12	-2.60136e-09	-2.38531
11393222	chr19:11393222:C:G	1.31397e-99	-2.79498	-2.23713	1.53952e-14	-2.81741	-2.29823	1.61286e-13	-2.84286	-2.34596
11393479	chr19:11393479:C:T	2.02982e-98	-2.60136e-09	-2.29463	2.64488e-13	-2.60136e-09	-2.2719	3.37898e-12	-2.60136e-09	-2.14668
11393778	chr19:11393778:G:A	1.17414e-98	-2.84204	-6.54159e-09	1.77853e-13	-2.66873	-6.54159e-09	1.72848e-12	-2.81701	-6.54159e-09
11393803	chr19:11393803:C:A	1.72853e-98	-2.60136e-09	-2.4553	2.27708e-13	-2.60136e-09	-2.42163	2.51906e-12	-2.60136e-09	-2.44037
11394149	chr19:11394149:C:T	1.73679e-98	-2.60136e-09	-2.45054	2.32131e-13	-2.60136e-09	-2.40239	2.61067e-12	-2.60136e-09	-2.40465
11394285	chr19:11394285:G:A	1.75955e-98	-2.60136e-09	-2.43751	2.33681e-13	-2.60136e-09	-2.39574	2.57374e-12	-2.60136e-09	-2.41889
11395258	chr19:11395258:T:C	2.26306e-99	-2.77155	-1.71689	2.82885e-14	-2.73605	-1.77118	2.29022e-13	-2.82639	-2.01179
11395783	chr19:11395783:A:C	2.74039e-98	-2.60136e-09	-1.99447	2.73061e-13	-2.60136e-09	-2.24	2.80104e-12	-2.60136e-09	-2.33426
11396171	chr19:11396171:T:A	3.78773e-98	-2.60136e-09	-1.67081	3.84649e-13	-2.60136e-09	-1.89736	4.96412e-12	-2.60136e-09	-1.76202
11396361	chr19:11396361:G:A	3.16e-98	-2.60136e-09	-1.852	3.01603e-13	-2.60136e-09	-2.14058	3.03188e-12	-2.60136e-09	-2.25507
11396369	chr19:11396369:CA:C	1.88964e-98	-2.36619	-6.54159e-09	2.36843e-13	-2.38229	-6.54159e-09	3.33786e-12	-2.15892	-6.54159e-09
11396389	chr19:11396389:C:T	1.83799e-98	-2.3939	-6.54159e-09	2.30195e-13	-2.41076	-6.54159e-09	3.21046e-12	-2.19784	-6.54159e-09
11396740	chr19:11396740:C:T	1.73914e-98	-2.60136e-09	-2.44918	2.69219e-13	-2.60136e-09	-2.25417	2.6707e-12	-2.60136e-09	-2.38191
11396894	chr19:11396894:C:T	1.81776e-99	-2.41505	-2.29251	2.21942e-14	-2.84276	-1.9071	1.89605e-13	-2.71962	-2.30744
11396986	chr19:11396986:T:C	2.06855e-99	-2.328	-2.25031	2.36852e-14	-2.84103	-1.84381	2.06262e-13	-2.66985	-2.27301
11397000	chr19:11397000:T:C	1.9742e-99	-2.3503	-2.27469	2.28039e-14	-2.84236	-1.88041	1.99248e-13	-2.68419	-2.29326
11397020	chr19:11397020:A:G	1.95859e-99	-2.34449	-2.28845	2.22782e-14	-2.84202	-1.90406	1.97509e-13	-2.67994	-2.30629
11397077	chr19:11397077:G:A	1.62562e-99	-2.52207	-2.2972	2.20882e-14	-2.83212	-1.92253	1.78621e-13	-2.77041	-2.31633
11397157	chr19:11397157:G:A	1.93918e-98	-2.60136e-09	-2.34031	2.19402e-13	-2.60136e-09	-2.45879	2.44434e-12	-2.60136e-09	-2.47047
11397501	chr19:11397501:G:A	2.44801e-99	-2.59844	-1.81144	4.94869e-14	-1.85091	-2.09708	4.13239e-13	-2.12719	-2.12079
11397829	chr19:11397829:T:C	2.76989e-99	-2.52335	-1.763	2.34263e-14	-2.79778	-1.89806	2.59369e-13	-2.55957	-2.15418
11397968	chr19:11397968:T:C	1.34285e-99	-2.69407	-2.31629	1.30393e-14	-2.80762	-2.4741	1.46477e-13	-2.84017	-2.44497
11397986	chr19:11397986:G:A	1.25975e-99	-2.78691	-2.28733	1.4098e-14	-2.72964	-2.47402	1.49236e-13	-2.83535	-2.43112
11397999	chr19:11397999:A:T	1.33263e-99	-2.67274	-2.34526	1.29672e-14	-2.81629	-2.47098	1.45277e-13	-2.83671	-2.45665
11398333	chr19:11398333:G:A	3.8954e-99	-2.44734	-1.49802	3.17444e-14	-2.7627	-1.62927	3.4539e-13	-2.46771	-1.95962
11398877	chr19:11398877:G:A	1.2628e-99	-2.763	-2.30882	1.37176e-14	-2.75669	-2.47433	1.46823e-13	-2.84114	-2.44164
11398905	chr19:11398905:G:A	1.2436e-99	-2.78591	-2.30124	1.40831e-14	-2.73034	-2.47438	1.48228e-13	-2.83558	-2.43767
11398921	chr19:11398921:G:A	1.39255e-99	-2.81043	-2.16358	2.61228e-14	-2.35641	-2.23047	2.75984e-13	-2.49803	-2.15364
11399186	chr19:11399186:C:T	6.0886e-98	-2.60136e-09	-1.19615	9.98923e-13	-2.60136e-09	-0.943015	1.01239e-11	-2.60136e-09	-1.04935
11399390	chr19:11399390:A:G	1.29977e-99	-2.66538	-2.37759	2.10934e-14	-2.76716	-2.03357	1.58101e-13	-2.83251	-2.37626
11399406	chr19:11399406:A:C	1.18334e-99	-2.75135	-2.38547	2.43518e-14	-2.23894	-2.41815	2.53633e-13	-2.29451	-2.44161
11399638	chr19:11399638:A:G	1.50233e-99	-2.72768	-2.17046	1.34523e-14	-2.79007	-2.46047	1.56301e-13	-2.8428	-2.37742
11399695	chr19:11399695:T:C	1.48521e-99	-2.53978	-2.36983	2.01558e-14	-2.82162	-2.02458	1.65345e-13	-2.79167	-2.3723
11400136	chr19:11400136:A:G	1.7035e-98	-2.60136e-09	-2.46989	2.16073e-13	-2.60136e-09	-2.47408	2.4379e-12	-2.60136e-09	-2.47311
11400322	chr19:11400322:G:A	1.95544e-99	-2.17659	-2.45796	2.45662e-14	-2.50936	-2.13896	3.84639e-13	-2.0226	-2.2971
11400680	chr19:11400680:C:T	1.70172e-98	-2.60136e-09	-2.47094	2.18038e-13	-2.60136e-09	-2.46503	2.43503e-12	-2.60136e-09	-2.47429
11400695	chr19:11400695:T:C	1.7461e-98	-2.60136e-09	-2.44519	2.27624e-13	-2.60136e-09	-2.422	2.46716e-12	-2.60136e-09	-2.46119
11400716	chr19:11400716:G:A	1.02155e-99	-2.81186	-2.47198	1.60765e-14	-2.72456	-2.34777	1.54213e-13	-2.81611	-2.41756
11400737	chr19:11400737:T:C	1.97396e-99	-2.33958	-2.28554	1.7547e-14	-2.70896	-2.27585	2.56018e-13	-2.30957	-2.41719
11400851	chr19:11400851:T:C	1.77938e-99	-2.61923	-2.10966	3.30506e-14	-2.79527	-1.55638	2.28453e-13	-2.8284	-2.01228
11401319	chr19:11401319:C:T	2.67418e-98	-2.60136e-09	-2.01893	2.91483e-13	-2.60136e-09	-2.17471	3.55383e-12	-2.60136e-09	-2.09623
11401418	chr19:11401418:C:T	1.7141e-98	-2.60136e-09	-2.46369	2.16776e-13	-2.60136e-09	-2.47083	2.43832e-12	-2.60136e-09	-2.47294
11401464	chr19:11401464:C:T	2.26032e-98	-2.60136e-09	-2.18706	2.58848e-13	-2.60136e-09	-2.29345	2.67734e-12	-2.60136e-09	-2.37943
11401496	chr19:11401496:C:T	2.28047e-98	-2.60136e-09	-2.17819	2.55406e-13	-2.60136e-09	-2.30684	3.13119e-12	-2.60136e-09	-2.22284
11401642	chr19:11401642:T:C	1.35739e-99	-2.8349	-2.16469	2.04841e-14	-2.61682	-2.21322	1.82528e-13	-2.75913	-2.30598
11401697	chr19:11401697:A:G	1.10602e-99	-2.80472	-2.39967	2.57315e-14	-2.21203	-2.38995	2.45913e-13	-2.36153	-2.4055
11402150	chr19:11402150:A:G	1.2057e-99	-2.64468	-2.47342	1.60507e-14	-2.78423	-2.28971	1.44276e-13	-2.82918	-2.4711
11402292	chr19:11402292:TC:T	1.1097e-99	-2.78103	-2.42004	2.08565e-14	-2.36656	-2.44546	2.29994e-13	-2.37257	-2.46138
11402817	chr19:11402817:T:C	1.74284e-98	-2.60136e-09	-2.44706	2.16135e-13	-2.60136e-09	-2.47379	2.45084e-12	-2.60136e-09	-2.46782
11403229	chr19:11403229:G:A	1.70683e-98	-2.60136e-09	-2.46793	2.21181e-13	-2.60136e-09	-2.45071	2.43893e-12	-2.60136e-09	-2.47269
11403453	chr19:11403453:A:C	2.61383e-98	-2.60136e-09	-2.04176	2.96332e-13	-2.60136e-09	-2.15821	2.96654e-12	-2.60136e-09	-2.27685
11403838	chr19:11403838:A:G	2.24251e-98	-2.19498	-6.54159e-09	2.82892e-13	-2.20463	-6.54159e-09	4.1182e-12	-1.94884	-6.54159e-09
11404168	chr19:11404168:T:C	2.61823e-99	-2.01528	-2.32738	2.89277e-14	-2.37613	-2.10876	4.90477e-13	-1.78162	-2.295
11404235	chr19:11404235:A:G	1.79472e-98	-2.41772	-6.54159e-09	2.24039e-13	-2.43787	-6.54159e-09	3.09973e-12	-2.23294	-6.54159e-09
11404266	chr19:11404266:G:A	2.66749e-98	-2.60136e-09	-2.02144	2.90868e-13	-2.60136e-09	-2.17682	3.54591e-12	-2.60136e-09	-2.09846
11404710	chr19:11404710:A:C	3.41679e-98	-2.60136e-09	-1.77387	2.87097e-13	-2.60136e-09	-2.18987	2.99091e-12	-2.60136e-09	-2.26867
11404730	chr19:11404730:C:T	2.49976e-98	-2.60136e-09	-2.08638	2.60981e-13	-2.60136e-09	-2.28525	2.74238e-12	-2.60136e-09	-2.35543
11404757	chr19:11404757:G:A	2.49178e-98	-2.60136e-09	-2.08957	2.60399e-13	-2.60136e-09	-2.28748	2.73723e-12	-2.60136e-09	-2.35731
11405136	chr19:11405136:T:C	2.37258e-98	-2.60136e-09	-2.13859	2.51469e-13	-2.60136e-09	-2.32237	2.66404e-12	-2.60136e-09	-2.38441
11405331	chr19:11405331:T:G	1.34782e-99	-2.82803	-2.17864	3.58485e-14	-2.59204	-1.67835	2.18176e-13	-2.79887	-2.08783
11406060	chr19:11406060:G:T	1.91947e-98	-2.35052	-6.54159e-09	2.39603e-13	-2.37071	-6.54159e-09	3.30343e-12	-2.16929	-6.54159e-09
11406356	chr19:11406356:C:T	8.92345e-98	-2.47131	1.65742	1.12444e-11	-2.41388	3.89181	5.04911e-11	-2.75043	3.30798
11407680	chr19:11407680:C:G	1.74702e-98	-2.60136e-09	-2.44466	2.4512e-13	-2.60136e-09	-2.34795	2.67779e-12	-2.60136e-09	-2.37926
11407876	chr19:11407876:G:A	1.23222e-98	-2.79376	-6.54159e-09	1.91215e-13	-2.59629	-6.54159e-09	2.7111e-12	-2.3669	-6.54159e-09
11408431	chr19:11408431:C:A	1.72824e-98	-2.60136e-09	-2.45547	2.20045e-13	-2.60136e-09	-2.45586	2.62221e-12	-2.60136e-09	-2.40023
11409305	chr19:11409305:C:T	1.87149e-98	-2.60136e-09	-2.37584	2.26865e-13	-2.60136e-09	-2.42534	2.69983e-12	-2.60136e-09	-2.37106
11410095	chr19:11410095:G:C	1.72326e-98	-2.60136e-09	-2.45835	2.36304e-13	-2.60136e-09	-2.38457	2.60972e-12	-2.60136e-09	-2.40501
11410262	chr19:11410262:A:G	1.23193e-98	-2.43349	-0.360498	1.45414e-13	-2.48733	-0.382782	2.40516e-12	-2.27693	-0.209706
11410528	chr19:11410528:T:A	4.17291e-99	-2.47433	-1.40222	1.02143e-13	-1.97178	-1.25154	7.55167e-13	-2.30885	-1.33622
11411315	chr19:11411315:C:T	1.69785e-98	-2.60136e-09	-2.47321	2.27425e-13	-2.60136e-09	-2.42287	2.5168e-12	-2.60136e-09	-2.44126
11411353	chr19:11411353:C:CT	2.5946e-99	-2.8431	-1.50862	2.51694e-14	-2.83797	-1.78609	3.63402e-13	-2.84037	-1.53613
11413168	chr19:11413168:A:G	1.25538e-99	-2.64633	-2.43139	2.98264e-14	-2.08783	-2.36647	3.19914e-13	-2.04375	-2.46021
11414066	chr19:11414066:G:T	1.35588e-98	-1.00895	-1.68917	5.19639e-14	-1.84474	-2.0544	5.26462e-13	-1.88458	-2.12125
11414646	chr19:11414646:T:G	5.39423e-99	-1.16764	-2.45219	2.94443e-14	-2.02416	-2.44303	2.83019e-13	-2.1609	-2.4656
11414719	chr19:11414719:G:T	2.30066e-98	-0.880408	-1.28897	9.44734e-14	-1.70244	-1.59894	8.63294e-13	-1.76489	-1.74637
11414796	chr19:11414796:C:T	3.29923e-98	-1.80888	-6.54159e-09	3.64084e-13	-1.95231	-6.54159e-09	7.23801e-12	-1.38491	-6.54159e-09
11414910	chr19:11414910:G:A	2.32618e-98	-2.60136e-09	-2.15834	3.2858e-13	-2.60136e-09	-2.05491	3.40515e-12	-2.60136e-09	-2.13896
11414951	chr19:11414951:A:C	1.64274e-98	-2.24164	-0.264564	1.04894e-13	-2.82422	-0.372524	1.8355e-12	-2.62041	-0.136521
11414987	chr19:11414987:G:A	1.17472e-98	-2.84154	-6.54159e-09	1.66821e-13	-2.73277	-6.54159e-09	1.72849e-12	-2.817	-6.54159e-09
11415506	chr19:11415506:G:A	6.34636e-98	-2.11952	0.964828	5.08961e-13	-2.18071	0.563392	8.5498e-12	-1.77018	0.551838
11415921	chr19:11415921:T:C	5.44012e-98	-2.60136e-09	-1.30877	1.16865e-12	-2.60136e-09	-0.786092	1.07235e-11	-2.60136e-09	-0.99181
11417672	chr19:11417672:G:A	3.521e-99	-2.82192	-1.2245	7.63903e-14	-2.82885	-0.684986	4.77462e-13	-2.84175	-1.26177
11417714	chr19:11417714:C:T	2.79509e-98	-1.97471	-6.54159e-09	1.97104e-13	-2.56596	-6.54159e-09	2.64612e-12	-2.39116	-6.54159e-09
11417934	chr19:11417934:T:C	2.19774e-98	-2.60136e-09	-2.21514	2.69954e-13	-2.60136e-09	-2.25144	2.85661e-12	-2.60136e-09	-2.31461
11418066	chr19:11418066:C:T	2.26954e-98	-2.60136e-09	-2.18299	2.72869e-13	-2.60136e-09	-2.2407	3.27337e-12	-2.60136e-09	-2.17843
11418389	chr19:11418389:T:C	1.96409e-98	-2.60136e-09	-2.32755	2.55723e-13	-2.60136e-09	-2.3056	2.7695e-12	-2.60136e-09	-2.34559
11418516	chr19:11418516:C:T	2.00835e-98	-2.60136e-09	-2.30526	2.6349e-13	-2.60136e-09	-2.27568	2.84262e-12	-2.60136e-09	-2.31952
11419164	chr19:11419164:C:G	2.03027e-98	-2.60136e-09	-2.2944	2.36377e-13	-2.60136e-09	-2.38427	2.48053e-12	-2.60136e-09	-2.45578
11419232	chr19:11419232:C:A	1.71856e-98	-2.60136e-09	-2.46108	2.19599e-13	-2.60136e-09	-2.45789	2.44672e-12	-2.60136e-09	-2.4695
11420026	chr19:11420026:C:T	1.0559e-99	-2.77725	-2.47351	1.29457e-14	-2.82666	-2.46227	1.44643e-13	-2.82533	-2.47241
11420568	chr19:11420568:G:T	1.72032e-98	-2.60136e-09	-2.46006	2.19572e-13	-2.60136e-09	-2.45801	2.44849e-12	-2.60136e-09	-2.46878
11420604	chr19:11420604:G:T	1.02375e-99	-2.8083	-2.47338	1.29616e-14	-2.83988	-2.44782	1.43767e-13	-2.83926	-2.46456
11420720	chr19:11420720:C:T	2.03044e-98	-2.60136e-09	-2.29432	2.78821e-13	-2.60136e-09	-2.21912	3.00696e-12	-2.60136e-09	-2.26332
11421766	chr19:11421766:C:T	1.70668e-98	-2.60136e-09	-2.46803	2.1668e-13	-2.60136e-09	-2.47127	2.4808e-12	-2.60136e-09	-2.45567
11422052	chr19:11422052:T:G	1.80232e-98	-2.60136e-09	-2.4135	2.33262e-13	-2.60136e-09	-2.39753	2.55944e-12	-2.60136e-09	-2.42446
11422111	chr19:11422111:C:T	1.70063e-98	-2.60136e-09	-2.47158	2.23806e-13	-2.60136e-09	-2.43891	2.46208e-12	-2.60136e-09	-2.46324
11422355	chr19:11422355:AG:A	3.26551e-98	-2.60136e-09	-1.81916	3.38756e-13	-2.60136e-09	-2.02441	4.63216e-12	-2.60136e-09	-1.83123
11423082	chr19:11423082:T:C	1.98472e-98	-2.60136e-09	-2.3171	2.50477e-13	-2.60136e-09	-2.32633	2.86528e-12	-2.60136e-09	-2.31158
11423425	chr19:11423425:C:T	3.84918e-99	-1.87559	-2.08171	3.65244e-14	-2.82855	-1.42317	3.31266e-13	-2.70471	-1.76437
11423690	chr19:11423690:CAGAAA:C	1.73798e-98	-2.60136e-09	-2.44985	2.22229e-13	-2.60136e-09	-2.44599	2.46605e-12	-2.60136e-09	-2.46163
11423696	chr19:11423696:A:T	1.73718e-98	-2.60136e-09	-2.45031	2.22126e-13	-2.60136e-09	-2.44645	2.46528e-12	-2.60136e-09	-2.46194
11423723	chr19:11423723:G:T	1.69658e-98	-2.60136e-09	-2.47396	2.21321e-13	-2.60136e-09	-2.45008	2.44403e-12	-2.60136e-09	-2.4706
11424496	chr19:11424496:TATATATATGTATATATGTATATATATGTATATATGTATATATGTGTATATATACCTATGTGTATATATGTATATATGTGTATATATACCTATGTGTATAA:T	1.93017e-98	-2.60136e-09	-2.34496	2.5447e-13	-2.60136e-09	-2.31051	2.62397e-12	-2.60136e-09	-2.39956
11426186	chr19:11426186:G:A	1.76654e-98	-2.60136e-09	-2.43355	2.28496e-13	-2.60136e-09	-2.41817	2.46319e-12	-2.60136e-09	-2.46279
11426557	chr19:11426557:G:A	2.82268e-97	0.337698	-6.54159e-09	3.2981e-12	0.251408	-6.54159e-09	3.60229e-11	0.219904	-6.54159e-09
11426783	chr19:11426783:G:A	3.12462e-98	-1.86326	-6.54159e-09	3.49126e-13	-1.99426	-6.54159e-09	4.70291e-12	-1.81607	-6.54159e-09
11426830	chr19:11426830:C:T	1.81394e-98	-2.60136e-09	-2.40707	2.25136e-13	-2.60136e-09	-2.43299	2.48771e-12	-2.60136e-09	-2.45289
11427283	chr19:11427283:A:T	2.47713e-99	-1.92831	-2.46974	1.69988e-14	-2.58569	-2.43086	2.25156e-13	-2.40874	-2.44647
11427318	chr19:11427318:G:A	1.71631e-98	-2.60136e-09	-2.4624	2.20047e-13	-2.60136e-09	-2.45585	2.44979e-12	-2.60136e-09	-2.46825
11427413	chr19:11427413:A:G	1.15381e-99	-2.70207	-2.46001	1.27267e-14	-2.83266	-2.47333	1.79707e-13	-2.707	-2.37368
11428187	chr19:11428187:C:T	1.26792e-99	-2.67471	-2.39307	1.37824e-14	-2.77475	-2.45156	1.59692e-13	-2.76861	-2.43015
11428522	chr19:11428522:C:T	3.93895e-98	-2.60136e-09	-1.63166	6.04854e-13	-2.60136e-09	-1.44471	4.98192e-12	-2.60136e-09	-1.75843
11428970	chr19:11428970:C:T	1.96091e-98	-2.60136e-09	-2.32916	2.5745e-13	-2.60136e-09	-2.29887	2.75875e-12	-2.60136e-09	-2.34947
11429520	chr19:11429520:G:C	6.04588e-98	-2.60136e-09	-1.2032	7.55052e-13	-2.60136e-09	-1.22291	9.88708e-12	-2.60136e-09	-1.07302
11429596	chr19:11429596:A:G	1.19139e-99	-2.7066	-2.42344	1.32088e-14	-2.82771	-2.4411	2.05061e-13	-2.69558	-2.25312
11429641	chr19:11429641:C:T	1.20392e-99	-2.73411	-2.38547	1.2664e-14	-2.84096	-2.46997	1.54713e-13	-2.84228	-2.38816
11429703	chr19:11429703:C:T	1.73048e-98	-2.60136e-09	-2.45417	2.23334e-13	-2.60136e-09	-2.44102	2.47606e-12	-2.60136e-09	-2.45758
11429715	chr19:11429715:T:C	3.87363e-97	-2.60136e-09	0.654204	3.70433e-12	-2.60136e-09	0.367565	6.09711e-11	-2.60136e-09	0.74615
11429899	chr19:11429899:G:A	6.04115e-98	-2.60136e-09	-1.20398	7.50139e-13	-2.60136e-09	-1.22943	9.81857e-12	-2.60136e-09	-1.07998
11429909	chr19:11429909:C:T	1.77153e-98	-2.60136e-09	-2.43073	2.21714e-13	-2.60136e-09	-2.4483	2.55237e-12	-2.60136e-09	-2.42723
11430719	chr19:11430719:G:C	2.68714e-98	-2.60136e-09	-2.01409	3.12132e-13	-2.60136e-09	-2.10627	3.79237e-12	-2.60136e-09	-2.03126
11430867	chr19:11430867:G:A	1.75213e-98	-2.60136e-09	-2.44174	2.32431e-13	-2.60136e-09	-2.4011	2.57628e-12	-2.60136e-09	-2.4179
11430892	chr19:11430892:C:T	3.66097e-99	-1.70835	-2.29908	2.5214e-14	-2.31347	-2.30882	3.77963e-13	-1.91993	-2.41729
11431161	chr19:11431161:C:G	1.77018e-98	-2.60136e-09	-2.43149	2.27186e-13	-2.60136e-09	-2.42392	2.45751e-12	-2.60136e-09	-2.4651
11431193	chr19:11431193:C:T	1.22191e-98	-0.838502	-1.96365	6.50355e-14	-1.63851	-2.03625	9.70081e-13	-1.19974	-2.19489
11431334	chr19:11431334:C:T	4.04203e-97	-2.60136e-09	0.696761	3.07017e-12	-2.60136e-09	0.179795	2.88871e-11	-2.60136e-09	-0.00085752
11431541	chr19:11431541:T:A	1.1144e-97	1.85659	-2.44827	2.90276e-13	0.289267	-2.46813	4.16943e-12	0.450726	-2.3872
11431728	chr19:11431728:A:T	2.34456e-97	2.39019	-2.23808	6.7257e-13	0.874981	-2.21357	8.7847e-12	0.859146	-2.05039
11431841	chr19:11431841:A:G	2.64496e-98	0.433419	-2.46333	9.20833e-14	-0.853164	-2.47384	1.50935e-12	-0.564724	-2.38785
11432855	chr19:11432855:G:A	1.73801e-98	-2.60136e-09	-2.44983	2.20031e-13	-2.60136e-09	-2.45593	2.43483e-12	-2.60136e-09	-2.47437
11433340	chr19:11433340:G:A	7.86149e-99	-0.780423	-2.46276	4.89926e-14	-1.48663	-2.47139	4.80548e-13	-1.62346	-2.47362
11433890	chr19:11433890:A:G	2.81683e-97	-2.60136e-09	0.335623	4.52106e-12	-2.60136e-09	0.56681	4.41452e-11	-2.60136e-09	0.423232
11434127	chr19:11434127:C:T	1.99389e-98	-2.60136e-09	-2.31248	2.52763e-13	-2.60136e-09	-2.31724	2.62037e-12	-2.60136e-09	-2.40094
11434844	chr19:11434844:A:G	2.00994e-98	-2.30447	-6.54159e-09	2.21703e-13	-2.44835	-6.54159e-09	2.94716e-12	-2.28341	-6.54159e-09
11434872	chr19:11434872:T:G	1.70525e-98	-2.60136e-09	-2.46886	2.17014e-13	-2.60136e-09	-2.46973	2.44575e-12	-2.60136e-09	-2.4699
11435213	chr19:11435213:C:T	2.38332e-98	-2.60136e-09	-2.13408	4.11977e-13	-2.60136e-09	-1.82873	3.66238e-12	-2.60136e-09	-2.06614
11435268	chr19:11435268:G:GT	1.02056e-99	-2.82709	-2.45772	1.36763e-14	-2.75977	-2.47426	1.47425e-13	-2.8046	-2.47408
11435448	chr19:11435448:G:A	1.41992e-98	-0.278006	-2.37397	9.35977e-14	-1.03708	-2.2736	7.18862e-13	-1.33642	-2.35792
11435744	chr19:11435744:T:C	4.1095e-97	-2.60136e-09	0.713315	3.95484e-12	-2.60136e-09	0.433002	6.44444e-11	-2.60136e-09	0.801552
11436201	chr19:11436201:GTCC:G	1.39501e-98	-2.66967	-6.54159e-09	1.89679e-13	-2.60436	-6.54159e-09	2.76341e-12	-2.34778	-6.54159e-09
11436634	chr19:11436634:A:C	5.67558e-98	-2.60136e-09	-1.2664	7.78353e-13	-2.60136e-09	-1.19251	9.47652e-12	-2.60136e-09	-1.11543
11436685	chr19:11436685:C:T	1.55529e-99	-2.70176	-2.16173	1.47309e-14	-2.81381	-2.34593	2.25506e-13	-2.77141	-2.08225
11436868	chr19:11436868:G:A	2.53418e-98	-2.60136e-09	-2.0727	4.34257e-13	-2.60136e-09	-1.77606	3.82012e-12	-2.60136e-09	-2.02397
11437300	chr19:11437300:A:G	1.70561e-98	-2.60136e-09	-2.46865	2.17045e-13	-2.60136e-09	-2.46959	2.54109e-12	-2.60136e-09	-2.43166
11437551	chr19:11437551:T:G	2.2434e-98	-2.60136e-09	-2.19458	2.84513e-13	-2.60136e-09	-2.19891	2.85126e-12	-2.60136e-09	-2.31649
11437811	chr19:11437811:G:A	1.90195e-98	-2.60136e-09	-2.35969	2.31019e-13	-2.60136e-09	-2.40719	2.68653e-12	-2.60136e-09	-2.376
11437853	chr19:11437853:C:A	1.86418e-98	-2.60136e-09	-2.37975	2.30089e-13	-2.60136e-09	-2.41123	2.67128e-12	-2.60136e-09	-2.38169
11438485	chr19:11438485:G:A	1.21474e-98	-0.46962	-2.33842	8.98169e-14	-1.1541	-2.19782	6.70874e-13	-1.4639	-2.29953
11439127	chr19:11439127:G:A	1.7226e-98	-2.60136e-09	-2.45874	2.16978e-13	-2.60136e-09	-2.4699	2.48377e-12	-2.60136e-09	-2.45448
11439769	chr19:11439769:C:T	1.82361e-98	-2.60136e-09	-2.40176	2.51102e-13	-2.60136e-09	-2.32383	2.74005e-12	-2.60136e-09	-2.35628
11439902	chr19:11439902:A:G	2.13245e-98	-2.60136e-09	-2.2453	2.34355e-13	-2.60136e-09	-2.39285	2.7544e-12	-2.60136e-09	-2.35105
11440241	chr19:11440241:G:A	1.81154e-98	-2.60136e-09	-2.4084	2.30862e-13	-2.60136e-09	-2.40787	2.47783e-12	-2.60136e-09	-2.45687
11440273	chr19:11440273:G:A	1.83158e-98	-2.60136e-09	-2.3974	2.72168e-13	-2.60136e-09	-2.24328	2.87285e-12	-2.60136e-09	-2.30895
11440373	chr19:11440373:C:T	3.19293e-99	-2.09844	-2.04578	2.42793e-14	-2.53208	-2.12799	2.89468e-13	-2.46671	-2.13725
11440398	chr19:11440398:C:T	1.7603e-98	-2.60136e-09	-2.43709	2.21781e-13	-2.60136e-09	-2.448	2.54944e-12	-2.60136e-09	-2.42838
11441463	chr19:11441463:C:T	1.85862e-98	-2.60136e-09	-2.38274	2.47079e-13	-2.60136e-09	-2.33999	2.69972e-12	-2.60136e-09	-2.3711
11441654	chr19:11441654:G:A	1.85381e-98	-2.60136e-09	-2.38533	2.36234e-13	-2.60136e-09	-2.38487	2.50894e-12	-2.60136e-09	-2.44439
11442095	chr19:11442095:A:G	1.33407e-99	-2.67824	-2.33869	2.13884e-14	-2.8191	-1.96774	1.73815e-13	-2.75209	-2.36192
11442195	chr19:11442195:C:T	2.12439e-98	-2.60136e-09	-2.24909	2.73149e-13	-2.60136e-09	-2.23967	3.28675e-12	-2.60136e-09	-2.17435
11442905	chr19:11442905:T:C	1.45669e-98	-2.62641	-6.54159e-09	1.76381e-13	-2.67704	-6.54159e-09	1.94567e-12	-2.69864	-6.54159e-09
11443270	chr19:11443270:G:A	1.74799e-98	-2.60136e-09	-2.4441	2.20741e-13	-2.60136e-09	-2.4527	2.53273e-12	-2.60136e-09	-2.43495
11443856	chr19:11443856:A:G	8.01034e-99	-0.807437	-2.41699	6.01193e-14	-1.4162	-2.33716	4.68796e-13	-1.70418	-2.41766
11444329	chr19:11444329:G:A	1.9828e-97	-2.60136e-09	-0.0154763	3.49894e-12	-2.60136e-09	0.310521	3.43615e-11	-2.60136e-09	0.172687
11444706	chr19:11444706:T:C	9.24192e-99	-0.773835	-2.30757	7.39002e-14	-1.39099	-2.15599	5.59221e-13	-1.67807	-2.26739
11445316	chr19:11445316:C:T	3.05863e-98	-1.88461	-6.54159e-09	2.88465e-13	-2.18512	-6.54159e-09	3.59281e-12	-2.08532	-6.54159e-09
11445984	chr19:11445984:G:T	1.80337e-98	-2.60136e-09	-2.41292	2.27122e-13	-2.60136e-09	-2.42421	2.62636e-12	-2.60136e-09	-2.39865
11446566	chr19:11446566:C:T	2.4632e-98	-2.60136e-09	-2.10111	3.97615e-13	-2.60136e-09	-1.86421	4.17786e-12	-2.60136e-09	-1.93445
11446882	chr19:11446882:T:C	1.36048e-98	-0.220397	-2.47434	5.65978e-14	-1.34367	-2.47006	6.93329e-13	-1.2763	-2.4542
11446898	chr19:11446898:C:T	2.45944e-99	-2.50138	-1.90384	1.97803e-14	-2.74411	-2.1209	2.22667e-13	-2.6269	-2.23943
11447237	chr19:11447237:T:C	1.10339e-98	-0.431966	-2.47222	4.67108e-14	-1.54473	-2.46099	6.79918e-13	-1.30113	-2.44891
11447333	chr19:11447333:G:A	4.57938e-96	-2.60136e-09	3.12416	4.20955e-11	-2.60136e-09	2.798	7.14233e-10	-2.60136e-09	3.20696
11447460	chr19:11447460:G:A	1.19221e-99	-2.66028	-2.46907	1.48059e-14	-2.75719	-2.39748	1.51619e-13	-2.7765	-2.47413
11447636	chr19:11447636:A:G	1.93592e-98	-2.34199	-6.54159e-09	2.24992e-13	-2.43363	-6.54159e-09	2.03213e-12	-2.65516	-6.54159e-09
11447656	chr19:11447656:G:A	3.62005e-98	-1.71609	-6.54159e-09	6.51491e-13	-1.37043	-6.54159e-09	9.61515e-12	-1.10091	-6.54159e-09
11448343	chr19:11448343:A:G	4.62217e-98	0.887989	-2.3597	1.49849e-13	-0.440778	-2.39928	2.36814e-12	-0.267883	-2.23427
11448674	chr19:11448674:C:T	1.2755e-96	-0.819182	2.66511	8.59917e-12	-1.44578	2.65551	8.25785e-11	-1.68355	2.73305
11448881	chr19:11448881:G:A	3.07727e-98	-1.87853	-6.54159e-09	7.3283e-13	-1.25278	-6.54159e-09	6.27313e-12	-1.52798	-6.54159e-09
11449476	chr19:11449476:C:T	1.80482e-98	-2.60136e-09	-2.41211	2.2324e-13	-2.60136e-09	-2.44145	2.61311e-12	-2.60136e-09	-2.40371
11449845	chr19:11449845:T:C	1.74647e-98	-2.60136e-09	-2.44498	2.16781e-13	-2.60136e-09	-2.47081	2.4716e-12	-2.60136e-09	-2.45938
11450604	chr19:11450604:A:G	1.46665e-97	-2.60136e-09	-0.317004	2.37935e-12	-2.60136e-09	-0.0751094	2.3792e-11	-2.60136e-09	-0.194904
11450616	chr19:11450616:C:T	1.75909e-97	-2.60136e-09	-0.135193	3.00592e-12	-2.60136e-09	0.158646	2.95977e-11	-2.60136e-09	0.0234441
11450733	chr19:11450733:G:A	2.04088e-98	-2.60136e-09	-2.28919	2.45417e-13	-2.60136e-09	-2.34674	2.88763e-12	-2.60136e-09	-2.30381
11450810	chr19:11450810:G:A	1.78426e-98	-2.60136e-09	-2.42357	2.16834e-13	-2.60136e-09	-2.47056	2.51265e-12	-2.60136e-09	-2.44291
11450814	chr19:11450814:T:C	6.75936e-98	0.964418	-2.05606	2.15368e-13	-0.345265	-2.13208	3.8329e-12	-0.180188	-1.84044
11451226	chr19:11451226:C:A	4.03726e-99	-1.77386	-2.13573	3.0151e-14	-2.22814	-2.21534	4.72215e-13	-2.13035	-1.98422
11451287	chr19:11451287:C:T	1.95663e-98	-2.60136e-09	-2.33135	2.45342e-13	-2.60136e-09	-2.34704	2.95214e-12	-2.60136e-09	-2.28172
11451644	chr19:11451644:C:T	2.57456e-98	0.384525	-2.44142	1.2657e-13	-0.642046	-2.36685	1.00296e-12	-0.917955	-2.44334
11453379	chr19:11453379:G:A	1.56234e-99	-2.39101	-2.46796	1.39638e-14	-2.77716	-2.43606	1.43572e-13	-2.84206	-2.46311
11453475	chr19:11453475:G:A	1.32434e-99	-2.56926	-2.45498	1.6681e-14	-2.72342	-2.312	1.5704e-13	-2.83787	-2.37764
11454178	chr19:11454178:G:A	2.31645e-99	-2.41997	-2.04515	3.27126e-14	-2.82079	-1.54115	3.03194e-13	-2.83935	-1.71828
11455324	chr19:11455324:G:A	1.2505e-98	-1.10296	-1.67607	5.5347e-14	-1.83615	-1.99992	6.82403e-13	-1.81751	-1.92887
11455325	chr19:11455325:G:A	1.87887e-98	-2.60136e-09	-2.3719	2.29924e-13	-2.60136e-09	-2.41195	2.52626e-12	-2.60136e-09	-2.43751
11455445	chr19:11455445:G:A	1.74041e-97	-0.145866	-6.54159e-09	5.92087e-13	-1.46604	-6.54159e-09	9.71901e-12	-1.09017	-6.54159e-09
11455680	chr19:11455680:A:G	1.13332e-98	-1.15409	-1.72334	5.37143e-14	-1.88263	-1.98338	7.72566e-13	-1.80302	-1.81927
11456128	chr19:11456128:C:T	1.9171e-98	-2.35176	-6.54159e-09	2.27573e-13	-2.42222	-6.54159e-09	3.00411e-12	-2.26427	-6.54159e-09
11456260	chr19:11456260:G:A	3.33945e-98	-0.0305834	-1.76618	1.39353e-13	-0.904375	-2.00831	1.82089e-12	-0.910397	-1.85453
11456327	chr19:11456327:G:A	1.4854e-98	-0.906075	-1.70082	6.73056e-14	-1.68412	-1.95633	9.7765e-13	-1.59908	-1.78777
11456355	chr19:11456355:C:T	8.8956e-97	-2.60136e-09	1.48557	1.2251e-11	-2.60136e-09	1.56367	9.9188e-11	-2.60136e-09	1.23277
11456925	chr19:11456925:G:A	1.0758e-99	-2.83621	-2.39588	1.47707e-14	-2.80672	-2.35032	1.49548e-13	-2.84271	-2.42168
11457188	chr19:11457188:C:T	2.81445e-98	-2.60136e-09	-1.9678	5.31968e-13	-2.60136e-09	-1.57311	5.45827e-12	-2.60136e-09	-1.66712
11457373	chr19:11457373:C:T	2.88713e-98	-2.60136e-09	-1.94231	5.62035e-13	-2.60136e-09	-1.51813	5.73591e-12	-2.60136e-09	-1.6175
11457607	chr19:11457607:C:T	2.36622e-98	-0.730922	-1.41036	1.21265e-13	-1.277	-1.77471	1.26062e-12	-1.50037	-1.63227
11457657	chr19:11457657:C:T	3.90685e-98	-2.60136e-09	-1.63984	4.30865e-13	-2.60136e-09	-1.7839	5.12577e-12	-2.60136e-09	-1.72997
11457707	chr19:11457707:A:G	4.88461e-99	-1.28927	-2.4298	6.5653e-14	-1.24971	-2.4156	9.54491e-13	-0.999269	-2.41156
11457796	chr19:11457796:G:T	1.26993e-99	-2.82872	-2.23747	1.33476e-14	-2.80967	-2.44869	1.72042e-13	-2.83127	-2.293
11458237	chr19:11458237:G:A	2.24541e-98	-2.60136e-09	-2.19368	4.13877e-13	-2.60136e-09	-1.82413	4.30709e-12	-2.60136e-09	-1.90399
11458321	chr19:11458321:C:G	1.75337e-98	-2.60136e-09	-2.44103	2.5151e-13	-2.60136e-09	-2.32221	2.70594e-12	-2.60136e-09	-2.3688
11458501	chr19:11458501:G:A	1.2991e-99	-2.81975	-2.22374	5.55126e-14	-1.99842	-1.83467	4.08769e-13	-2.28432	-1.97454
11458582	chr19:11458582:G:A	1.9476e-98	-0.907775	-1.4282	1.63196e-13	-1.41286	-1.34188	1.59418e-12	-1.655	-1.24289
11458903	chr19:11458903:G:A	7.76514e-97	-2.60136e-09	1.34966	1.18541e-11	-2.60136e-09	1.53074	1.78442e-10	-2.60136e-09	1.82001
11459057	chr19:11459057:A:G	1.77189e-98	-2.60136e-09	-2.43052	2.6624e-13	-2.60136e-09	-2.26529	2.61115e-12	-2.60136e-09	-2.40446
11459430	chr19:11459430:A:G	1.07432e-99	-2.84215	-2.39132	1.78405e-14	-2.77689	-2.19133	1.50662e-13	-2.84037	-2.4166
11459514	chr19:11459514:G:A	3.92937e-99	-1.80313	-2.13355	2.22503e-14	-2.39695	-2.35039	3.05841e-13	-2.34892	-2.20002
11459616	chr19:11459616:TTACC:T	4.0447e-99	-1.76581	-2.14194	2.27949e-14	-2.37071	-2.35245	3.13585e-13	-2.32149	-2.20245
11459652	chr19:11459652:G:A	2.4058e-99	-2.06128	-2.366	2.58211e-14	-2.12751	-2.47099	4.30708e-13	-1.89698	-2.3096
11460002	chr19:11460002:G:C	1.74579e-98	-2.60136e-09	-2.44536	2.16029e-13	-2.60136e-09	-2.47428	2.44051e-12	-2.60136e-09	-2.47204
11460095	chr19:11460095:G:A	1.10321e-99	-2.82498	-2.38196	1.77741e-14	-2.82117	-2.15078	1.5748e-13	-2.81847	-2.39424
11460106	chr19:11460106:G:A	2.52533e-97	-2.60136e-09	0.226386	1.9917e-12	-2.60136e-09	-0.252951	1.79099e-11	-2.60136e-09	-0.4789
11460148	chr19:11460148:T:C	1.95964e-98	-2.60136e-09	-2.32981	2.43059e-13	-2.60136e-09	-2.35639	2.85046e-12	-2.60136e-09	-2.31677
11460275	chr19:11460275:A:G	1.04352e-99	-2.84311	-2.41945	1.79838e-14	-2.71246	-2.24776	1.47254e-13	-2.83924	-2.44061
11460430	chr19:11460430:AC:A	1.80986e-98	-2.60136e-09	-2.40932	2.26661e-13	-2.60136e-09	-2.42624	2.62637e-12	-2.60136e-09	-2.39865
11460598	chr19:11460598:C:A	3.06287e-97	-2.60136e-09	0.419367	2.36329e-12	-2.60136e-09	-0.0818814	2.10746e-11	-2.60136e-09	-0.316184
11460969	chr19:11460969:C:T	1.5629e-98	-0.0862585	-2.46977	1.38873e-13	-0.44509	-2.47104	1.70485e-12	-0.399772	-2.431
11461047	chr19:11461047:T:C	1.7229e-98	0.0082707	-2.46683	1.31754e-13	-0.499277	-2.46948	1.5423e-12	-0.498916	-2.43206
11461902	chr19:11461902:G:A	2.43642e-99	-2.74064	-1.67398	2.64529e-14	-2.58073	-1.99359	3.15355e-13	-2.73306	-1.78525
11462684	chr19:11462684:A:G	9.8926e-100	-2.84159	-2.47436	1.3621e-14	-2.80807	-2.43001	1.42133e-13	-2.843	-2.47225
11462797	chr19:11462797:A:T	1.70219e-99	-2.62364	-2.1496	1.8663e-14	-2.77706	-2.14609	2.53655e-13	-2.70457	-2.03146
11462932	chr19:11462932:A:G	2.43983e-99	-2.54382	-1.86941	3.39783e-14	-2.10456	-2.21942	5.81146e-13	-2.06045	-1.84656
11462957	chr19:11462957:G:A	1.21166e-98	-2.81058	-6.54159e-09	1.73326e-13	-2.69452	-6.54159e-09	1.75068e-12	-2.80425	-6.54159e-09
11463146	chr19:11463146:A:G	2.97462e-99	-2.77989	-1.43516	2.96098e-14	-2.64303	-1.81855	3.71617e-13	-2.77316	-1.58098
11463320	chr19:11463320:A:G	1.5085e-99	-2.4759	-2.41814	1.89138e-14	-2.72582	-2.18398	1.7682e-13	-2.8219	-2.27497
11463406	chr19:11463406:C:T	1.7056e-98	-2.60136e-09	-2.46865	2.21556e-13	-2.60136e-09	-2.44902	2.5458e-12	-2.60136e-09	-2.4298
11463680	chr19:11463680:C:T	3.35513e-98	-2.60136e-09	-1.79208	4.7335e-13	-2.60136e-09	-1.68986	4.7126e-12	-2.60136e-09	-1.81401
11463798	chr19:11463798:T:C	1.70195e-99	-2.75338	-2.02	2.58726e-14	-2.83033	-1.76617	2.42561e-13	-2.73615	-2.04461
11463859	chr19:11463859:C:T	1.79374e-99	-2.82808	-1.89277	1.71225e-14	-2.69817	-2.31113	2.25957e-13	-2.82895	-2.02271
11463917	chr19:11463917:C:T	1.69591e-98	-2.60136e-09	-2.47435	2.17429e-13	-2.60136e-09	-2.46782	2.47839e-12	-2.60136e-09	-2.45664
11464060	chr19:11464060:G:C	1.00988e-99	-2.8378	-2.45753	1.30494e-14	-2.81879	-2.46216	1.42374e-13	-2.8424	-2.47116
11465351	chr19:11465351:C:T	3.27648e-99	-2.7524	-1.36598	3.38436e-14	-2.59824	-1.72971	4.22779e-13	-2.74919	-1.47597
11465445	chr19:11465445:A:G	3.21451e-99	-2.61521	-1.52227	2.68077e-14	-2.35254	-2.20846	6.62289e-13	-2.22739	-1.54892
11465882	chr19:11465882:C:T	4.21874e-99	-2.51341	-1.35221	4.95875e-14	-2.40963	-1.53632	8.98944e-13	-2.49085	-0.979933
11465982	chr19:11465982:G:A	1.01293e-99	-2.81994	-2.47237	1.56134e-14	-2.80137	-2.3002	1.46677e-13	-2.82569	-2.45808
11466211	chr19:11466211:G:A	2.03754e-97	-2.60136e-09	0.0117582	1.98326e-12	-2.60136e-09	-0.257195	1.91569e-11	-2.60136e-09	-0.411588
11467315	chr19:11467315:G:A	1.78362e-98	-2.60136e-09	-2.42393	2.18635e-13	-2.60136e-09	-2.46229	2.4464e-12	-2.60136e-09	-2.46963
11467336	chr19:11467336:T:C	1.86752e-99	-2.68032	-2.00023	1.95596e-14	-2.45623	-2.42	4.02542e-13	-2.32806	-1.94615
11467519	chr19:11467519:T:C	3.20645e-99	-2.83259	-1.3074	2.84954e-14	-2.75623	-1.74372	3.83696e-13	-2.83201	-1.49015
11467858	chr19:11467858:A:C	2.25146e-98	-2.60136e-09	-2.19099	3.05664e-13	-2.60136e-09	-2.12721	3.19562e-12	-2.60136e-09	-2.20247
11468027	chr19:11468027:T:C	1.66578e-99	-2.76667	-2.0282	1.67942e-14	-2.82228	-2.20638	2.45876e-13	-2.79551	-1.97166
11468563	chr19:11468563:C:T	2.11975e-99	-2.39146	-2.1624	2.47927e-14	-2.66134	-1.97781	3.51135e-13	-2.55828	-1.85255
11468577	chr19:11468577:C:G	1.75025e-98	-2.60136e-09	-2.44282	2.2004e-13	-2.60136e-09	-2.45589	2.44625e-12	-2.60136e-09	-2.4697
11468675	chr19:11468675:T:C	2.08221e-99	-2.47618	-2.09554	1.48554e-14	-2.68744	-2.46389	2.43495e-13	-2.53312	-2.24378
11468908	chr19:11468908:C:A	2.0034e-98	-2.60136e-09	-2.30772	2.3625e-13	-2.60136e-09	-2.3848	2.83455e-12	-2.60136e-09	-2.32237
11468951	chr19:11468951:G:A	2.97171e-98	-1.91343	-6.54159e-09	4.35393e-13	-1.77344	-6.54159e-09	4.41785e-12	-1.8786	-6.54159e-09
11469291	chr19:11469291:G:A	1.35484e-99	-2.5517	-2.44977	1.54996e-14	-2.68396	-2.42492	1.65467e-13	-2.6894	-2.47384
11469986	chr19:11469986:G:A	2.44485e-98	-2.60136e-09	-2.10859	2.94367e-13	-2.60136e-09	-2.16487	3.09643e-12	-2.60136e-09	-2.234
11470183	chr19:11470183:C:T	9.7914e-98	-0.721068	-6.54159e-09	4.49528e-13	-1.74149	-6.54159e-09	7.24978e-12	-1.38328	-6.54159e-09
11470247	chr19:11470247:C:T	2.45952e-98	-2.60136e-09	-2.10261	2.96108e-13	-2.60136e-09	-2.15897	3.11262e-12	-2.60136e-09	-2.22879
11470818	chr19:11470818:C:T	2.22118e-98	-2.60136e-09	-2.20453	2.63002e-13	-2.60136e-09	-2.27753	2.79451e-12	-2.60136e-09	-2.3366
11470912	chr19:11470912:T:C	3.7221e-99	-1.79886	-2.19201	5.4945e-14	-1.38602	-2.45734	1.12219e-12	-1.14784	-2.10113
11471018	chr19:11471018:A:T	1.14483e-99	-2.82311	-2.34679	2.73507e-14	-2.11479	-2.42617	2.49378e-13	-2.32382	-2.42922
11471474	chr19:11471474:G:A	2.04105e-98	-2.60136e-09	-2.28911	2.52766e-13	-2.60136e-09	-2.31723	2.73655e-12	-2.60136e-09	-2.35755
11471734	chr19:11471734:A:T	1.9141e-98	-2.60136e-09	-2.35333	2.38569e-13	-2.60136e-09	-2.37503	2.60468e-12	-2.60136e-09	-2.40694
11471816	chr19:11471816:T:C	1.93308e-98	-2.60136e-09	-2.34346	2.40709e-13	-2.60136e-09	-2.36611	2.62594e-12	-2.60136e-09	-2.39881
11472356	chr19:11472356:A:G	1.54285e-99	-2.59367	-2.27785	2.30051e-14	-2.70573	-2.00825	1.85247e-13	-2.82278	-2.22753
11472422	chr19:11472422:A:C	1.9727e-98	-2.60136e-09	-2.32317	2.45204e-13	-2.60136e-09	-2.3476	2.66716e-12	-2.60136e-09	-2.38324
11472602	chr19:11472602:G:C	1.86576e-98	-2.60136e-09	-2.3789	2.82301e-13	-2.60136e-09	-2.20672	2.71599e-12	-2.60136e-09	-2.36509
11473041	chr19:11473041:T:C	1.86593e-99	-2.66775	-2.01365	3.49492e-14	-2.82522	-1.47058	3.46974e-13	-2.47772	-1.94504
11473147	chr19:11473147:C:T	1.45787e-99	-2.51914	-2.40904	2.83507e-14	-2.17193	-2.33312	2.52111e-13	-2.27668	-2.46546
11473222	chr19:11473222:G:A	1.70346e-98	-2.60136e-09	-2.46991	2.19902e-13	-2.60136e-09	-2.45651	2.45387e-12	-2.60136e-09	-2.46658
11473234	chr19:11473234:G:A	1.89551e-98	-2.60136e-09	-2.36308	2.49081e-13	-2.60136e-09	-2.33192	2.71708e-12	-2.60136e-09	-2.36469
11473295	chr19:11473295:A:G	4.01669e-98	-2.60136e-09	-1.61211	2.94961e-13	-2.60136e-09	-2.16285	6.96233e-12	-2.60136e-09	-1.42374
11473378	chr19:11473378:A:G	1.01264e-99	-2.83315	-2.45945	2.57582e-14	-2.19015	-2.41079	2.35536e-13	-2.389	-2.42114
11474003	chr19:11474003:C:T	3.27477e-98	-1.81633	-6.54159e-09	3.80494e-13	-1.90822	-6.54159e-09	3.18213e-12	-2.2067	-6.54159e-09
11474124	chr19:11474124:C:T	2.73231e-98	-2.60136e-09	-1.99743	4.3685e-13	-2.60136e-09	-1.7701	5.75845e-12	-2.60136e-09	-1.61358
11474664	chr19:11474664:G:A	1.18503e-98	-2.8328	-6.54159e-09	1.56752e-13	-2.79503	-6.54159e-09	1.71473e-12	-2.825	-6.54159e-09
11474787	chr19:11474787:G:A	2.14923e-98	-2.60136e-09	-2.23746	2.41326e-13	-2.60136e-09	-2.36354	2.82833e-12	-2.60136e-09	-2.32456
11474899	chr19:11474899:A:G	1.92366e-99	-2.74861	-1.90232	7.16342e-14	-2.16136	-1.41676	5.85109e-13	-2.01504	-1.88517
11474915	chr19:11474915:G:A	3.64139e-99	-2.33162	-1.68118	3.83493e-14	-2.39294	-1.81002	4.14071e-13	-2.53984	-1.70613
11475358	chr19:11475358:C:T	4.41393e-98	-2.60136e-09	-1.51781	6.95502e-13	-2.60136e-09	-1.30506	7.44157e-12	-2.60136e-09	-1.35717
11475707	chr19:11475707:A:C	1.99785e-98	-2.60136e-09	-2.3105	3.14834e-13	-2.60136e-09	-2.09765	2.91973e-12	-2.60136e-09	-2.29276
11475811	chr19:11475811:T:C	2.1374e-99	-2.66112	-1.88444	9.49556e-14	-1.96654	-1.32974	7.69516e-13	-1.79267	-1.83357
11475851	chr19:11475851:A:G	1.99241e-99	-2.69709	-1.91872	8.51507e-14	-2.03115	-1.37412	6.94904e-13	-1.86305	-1.86518
11475893	chr19:11475893:G:T	1.0482e-98	-2.76478	-0.190715	9.30288e-14	-2.84135	-0.475438	1.70124e-12	-2.78646	-0.0464332
11476087	chr19:11476087:G:C	1.94945e-98	-2.60136e-09	-2.33502	2.42426e-13	-2.60136e-09	-2.359	2.63993e-12	-2.60136e-09	-2.3935
11476603	chr19:11476603:G:A	1.1898e-98	-2.82879	-6.54159e-09	1.55888e-13	-2.80055	-6.54159e-09	1.70825e-12	-2.82878	-6.54159e-09
11476697	chr19:11476697:G:A	3.71561e-98	-2.60136e-09	-1.69003	4.04529e-13	-2.60136e-09	-1.84697	4.84028e-12	-2.60136e-09	-1.78728
11476699	chr19:11476699:G:A	3.71561e-98	-2.60136e-09	-1.69003	4.04529e-13	-2.60136e-09	-1.84697	4.84028e-12	-2.60136e-09	-1.78728
11476741	chr19:11476741:A:G	1.21187e-98	-2.81041	-6.54159e-09	1.50342e-13	-2.83678	-6.54159e-09	1.71163e-12	-2.82681	-6.54159e-09
11476822	chr19:11476822:C:T	1.86191e-99	-2.68671	-1.99685	1.77182e-14	-2.78112	-2.19398	2.96411e-13	-2.57559	-2.00467
11477309	chr19:11477309:T:C	2.55128e-98	-2.60136e-09	-2.06598	2.90292e-13	-2.60136e-09	-2.1788	3.01271e-12	-2.60136e-09	-2.26141
11477988	chr19:11477988:T:A	1.23051e-97	-2.60136e-09	-0.492562	7.52116e-13	-2.60136e-09	-1.2268	7.89966e-12	-2.60136e-09	-1.29743
11478225	chr19:11478225:C:T	1.69634e-98	-2.60136e-09	-2.4741	2.16298e-13	-2.60136e-09	-2.47304	2.43833e-12	-2.60136e-09	-2.47294
11478543	chr19:11478543:A:G	1.5742e-99	-2.41022	-2.44119	2.44757e-14	-2.34791	-2.3041	2.21143e-13	-2.62097	-2.25223
11479029	chr19:11479029:C:A	3.32826e-98	-2.60136e-09	-1.80012	3.50773e-13	-2.60136e-09	-1.98955	4.38958e-12	-2.60136e-09	-1.88502
11479857	chr19:11479857:C:A	2.1453e-98	-2.60136e-09	-2.23929	2.85513e-13	-2.60136e-09	-2.19541	3.1588e-12	-2.60136e-09	-2.21406
11479884	chr19:11479884:C:T	1.43063e-97	-2.60136e-09	-0.341875	2.02691e-12	-2.60136e-09	-0.235427	2.58319e-11	-2.60136e-09	-0.112639
11480381	chr19:11480381:C:T	7.75421e-98	-2.60136e-09	-0.954336	9.08931e-13	-2.60136e-09	-1.03742	1.13507e-11	-2.60136e-09	-0.934975
11480757	chr19:11480757:C:T	2.82179e-98	-1.9652	-6.54159e-09	4.06382e-13	-1.8424	-6.54159e-09	4.3107e-12	-1.90315	-6.54159e-09
11481388	chr19:11481388:C:A	1.00097e-99	-2.84058	-2.46361	1.66631e-14	-2.77156	-2.26494	1.44611e-13	-2.82755	-2.4704
11481457	chr19:11481457:G:A	2.33793e-98	-2.60136e-09	-2.1533	3.09932e-13	-2.60136e-09	-2.11334	3.4176e-12	-2.60136e-09	-2.13531
11481763	chr19:11481763:C:T	2.85394e-98	-2.60136e-09	-1.95387	4.30561e-13	-2.60136e-09	-1.7846	4.48282e-12	-2.60136e-09	-1.864
11482405	chr19:11482405:G:A	3.36583e-98	-1.7889	-6.54159e-09	4.15023e-13	-1.82136	-6.54159e-09	3.29071e-12	-2.17315	-6.54159e-09
11482516	chr19:11482516:C:G	2.07481e-98	-2.60136e-09	-2.2727	3.38638e-13	-2.60136e-09	-2.02476	3.05575e-12	-2.60136e-09	-2.24723
11483043	chr19:11483043:C:T	6.59783e-99	-1.71948	-1.69893	1.29252e-13	-1.62296	-1.36497	1.25034e-12	-1.35457	-1.78626
11483230	chr19:11483230:T:C	2.48427e-99	-1.92349	-2.47168	1.80627e-14	-2.48526	-2.47058	2.08047e-13	-2.45996	-2.47428
11483675	chr19:11483675:A:G	2.037e-98	-2.2911	-6.54159e-09	2.78301e-13	-2.22099	-6.54159e-09	3.0326e-12	-2.25483	-6.54159e-09
11483929	chr19:11483929:G:A	5.57147e-98	-2.60136e-09	-1.28491	8.82549e-13	-2.60136e-09	-1.06688	8.83255e-12	-2.60136e-09	-1.18581
11484306	chr19:11484306:G:A	7.52932e-99	-1.57409	-1.71226	6.24289e-14	-1.74996	-1.9657	6.43883e-13	-1.93073	-1.87375
11484482	chr19:11484482:A:G	4.3618e-97	-2.60136e-09	0.772897	4.05426e-12	-2.60136e-09	0.457831	5.32646e-11	-2.60136e-09	0.611022
11484822	chr19:11484822:T:C	6.56428e-99	-1.73654	-1.68698	3.91011e-14	-1.94301	-2.24053	1.3371e-12	-1.53312	-1.54063
11484828	chr19:11484828:G:A	2.86577e-99	-1.77802	-2.4743	3.12592e-14	-1.99295	-2.41443	3.04871e-13	-2.08069	-2.47143
11485091	chr19:11485091:C:A	2.46266e-99	-2.84291	-1.56101	2.02857e-14	-2.79032	-2.04946	2.98906e-13	-2.83559	-1.73629
11485108	chr19:11485108:T:A	1.81611e-98	-2.60136e-09	-2.40587	3.06063e-13	-2.60136e-09	-2.1259	3.01034e-12	-2.60136e-09	-2.2622
11485113	chr19:11485113:T:C	2.29501e-98	-0.987076	-1.18476	9.70799e-14	-1.51233	-1.76183	3.47457e-12	-1.11459	-1.0042
11485224	chr19:11485224:G:A	1.06855e-97	-0.633685	-6.54159e-09	1.19032e-12	-0.767716	-6.54159e-09	1.57706e-11	-0.606105	-6.54159e-09
11485355	chr19:11485355:C:T	3.42139e-98	-2.60136e-09	-1.77253	3.32004e-13	-2.60136e-09	-2.04455	4.00255e-12	-2.60136e-09	-1.97732
11485482	chr19:11485482:G:A	2.68386e-99	-1.84354	-2.47436	2.92683e-14	-2.05331	-2.41988	2.86744e-13	-2.14093	-2.47249
11485824	chr19:11485824:G:A	3.61906e-98	-2.60136e-09	-1.71636	4.77715e-13	-2.60136e-09	-1.68068	6.02905e-12	-2.60136e-09	-1.56766
11486095	chr19:11486095:C:T	3.12825e-98	-2.60136e-09	-1.8621	2.82973e-13	-2.60136e-09	-2.20434	2.81987e-12	-2.60136e-09	-2.32756
11486352	chr19:11486352:C:T	1.60662e-97	-2.60136e-09	-0.225853	1.69445e-12	-2.60136e-09	-0.414577	1.58169e-11	-2.60136e-09	-0.603173
11486896	chr19:11486896:C:T	1.07039e-99	-2.78098	-2.45615	2.19029e-14	-2.43775	-2.32532	2.19226e-13	-2.5126	-2.3693
11486973	chr19:11486973:G:A	2.16141e-98	-2.60136e-09	-2.23181	2.85272e-13	-2.60136e-09	-2.19625	3.16789e-12	-2.60136e-09	-2.21119
11487303	chr19:11487303:TCGATGCCTG:T	2.64699e-98	-2.60136e-09	-2.02915	2.98138e-13	-2.60136e-09	-2.15214	3.65881e-12	-2.60136e-09	-2.06711
11487310	chr19:11487310:C:T	2.00459e-98	-2.60136e-09	-2.30713	2.67769e-13	-2.60136e-09	-2.25957	2.96256e-12	-2.60136e-09	-2.2782
11487320	chr19:11487320:G:A	9.12237e-98	-2.60136e-09	-0.791843	1.34401e-12	-2.60136e-09	-0.646282	1.28899e-11	-2.60136e-09	-0.807807
11487409	chr19:11487409:C:T	1.17664e-98	-2.83991	-6.54159e-09	1.56812e-13	-2.79465	-6.54159e-09	1.70959e-12	-2.828	-6.54159e-09
11487668	chr19:11487668:T:C	3.50847e-99	-1.96098	-2.089	3.25145e-14	-1.93716	-2.43085	7.84497e-13	-1.61661	-1.99036
11487785	chr19:11487785:C:T	3.53617e-99	-2.40809	-1.63402	3.39482e-14	-2.48328	-1.84158	3.58395e-13	-2.62939	-1.76098
11487842	chr19:11487842:A:G	1.31651e-98	-2.72759	-6.54159e-09	1.73027e-13	-2.69625	-6.54159e-09	2.01416e-12	-2.66405	-6.54159e-09
11488251	chr19:11488251:G:A	1.84107e-98	-2.60136e-09	-2.39223	3.15289e-13	-2.60136e-09	-2.0962	3.08245e-12	-2.60136e-09	-2.23852
11488610	chr19:11488610:T:C	2.13101e-98	-2.83836	0.59239	1.0706e-13	-2.84171	-0.334586	1.7512e-12	-2.81944	0.0154898
11488876	chr19:11488876:A:G	5.77171e-98	-2.60136e-09	-1.2496	9.1674e-13	-2.60136e-09	-1.02887	9.15518e-12	-2.60136e-09	-1.14993
11488992	chr19:11488992:T:C	2.13664e-98	-2.82069	0.577351	1.2078e-13	-2.80996	-0.245762	1.89279e-12	-2.83931	0.113114
11489060	chr19:11489060:T:C	1.81524e-98	-2.60136e-09	-2.40635	3.05224e-13	-2.60136e-09	-2.12865	3.00815e-12	-2.60136e-09	-2.26293
11489138	chr19:11489138:G:A	1.46224e-99	-2.81011	-2.11508	1.87381e-14	-2.82316	-2.09598	3.11144e-13	-2.71121	-1.82054
11489418	chr19:11489418:C:T	4.32295e-98	-2.60136e-09	-1.53863	5.14983e-13	-2.60136e-09	-1.60556	5.07994e-12	-2.60136e-09	-1.73895
11489461	chr19:11489461:A:G	3.97222e-99	-1.53507	-2.39076	3.00507e-14	-1.97272	-2.47409	3.50655e-13	-1.97613	-2.43607
11489971	chr19:11489971:G:A	2.51907e-98	-2.60136e-09	-2.07868	2.46844e-13	-2.60136e-09	-2.34094	2.97782e-12	-2.60136e-09	-2.27306
11490221	chr19:11490221:G:A	1.79869e-97	-2.60136e-09	-0.112927	1.94642e-12	-2.60136e-09	-0.275945	1.79573e-11	-2.60136e-09	-0.476257
11491533	chr19:11491533:G:T	1.81126e-98	-2.60136e-09	-2.40855	2.1835e-13	-2.60136e-09	-2.46359	2.48333e-12	-2.60136e-09	-2.45465
11491974	chr19:11491974:C:T	1.74272e-99	-2.50033	-2.24938	1.84311e-14	-2.57988	-2.35577	1.93466e-13	-2.69424	-2.31267
11492137	chr19:11492137:T:C	1.69767e-99	-2.52542	-2.25048	1.80068e-14	-2.60028	-2.35866	1.89789e-13	-2.71013	-2.31597
11492334	chr19:11492334:C:T	1.43246e-99	-2.57875	-2.36702	1.59466e-14	-2.64629	-2.43416	1.67117e-13	-2.74463	-2.40868
11492506	chr19:11492506:A:G	2.5584e-99	-2.40969	-1.95609	3.59037e-14	-1.88393	-2.38492	4.06531e-13	-2.18642	-2.07793
11492819	chr19:11492819:C:G	6.37072e-98	-2.60136e-09	-1.15086	1.00094e-12	-2.60136e-09	-0.940994	9.96066e-12	-2.60136e-09	-1.06561
11492855	chr19:11492855:G:C	3.0073e-99	-2.37924	-1.82487	2.90971e-14	-2.46062	-2.01844	3.01834e-13	-2.61654	-1.94559
11493143	chr19:11493143:C:T	1.63877e-99	-2.53977	-2.27145	1.75649e-14	-2.61175	-2.37204	1.85272e-13	-2.71856	-2.33162
11493326	chr19:11493326:G:A	1.58924e-98	-2.79898	0.259665	9.54437e-14	-2.78218	-0.508977	1.45143e-12	-2.82601	-0.165691
11493357	chr19:11493357:CT:C	1.78138e-99	-2.51103	-2.21674	1.86755e-14	-2.58757	-2.33491	1.9682e-13	-2.70113	-2.28858
11493362	chr19:11493362:T:G	1.60376e-99	-2.59079	-2.24202	1.71307e-14	-2.65586	-2.35297	1.83503e-13	-2.7502	-2.30957
11493608	chr19:11493608:G:A	3.44924e-98	-2.60136e-09	-1.76442	6.97977e-13	-2.60136e-09	-1.30151	5.80443e-12	-2.60136e-09	-1.60563
11494148	chr19:11494148:C:T	1.82016e-98	-2.60136e-09	-2.40365	3.07128e-13	-2.60136e-09	-2.12243	3.01927e-12	-2.60136e-09	-2.25924
11494217	chr19:11494217:G:C	4.903e-97	-2.60136e-09	0.88986	3.71199e-12	-2.60136e-09	0.369631	3.32015e-11	-2.60136e-09	0.138344
11494484	chr19:11494484:A:C	1.9548e-98	-2.60136e-09	-2.33229	2.9724e-13	-2.60136e-09	-2.15515	2.81079e-12	-2.60136e-09	-2.33079
11494760	chr19:11494760:C:T	2.20499e-99	-2.04008	-2.47435	2.43411e-14	-2.24452	-2.41301	2.43269e-13	-2.30632	-2.47152
11494782	chr19:11494782:A:G	3.0768e-99	-2.49587	-1.6854	2.92005e-14	-2.67456	-1.80095	6.34748e-13	-2.41307	-1.40571
11494967	chr19:11494967:A:G	2.26531e-99	-2.01454	-2.4729	2.52586e-14	-2.22403	-2.39649	2.49371e-13	-2.28585	-2.46721
11495520	chr19:11495520:A:AG	1.85443e-98	-2.60136e-09	-2.385	2.93444e-13	-2.60136e-09	-2.16801	2.72525e-12	-2.60136e-09	-2.36169
11495871	chr19:11495871:T:C	1.81714e-98	-2.60136e-09	-2.40531	3.06384e-13	-2.60136e-09	-2.12485	3.01348e-12	-2.60136e-09	-2.26116
11496187	chr19:11496187:G:T	2.41275e-98	-2.60136e-09	-2.12181	2.62828e-13	-2.60136e-09	-2.27819	3.22587e-12	-2.60136e-09	-2.19305
11496196	chr19:11496196:A:G	2.4991e-98	-2.23376	0.147115	2.30061e-13	-2.31315	-0.0982005	2.33496e-12	-2.50259	-0.0136686
11496502	chr19:11496502:G:A	2.46316e-99	-1.93187	-2.47184	2.71934e-14	-2.15524	-2.39148	2.66859e-13	-2.21962	-2.46567
11496721	chr19:11496721:G:A	2.29011e-99	-2.00372	-2.47283	2.55221e-14	-2.21314	-2.39701	2.51634e-13	-2.2767	-2.46733
11496952	chr19:11496952:C:T	1.71138e-98	-2.60136e-09	-2.46527	2.274e-13	-2.60136e-09	-2.42298	2.4568e-12	-2.60136e-09	-2.46539
11497363	chr19:11497363:G:A	1.1369e-99	-2.75637	-2.42048	2.51975e-14	-2.37585	-2.2471	2.48173e-13	-2.45637	-2.30151
11497601	chr19:11497601:T:C	5.51533e-98	-2.60136e-09	-1.29504	8.35528e-13	-2.60136e-09	-1.12163	1.04427e-11	-2.60136e-09	-1.01835
11497611	chr19:11497611:G:A	3.56254e-97	-2.60136e-09	0.570485	3.35985e-12	-2.60136e-09	0.269958	4.44208e-11	-2.60136e-09	0.429456
11497904	chr19:11497904:A:G	2.7675e-99	-2.26662	-2.0206	2.03865e-14	-2.60265	-2.23217	2.75684e-13	-2.49189	-2.16086
11497911	chr19:11497911:G:A	1.81743e-98	-2.60136e-09	-2.40515	3.05324e-13	-2.60136e-09	-2.12832	3.00809e-12	-2.60136e-09	-2.26295
11498456	chr19:11498456:C:CCTTTT	2.69437e-99	-1.85497	-2.45903	2.77524e-14	-2.06448	-2.46189	2.85325e-13	-2.15033	-2.46805
11498725	chr19:11498725:T:C	2.70953e-99	-1.84818	-2.4602	2.79829e-14	-2.05755	-2.46055	2.863e-13	-2.14605	-2.46892
11498847	chr19:11498847:T:C	2.60535e-99	-1.8906	-2.457	2.68926e-14	-2.09463	-2.46322	2.77538e-13	-2.17906	-2.46699
11499005	chr19:11499005:G:A	4.36607e-98	-2.12182	0.593116	5.55489e-13	-2.21329	0.68345	5.13802e-12	-2.42811	0.700524
11499054	chr19:11499054:C:A	3.59914e-99	-2.32972	-1.69474	3.94588e-14	-2.41573	-1.7587	3.98704e-13	-2.58182	-1.70197
11499109	chr19:11499109:T:C	3.36026e-99	-1.89519	-2.19795	3.43859e-14	-1.84858	-2.46346	7.23699e-13	-1.53723	-2.1504
11499557	chr19:11499557:G:A	3.14796e-98	-1.85582	-6.54159e-09	3.60069e-13	-1.9634	-6.54159e-09	3.07504e-12	-2.24093	-6.54159e-09
11499667	chr19:11499667:G:A	2.21378e-98	-2.60136e-09	-2.20787	2.93257e-13	-2.60136e-09	-2.16864	3.25402e-12	-2.60136e-09	-2.18436
11499672	chr19:11499672:G:C	1.84256e-98	-2.60136e-09	-2.39142	3.14601e-13	-2.60136e-09	-2.09839	3.07971e-12	-2.60136e-09	-2.23942
11499690	chr19:11499690:T:C	2.33671e-98	-2.60136e-09	-2.15383	3.09597e-13	-2.60136e-09	-2.11442	3.43126e-12	-2.60136e-09	-2.13132
11499691	chr19:11499691:C:T	3.6293e-97	-2.60136e-09	0.589052	3.40839e-12	-2.60136e-09	0.284303	4.51027e-11	-2.60136e-09	0.44469
11500400	chr19:11500400:T:C	1.64451e-98	-2.50513	-6.54159e-09	2.57991e-13	-2.29677	-6.54159e-09	2.55877e-12	-2.42472	-6.54159e-09
11500572	chr19:11500572:G:T	9.37829e-99	-2.80059	-0.266174	5.42449e-14	-2.79347	-1.06271	7.64147e-13	-2.82876	-0.804482
11500863	chr19:11500863:G:A	2.60901e-98	-2.30183	0.258225	2.38798e-13	-2.37489	0.00080979	2.46135e-12	-2.55156	0.088018
11501015	chr19:11501015:C:T	2.60518e-98	-2.22241	0.177341	2.39569e-13	-2.30073	-0.0701228	2.42649e-12	-2.49284	0.0150318
11501166	chr19:11501166:TC:T	4.83484e-98	-2.60136e-09	-1.42672	6.22411e-13	-2.60136e-09	-1.41609	7.57275e-12	-2.60136e-09	-1.33969
11501237	chr19:11501237:G:A	1.07784e-99	-2.78969	-2.44051	2.23076e-14	-2.45721	-2.28756	2.23051e-13	-2.52772	-2.33689
11501498	chr19:11501498:T:C	5.9075e-99	-1.37434	-2.1546	8.17875e-14	-1.07409	-2.37148	1.85779e-12	-0.757299	-1.98756
11501651	chr19:11501651:A:G	1.43189e-99	-2.68274	-2.26342	1.74862e-14	-2.55504	-2.43325	2.62236e-13	-2.47708	-2.22568
11501683	chr19:11501683:C:T	1.29331e-99	-2.58913	-2.45883	2.45868e-14	-2.43223	-2.21526	3.37824e-13	-1.97902	-2.47046
11501750	chr19:11501750:G:A	1.17817e-98	-2.83861	-6.54159e-09	1.55134e-13	-2.80541	-6.54159e-09	1.70655e-12	-2.82978	-6.54159e-09
11501959	chr19:11501959:T:TA	2.4483e-99	-2.39502	-2.01474	2.4442e-14	-2.47415	-2.17924	2.51568e-13	-2.62204	-2.12225
11501961	chr19:11501961:A:C	1.06936e-99	-2.79914	-2.43896	2.19767e-14	-2.48088	-2.27883	2.20337e-13	-2.54685	-2.33
11502154	chr19:11502154:C:T	2.18973e-98	-2.60136e-09	-2.2188	2.74236e-13	-2.60136e-09	-2.23571	3.23584e-12	-2.60136e-09	-2.18996
11502240	chr19:11502240:C:T	9.68669e-99	-2.80329	-0.231114	5.54721e-14	-2.79561	-1.03821	7.83979e-13	-2.8297	-0.77792
11502483	chr19:11502483:G:C	1.23032e-99	-2.7813	-2.31658	3.03323e-14	-2.44163	-1.99585	2.99576e-13	-2.50945	-2.06019
11502487	chr19:11502487:C:G	8.83597e-99	-2.42333	-0.702999	2.00633e-13	-2.12615	-0.422071	1.56665e-12	-1.65859	-1.25672
11503047	chr19:11503047:G:GT	2.38377e-99	-2.79638	-1.64009	7.58777e-14	-2.48019	-1.04038	7.36909e-13	-2.54312	-1.12642
11503506	chr19:11503506:C:G	1.59551e-97	-2.60136e-09	-0.232796	1.53598e-12	-2.60136e-09	-0.51277	1.97311e-11	-2.60136e-09	-0.382057
11504094	chr19:11504094:G:A	1.78829e-98	-2.60136e-09	-2.42131	2.16801e-13	-2.60136e-09	-2.47071	2.46756e-12	-2.60136e-09	-2.46102
11504395	chr19:11504395:T:C	3.42668e-98	-0.945305	-0.825676	1.60726e-13	-1.26961	-1.50038	5.97685e-12	-0.875358	-0.701
11504830	chr19:11504830:T:C	3.30443e-98	-2.60136e-09	-1.80731	3.17622e-13	-2.60136e-09	-2.08883	3.78507e-12	-2.60136e-09	-2.03319
11504856	chr19:11504856:G:C	1.79252e-98	-2.60136e-09	-2.41895	2.16937e-13	-2.60136e-09	-2.47009	2.47042e-12	-2.60136e-09	-2.45986
11505090	chr19:11505090:T:C	2.04361e-98	-2.60136e-09	-2.28785	3.14991e-13	-2.60136e-09	-2.09715	2.92396e-12	-2.60136e-09	-2.29131
11506034	chr19:11506034:G:A	9.71074e-98	-2.60136e-09	-0.729339	1.48986e-12	-2.60136e-09	-0.543255	1.9559e-11	-2.60136e-09	-0.390813
11507317	chr19:11507317:T:C	2.83471e-99	-2.08451	-2.1787	3.17651e-14	-1.93019	-2.46113	6.71419e-13	-1.6288	-2.13382
11507929	chr19:11507929:G:A	5.57147e-98	-2.60136e-09	-1.28491	8.82549e-13	-2.60136e-09	-1.06688	8.83255e-12	-2.60136e-09	-1.18581
11507951	chr19:11507951:A:C	1.74684e-98	0.0129626	-2.45772	1.49876e-13	-0.406112	-2.43377	2.22254e-12	-0.0958772	-2.46972
11507968	chr19:11507968:T:C	1.61716e-98	-0.0651699	-2.45673	1.4068e-13	-0.472434	-2.43077	2.05799e-12	-0.171854	-2.47067
11508271	chr19:11508271:T:G	1.71433e-98	0.000979871	-2.46453	1.4752e-13	-0.410778	-2.44495	2.22641e-12	-0.0990304	-2.46483
11509110	chr19:11509110:G:A	3.39229e-98	-2.60136e-09	-1.78107	2.95774e-13	-2.60136e-09	-2.1601	4.43614e-12	-2.60136e-09	-1.87447
11509150	chr19:11509150:G:A	1.81e-99	-2.62427	-2.08756	2.86592e-14	-2.03717	-2.45705	2.96131e-13	-2.31279	-2.26842
11509184	chr19:11509184:T:C	1.07627e-99	-2.79296	-2.43869	2.25012e-14	-2.45825	-2.27788	2.25127e-13	-2.52608	-2.32926
11509641	chr19:11509641:G:T	4.14414e-97	-2.60136e-09	0.721708	4.25438e-12	-2.60136e-09	0.506012	5.54298e-11	-2.60136e-09	0.650866
11510314	chr19:11510314:T:C	1.55342e-98	-0.0995358	-2.46258	1.35042e-13	-0.504882	-2.43923	2.00819e-12	-0.199412	-2.46761
11510616	chr19:11510616:C:T	7.22696e-98	-1.02475	-6.54159e-09	4.26263e-13	-1.79464	-6.54159e-09	7.0192e-12	-1.4156	-6.54159e-09
11511098	chr19:11511098:C:G	8.81161e-98	-2.60136e-09	-0.826502	1.85444e-12	-2.60136e-09	-0.324354	1.42425e-11	-2.60136e-09	-0.708023
11511723	chr19:11511723:T:C	1.78893e-97	-2.60136e-09	-0.118367	1.73368e-12	-2.60136e-09	-0.391694	2.21771e-11	-2.60136e-09	-0.265189
11512238	chr19:11512238:G:A	1.08977e-97	-2.60136e-09	-0.614019	2.3178e-12	-2.60136e-09	-0.101319	1.74449e-11	-2.60136e-09	-0.505205
11512337	chr19:11512337:C:T	1.66093e-97	-2.60136e-09	-0.19261	1.86475e-12	-2.60136e-09	-0.318811	1.7246e-11	-2.60136e-09	-0.516672
11512634	chr19:11512634:G:T	2.27442e-98	-2.60136e-09	-2.18085	2.59959e-13	-2.60136e-09	-2.28917	3.08423e-12	-2.60136e-09	-2.23795
11512866	chr19:11512866:C:T	1.40404e-99	-2.75137	-2.21443	1.6451e-14	-2.77239	-2.27692	2.69189e-13	-2.60764	-2.06895
11514266	chr19:11514266:C:T	6.04251e-99	-2.82179	-0.684553	3.38113e-14	-2.81158	-1.51732	4.74078e-13	-2.8394	-1.27124
11514450	chr19:11514450:A:G	4.38462e-99	-2.83021	-0.996839	2.63849e-14	-2.82112	-1.75578	3.60761e-13	-2.8417	-1.54209
11514465	chr19:11514465:G:A	1.1283e-99	-2.82821	-2.35624	1.38382e-14	-2.83916	-2.3831	1.75713e-13	-2.84028	-2.26288
11514545	chr19:11514545:C:T	2.12956e-98	-2.60136e-09	-2.24666	2.55607e-13	-2.60136e-09	-2.30605	2.89406e-12	-2.60136e-09	-2.30159
11514640	chr19:11514640:C:G	2.11468e-99	-2.33085	-2.2254	2.00042e-14	-2.38422	-2.46954	3.1149e-13	-2.32906	-2.20158
11515040	chr19:11515040:T:C	1.02251e-96	-2.60136e-09	1.62486	1.14775e-11	-2.60136e-09	1.49845	1.65642e-10	-2.60136e-09	1.74558
11515179	chr19:11515179:T:C	2.81458e-99	-2.03092	-2.23943	3.34722e-14	-1.86726	-2.47172	6.68177e-13	-1.54733	-2.22013
11515190	chr19:11515190:A:G	2.57424e-98	-2.05702	-6.54159e-09	4.32471e-13	-1.78018	-6.54159e-09	4.16213e-12	-1.93822	-6.54159e-09
11515202	chr19:11515202:C:G	2.58572e-98	-2.60136e-09	-2.05257	2.40679e-13	-2.60136e-09	-2.36623	2.51956e-12	-2.60136e-09	-2.44017
11515252	chr19:11515252:T:C	1.70473e-98	-2.60136e-09	-2.46916	2.19329e-13	-2.60136e-09	-2.45912	2.75931e-12	-2.60136e-09	-2.34927
11515278	chr19:11515278:G:T	1.07322e-96	-2.60136e-09	1.67327	2.27968e-11	-2.60136e-09	2.18468	1.27242e-10	-2.60136e-09	1.48184
11515304	chr19:11515304:T:C	1.77071e-98	-2.60136e-09	-2.43119	2.89294e-13	-2.60136e-09	-2.18225	2.87243e-12	-2.60136e-09	-2.30909
11515880	chr19:11515880:C:T	1.4005e-98	-2.72419	0.0584422	6.93399e-14	-2.72469	-0.885988	1.00407e-12	-2.77714	-0.583054
11516357	chr19:11516357:T:A	1.75038e-97	-2.60136e-09	-0.140156	2.04586e-12	-2.60136e-09	-0.22612	1.88986e-11	-2.60136e-09	-0.425161
11516467	chr19:11516467:T:C	2.78861e-98	-2.60136e-09	-1.97703	4.78899e-13	-2.60136e-09	-1.6782	6.40707e-12	-2.60136e-09	-1.50685
11516550	chr19:11516550:G:A	1.92072e-99	-2.73017	-1.92229	1.8508e-14	-2.77339	-2.1581	3.57677e-13	-2.58229	-1.81008
11516559	chr19:11516559:A:G	4.31625e-99	-1.54302	-2.29975	2.74428e-14	-2.06337	-2.47422	6.37451e-13	-1.56684	-2.24769
11516712	chr19:11516712:G:A	1.07138e-98	-2.07409	-0.859531	7.90805e-14	-2.15748	-1.32174	7.12146e-13	-2.36972	-1.334
11516806	chr19:11516806:T:C	1.96836e-98	-2.60136e-09	-2.32537	3.46142e-13	-2.60136e-09	-2.00284	3.36517e-12	-2.60136e-09	-2.15077
11516815	chr19:11516815:T:C	8.22641e-99	-1.79316	-1.40465	6.31316e-14	-1.97826	-1.72621	7.30621e-13	-2.11502	-1.56309
11517378	chr19:11517378:T:C	1.96472e-98	-2.60136e-09	-2.32722	2.49749e-13	-2.60136e-09	-2.32924	2.96706e-12	-2.60136e-09	-2.27668
11517490	chr19:11517490:G:A	1.18351e-98	-2.83409	-6.54159e-09	2.36093e-13	-2.38547	-6.54159e-09	2.19074e-12	-2.58001	-6.54159e-09
11517854	chr19:11517854:T:C	5.8516e-97	-2.60136e-09	1.06673	5.71399e-12	-2.60136e-09	0.80098	4.93747e-11	-2.60136e-09	0.535188
11518689	chr19:11518689:G:C	1.57568e-98	-2.54789	-6.54159e-09	1.51851e-13	-2.82679	-6.54159e-09	1.77271e-12	-2.79174	-6.54159e-09
11518722	chr19:11518722:C:A	2.03945e-97	-2.60136e-09	0.0126935	2.00868e-12	-2.60136e-09	-0.244459	2.89648e-11	-2.60136e-09	0.00183099
11519451	chr19:11519451:C:T	2.00924e-98	-2.60136e-09	-2.30481	2.53031e-13	-2.60136e-09	-2.31618	2.7695e-12	-2.60136e-09	-2.34558
11519742	chr19:11519742:C:T	2.56385e-99	-2.27054	-2.09311	9.68393e-14	-0.802444	-2.4742	6.34284e-13	-1.51269	-2.30682
11519770	chr19:11519770:C:T	5.66956e-97	-2.60136e-09	1.03512	5.43178e-12	-2.60136e-09	0.75033	4.6923e-11	-2.60136e-09	0.484257
11519784	chr19:11519784:A:G	1.93604e-99	-2.71385	-1.93066	1.8874e-14	-2.76196	-2.14995	3.69898e-13	-2.56066	-1.79812
11520265	chr19:11520265:G:A	1.30098e-98	-2.73946	-6.54159e-09	1.49394e-13	-2.84311	-6.54159e-09	1.69898e-12	-2.83422	-6.54159e-09
11520297	chr19:11520297:G:A	8.76317e-98	-2.60136e-09	-0.832015	1.09412e-12	-2.60136e-09	-0.851984	1.04731e-11	-2.60136e-09	-1.01544
11520754	chr19:11520754:G:A	8.87078e-98	-2.60136e-09	-0.81981	1.09318e-12	-2.60136e-09	-0.852847	1.04702e-11	-2.60136e-09	-1.01572
11520952	chr19:11520952:C:T	1.99646e-99	-2.56532	-2.04846	1.89815e-14	-2.64364	-2.26259	3.95046e-13	-2.35183	-1.94117
11521392	chr19:11521392:G:A	2.52868e-99	-2.68849	-1.68897	2.32661e-14	-2.74978	-1.95292	5.07424e-13	-2.53559	-1.50707
11521551	chr19:11521551:G:A	2.40319e-99	-2.73382	-1.69454	2.25884e-14	-2.77746	-1.9548	4.80108e-13	-2.58725	-1.51074
11521773	chr19:11521773:C:T	1.83608e-98	-2.60136e-09	-2.39494	3.03057e-13	-2.60136e-09	-2.13577	3.01995e-12	-2.60136e-09	-2.25901
11522096	chr19:11522096:C:T	6.1006e-97	-2.60136e-09	1.1084	5.85115e-12	-2.60136e-09	0.8247	5.06675e-11	-2.60136e-09	0.561034
11523024	chr19:11523024:TCC:T	2.81338e-98	-1.96819	-6.54159e-09	4.23011e-13	-1.8023	-6.54159e-09	4.31839e-12	-1.90137	-6.54159e-09
11523029	chr19:11523029:C:CGT	2.70965e-98	-2.00575	-6.54159e-09	4.06128e-13	-1.84302	-6.54159e-09	4.1535e-12	-1.9403	-6.54159e-09
11523319	chr19:11523319:A:T	5.79589e-97	-2.60136e-09	1.05716	5.5804e-12	-2.60136e-09	0.777322	4.81197e-11	-2.60136e-09	0.509441
11524626	chr19:11524626:G:A	6.36004e-98	-2.60136e-09	-1.15254	1.46059e-12	-2.60136e-09	-0.563096	1.16594e-11	-2.60136e-09	-0.908139
11525639	chr19:11525639:C:T	2.02137e-98	-2.60136e-09	-2.29879	3.59989e-13	-2.60136e-09	-1.96362	3.48121e-12	-2.60136e-09	-2.11687
11525748	chr19:11525748:A:C	2.14584e-98	-2.60136e-09	-2.23904	2.74498e-13	-2.60136e-09	-2.23475	3.5744e-12	-2.60136e-09	-2.09045
11525751	chr19:11525751:A:C	2.04903e-98	-2.60136e-09	-2.28521	2.63073e-13	-2.60136e-09	-2.27726	3.38979e-12	-2.60136e-09	-2.14348
11525754	chr19:11525754:A:C	1.24529e-97	-2.60136e-09	-0.480618	1.46859e-12	-2.60136e-09	-0.557633	2.00301e-11	-2.60136e-09	-0.367012
11525899	chr19:11525899:G:A	2.11166e-98	-2.60136e-09	-2.2551	3.91e-13	-2.60136e-09	-1.88098	3.72346e-12	-2.60136e-09	-2.0496
11526051	chr19:11526051:G:A	1.93423e-99	-2.3797	-2.26575	1.28005e-14	-2.8366	-2.4636	1.44436e-13	-2.84172	-2.45745
11526206	chr19:11526206:A:G	3.7529e-98	-1.68004	-6.54159e-09	4.24793e-13	-1.79809	-6.54159e-09	3.63193e-12	-2.07449	-6.54159e-09
11527181	chr19:11527181:G:T	1.15518e-99	-2.80712	-2.35377	1.27727e-14	-2.82816	-2.47422	1.60419e-13	-2.76169	-2.43253
11527199	chr19:11527199:G:A	4.33051e-98	-2.60136e-09	-1.53689	8.03276e-13	-2.60136e-09	-1.16099	1.19664e-11	-2.60136e-09	-0.882144
11527376	chr19:11527376:G:A	2.09016e-98	-2.60136e-09	-2.26533	2.87817e-13	-2.60136e-09	-2.18737	3.04817e-12	-2.60136e-09	-2.24971
11527689	chr19:11527689:C:T	2.24496e-97	-2.60136e-09	0.108701	3.78227e-12	-2.60136e-09	0.388387	7.36334e-11	-2.60136e-09	0.934848
11528646	chr19:11528646:G:GTA	2.2538e-98	-2.60136e-09	-2.18995	2.75368e-13	-2.60136e-09	-2.23158	3.26094e-12	-2.60136e-09	-2.18223
11529295	chr19:11529295:G:A	1.10214e-99	-2.83629	-2.37161	1.26043e-14	-2.8429	-2.47276	1.51574e-13	-2.80851	-2.44242
11529393	chr19:11529393:A:T	4.65587e-98	-2.60136e-09	-1.46444	8.58576e-13	-2.60136e-09	-1.09442	1.28485e-11	-2.60136e-09	-0.811026
11529401	chr19:11529401:A:C	1.64608e-97	-2.60136e-09	-0.201588	2.76133e-12	-2.60136e-09	0.0737741	5.20935e-11	-2.60136e-09	0.58879
11529433	chr19:11529433:C:T	2.01078e-98	-2.60136e-09	-2.30405	2.5368e-13	-2.60136e-09	-2.31362	2.78327e-12	-2.60136e-09	-2.34063
11529739	chr19:11529739:T:C	2.39926e-98	-2.60136e-09	-2.12741	3.42757e-13	-2.60136e-09	-2.01267	3.31177e-12	-2.60136e-09	-2.16677
11529755	chr19:11529755:T:G	4.51631e-99	-1.54202	-2.25544	2.80687e-14	-2.04511	-2.46992	6.85223e-13	-1.54794	-2.19432
11529792	chr19:11529792:G:A	7.97502e-98	-2.60136e-09	-0.926259	9.59417e-13	-2.60136e-09	-0.983367	9.24773e-12	-2.60136e-09	-1.13987
11529824	chr19:11529824:A:G	4.63845e-98	-2.60136e-09	-1.46819	7.31665e-13	-2.60136e-09	-1.25437	7.29486e-12	-2.60136e-09	-1.37708
11530236	chr19:11530236:T:C	1.07968e-99	-2.83522	-2.39328	1.2642e-14	-2.84251	-2.47015	1.50478e-13	-2.80766	-2.45053
11530488	chr19:11530488:CTG:C	2.02384e-98	-2.60136e-09	-2.29758	3.6755e-13	-2.60136e-09	-1.94283	3.53832e-12	-2.60136e-09	-2.1006
11530495	chr19:11530495:G:A	2.0095e-98	-2.60136e-09	-2.30468	2.5353e-13	-2.60136e-09	-2.31421	2.78184e-12	-2.60136e-09	-2.34114
11530894	chr19:11530894:T:G	1.70611e-98	-2.60136e-09	-2.46836	2.56638e-13	-2.60136e-09	-2.30203	2.66818e-12	-2.60136e-09	-2.38285
11531034	chr19:11531034:G:A	3.15663e-97	-2.60136e-09	0.449519	3.07924e-12	-2.60136e-09	0.182745	2.73696e-11	-2.60136e-09	-0.054817
11531271	chr19:11531271:C:T	7.76899e-99	-2.03032	-1.2247	6.17823e-14	-2.12186	-1.60421	5.60261e-13	-2.33337	-1.61023
11532262	chr19:11532262:G:A	1.87532e-98	-2.60136e-09	-2.37379	2.28432e-13	-2.60136e-09	-2.41845	2.652e-12	-2.60136e-09	-2.38894
11532598	chr19:11532598:C:T	2.8781e-98	-2.60136e-09	-1.94544	4.79329e-13	-2.60136e-09	-1.67731	7.50468e-12	-2.60136e-09	-1.34872
11532609	chr19:11532609:G:A	1.97015e-97	-2.60136e-09	-0.02188	2.02055e-12	-2.60136e-09	-0.238567	2.90028e-11	-2.60136e-09	0.0031422
11533137	chr19:11533137:T:C	1.84786e-97	-2.60136e-09	-0.0859567	1.91636e-12	-2.60136e-09	-0.291508	2.73972e-11	-2.60136e-09	-0.0538088
11533428	chr19:11533428:T:G	3.71647e-97	-2.60136e-09	0.612788	3.56975e-12	-2.60136e-09	0.330558	3.15622e-11	-2.60136e-09	0.0877089
11534191	chr19:11534191:C:T	8.37237e-98	-2.60136e-09	-0.877636	1.02798e-12	-2.60136e-09	-0.914337	9.89094e-12	-2.60136e-09	-1.07263
11534579	chr19:11534579:A:G	1.72525e-98	-2.60136e-09	-2.4572	2.59563e-13	-2.60136e-09	-2.29069	2.68991e-12	-2.60136e-09	-2.37474
11534816	chr19:11534816:GA:G	1.999e-98	-2.60136e-09	-2.30993	2.8306e-13	-2.60136e-09	-2.20403	3.04339e-12	-2.60136e-09	-2.25128
11535334	chr19:11535334:G:A	7.21923e-98	-2.60136e-09	-1.02582	8.63608e-13	-2.60136e-09	-1.08857	8.39764e-12	-2.60136e-09	-1.2363
11535772	chr19:11535772:T:G	7.57276e-99	-2.08165	-1.19895	5.96756e-14	-2.16663	-1.59414	5.43659e-13	-2.37306	-1.60063
11535843	chr19:11535843:G:A	2.24748e-98	-2.60136e-09	-2.19276	3.19996e-13	-2.60136e-09	-2.08139	3.41979e-12	-2.60136e-09	-2.13467
11536010	chr19:11536010:C:G	9.4487e-99	-2.04991	-1.00937	7.3547e-14	-2.13519	-1.41658	6.62142e-13	-2.34937	-1.42715
11536112	chr19:11536112:T:C	9.21868e-99	-2.04462	-1.0393	7.07851e-14	-2.13025	-1.4598	6.37712e-13	-2.34632	-1.4678
11536521	chr19:11536521:A:T	1.22183e-97	-2.60136e-09	-0.499641	2.8425e-12	-2.60136e-09	0.102747	1.9759e-11	-2.60136e-09	-0.380644
11536684	chr19:11536684:G:T	9.07789e-99	-2.05682	-1.04249	6.98067e-14	-2.14135	-1.46261	6.30316e-13	-2.35524	-1.47054
11536947	chr19:11536947:A:C	1.23827e-98	-1.85726	-0.931589	9.30362e-14	-1.93622	-1.38048	7.96567e-13	-2.20226	-1.38944
11537055	chr19:11537055:A:C	1.95696e-98	-2.33118	-6.54159e-09	2.41637e-13	-2.36226	-6.54159e-09	2.49732e-12	-2.44903	-6.54159e-09
11537146	chr19:11537146:C:T	1.1733e-98	-2.84275	-6.54159e-09	1.5368e-13	-2.81482	-6.54159e-09	1.69887e-12	-2.83429	-6.54159e-09
11537611	chr19:11537611:T:C	1.17236e-98	-0.531838	-2.31171	7.6647e-14	-1.0361	-2.47438	1.62959e-12	-0.614901	-2.26102
11537892	chr19:11537892:T:G	1.33625e-98	-1.78775	-0.924954	9.99073e-14	-1.87009	-1.37536	8.46793e-13	-2.14627	-1.38427
11538047	chr19:11538047:T:G	2.67416e-98	-2.60136e-09	-2.01894	3.84645e-13	-2.60136e-09	-1.89737	3.99257e-12	-2.60136e-09	-1.97982
11538144	chr19:11538144:T:C	1.27369e-98	-1.82953	-0.93112	9.5875e-14	-1.90767	-1.37898	8.16325e-13	-2.17913	-1.38806
11538179	chr19:11538179:G:A	9.55946e-98	-0.745041	-6.54159e-09	8.81023e-13	-1.06861	-6.54159e-09	1.39172e-11	-0.731122	-6.54159e-09
11538474	chr19:11538474:G:A	1.83034e-98	-2.39807	-6.54159e-09	2.07022e-13	-2.51687	-6.54159e-09	1.87399e-12	-2.73618	-6.54159e-09
11538541	chr19:11538541:G:A	1.29796e-98	-1.81019	-0.931589	9.75257e-14	-1.88909	-1.38048	8.28192e-13	-2.16332	-1.38944
11538719	chr19:11538719:GA:G	5.80806e-99	-1.24845	-2.29746	3.57959e-14	-1.79999	-2.47187	8.96309e-13	-1.26234	-2.21138
11539128	chr19:11539128:A:G	1.90007e-97	-2.60136e-09	-0.0580964	2.01171e-12	-2.60136e-09	-0.242954	1.82637e-11	-2.60136e-09	-0.459337
11539189	chr19:11539189:G:T	7.32894e-98	-2.60136e-09	-1.01074	9.05329e-13	-2.60136e-09	-1.04139	8.77664e-12	-2.60136e-09	-1.19216
11539759	chr19:11539759:G:C	1.69689e-98	-2.60136e-09	-2.47378	2.34287e-13	-2.60136e-09	-2.39315	2.50154e-12	-2.60136e-09	-2.44734
11540262	chr19:11540262:C:T	1.69939e-98	-1.89127	-0.581031	1.22983e-13	-1.96714	-1.07051	1.0396e-12	-2.22877	-1.09665
11540995	chr19:11540995:A:G	4.5867e-99	-1.38732	-2.39467	3.26368e-14	-1.90171	-2.46254	6.80586e-13	-1.39758	-2.35147
11541380	chr19:11541380:A:G	1.01159e-99	-2.84076	-2.45287	1.30523e-14	-2.84296	-2.43776	1.45251e-13	-2.81978	-2.47376
11541443	chr19:11541443:T:C	1.71435e-98	-2.60136e-09	-2.46354	2.16853e-13	-2.60136e-09	-2.47047	2.43646e-12	-2.60136e-09	-2.47371
11541519	chr19:11541519:T:A	1.6714e-98	-1.91328	-0.575638	1.18221e-13	-1.98641	-1.09073	1.00247e-12	-2.24333	-1.11845
11541657	chr19:11541657:C:T	1.83999e-98	-1.87712	-0.515695	1.27736e-13	-1.95954	-1.04018	1.07488e-12	-2.22378	-1.06826
11541675	chr19:11541675:G:A	1.83961e-97	-2.60136e-09	-0.0904317	3.20192e-12	-2.60136e-09	0.221814	6.02685e-11	-2.60136e-09	0.734559
11541698	chr19:11541698:C:T	3.34439e-98	-2.60136e-09	-1.79529	4.24956e-13	-2.60136e-09	-1.79771	5.08257e-12	-2.60136e-09	-1.73843
11541889	chr19:11541889:G:A	2.00532e-98	-2.60136e-09	-2.30677	2.6577e-13	-2.60136e-09	-2.26706	2.80111e-12	-2.60136e-09	-2.33424
11542183	chr19:11542183:C:T	2.87479e-98	-2.60136e-09	-1.94659	2.97327e-13	-2.60136e-09	-2.15486	3.66968e-12	-2.60136e-09	-2.06415
11542197	chr19:11542197:TTCTTCTTTTTTTTGAGATGGAGTCTTCCTCTG:T	7.15655e-98	-2.60136e-09	-1.03454	9.03046e-13	-2.60136e-09	-1.04392	8.77115e-12	-2.60136e-09	-1.19278
11542268	chr19:11542268:C:T	8.30018e-98	-2.60136e-09	-0.886295	1.62708e-12	-2.60136e-09	-0.455151	1.2603e-11	-2.60136e-09	-0.830316
11542903	chr19:11542903:C:T	2.13218e-98	-2.60136e-09	-2.24543	2.91734e-13	-2.60136e-09	-2.17385	2.89373e-12	-2.60136e-09	-2.30171
11542915	chr19:11542915:T:C	1.69769e-98	-2.60136e-09	-2.4733	2.3117e-13	-2.60136e-09	-2.40654	2.55941e-12	-2.60136e-09	-2.42447
11543556	chr19:11543556:G:A	1.69945e-98	-2.60136e-09	-2.47227	2.16037e-13	-2.60136e-09	-2.47424	2.43868e-12	-2.60136e-09	-2.47279
11543596	chr19:11543596:C:T	1.95673e-98	-1.75316	-0.578138	1.38279e-13	-1.83917	-1.08125	1.13806e-12	-2.12389	-1.11104
11543656	chr19:11543656:G:A	5.93109e-98	-2.60136e-09	-1.22237	1.04602e-12	-2.60136e-09	-0.896947	8.45448e-12	-2.60136e-09	-1.22955
11543845	chr19:11543845:A:C	5.37421e-98	-0.916446	-0.404515	1.94018e-13	-1.48288	-1.09887	7.89692e-12	-1.06943	-0.228346
11543993	chr19:11543993:A:C	1.54789e-98	-2.56568	-6.54159e-09	1.68515e-13	-2.72267	-6.54159e-09	2.11262e-12	-2.61632	-6.54159e-09
11544141	chr19:11544141:C:T	3.38865e-99	-2.35139	-1.73334	2.76817e-14	-2.47111	-2.05781	7.59648e-13	-2.05119	-1.58796
11544195	chr19:11544195:A:T	5.82495e-99	-2.07336	-1.46965	1.32329e-13	-1.47446	-1.48994	8.14884e-13	-1.95399	-1.61497
11544412	chr19:11544412:G:A	1.71487e-99	-2.52955	-2.23627	1.35732e-14	-2.84166	-2.39994	1.67489e-13	-2.76469	-2.38639
11544692	chr19:11544692:C:T	1.76161e-99	-2.53723	-2.2017	1.39259e-14	-2.84302	-2.37292	1.74376e-13	-2.74975	-2.36104
11544883	chr19:11544883:C:T	6.91485e-97	-2.60136e-09	1.23368	1.13035e-11	-2.60136e-09	1.48317	8.11995e-11	-2.60136e-09	1.03266
11545157	chr19:11545157:C:T	1.77641e-98	-2.60136e-09	-2.42798	2.22218e-13	-2.60136e-09	-2.44603	2.47903e-12	-2.60136e-09	-2.45638
11545219	chr19:11545219:T:G	1.91799e-98	-2.60136e-09	-2.35129	2.44055e-13	-2.60136e-09	-2.3523	2.67811e-12	-2.60136e-09	-2.37914
11545222	chr19:11545222:G:C	1.55289e-97	-0.259872	-6.54159e-09	2.97365e-12	0.147853	-6.54159e-09	2.34529e-11	-0.209258	-6.54159e-09
11545223	chr19:11545223:G:C	9.56521e-98	-2.60136e-09	-0.744439	1.52412e-12	-2.60136e-09	-0.52052	2.74684e-11	-2.60136e-09	-0.051213
11546073	chr19:11546073:T:C	1.93279e-99	-2.56905	-2.07714	1.51208e-14	-2.84192	-2.2917	1.92058e-13	-2.74064	-2.27357
11546180	chr19:11546180:T:C	1.17465e-99	-2.72857	-2.41561	4.32487e-14	-2.11693	-1.96579	2.13452e-13	-2.48234	-2.42626
11546244	chr19:11546244:G:A	9.30582e-98	-2.60136e-09	-0.771932	1.51844e-12	-2.60136e-09	-0.524252	2.73436e-11	-2.60136e-09	-0.0557694
11546492	chr19:11546492:C:T	1.93922e-99	-2.52083	-2.12204	1.46662e-14	-2.84306	-2.32109	1.80959e-13	-2.76996	-2.30378
11546525	chr19:11546525:G:A	1.78814e-98	-2.60136e-09	-2.42139	2.16999e-13	-2.60136e-09	-2.4698	2.46349e-12	-2.60136e-09	-2.46267
11546541	chr19:11546541:G:A	1.87797e-98	-2.60136e-09	-2.37238	2.26473e-13	-2.60136e-09	-2.42707	2.50773e-12	-2.60136e-09	-2.44487
11546580	chr19:11546580:C:T	1.29642e-97	-2.60136e-09	-0.440378	2.12103e-12	-2.60136e-09	-0.190038	3.94682e-11	-2.60136e-09	0.311245
11546999	chr19:11546999:T:C	1.89817e-99	-2.5824	-2.08187	1.50943e-14	-2.84094	-2.29444	1.93465e-13	-2.7303	-2.27661
11547064	chr19:11547064:G:A	1.07725e-99	-2.83129	-2.39946	1.43126e-14	-2.79778	-2.39077	1.58916e-13	-2.8153	-2.38833
11547266	chr19:11547266:G:A	1.88611e-99	-2.59524	-2.07541	1.51758e-14	-2.83942	-2.29057	1.95584e-13	-2.72359	-2.27243
11548272	chr19:11548272:G:A	1.96788e-97	-2.60136e-09	-0.0230302	3.36961e-12	-2.60136e-09	0.272859	6.58398e-11	-2.60136e-09	0.822973
11548442	chr19:11548442:A:G	1.93296e-99	-2.60812	-2.03799	1.55623e-14	-2.83809	-2.26675	2.02568e-13	-2.7138	-2.24713
11548507	chr19:11548507:A:T	1.96294e-99	-2.5959	-2.03481	1.55746e-14	-2.83971	-2.26434	2.01294e-13	-2.7226	-2.24464
11548520	chr19:11548520:C:T	1.77724e-98	-2.60136e-09	-2.42751	2.16089e-13	-2.60136e-09	-2.474	2.44764e-12	-2.60136e-09	-2.46913
11548604	chr19:11548604:G:A	1.92504e-98	-2.60136e-09	-2.34763	2.40357e-13	-2.60136e-09	-2.36757	2.72124e-12	-2.60136e-09	-2.36316
11548720	chr19:11548720:C:T	4.90862e-98	-2.60136e-09	-1.41158	4.3663e-13	-2.60136e-09	-1.77061	5.48472e-12	-2.60136e-09	-1.66228
11548743	chr19:11548743:A:C	1.88761e-99	-2.4445	-2.22534	2.06578e-14	-2.40447	-2.41713	2.30167e-13	-2.546	-2.2872
11548895	chr19:11548895:C:A	3.15833e-99	-1.69586	-2.45926	5.28593e-14	-1.43254	-2.44952	4.55675e-13	-1.67776	-2.47247
11549398	chr19:11549398:C:T	1.99892e-99	-2.58251	-2.03004	1.55116e-14	-2.84107	-2.26703	1.99074e-13	-2.73164	-2.24669
11549496	chr19:11549496:G:A	2.00834e-99	-2.57956	-2.02829	1.55241e-14	-2.84156	-2.26574	1.98606e-13	-2.7354	-2.24528
11549723	chr19:11549723:G:T	3.42672e-99	-2.8216	-1.25195	1.20162e-13	-2.75902	-0.301829	5.77922e-13	-2.79902	-1.11354
11550056	chr19:11550056:C:T	2.09356e-99	-2.60243	-1.96386	1.65125e-14	-2.83768	-2.2079	2.15167e-13	-2.71701	-2.18358
11550111	chr19:11550111:G:A	1.28191e-98	-2.75422	-6.54159e-09	1.49468e-13	-2.84261	-6.54159e-09	1.69303e-12	-2.83773	-6.54159e-09
11550552	chr19:11550552:C:T	1.32769e-97	-2.60136e-09	-0.416549	2.24241e-12	-2.60136e-09	-0.134384	4.22756e-11	-2.60136e-09	0.379958
11551023	chr19:11551023:C:T	2.20634e-98	-2.60136e-09	-2.21124	3.65729e-13	-2.60136e-09	-1.9478	3.72255e-12	-2.60136e-09	-2.04984
11551031	chr19:11551031:TG:T	1.41012e-98	-1.92348	-0.735421	2.88291e-13	-1.6657	-0.520023	2.38279e-12	-1.91946	-0.576513
11551075	chr19:11551075:A:G	3.01302e-99	-1.75223	-2.44998	5.10723e-14	-1.47957	-2.43688	4.3745e-13	-1.72295	-2.4681
11551197	chr19:11551197:C:T	1.95913e-96	-2.60136e-09	2.2751	3.3234e-11	-2.60136e-09	2.56163	2.23812e-10	-2.60136e-09	2.04656
11551503	chr19:11551503:G:A	1.97031e-99	-2.59319	-2.03378	1.53491e-14	-2.84011	-2.27853	1.97974e-13	-2.72466	-2.25921
11551857	chr19:11551857:G:T	4.10838e-99	-1.4447	-2.44743	1.36751e-13	-0.485934	-2.4456	1.13258e-12	-0.769648	-2.47011
11552174	chr19:11552174:C:T	8.43521e-99	-2.73906	-0.433685	7.9348e-14	-2.27606	-1.19979	2.05232e-12	-2.43289	-0.212389
11552290	chr19:11552290:G:GGAGGGTCTGGCACTGCCCCAGGTT	2.697e-98	-2.60136e-09	-2.01043	3.49291e-13	-2.60136e-09	-1.99379	3.72371e-12	-2.60136e-09	-2.04953
11552385	chr19:11552385:G:A	2.81411e-98	-2.60136e-09	-1.96792	3.66334e-13	-2.60136e-09	-1.94615	3.89266e-12	-2.60136e-09	-2.00516
11552405	chr19:11552405:A:C	1.03348e-98	-2.80299	-0.166648	8.44905e-14	-2.445	-0.968056	2.27558e-12	-2.62551	0.0834932
11552569	chr19:11552569:G:A	2.40416e-98	-2.60136e-09	-2.12537	4.08309e-13	-2.60136e-09	-1.83767	3.8241e-12	-2.60136e-09	-2.02293
11552663	chr19:11552663:T:C	1.57403e-99	-2.56616	-2.28536	1.61121e-14	-2.62211	-2.44801	1.80161e-13	-2.73306	-2.3451
11552696	chr19:11552696:A:G	1.1727e-99	-2.73378	-2.41207	1.91452e-14	-2.714	-2.18364	2.06921e-13	-2.64088	-2.29879
11553908	chr19:11553908:C:T	1.92173e-97	-2.60136e-09	-0.0467598	3.33929e-12	-2.60136e-09	0.263821	6.67075e-11	-2.60136e-09	0.836066
11554794	chr19:11554794:A:T	5.91346e-97	-2.60136e-09	1.07724	4.95036e-12	-2.60136e-09	0.657523	7.00659e-11	-2.60136e-09	0.885185
11555677	chr19:11555677:G:A	4.1114e-99	-1.43996	-2.45144	2.46383e-13	-0.207488	-2.13532	9.38513e-13	-0.970743	-2.45697
11555776	chr19:11555776:C:T	4.09668e-99	-2.16105	-1.73393	9.34117e-14	-1.11428	-2.1984	1.1251e-12	-1.6058	-1.64059
11556101	chr19:11556101:T:C	1.78922e-98	-2.60136e-09	-2.42079	2.3199e-13	-2.60136e-09	-2.403	2.64666e-12	-2.60136e-09	-2.39095
11556589	chr19:11556589:A:G	4.46535e-99	-2.10213	-1.70668	1.07663e-13	-0.984114	-2.18657	1.24666e-12	-1.52585	-1.61793
11557009	chr19:11557009:A:G	2.38157e-98	-2.60136e-09	-2.13481	2.96859e-13	-2.60136e-09	-2.15643	3.21912e-12	-2.60136e-09	-2.19514
11558101	chr19:11558101:T:C	3.96595e-99	-2.18628	-1.74113	7.57969e-14	-1.31506	-2.20657	9.15134e-13	-1.80004	-1.6529
11558156	chr19:11558156:G:A	3.28024e-98	-2.81261	0.997955	2.84398e-13	-2.60961	0.410289	9.29006e-12	-2.67555	1.54024
11559452	chr19:11559452:T:C	2.21365e-97	-2.60136e-09	0.0946556	4.12972e-12	-2.60136e-09	0.476271	8.39561e-11	-2.60136e-09	1.06604
11560149	chr19:11560149:TG:T	2.54764e-96	-2.60136e-09	2.53776	4.96619e-11	-2.60136e-09	2.9633	3.21635e-10	-2.60136e-09	2.40917
11560422	chr19:11560422:A:G	2.25641e-97	-2.60136e-09	0.113787	4.21736e-12	-2.60136e-09	0.497273	8.62388e-11	-2.60136e-09	1.09287
11560489	chr19:11560489:C:T	3.78628e-99	-1.50955	-2.46423	2.4318e-13	-0.174375	-2.18152	8.96305e-13	-1.00721	-2.46651
11560593	chr19:11560593:AG:A	1.44597e-99	-2.79222	-2.14416	1.70051e-14	-2.60056	-2.41562	2.307e-13	-2.54798	-2.28291
11560612	chr19:11560612:A:G	6.09463e-99	-1.93781	-1.55994	1.40503e-13	-1.4563	-1.44817	9.76284e-13	-1.86741	-1.52084
11561950	chr19:11561950:CT:C	1.43106e-99	-2.68863	-2.25811	1.37518e-14	-2.81925	-2.40928	1.86017e-13	-2.64687	-2.39929
11562529	chr19:11562529:A:G	5.20795e-98	-2.60136e-09	-1.35239	8.13406e-13	-2.60136e-09	-1.14846	8.67317e-12	-2.60136e-09	-1.20402
11563009	chr19:11563009:CT:C	3.08596e-98	-0.495719	-1.37999	7.25865e-13	0.608837	-1.87117	4.7981e-12	-0.53906	-1.25697
11563189	chr19:11563189:C:T	1.50233e-99	-2.63827	-2.25987	1.35459e-14	-2.8339	-2.4097	1.77102e-13	-2.69548	-2.3998
11563394	chr19:11563394:G:A	1.37236e-98	-2.68604	-6.54159e-09	1.53868e-13	-2.8136	-6.54159e-09	1.79261e-12	-2.78058	-6.54159e-09
11563479	chr19:11563479:G:A	4.39669e-99	-1.40375	-2.42055	2.19631e-13	-0.025453	-2.43229	1.06309e-12	-0.892929	-2.41015
11563802	chr19:11563802:G:A	1.72213e-98	-2.60136e-09	-2.45901	2.16065e-13	-2.60136e-09	-2.47411	2.44284e-12	-2.60136e-09	-2.47109
11564047	chr19:11564047:A:G	1.39899e-99	-2.57976	-2.38965	1.36088e-14	-2.84155	-2.39743	1.70434e-13	-2.72775	-2.40591
11564084	chr19:11564084:T:G	1.63251e-97	-2.60136e-09	-0.209872	1.75639e-12	-2.60136e-09	-0.37868	2.32536e-11	-2.60136e-09	-0.217793
11564332	chr19:11564332:G:A	1.92967e-98	-2.69198	0.346763	2.20813e-13	-2.80956	0.357186	4.61606e-12	-2.78665	0.951945
11564609	chr19:11564609:CA:C	3.21653e-99	-1.85563	-2.28123	5.88605e-14	-1.51037	-2.26416	4.9263e-13	-1.71107	-2.36118
11564640	chr19:11564640:C:T	1.20923e-98	-2.81259	-6.54159e-09	1.56036e-13	-2.79961	-6.54159e-09	1.71391e-12	-2.82548	-6.54159e-09
11564974	chr19:11564974:G:GGCAT	3.58748e-98	-2.49529	0.77017	3.01332e-13	-2.84195	0.700471	6.20829e-12	-2.84206	1.3037
11565401	chr19:11565401:A:G	3.11449e-97	-2.73236	3.16844	9.67219e-12	-2.50471	3.83203	5.02621e-11	-2.72789	3.28089
11565836	chr19:11565836:G:A	1.76132e-98	-2.60136e-09	-2.43651	2.1649e-13	-2.60136e-09	-2.47215	2.46822e-12	-2.60136e-09	-2.46075
11566017	chr19:11566017:T:C	2.89961e-99	-1.9014	-2.33918	5.06495e-14	-1.60318	-2.32158	4.37006e-13	-1.78891	-2.40315
11566330	chr19:11566330:T:C	1.05826e-99	-2.82808	-2.42046	1.32953e-14	-2.79803	-2.46426	1.61893e-13	-2.83989	-2.34518
11566636	chr19:11566636:T:C	2.10784e-99	-2.39338	-2.16611	1.96018e-14	-2.48262	-2.39145	2.25256e-13	-2.61677	-2.238
11567184	chr19:11567184:T:C	3.12793e-99	-1.80184	-2.36294	5.86587e-14	-1.59632	-2.18163	4.42422e-13	-1.79405	-2.38569
11567323	chr19:11567323:C:A	4.51313e-99	-1.34082	-2.45734	3.1296e-13	0.0251092	-2.12873	1.08942e-12	-0.828088	-2.45051
11567377	chr19:11567377:C:T	1.00818e-99	-2.84277	-2.45424	2.81914e-14	-2.18884	-2.32183	2.15464e-13	-2.46221	-2.437
11567511	chr19:11567511:G:A	2.42572e-97	-2.60136e-09	0.18614	4.03126e-12	-2.60136e-09	0.452142	7.66562e-11	-2.60136e-09	0.97508
11567647	chr19:11567647:C:T	4.61452e-97	-2.60136e-09	0.82922	7.84372e-12	-2.60136e-09	1.11778	1.65466e-10	-2.60136e-09	1.74451
11568288	chr19:11568288:C:A	5.59299e-99	-1.11272	-2.47093	4.54614e-13	0.446776	-2.17702	1.46033e-12	-0.520242	-2.46535
11568307	chr19:11568307:A:G	1.56962e-98	-2.55174	-6.54159e-09	1.76014e-13	-2.67913	-6.54159e-09	2.09252e-12	-2.62588	-6.54159e-09
11568446	chr19:11568446:G:A	6.11943e-98	-2.60136e-09	-1.1911	4.78197e-13	-2.60136e-09	-1.67967	6.7936e-12	-2.60136e-09	-1.44827
11568655	chr19:11568655:G:C	1.70605e-98	-2.60136e-09	-2.46839	2.18278e-13	-2.60136e-09	-2.46392	2.47537e-12	-2.60136e-09	-2.45786
11569122	chr19:11569122:G:A	1.71141e-99	-2.83906	-1.92878	2.0796e-14	-2.84261	-1.97232	2.68017e-13	-2.8139	-1.86706
11569359	chr19:11569359:A:G	2.39914e-98	-2.60136e-09	-2.12746	4.01766e-13	-2.60136e-09	-1.85382	3.70354e-12	-2.60136e-09	-2.05496
11569541	chr19:11569541:G:A	1.21496e-98	-2.80786	-6.54159e-09	1.62766e-13	-2.75738	-6.54159e-09	1.81822e-12	-2.76639	-6.54159e-09
11569593	chr19:11569593:C:G	7.30984e-98	-2.60136e-09	-1.01335	4.61587e-13	-2.60136e-09	-1.71502	7.14599e-12	-2.60136e-09	-1.3977
11569716	chr19:11569716:T:C	1.83045e-99	-2.23513	-2.46547	1.71879e-14	-2.57163	-2.43386	1.91648e-13	-2.55127	-2.46508
11569741	chr19:11569741:C:T	2.69612e-98	-2.60136e-09	-2.01076	6.30583e-13	-2.60136e-09	-1.40305	8.15955e-12	-2.60136e-09	-1.26506
11569807	chr19:11569807:A:C	2.05872e-98	-2.60136e-09	-2.28049	2.71112e-13	-2.60136e-09	-2.24716	3.40476e-12	-2.60136e-09	-2.13908
11569944	chr19:11569944:A:G	7.63264e-99	-2.22692	-1.04581	1.20971e-13	-2.31802	-0.736129	1.95597e-12	-2.39835	-0.295016
11570018	chr19:11570018:G:A	2.01916e-98	-2.60136e-09	-2.29989	2.3428e-13	-2.60136e-09	-2.39318	2.88272e-12	-2.60136e-09	-2.30552
11570186	chr19:11570186:G:A	3.46282e-98	-2.60136e-09	-1.76049	3.94434e-13	-2.60136e-09	-1.87224	4.24492e-12	-2.60136e-09	-1.91853
11570215	chr19:11570215:G:T	2.54935e-98	-2.60136e-09	-2.06673	5.72162e-13	-2.60136e-09	-1.50027	7.36849e-12	-2.60136e-09	-1.36704
11571010	chr19:11571010:T:C	1.41983e-99	-2.53537	-2.41924	1.65096e-14	-2.73808	-2.30767	1.70642e-13	-2.71017	-2.42227
11571225	chr19:11571225:A:C	2.69417e-98	-1.82821	-0.183277	5.1016e-13	-2.25367	0.638705	6.32457e-12	-2.28625	0.766444
11571434	chr19:11571434:T:C	2.62927e-99	-2.66138	-1.67707	2.84421e-14	-2.75757	-1.74425	4.03924e-13	-2.64821	-1.62257
11571680	chr19:11571680:T:G	2.98913e-98	-1.90759	-6.54159e-09	1.88729e-13	-2.60938	-6.54159e-09	3.26457e-12	-2.18112	-6.54159e-09
11571784	chr19:11571784:C:T	1.64035e-97	-2.60136e-09	-0.205075	1.88842e-12	-2.60136e-09	-0.306195	2.56366e-11	-2.60136e-09	-0.120228
11571970	chr19:11571970:C:T	1.93954e-99	-2.71329	-1.92942	3.43549e-14	-2.82675	-1.4862	2.48505e-13	-2.81579	-1.94075
11572345	chr19:11572345:T:C	7.91695e-99	-0.91853	-2.31762	5.47857e-14	-1.71495	-2.13131	6.75704e-13	-1.52096	-2.23529
11572439	chr19:11572439:C:T	1.75522e-98	-2.60136e-09	-2.43998	2.18139e-13	-2.60136e-09	-2.46456	2.56162e-12	-2.60136e-09	-2.42361
11572715	chr19:11572715:C:T	1.33523e-98	-2.71347	-6.54159e-09	1.51805e-13	-2.8271	-6.54159e-09	1.72494e-12	-2.81906	-6.54159e-09
11573720	chr19:11573720:T:C	1.21307e-98	-1.92718	-0.882243	2.16391e-13	-2.33366	-0.138942	2.66424e-12	-2.36892	-0.0154129
11573831	chr19:11573831:C:T	1.20786e-99	-2.72025	-2.39606	1.5653e-14	-2.82471	-2.27432	1.56841e-13	-2.81719	-2.39958
11574055	chr19:11574055:C:T	2.58033e-98	-2.60136e-09	-2.05466	5.54915e-13	-2.60136e-09	-1.53088	7.7723e-12	-2.60136e-09	-1.31369
11574139	chr19:11574139:C:G	6.04191e-99	-1.26008	-2.24636	3.15747e-14	-2.00292	-2.39442	5.06029e-13	-1.81768	-2.22773
11574155	chr19:11574155:G:A	5.28283e-98	-2.60136e-09	-1.33811	1.04904e-12	-2.60136e-09	-0.894059	1.89894e-11	-2.60136e-09	-0.420368
11574601	chr19:11574601:G:A	2.89498e-98	-2.60136e-09	-1.93959	6.57315e-13	-2.60136e-09	-1.36153	8.50485e-12	-2.60136e-09	-1.22362
11574868	chr19:11574868:CA:C	9.75688e-97	-2.60136e-09	1.57799	8.92785e-12	-2.60136e-09	1.24724	1.23571e-10	-2.60136e-09	1.45257
11575133	chr19:11575133:A:G	7.7952e-98	-2.60136e-09	-0.949065	5.44236e-13	-2.60136e-09	-1.55031	8.65706e-12	-2.60136e-09	-1.20588
11575519	chr19:11575519:T:C	4.29392e-98	-2.60136e-09	-1.54537	4.43465e-13	-2.60136e-09	-1.75507	5.82595e-12	-2.60136e-09	-1.60193
11575590	chr19:11575590:G:T	1.19614e-98	-2.82347	-6.54159e-09	1.54098e-13	-2.8121	-6.54159e-09	1.79531e-12	-2.77907	-6.54159e-09
11576317	chr19:11576317:C:T	1.78405e-98	-2.60136e-09	-2.42368	2.75977e-13	-2.60136e-09	-2.22937	3.40746e-12	-2.60136e-09	-2.13828
11576536	chr19:11576536:C:T	5.42431e-99	-1.74933	-1.86494	3.61473e-14	-2.11553	-2.14656	7.34974e-13	-1.75849	-1.91368
11576829	chr19:11576829:G:A	1.79781e-98	-2.60136e-09	-2.416	2.50116e-13	-2.60136e-09	-2.32777	2.70127e-12	-2.60136e-09	-2.37053
11577002	chr19:11577002:C:T	1.98315e-98	-2.60136e-09	-2.31789	3.74094e-13	-2.60136e-09	-1.92518	4.82179e-12	-2.60136e-09	-1.79111
11577093	chr19:11577093:G:A	5.6701e-99	-1.64889	-1.92106	3.24307e-14	-2.16882	-2.20177	6.92704e-13	-1.74681	-1.98459
11577385	chr19:11577385:G:A	3.01771e-99	-2.19522	-2.00544	8.2338e-14	-1.46053	-1.97834	8.47313e-13	-1.54571	-1.98423
11577520	chr19:11577520:G:A	9.16839e-99	-2.79574	-0.293658	2.36066e-13	-1.8316	-0.553984	1.78062e-12	-2.34628	-0.441011
11577645	chr19:11577645:T:C	2.35253e-99	-2.16905	-2.28062	2.52695e-14	-2.33607	-2.28402	3.16002e-13	-2.43217	-2.08409
11577689	chr19:11577689:A:G	3.7345e-98	-2.60136e-09	-1.68496	3.41104e-13	-2.60136e-09	-2.0175	4.48134e-12	-2.60136e-09	-1.86433
11579096	chr19:11579096:G:A	2.32215e-99	-2.11144	-2.35122	2.31119e-14	-2.35947	-2.34987	2.89376e-13	-2.42129	-2.18299
11579142	chr19:11579142:G:A	2.9985e-99	-1.77301	-2.43403	2.24068e-14	-2.26622	-2.47411	3.91574e-13	-1.86538	-2.43645
11579309	chr19:11579309:TCTC:T	2.25527e-99	-2.64074	-1.85115	1.86135e-14	-2.84311	-2.08269	2.57266e-13	-2.82809	-1.8938
11579861	chr19:11579861:T:C	2.62398e-99	-1.95051	-2.38995	2.20783e-14	-2.28891	-2.46619	3.71881e-13	-1.96831	-2.38512
11579875	chr19:11579875:T:C	1.57025e-98	-2.22984	-0.321493	1.60663e-13	-2.65116	-0.11922	1.8852e-12	-2.58089	-0.14933
11579924	chr19:11579924:C:T	1.99052e-98	-2.60136e-09	-2.31417	2.70638e-13	-2.60136e-09	-2.24891	3.22213e-12	-2.60136e-09	-2.19421
11579980	chr19:11579980:G:A	3.35057e-99	-2.09055	-2.00548	9.46622e-14	-1.31999	-1.97939	9.68879e-13	-1.4075	-1.98836
11580032	chr19:11580032:G:A	1.83366e-99	-2.33242	-2.36642	4.71429e-14	-1.74741	-2.2491	4.90742e-13	-1.76202	-2.31407
11580041	chr19:11580041:GAGGTC:G	3.10278e-98	-2.60136e-09	-1.87027	3.09443e-13	-2.60136e-09	-2.11492	3.9737e-12	-2.60136e-09	-1.98455
11580078	chr19:11580078:A:G	1.01943e-99	-2.81321	-2.47271	1.41059e-14	-2.8289	-2.3742	1.42902e-13	-2.84176	-2.46809
11580081	chr19:11580081:A:T	2.49951e-97	-2.60136e-09	0.216108	2.90685e-12	-2.60136e-09	0.125131	3.79064e-11	-2.60136e-09	0.270868
11580120	chr19:11580120:G:A	4.49832e-99	-2.81484	-0.986615	1.15441e-13	-1.91005	-1.19088	8.65097e-13	-2.40586	-1.10331
11580165	chr19:11580165:T:C	2.78346e-98	-1.97888	-6.54159e-09	4.78322e-13	-1.67941	-6.54159e-09	4.04406e-12	-1.967	-6.54159e-09
11580263	chr19:11580263:A:C	1.11359e-98	-2.68865	-0.206336	1.7909e-13	-2.64154	-0.0202612	3.58294e-12	-2.62073	0.532665
11580994	chr19:11580994:G:A	2.80157e-99	-1.8299	-2.44508	2.42439e-14	-2.18789	-2.47364	3.96321e-13	-1.84777	-2.44201
11581022	chr19:11581022:C:T	8.20775e-99	-1.49286	-1.70722	3.88951e-14	-2.1832	-2.00563	7.05374e-13	-2.02753	-1.68574
11581073	chr19:11581073:C:T	1.68767e-98	-2.47922	-6.54159e-09	1.49843e-13	-2.8401	-6.54159e-09	1.73693e-12	-2.81213	-6.54159e-09
11581093	chr19:11581093:A:G	2.72001e-99	-1.85908	-2.44544	2.3683e-14	-2.21138	-2.47356	3.84961e-13	-1.87637	-2.44249
11581164	chr19:11581164:A:G	2.5803e-98	-1.60687	-0.447798	1.06891e-13	-2.25784	-0.920045	2.17471e-12	-2.11716	-0.470196
11582271	chr19:11582271:G:A	3.29905e-98	-1.56615	-0.242793	1.34676e-13	-2.22996	-0.716856	2.83341e-12	-2.0869	-0.235869
11582335	chr19:11582335:T:C	1.6962e-98	-2.60136e-09	-2.47418	2.39504e-13	-2.60136e-09	-2.37112	2.55789e-12	-2.60136e-09	-2.42507
11583006	chr19:11583006:C:T	1.02993e-97	-2.60136e-09	-0.670492	2.00741e-12	-2.60136e-09	-0.245091	1.82362e-11	-2.60136e-09	-0.460844
11583056	chr19:11583056:C:T	2.28211e-99	-2.04329	-2.43677	2.04774e-14	-2.35608	-2.47429	3.27052e-13	-2.04727	-2.43462
11583454	chr19:11583454:C:T	1.89588e-98	-2.60136e-09	-2.36289	2.35953e-13	-2.60136e-09	-2.38606	2.61194e-12	-2.60136e-09	-2.40416
11583486	chr19:11583486:C:T	2.5381e-98	-2.07116	-6.54159e-09	2.84773e-13	-2.198	-6.54159e-09	2.8096e-12	-2.33121	-6.54159e-09
11583666	chr19:11583666:C:T	2.25651e-99	-2.03451	-2.45683	2.08047e-14	-2.34451	-2.47	3.24152e-13	-2.03666	-2.45414
11583903	chr19:11583903:T:C	1.55653e-98	-2.56011	-6.54159e-09	1.52923e-13	-2.81976	-6.54159e-09	1.69572e-12	-2.83614	-6.54159e-09
11584439	chr19:11584439:C:T	7.33974e-99	-2.73259	-0.579268	2.21227e-13	-1.6016	-0.848901	1.55019e-12	-2.17475	-0.751122
11584440	chr19:11584440:G:A	8.90397e-98	-2.60136e-09	-0.816075	7.06422e-13	-2.60136e-09	-1.28948	1.1716e-11	-2.60136e-09	-0.903297
11584478	chr19:11584478:G:T	6.10409e-99	-2.79765	-0.698549	1.62952e-13	-1.82642	-0.929816	1.2029e-12	-2.34621	-0.833305
11584875	chr19:11584875:A:G	1.53548e-99	-2.54956	-2.32675	1.77178e-14	-2.65104	-2.32408	2.32465e-13	-2.70036	-2.12291
11584962	chr19:11584962:C:T	7.40201e-98	-2.60136e-09	-1.00082	1.26631e-12	-2.60136e-09	-0.70583	1.18099e-11	-2.60136e-09	-0.895309
11585246	chr19:11585246:G:A	1.57587e-98	-2.54777	-6.54159e-09	1.52163e-13	-2.82474	-6.54159e-09	1.69997e-12	-2.83364	-6.54159e-09
11585349	chr19:11585349:C:A	1.73537e-98	-2.60136e-09	-2.45135	2.16032e-13	-2.60136e-09	-2.47427	2.4368e-12	-2.60136e-09	-2.47357
11586546	chr19:11586546:A:G	1.76613e-98	-2.60136e-09	-2.43378	2.46401e-13	-2.60136e-09	-2.34273	2.68971e-12	-2.60136e-09	-2.37482
11586947	chr19:11586947:C:A	2.1862e-99	-2.07313	-2.44986	2.01475e-14	-2.37418	-2.47244	3.14317e-13	-2.0744	-2.44721
11587296	chr19:11587296:T:A	1.94681e-98	-2.60136e-09	-2.33638	3.27709e-13	-2.60136e-09	-2.05757	4.15666e-12	-2.60136e-09	-1.93954
11587323	chr19:11587323:G:A	1.35525e-99	-2.64241	-2.35876	2.50129e-14	-2.63104	-1.99926	1.88055e-13	-2.70826	-2.32702
11587446	chr19:11587446:G:A	2.28522e-99	-2.03763	-2.44106	2.08912e-14	-2.33627	-2.4741	3.65989e-13	-1.93327	-2.43613
11587864	chr19:11587864:T:G	1.90207e-98	-2.60136e-09	-2.35963	2.36607e-13	-2.60136e-09	-2.38329	2.6183e-12	-2.60136e-09	-2.40172
11587942	chr19:11587942:A:C	2.28762e-99	-2.02466	-2.45298	2.13792e-14	-2.31584	-2.47143	3.69954e-13	-1.90924	-2.44939
11588378	chr19:11588378:G:A	1.3952e-98	-1.53344	-1.13609	6.13886e-14	-2.23054	-1.50192	1.17336e-12	-2.07153	-1.13285
11588706	chr19:11588706:A:C	1.17495e-97	-2.60136e-09	-0.538765	9.21887e-13	-2.60136e-09	-1.02327	1.58833e-11	-2.60136e-09	-0.598985
11588873	chr19:11588873:C:T	1.34522e-98	-1.63036	-1.07566	6.05016e-14	-2.2913	-1.45573	1.15582e-12	-2.1409	-1.07854
11588921	chr19:11588921:C:T	1.72455e-98	-2.60136e-09	-2.4576	2.55437e-13	-2.60136e-09	-2.30672	3.11309e-12	-2.60136e-09	-2.22864
11589235	chr19:11589235:G:A	1.72696e-98	-2.60136e-09	-2.45621	2.53547e-13	-2.60136e-09	-2.31414	3.08171e-12	-2.60136e-09	-2.23877
11589496	chr19:11589496:G:C	3.40626e-97	-2.60136e-09	0.525628	3.53925e-12	-2.60136e-09	0.321978	4.7035e-11	-2.60136e-09	0.48664
11589681	chr19:11589681:C:T	1.60787e-99	-2.70501	-2.12524	6.47446e-14	-1.46495	-2.2143	4.09185e-13	-2.09354	-2.1643
11589813	chr19:11589813:C:T	2.22515e-99	-2.08097	-2.42436	5.55646e-14	-1.35985	-2.4723	7.15532e-13	-1.24717	-2.45181
11590023	chr19:11590023:C:T	1.83875e-98	-2.60136e-09	-2.39349	2.4007e-13	-2.60136e-09	-2.36876	2.57419e-12	-2.60136e-09	-2.41872
11590051	chr19:11590051:C:T	2.33318e-98	-2.60136e-09	-2.15534	2.8652e-13	-2.60136e-09	-2.19188	3.48832e-12	-2.60136e-09	-2.11483
11590062	chr19:11590062:A:G	2.08436e-98	-2.26811	-6.54159e-09	1.51271e-13	-2.83062	-6.54159e-09	1.79003e-12	-2.78202	-6.54159e-09
11590855	chr19:11590855:T:C	1.78067e-99	-2.43759	-2.29058	1.94256e-14	-2.54815	-2.33495	2.48817e-13	-2.62052	-2.13477
11591278	chr19:11591278:T:C	1.74549e-98	-2.44554	-6.54159e-09	1.49632e-13	-2.84151	-6.54159e-09	1.74984e-12	-2.80472	-6.54159e-09
11591507	chr19:11591507:A:T	1.69185e-99	-2.32876	-2.45058	1.53769e-14	-2.70955	-2.40728	1.89497e-13	-2.64854	-2.37909
11591569	chr19:11591569:C:T	1.69409e-99	-2.64963	-2.12838	7.72057e-14	-1.28814	-2.21508	4.66273e-13	-1.96206	-2.16518
11591664	chr19:11591664:A:G	1.85136e-99	-2.21497	-2.47426	4.83792e-14	-1.5207	-2.44993	5.82505e-13	-1.43564	-2.46903
11591854	chr19:11591854:T:C	9.74668e-98	-2.60136e-09	-0.725645	7.75025e-13	-2.60136e-09	-1.1968	1.29683e-11	-2.60136e-09	-0.801746
11592009	chr19:11592009:G:A	6.20398e-98	-2.60136e-09	-1.17738	6.494e-13	-2.60136e-09	-1.37364	8.37059e-12	-2.60136e-09	-1.23953
11592098	chr19:11592098:A:G	1.78709e-99	-2.25312	-2.47144	1.5435e-14	-2.66749	-2.44557	1.9039e-13	-2.5971	-2.42583
11592197	chr19:11592197:A:T	2.01204e-99	-2.33085	-2.27516	2.15655e-14	-2.45141	-2.32719	2.73271e-13	-2.53763	-2.12391
11592280	chr19:11592280:T:C	1.40776e-99	-2.48953	-2.47363	1.50772e-14	-2.67643	-2.46007	1.74857e-13	-2.66221	-2.44583
11592603	chr19:11592603:C:T	1.19102e-98	-1.64281	-1.18496	5.44937e-14	-2.29969	-1.55192	1.0077e-12	-2.14794	-1.20864
11592923	chr19:11592923:T:C	1.96239e-98	-2.60136e-09	-2.32841	2.87681e-13	-2.60136e-09	-2.18784	3.08085e-12	-2.60136e-09	-2.23904
11593368	chr19:11593368:G:A	1.6805e-98	-2.48348	-6.54159e-09	1.50135e-13	-2.83816	-6.54159e-09	1.73078e-12	-2.81568	-6.54159e-09
11593424	chr19:11593424:G:C	1.53152e-98	-2.57631	-6.54159e-09	1.53723e-13	-2.81454	-6.54159e-09	1.69384e-12	-2.83725	-6.54159e-09
11593653	chr19:11593653:G:A	2.60005e-99	-2.09514	-2.25448	8.17367e-14	-1.39278	-2.05341	9.01533e-13	-1.30534	-2.16257
11593704	chr19:11593704:C:G	1.73519e-99	-2.59826	-2.15578	8.18082e-14	-1.25796	-2.18736	4.13104e-13	-1.97721	-2.27109
11593790	chr19:11593790:A:G	2.00044e-99	-2.43568	-2.17611	3.45533e-14	-2.20643	-2.10075	4.45472e-13	-1.90879	-2.26408
11593815	chr19:11593815:C:T	1.2272e-99	-2.72733	-2.37309	1.28977e-14	-2.84299	-2.44965	1.44995e-13	-2.84311	-2.4522
11593866	chr19:11593866:A:T	1.70086e-98	-2.60136e-09	-2.47144	2.27154e-13	-2.60136e-09	-2.42407	2.68031e-12	-2.60136e-09	-2.37832
11594087	chr19:11594087:A:G	1.9221e-98	-2.60136e-09	-2.34915	2.39605e-13	-2.60136e-09	-2.3707	2.83581e-12	-2.60136e-09	-2.32192
11594114	chr19:11594114:T:C	3.77952e-99	-2.84266	-1.1329	4.49309e-14	-2.82961	-1.21496	8.95555e-13	-2.78119	-0.693371
11594499	chr19:11594499:G:A	1.46206e-99	-2.69854	-2.22678	1.91974e-14	-2.72718	-2.16774	2.36405e-13	-2.80608	-2.00038
11594873	chr19:11594873:G:A	3.61969e-98	-2.60136e-09	-1.71618	4.92333e-13	-2.60136e-09	-1.65054	6.46249e-12	-2.60136e-09	-1.49824
11594891	chr19:11594891:G:T	1.16395e-99	-2.82447	-2.32886	1.55123e-14	-2.82533	-2.28273	1.73044e-13	-2.81841	-2.30006
11594964	chr19:11594964:A:G	3.664e-98	-2.60136e-09	-1.70402	4.94912e-13	-2.60136e-09	-1.64531	6.50058e-12	-2.60136e-09	-1.49236
11595248	chr19:11595248:C:T	1.10696e-99	-2.84164	-2.3619	1.54792e-14	-2.72721	-2.38298	1.79501e-13	-2.75856	-2.32327
11595889	chr19:11595889:G:A	1.88749e-98	-1.64523	-0.7221	8.98979e-13	-0.714615	-0.333818	4.26627e-12	-1.37455	-0.538964
11595912	chr19:11595912:A:G	1.54988e-98	-2.5644	-6.54159e-09	2.26728e-13	-2.42594	-6.54159e-09	2.2884e-12	-2.5364	-6.54159e-09
11595998	chr19:11595998:T:C	1.72631e-98	-1.94547	-0.51111	7.60704e-13	-1.10821	-0.107241	3.7674e-12	-1.71307	-0.324792
11596125	chr19:11596125:G:A	1.10607e-99	-2.84306	-2.36128	1.56669e-14	-2.70592	-2.39222	1.80509e-13	-2.74196	-2.33427
11596224	chr19:11596224:G:A	2.59938e-98	-2.60136e-09	-2.0473	3.4871e-13	-2.60136e-09	-1.99545	4.41566e-12	-2.60136e-09	-1.87909
11596232	chr19:11596232:G:GT	2.74391e-98	-2.60136e-09	-1.99319	3.24841e-13	-2.60136e-09	-2.06636	3.50823e-12	-2.60136e-09	-2.10914
11596247	chr19:11596247:G:A	2.44356e-97	-2.60136e-09	0.193469	2.15717e-12	-2.60136e-09	-0.173141	3.26027e-11	-2.60136e-09	0.120143
11596451	chr19:11596451:A:G	1.0979e-99	-2.76727	-2.44449	1.31265e-14	-2.8431	-2.43196	1.47691e-13	-2.84302	-2.43387
11596519	chr19:11596519:C:T	1.6988e-99	-2.63161	-2.14362	2.30426e-14	-2.62779	-2.08456	2.76797e-13	-2.66702	-1.9817
11596643	chr19:11596643:A:C	1.11902e-99	-2.75871	-2.434	1.60909e-14	-2.65314	-2.4183	1.74614e-13	-2.79679	-2.31263
11597010	chr19:11597010:G:C	1.69655e-98	-2.60136e-09	-2.47398	2.22921e-13	-2.60136e-09	-2.44287	2.53613e-12	-2.60136e-09	-2.43361
11597546	chr19:11597546:C:T	1.06229e-99	-2.77195	-2.47278	1.26128e-14	-2.84311	-2.47188	1.42783e-13	-2.84285	-2.46783
11597794	chr19:11597794:G:A	8.4058e-98	-2.60136e-09	-0.873651	8.19182e-13	-2.60136e-09	-1.14139	1.15932e-11	-2.60136e-09	-0.913834
11597891	chr19:11597891:C:T	4.80059e-98	-2.60136e-09	-1.43383	5.45981e-13	-2.60136e-09	-1.54711	6.94497e-12	-2.60136e-09	-1.42623
11598247	chr19:11598247:T:C	1.33917e-97	-2.60136e-09	-0.407937	1.81388e-12	-2.60136e-09	-0.346471	2.69975e-11	-2.60136e-09	-0.0685081
11598336	chr19:11598336:T:C	2.53242e-99	-2.23972	-2.13626	3.49146e-14	-2.03043	-2.26636	3.86625e-13	-2.05727	-2.25729
11598526	chr19:11598526:A:T	1.02402e-99	-2.82504	-2.45638	1.26342e-14	-2.84276	-2.47053	1.44486e-13	-2.8431	-2.45573
11598669	chr19:11598669:C:T	1.39492e-98	-2.66974	-6.54159e-09	1.62215e-13	-2.76077	-6.54159e-09	1.68697e-12	-2.84132	-6.54159e-09
11599250	chr19:11599250:TG:T	1.72822e-98	-2.60136e-09	-2.45548	2.22639e-13	-2.60136e-09	-2.44414	2.45235e-12	-2.60136e-09	-2.4672
11599389	chr19:11599389:G:GA	1.69587e-98	-2.60136e-09	-2.47438	2.16017e-13	-2.60136e-09	-2.47434	2.44496e-12	-2.60136e-09	-2.47022
11599494	chr19:11599494:T:C	1.39191e-99	-2.83994	-2.13455	2.05501e-14	-2.74679	-2.08004	2.1714e-13	-2.77001	-2.12146
11599535	chr19:11599535:C:T	1.70492e-99	-2.82787	-1.94377	2.21168e-14	-2.71738	-2.03597	2.709e-13	-2.73553	-1.93473
11599537	chr19:11599537:G:A	1.39194e-99	-2.84147	-2.133	2.07961e-14	-2.73656	-2.07837	2.19401e-13	-2.76123	-2.11987
11600004	chr19:11600004:T:C	1.26071e-98	-2.7709	-6.54159e-09	1.49393e-13	-2.84311	-6.54159e-09	1.68479e-12	-2.84261	-6.54159e-09
11600178	chr19:11600178:C:T	1.8285e-98	-2.60136e-09	-2.39907	2.25794e-13	-2.60136e-09	-2.43007	2.60616e-12	-2.60136e-09	-2.40637
11600198	chr19:11600198:T:G	6.31311e-99	-2.46074	-1.00179	6.32483e-13	-0.772058	-0.627981	2.79614e-12	-1.55566	-0.780354
11600264	chr19:11600264:C:T	2.25545e-98	-2.60136e-09	-2.18922	3.5375e-13	-2.60136e-09	-1.9811	4.63425e-12	-2.60136e-09	-1.83078
11600966	chr19:11600966:A:G	1.10973e-99	-2.73463	-2.46641	1.28555e-14	-2.82195	-2.47397	1.47295e-13	-2.81485	-2.46473
11601587	chr19:11601587:A:G	1.19929e-98	-2.82084	-6.54159e-09	3.5782e-13	-1.96966	-6.54159e-09	2.6114e-12	-2.40436	-6.54159e-09
11601693	chr19:11601693:A:C	2.14645e-99	-2.41037	-2.13097	2.08146e-14	-2.59106	-2.22298	3.60114e-13	-2.28764	-2.09795
11601792	chr19:11601792:T:G	1.06315e-99	-2.77554	-2.46838	1.26597e-14	-2.83692	-2.47436	1.44313e-13	-2.83248	-2.46754
11601842	chr19:11601842:C:T	1.09436e-99	-2.74087	-2.47411	1.29417e-14	-2.82501	-2.46423	1.45492e-13	-2.81781	-2.47407
11601848	chr19:11601848:A:G	2.11685e-98	-2.60136e-09	-2.25264	3.23373e-13	-2.60136e-09	-2.07089	4.18657e-12	-2.60136e-09	-1.93237
11602221	chr19:11602221:G:A	4.33351e-97	-2.60136e-09	0.76639	3.22015e-12	-2.60136e-09	0.227491	4.46871e-11	-2.60136e-09	0.435434
11603720	chr19:11603720:T:A	1.04222e-99	-2.78972	-2.47408	1.27764e-14	-2.83707	-2.46503	1.43189e-13	-2.8337	-2.47414
11605143	chr19:11605143:G:A	1.0676e-99	-2.83779	-2.40195	1.46804e-14	-2.74255	-2.42063	1.67826e-13	-2.77516	-2.37392
11605284	chr19:11605284:A:G	3.15998e-99	-1.97493	-2.17966	4.23823e-14	-1.80266	-2.3003	4.72703e-13	-1.82362	-2.28992
11605332	chr19:11605332:T:C	1.10965e-99	-2.72821	-2.4729	1.28598e-14	-2.8212	-2.47439	1.47307e-13	-2.81268	-2.46681
11605679	chr19:11605679:T:G	1.06342e-99	-2.78324	-2.46043	1.26458e-14	-2.8399	-2.47247	1.44728e-13	-2.83722	-2.45993
11606107	chr19:11606107:C:T	1.03731e-99	-2.7956	-2.47293	1.2805e-14	-2.84225	-2.45761	1.42514e-13	-2.84044	-2.47213
11606196	chr19:11606196:G:T	1.19284e-98	-2.82624	-6.54159e-09	3.42003e-13	-2.01487	-6.54159e-09	2.53482e-12	-2.43413	-6.54159e-09
11606209	chr19:11606209:C:T	1.72529e-99	-2.30957	-2.45019	2.22102e-14	-2.38774	-2.3614	2.28142e-13	-2.4524	-2.38963
11606602	chr19:11606602:C:G	1.70265e-99	-2.80705	-1.96592	1.87846e-14	-2.84287	-2.07379	2.51574e-13	-2.84113	-1.90314
11607079	chr19:11607079:G:A	1.7714e-98	-2.60136e-09	-2.4308	2.51147e-13	-2.60136e-09	-2.32365	2.73949e-12	-2.60136e-09	-2.35648
11607224	chr19:11607224:C:T	2.18474e-99	-2.43599	-2.08767	2.11543e-14	-2.61056	-2.1873	3.65301e-13	-2.31622	-2.05506
11607230	chr19:11607230:A:G	1.05458e-99	-2.79428	-2.45774	1.26908e-14	-2.83857	-2.47025	1.45705e-13	-2.83567	-2.45474
11608230	chr19:11608230:T:C	1.04127e-99	-2.7916	-2.47312	1.28254e-14	-2.83782	-2.46045	1.43236e-13	-2.8345	-2.47301
11608386	chr19:11608386:G:A	1.0472e-99	-2.80113	-2.45792	1.26651e-14	-2.84023	-2.47062	1.45276e-13	-2.83789	-2.45548
11608564	chr19:11608564:C:T	1.75332e-98	-2.60136e-09	-2.44106	2.19974e-13	-2.60136e-09	-2.45618	2.45377e-12	-2.60136e-09	-2.46663
11609151	chr19:11609151:G:A	1.0603e-99	-2.78473	-2.46187	1.31672e-14	-2.83548	-2.43648	1.45106e-13	-2.83278	-2.46176
11609222	chr19:11609222:A:C	1.03387e-99	-2.79785	-2.474	1.27616e-14	-2.83943	-2.46382	1.42799e-13	-2.83662	-2.47394
11609555	chr19:11609555:C:T	1.67763e-98	-2.48519	-6.54159e-09	1.51389e-13	-2.82984	-6.54159e-09	1.71448e-12	-2.82514	-6.54159e-09
11609580	chr19:11609580:T:C	1.00749e-99	-2.82424	-2.47345	1.46389e-14	-2.71838	-2.44762	1.51876e-13	-2.79424	-2.4547
11609649	chr19:11609649:C:T	1.82267e-98	-2.60136e-09	-2.40227	2.35303e-13	-2.60136e-09	-2.38882	2.53636e-12	-2.60136e-09	-2.43352
11609751	chr19:11609751:C:A	2.66857e-98	-2.60136e-09	-2.02103	2.88369e-13	-2.60136e-09	-2.18545	3.50484e-12	-2.60136e-09	-2.11011
11609776	chr19:11609776:C:A	7.08627e-99	-2.77274	-0.574262	1.12882e-13	-2.57892	-0.544432	1.75582e-12	-2.60396	-0.197358
11610172	chr19:11610172:G:T	1.05331e-99	-2.78961	-2.46362	1.26603e-14	-2.83718	-2.47404	1.44395e-13	-2.83434	-2.46512
11610433	chr19:11610433:C:T	1.95352e-99	-2.43773	-2.1978	2.59782e-14	-2.24953	-2.3429	2.96226e-13	-2.25761	-2.32327
11610683	chr19:11610683:C:T	2.16715e-98	-2.60136e-09	-2.22916	2.61272e-13	-2.60136e-09	-2.28413	2.86574e-12	-2.60136e-09	-2.31142
11610737	chr19:11610737:T:C	2.71027e-98	-2.60136e-09	-2.00552	3.29028e-13	-2.60136e-09	-2.05355	3.55715e-12	-2.60136e-09	-2.09529
11610906	chr19:11610906:G:A	2.16715e-98	-2.60136e-09	-2.22916	2.61272e-13	-2.60136e-09	-2.28413	2.86574e-12	-2.60136e-09	-2.31142
11611148	chr19:11611148:C:T	3.81608e-99	-2.71902	-1.24691	6.86351e-14	-2.53258	-1.08831	9.27713e-13	-2.56121	-0.878074
11611242	chr19:11611242:C:T	2.86318e-98	-2.60136e-09	-1.95064	4.23628e-13	-2.60136e-09	-1.80084	5.41116e-12	-2.60136e-09	-1.67579
11611566	chr19:11611566:T:C	1.29176e-98	-2.74656	-6.54159e-09	1.71687e-13	-2.70402	-6.54159e-09	1.87996e-12	-2.733	-6.54159e-09
11612002	chr19:11612002:A:C	2.846e-98	-2.60136e-09	-1.95666	4.20903e-13	-2.60136e-09	-1.80729	5.37291e-12	-2.60136e-09	-1.68288
11612719	chr19:11612719:C:T	1.67589e-98	-2.48623	-6.54159e-09	2.13343e-13	-2.48679	-6.54159e-09	2.61805e-12	-2.40182	-6.54159e-09
11613748	chr19:11613748:T:G	1.82432e-98	-2.60136e-09	-2.40137	2.55738e-13	-2.60136e-09	-2.30554	2.7651e-12	-2.60136e-09	-2.34717
11613964	chr19:11613964:C:T	2.11531e-98	-2.60136e-09	-2.25337	3.2174e-13	-2.60136e-09	-2.07595	4.19478e-12	-2.60136e-09	-1.93041
11614209	chr19:11614209:C:T	3.17232e-98	-2.60136e-09	-1.84811	4.89578e-13	-2.60136e-09	-1.65615	4.87701e-12	-2.60136e-09	-1.77972
11614598	chr19:11614598:G:A	4.7176e-99	-2.80636	-0.947501	6.59249e-14	-2.66875	-0.992425	1.00238e-12	-2.68275	-0.679123
11614720	chr19:11614720:T:C	2.85212e-98	-2.60136e-09	-1.95451	4.21907e-13	-2.60136e-09	-1.80491	5.38639e-12	-2.60136e-09	-1.68038
11614738	chr19:11614738:T:TG	2.84009e-98	-2.60136e-09	-1.95874	4.20124e-13	-2.60136e-09	-1.80914	5.36109e-12	-2.60136e-09	-1.68508
11615008	chr19:11615008:A:G	4.05258e-99	-2.38799	-1.51782	3.46544e-14	-2.46727	-1.837	4.68554e-13	-2.38118	-1.74117
11615011	chr19:11615011:A:G	3.12664e-99	-2.78868	-1.37652	3.4931e-14	-2.8397	-1.45662	5.53509e-13	-2.83434	-1.12138
11615021	chr19:11615021:A:G	1.07428e-97	-2.60136e-09	-0.628333	1.02377e-12	-2.60136e-09	-0.918443	1.46577e-11	-2.60136e-09	-0.679283
11615219	chr19:11615219:TACAGGCCTGA:T	1.69279e-99	-2.79952	-1.97926	2.11554e-14	-2.78676	-2.01104	2.76865e-13	-2.80422	-1.84426
11615518	chr19:11615518:G:A	7.451e-99	-1.64668	-1.65013	5.81392e-14	-1.91931	-1.86755	8.48002e-13	-1.76075	-1.76838
11616125	chr19:11616125:C:T	5.94462e-98	-2.60136e-09	-1.22009	7.4324e-13	-2.60136e-09	-1.23867	7.67771e-12	-2.60136e-09	-1.32593
11616163	chr19:11616163:G:A	1.81914e-98	-2.60136e-09	-2.40421	2.64245e-13	-2.60136e-09	-2.27282	2.8657e-12	-2.60136e-09	-2.31144
11616198	chr19:11616198:T:C	1.3755e-99	-2.78175	-2.20459	1.68034e-14	-2.77597	-2.25214	2.09269e-13	-2.79408	-2.13431
11616688	chr19:11616688:T:C	1.28732e-99	-2.78589	-2.26671	1.60613e-14	-2.77495	-2.29833	1.97558e-13	-2.79372	-2.19226
11616885	chr19:11616885:C:G	7.68687e-98	-2.60136e-09	-0.963058	1.15503e-12	-2.60136e-09	-0.79781	1.10793e-11	-2.60136e-09	-0.959172
11617634	chr19:11617634:G:A	1.69589e-98	-2.60136e-09	-2.47437	2.16024e-13	-2.60136e-09	-2.4743	2.44398e-12	-2.60136e-09	-2.47062
11617987	chr19:11617987:A:G	1.061e-99	-2.83017	-2.41577	1.41879e-14	-2.76602	-2.43128	1.62385e-13	-2.79365	-2.38838
11618382	chr19:11618382:T:C	1.40807e-99	-2.78662	-2.17632	1.72607e-14	-2.78001	-2.22125	2.1659e-13	-2.79749	-2.09651
11618890	chr19:11618890:A:G	1.34859e-99	-2.78478	-2.22132	1.6611e-14	-2.77805	-2.26158	2.06527e-13	-2.79571	-2.14587
11619397	chr19:11619397:T:G	3.46661e-98	-2.60136e-09	-1.75939	4.73327e-13	-2.60136e-09	-1.68991	5.88317e-12	-2.60136e-09	-1.59215
11619409	chr19:11619409:C:T	1.83947e-98	-2.39309	-6.54159e-09	2.04427e-13	-2.52948	-6.54159e-09	2.29221e-12	-2.53473	-6.54159e-09
11619441	chr19:11619441:A:G	1.39908e-99	-2.78326	-2.18609	1.71335e-14	-2.77681	-2.23185	2.14379e-13	-2.79461	-2.10965
11619611	chr19:11619611:C:T	1.33437e-99	-2.76126	-2.25544	1.68452e-14	-2.74861	-2.27701	1.98692e-13	-2.77382	-2.20643
11619847	chr19:11619847:A:G	2.79976e-99	-2.84196	-1.43367	6.35872e-14	-2.24684	-1.45044	5.8321e-13	-2.62146	-1.282
11619875	chr19:11619875:C:T	1.36031e-99	-2.79676	-2.20068	1.67217e-14	-2.79037	-2.24261	2.09201e-13	-2.80628	-2.12243
11620298	chr19:11620298:T:C	2.1115e-99	-2.36882	-2.18894	2.75803e-14	-2.18236	-2.35023	3.15036e-13	-2.1877	-2.33162
11620319	chr19:11620319:A:G	1.22776e-99	-2.75641	-2.34356	1.5389e-14	-2.74956	-2.36648	1.84612e-13	-2.77148	-2.28227
11620549	chr19:11620549:G:A	1.76377e-98	-2.60136e-09	-2.43512	2.52503e-13	-2.60136e-09	-2.31827	2.74244e-12	-2.60136e-09	-2.3554
11620576	chr19:11620576:G:A	1.34283e-99	-2.79473	-2.21566	1.65632e-14	-2.7882	-2.25431	2.06456e-13	-2.80454	-2.13737
11621248	chr19:11621248:C:T	2.49029e-98	-2.60136e-09	-2.09017	3.73842e-13	-2.60136e-09	-1.92586	3.91928e-12	-2.60136e-09	-1.99834
11621285	chr19:11621285:G:A	4.19672e-99	-2.80614	-1.06471	5.73014e-14	-2.67531	-1.12606	8.49655e-13	-2.6894	-0.837774
11621456	chr19:11621456:C:T	1.70758e-98	-2.46749	-6.54159e-09	2.46495e-13	-2.34235	-6.54159e-09	2.62027e-12	-2.40097	-6.54159e-09
11621582	chr19:11621582:T:C	1.3566e-99	-2.79108	-2.2091	1.67029e-14	-2.78501	-2.24911	2.08249e-13	-2.80206	-2.13121
11621639	chr19:11621639:C:A	1.80557e-98	-2.60136e-09	-2.4117	2.8609e-13	-2.60136e-09	-2.19339	2.90128e-12	-2.60136e-09	-2.2991
11621795	chr19:11621795:T:C	1.87291e-98	-2.60136e-09	-2.37508	2.39129e-13	-2.60136e-09	-2.37269	2.89243e-12	-2.60136e-09	-2.30215
11621957	chr19:11621957:C:G	1.18584e-98	-2.83212	-6.54159e-09	1.54892e-13	-2.80697	-6.54159e-09	1.69946e-12	-2.83394	-6.54159e-09
11622048	chr19:11622048:C:T	1.36506e-99	-2.79814	-2.19582	1.67887e-14	-2.79209	-2.23689	2.10182e-13	-2.80839	-2.11564
11622380	chr19:11622380:A:C	1.47234e-99	-2.75193	-2.16637	1.75258e-14	-2.74492	-2.2411	2.21803e-13	-2.76783	-2.10239
11622548	chr19:11622548:T:A	2.36927e-99	-2.31574	-2.12684	3.02622e-14	-2.12723	-2.31257	3.40934e-13	-2.14439	-2.29593
11622739	chr19:11622739:G:A	3.46593e-99	-2.03785	-2.02432	4.70537e-14	-1.82739	-2.17101	5.11109e-13	-1.86784	-2.16758
11622886	chr19:11622886:T:A	1.43499e-99	-2.75872	-2.18528	1.7072e-14	-2.75219	-2.26006	2.15203e-13	-2.77446	-2.12597
11622896	chr19:11622896:A:G	1.44324e-99	-2.75217	-2.1861	1.71436e-14	-2.7464	-2.26167	2.1606e-13	-2.76903	-2.12741
11622972	chr19:11622972:T:C	1.44174e-99	-2.74342	-2.19588	1.71518e-14	-2.73718	-2.27041	2.15232e-13	-2.76094	-2.13935
11623023	chr19:11623023:G:T	6.99705e-99	-1.11728	-2.24239	6.44453e-14	-1.70621	-1.97767	6.35615e-13	-1.58747	-2.22995
11623485	chr19:11623485:A:G	1.36143e-99	-2.75719	-2.23944	1.63002e-14	-2.75249	-2.30603	2.03087e-13	-2.77302	-2.18536
11623520	chr19:11623520:CAG:C	1.33937e-99	-2.77183	-2.24112	1.60481e-14	-2.76652	-2.30759	2.00101e-13	-2.78573	-2.18745
11624698	chr19:11624698:T:C	8.38232e-98	-2.24827	1.37182	7.28778e-13	-2.50427	1.24594	1.68369e-11	-2.15175	1.61107
11624713	chr19:11624713:G:A	1.71053e-98	-2.60136e-09	-2.46577	2.16063e-13	-2.60136e-09	-2.47413	2.4686e-12	-2.60136e-09	-2.4606
11624743	chr19:11624743:C:T	1.22314e-99	-2.83388	-2.26986	2.0064e-14	-2.71886	-2.13191	2.05367e-13	-2.79128	-2.15593
11625204	chr19:11625204:A:T	1.83069e-98	-2.60136e-09	-2.39788	2.21822e-13	-2.60136e-09	-2.44782	2.55282e-12	-2.60136e-09	-2.42705
11625521	chr19:11625521:C:T	7.16839e-98	-2.60136e-09	-1.03289	1.00441e-12	-2.60136e-09	-0.937533	1.03221e-11	-2.60136e-09	-1.02997
11625821	chr19:11625821:C:T	1.22822e-99	-2.72303	-2.37657	1.50552e-14	-2.81491	-2.32306	1.55274e-13	-2.83386	-2.39295
11625909	chr19:11625909:A:G	4.34059e-98	-2.60136e-09	-1.53456	8.32178e-13	-2.60136e-09	-1.12565	1.20103e-11	-2.60136e-09	-0.878486
11625920	chr19:11625920:C:T	9.06558e-98	-2.60136e-09	-0.798087	1.56189e-12	-2.60136e-09	-0.496038	1.50909e-11	-2.60136e-09	-0.650157
11626099	chr19:11626099:C:A	1.30422e-99	-2.59209	-2.44746	1.75348e-14	-2.69063	-2.29487	1.91443e-13	-2.61536	-2.40205
11626167	chr19:11626167:G:A	1.86295e-98	-2.60136e-09	-2.38041	2.60061e-13	-2.60136e-09	-2.28878	2.70331e-12	-2.60136e-09	-2.36977
11626797	chr19:11626797:G:A	1.41311e-99	-2.67518	-2.28418	2.18849e-14	-2.45677	-2.30712	2.48365e-13	-2.40592	-2.35118
11627112	chr19:11627112:A:G	1.6229e-99	-2.66101	-2.15993	2.60316e-14	-2.43212	-2.15826	2.85918e-13	-2.38603	-2.23028
11627294	chr19:11627294:AAAG:A	2.14348e-99	-2.80291	-1.73982	1.90383e-14	-2.84192	-2.06132	3.33213e-13	-2.79989	-1.66334
11627967	chr19:11627967:C:T	2.59718e-99	-1.99123	-2.3595	2.01307e-14	-2.51566	-2.33178	2.46045e-13	-2.40555	-2.36094
11628005	chr19:11628005:T:C	1.99858e-98	-2.60136e-09	-2.31013	2.63531e-13	-2.60136e-09	-2.27552	2.90645e-12	-2.60136e-09	-2.29732
11628161	chr19:11628161:G:A	1.49192e-98	-2.60251	-6.54159e-09	1.50438e-13	-2.83614	-6.54159e-09	1.70567e-12	-2.83029	-6.54159e-09
11628244	chr19:11628244:C:T	2.75578e-98	-2.60136e-09	-1.98887	4.66201e-13	-2.60136e-09	-1.70508	4.45913e-12	-2.60136e-09	-1.8693
11628280	chr19:11628280:T:G	1.83244e-98	-2.39692	-6.54159e-09	1.54305e-13	-2.81076	-6.54159e-09	1.89695e-12	-2.724	-6.54159e-09
11628394	chr19:11628394:C:T	1.94834e-98	-2.60136e-09	-2.33559	2.28845e-13	-2.60136e-09	-2.41665	2.68016e-12	-2.60136e-09	-2.37838
11628411	chr19:11628411:T:C	1.3206e-99	-2.76109	-2.26598	2.01388e-14	-2.58106	-2.26599	2.21495e-13	-2.54734	-2.32426
11628449	chr19:11628449:T:A	7.96491e-98	-2.60136e-09	-0.927527	7.02321e-13	-2.60136e-09	-1.2953	9.63666e-12	-2.60136e-09	-1.09868
11628494	chr19:11628494:G:A	5.87428e-99	-1.43545	-2.09912	3.50152e-14	-2.03581	-2.2581	5.3363e-13	-1.82731	-2.165
11628527	chr19:11628527:T:A	1.216e-99	-2.77463	-2.33496	1.83011e-14	-2.60743	-2.33531	2.03685e-13	-2.57321	-2.38223
11628529	chr19:11628529:T:A	2.41733e-98	-2.60136e-09	-2.11991	3.16193e-13	-2.60136e-09	-2.09334	3.23886e-12	-2.60136e-09	-2.18903
11628598	chr19:11628598:G:A	1.28386e-99	-2.76681	-2.28848	1.9659e-14	-2.58817	-2.28298	2.16736e-13	-2.55442	-2.33891
11628674	chr19:11628674:G:C	2.12282e-99	-2.11123	-2.44118	2.52696e-14	-2.16181	-2.45828	3.32982e-13	-1.99865	-2.46527
11628733	chr19:11628733:C:T	1.41869e-99	-2.54566	-2.40977	1.87455e-14	-2.46807	-2.45067	2.32909e-13	-2.3708	-2.45056
11629136	chr19:11629136:T:A	1.83049e-98	-2.60136e-09	-2.39799	2.16545e-13	-2.60136e-09	-2.4719	2.47675e-12	-2.60136e-09	-2.4573
11629176	chr19:11629176:C:T	2.70574e-99	-1.87495	-2.43483	3.25882e-14	-1.91548	-2.45026	4.33442e-13	-1.73957	-2.46068
11629208	chr19:11629208:G:A	5.26551e-99	-2.79579	-0.848188	7.65871e-14	-2.56289	-0.948377	1.06242e-12	-2.61737	-0.686341
11629468	chr19:11629468:T:C	1.08023e-99	-2.78845	-2.43953	1.53564e-14	-2.83186	-2.2863	1.71615e-13	-2.72121	-2.40555
11629773	chr19:11629773:G:A	1.88621e-98	-2.60136e-09	-2.368	2.18263e-13	-2.60136e-09	-2.46399	2.51674e-12	-2.60136e-09	-2.44129
11630182	chr19:11630182:T:A	1.69845e-98	-2.60136e-09	-2.47285	2.16934e-13	-2.60136e-09	-2.4701	2.43639e-12	-2.60136e-09	-2.47373
11630505	chr19:11630505:C:A	1.59286e-99	-2.7972	-2.04242	5.62046e-14	-2.447	-1.3737	3.54557e-13	-2.52549	-1.87565
11630961	chr19:11630961:T:C	2.9942e-96	-2.60136e-09	2.69927	2.58858e-11	-2.60136e-09	2.31176	2.22305e-10	-2.60136e-09	2.0398
11631347	chr19:11631347:C:T	2.58276e-98	-2.60136e-09	-2.05371	4.32013e-13	-2.60136e-09	-1.78124	4.37652e-12	-2.60136e-09	-1.888
11631781	chr19:11631781:T:A	1.58712e-98	-2.73615	0.195498	1.62042e-13	-2.84299	0.0811572	2.61329e-12	-2.83875	0.435107
11631788	chr19:11631788:C:A	1.13425e-98	-2.83395	-0.0426461	1.50882e-13	-2.67522	-0.157981	2.27506e-12	-2.71623	0.173986
11631790	chr19:11631790:T:A	1.11605e-98	-2.84077	-0.0520024	1.46421e-13	-2.7099	-0.153312	2.21872e-12	-2.74671	0.179395
11632061	chr19:11632061:C:T	2.33849e-98	-2.60136e-09	-2.15307	2.84825e-13	-2.60136e-09	-2.19782	3.46548e-12	-2.60136e-09	-2.1214
11632738	chr19:11632738:G:A	2.33849e-98	-2.60136e-09	-2.15307	2.84825e-13	-2.60136e-09	-2.19782	3.46548e-12	-2.60136e-09	-2.1214
11632756	chr19:11632756:C:T	2.33849e-98	-2.60136e-09	-2.15307	2.84825e-13	-2.60136e-09	-2.19782	3.46548e-12	-2.60136e-09	-2.1214
11634572	chr19:11634572:C:T	1.3624e-98	-2.69333	-6.54159e-09	1.87806e-13	-2.61428	-6.54159e-09	2.55776e-12	-2.42512	-6.54159e-09
11634685	chr19:11634685:T:C	1.87714e-98	-2.60136e-09	-2.37282	2.63275e-13	-2.60136e-09	-2.27649	2.87364e-12	-2.60136e-09	-2.30867
11634753	chr19:11634753:G:A	2.05392e-98	-2.60136e-09	-2.28282	3.03241e-13	-2.60136e-09	-2.13517	3.95444e-12	-2.60136e-09	-1.98941
11634846	chr19:11634846:C:T	1.34074e-98	-2.70935	-6.54159e-09	4.17216e-13	-1.81609	-6.54159e-09	3.10037e-12	-2.23273	-6.54159e-09
11635007	chr19:11635007:C:T	2.04174e-98	-2.60136e-09	-2.28877	3.02743e-13	-2.60136e-09	-2.13681	3.94207e-12	-2.60136e-09	-1.99254
11635112	chr19:11635112:C:T	1.68699e-99	-2.30799	-2.47422	2.50272e-14	-2.16134	-2.46839	3.06352e-13	-2.08426	-2.46301
11635250	chr19:11635250:A:G	1.26855e-98	-2.81858	0.0538839	1.81184e-13	-2.57641	-0.0737772	2.65929e-12	-2.64065	0.254456
11635903	chr19:11635903:G:A	9.6617e-98	-2.60136e-09	-0.734403	1.55709e-12	-2.60136e-09	-0.499118	2.12011e-11	-2.60136e-09	-0.310198
11636892	chr19:11636892:T:C	1.87304e-98	-2.60136e-09	-2.37501	2.7765e-13	-2.60136e-09	-2.22333	3.53661e-12	-2.60136e-09	-2.10108
11636898	chr19:11636898:T:G	1.69586e-98	-2.60136e-09	-2.47438	2.16176e-13	-2.60136e-09	-2.4736	2.44823e-12	-2.60136e-09	-2.46888
11637121	chr19:11637121:C:T	1.71294e-98	-2.60136e-09	-2.46436	2.20513e-13	-2.60136e-09	-2.45374	2.45469e-12	-2.60136e-09	-2.46625
11637145	chr19:11637145:C:T	1.8586e-98	-2.38275	-6.54159e-09	1.50053e-13	-2.83871	-6.54159e-09	1.81448e-12	-2.76845	-6.54159e-09
11637369	chr19:11637369:C:T	1.79964e-98	-2.60136e-09	-2.41498	2.16011e-13	-2.60136e-09	-2.47436	2.44645e-12	-2.60136e-09	-2.46961
11637536	chr19:11637536:T:C	1.25425e-98	-2.83573	0.0596935	1.44232e-13	-2.81129	-0.0669806	2.35224e-12	-2.82063	0.311751
11638445	chr19:11638445:T:C	1.52332e-99	-2.84056	-2.04371	1.96405e-14	-2.7676	-2.1045	1.80678e-13	-2.82395	-2.25134
11638451	chr19:11638451:A:G	9.4286e-99	-0.820138	-2.24127	5.34395e-14	-1.80831	-2.06284	8.55275e-13	-1.30966	-2.21093
11638812	chr19:11638812:A:G	1.87817e-98	-2.60136e-09	-2.37228	2.59399e-13	-2.60136e-09	-2.29132	2.68861e-12	-2.60136e-09	-2.37523
11639027	chr19:11639027:G:T	1.75844e-98	-2.60136e-09	-2.43814	2.17633e-13	-2.60136e-09	-2.46688	2.43923e-12	-2.60136e-09	-2.47257
11639480	chr19:11639480:C:T	4.46905e-98	-2.60136e-09	-1.5054	4.91941e-13	-2.60136e-09	-1.65133	6.09205e-12	-2.60136e-09	-1.55727
11639515	chr19:11639515:G:T	3.33741e-98	-2.60136e-09	-1.79738	5.86904e-13	-2.60136e-09	-1.47483	8.59513e-12	-2.60136e-09	-1.21305
11639751	chr19:11639751:C:T	4.28166e-99	-2.70294	-1.14787	9.03188e-14	-2.32184	-1.02451	8.29062e-13	-2.35365	-1.19807
11640402	chr19:11640402:C:T	6.44545e-98	-2.60136e-09	-1.1392	6.56044e-13	-2.60136e-09	-1.36346	8.92343e-12	-2.60136e-09	-1.17557
11640867	chr19:11640867:A:T	4.58311e-99	-1.3537	-2.42908	5.41369e-14	-1.41396	-2.44422	6.85975e-13	-1.27938	-2.46178
11641173	chr19:11641173:T:C	5.89757e-99	-1.13202	-2.3986	6.76635e-14	-1.2088	-2.42635	8.58895e-13	-1.06819	-2.44817
11641420	chr19:11641420:C:T	1.23567e-98	-2.79096	-6.54159e-09	3.30105e-13	-2.05028	-6.54159e-09	2.55931e-12	-2.42451	-6.54159e-09
11641570	chr19:11641570:A:G	3.52058e-98	-1.74395	-6.54159e-09	6.71529e-13	-1.34014	-6.54159e-09	6.26862e-12	-1.52869	-6.54159e-09
11641659	chr19:11641659:G:T	1.69689e-98	-2.60136e-09	-2.47378	2.16421e-13	-2.60136e-09	-2.47247	2.43614e-12	-2.60136e-09	-2.47384
11641684	chr19:11641684:C:T	1.69844e-98	-2.60136e-09	-2.47286	2.16017e-13	-2.60136e-09	-2.47434	2.44775e-12	-2.60136e-09	-2.46908
11642213	chr19:11642213:GA:G	1.48971e-98	-2.60399	-6.54159e-09	1.51498e-13	-2.82912	-6.54159e-09	1.69613e-12	-2.8359	-6.54159e-09
11642216	chr19:11642216:A:G	1.49238e-98	-2.6022	-6.54159e-09	1.51428e-13	-2.82958	-6.54159e-09	1.69669e-12	-2.83557	-6.54159e-09
11642762	chr19:11642762:G:A	1.69717e-98	-2.60136e-09	-2.47361	2.16487e-13	-2.60136e-09	-2.47216	2.43579e-12	-2.60136e-09	-2.47398
11642911	chr19:11642911:G:A	4.42867e-99	-1.39785	-2.41921	5.12611e-14	-1.46869	-2.44407	6.45874e-13	-1.34083	-2.46058
11642922	chr19:11642922:C:T	5.04452e-98	-2.60136e-09	-1.38427	6.65132e-13	-2.60136e-09	-1.34971	6.9738e-12	-2.60136e-09	-1.42209
11643059	chr19:11643059:A:G	1.52695e-98	-2.5793	-6.54159e-09	1.50642e-13	-2.83479	-6.54159e-09	1.70463e-12	-2.8309	-6.54159e-09
11643371	chr19:11643371:C:A	2.58459e-98	-2.60136e-09	-2.05301	3.4665e-13	-2.60136e-09	-2.00138	3.67412e-12	-2.60136e-09	-2.06294
11643674	chr19:11643674:C:T	1.83655e-98	-2.60136e-09	-2.39468	2.36179e-13	-2.60136e-09	-2.3851	2.78801e-12	-2.60136e-09	-2.33892
11643988	chr19:11643988:G:A	4.91356e-98	-2.60136e-09	-1.41057	6.47869e-13	-2.60136e-09	-1.376	6.7983e-12	-2.60136e-09	-1.44758
11644193	chr19:11644193:T:C	1.18623e-98	-2.83179	-6.54159e-09	1.49807e-13	-2.84035	-6.54159e-09	1.71732e-12	-2.82348	-6.54159e-09
11644237	chr19:11644237:A:G	2.25453e-98	-2.60136e-09	-2.18963	2.32823e-13	-2.60136e-09	-2.39942	2.77852e-12	-2.60136e-09	-2.34233
11644343	chr19:11644343:C:T	1.01082e-98	-0.777545	-2.21426	5.40032e-14	-1.85135	-2.0093	8.81583e-13	-1.32392	-2.16636
11644682	chr19:11644682:C:T	1.95184e-98	-0.852132	-1.48167	9.73449e-14	-1.82858	-1.44285	1.82603e-12	-1.50246	-1.25965
11644821	chr19:11644821:C:A	2.14168e-98	-2.60136e-09	-2.24098	2.87304e-13	-2.60136e-09	-2.18915	2.96431e-12	-2.60136e-09	-2.27761
11644922	chr19:11644922:G:C	1.80769e-98	-0.89444	-1.51608	9.07533e-14	-1.86435	-1.47719	1.69374e-12	-1.54142	-1.2959
11644952	chr19:11644952:G:A	1.27554e-98	-2.7592	-6.54159e-09	1.51958e-13	-2.82609	-6.54159e-09	1.68908e-12	-2.84007	-6.54159e-09
11645231	chr19:11645231:T:A	1.07665e-98	-1.25046	-1.67825	6.14593e-14	-2.10521	-1.62611	1.08007e-12	-1.82378	-1.46345
11645256	chr19:11645256:T:C	2.94097e-99	-2.00787	-2.21855	2.8503e-14	-2.47353	-2.02615	3.60295e-13	-2.22613	-2.15895
11645296	chr19:11645296:A:G	2.32497e-98	-2.60136e-09	-2.15886	4.31887e-13	-2.60136e-09	-1.78153	4.3352e-12	-2.60136e-09	-1.89748
11645433	chr19:11645433:G:T	9.76173e-99	-0.865352	-2.16134	5.76674e-14	-1.87387	-1.92113	9.11133e-13	-1.35912	-2.0982
11645521	chr19:11645521:T:G	2.17928e-98	-2.60136e-09	-2.22358	2.84444e-13	-2.60136e-09	-2.19916	3.45445e-12	-2.60136e-09	-2.12459
11645569	chr19:11645569:C:T	2.07074e-98	-2.60136e-09	-2.27467	2.72219e-13	-2.60136e-09	-2.24309	2.93932e-12	-2.60136e-09	-2.28607
11645602	chr19:11645602:A:G	5.04011e-99	-1.34343	-2.3443	5.69149e-14	-1.40933	-2.3988	7.11329e-13	-1.27891	-2.42596
11645657	chr19:11645657:C:T	1.74545e-98	-2.60136e-09	-2.44556	2.24726e-13	-2.60136e-09	-2.43481	2.61408e-12	-2.60136e-09	-2.40334
11646005	chr19:11646005:C:G	2.71813e-96	-2.60136e-09	2.60254	3.99387e-11	-2.60136e-09	2.74541	3.11074e-10	-2.60136e-09	2.37578
11646369	chr19:11646369:C:T	2.26939e-98	-2.60136e-09	-2.18306	3.67582e-13	-2.60136e-09	-1.94275	3.81797e-12	-2.60136e-09	-2.02453
11646678	chr19:11646678:T:C	1.84082e-98	-2.60136e-09	-2.39236	2.36749e-13	-2.60136e-09	-2.38269	2.79616e-12	-2.60136e-09	-2.336
11646827	chr19:11646827:C:T	2.23802e-97	-2.83761	2.94321	3.4746e-12	-2.63859	2.94213	7.19441e-11	-2.696	3.60764
11646969	chr19:11646969:G:A	1.52698e-98	-2.57928	-6.54159e-09	1.50641e-13	-2.83479	-6.54159e-09	1.70464e-12	-2.8309	-6.54159e-09
11647148	chr19:11647148:C:T	1.83867e-98	-0.923428	-1.4701	9.28845e-14	-1.88526	-1.43307	1.73147e-12	-1.56609	-1.24919
11647290	chr19:11647290:A:G	2.3515e-97	-2.8298	2.98486	3.26921e-12	-2.60084	2.84344	6.76217e-11	-2.66237	3.51205
11647345	chr19:11647345:C:T	2.38481e-98	-2.60136e-09	-2.13345	3.15367e-13	-2.60136e-09	-2.09596	4.3603e-12	-2.60136e-09	-1.89171
11647536	chr19:11647536:A:G	2.19829e-98	-2.60136e-09	-2.21489	2.8946e-13	-2.60136e-09	-2.18168	3.10838e-12	-2.60136e-09	-2.23015
11647688	chr19:11647688:A:G	2.31176e-98	-2.60136e-09	-2.16456	3.72818e-13	-2.60136e-09	-1.9286	3.88044e-12	-2.60136e-09	-2.0083
11647956	chr19:11647956:T:C	2.19454e-98	-2.60136e-09	-2.2166	2.89038e-13	-2.60136e-09	-2.18314	3.10431e-12	-2.60136e-09	-2.23146
11648058	chr19:11648058:GT:G	9.80469e-98	-2.60136e-09	-0.719711	1.25805e-12	-2.60136e-09	-0.712372	1.61805e-11	-2.60136e-09	-0.580444
11648697	chr19:11648697:C:T	6.51625e-98	-2.84035	1.71208	7.83668e-13	-2.65636	1.47065	1.14869e-11	-2.71783	1.79479
11648740	chr19:11648740:G:A	2.19008e-98	-2.60136e-09	-2.21863	3.97256e-13	-2.60136e-09	-1.86511	4.02165e-12	-2.60136e-09	-1.97256
11648901	chr19:11648901:T:C	1.7971e-98	-2.60136e-09	-2.4164	2.30478e-13	-2.60136e-09	-2.40954	2.70382e-12	-2.60136e-09	-2.36959
11648924	chr19:11648924:A:G	4.38879e-99	-1.46343	-2.36267	4.90106e-14	-1.55977	-2.39788	6.3483e-13	-1.4042	-2.41445
11649030	chr19:11649030:G:T	1.7224e-98	-2.45885	-6.54159e-09	1.77965e-13	-2.66811	-6.54159e-09	2.08409e-12	-2.62992	-6.54159e-09
11649045	chr19:11649045:G:A	1.89719e-98	-2.60136e-09	-2.3622	2.18386e-13	-2.60136e-09	-2.46343	2.51338e-12	-2.60136e-09	-2.44262
11650008	chr19:11650008:A:G	1.81853e-98	-0.908878	-1.49567	9.13197e-14	-1.87537	-1.45996	1.69982e-12	-1.55625	-1.27748
11650213	chr19:11650213:C:G	5.86337e-98	-2.60136e-09	-1.23385	6.07884e-13	-2.60136e-09	-1.43971	8.22336e-12	-2.60136e-09	-1.25727
11650374	chr19:11650374:C:T	1.38758e-96	-2.60136e-09	1.93016	1.32509e-11	-2.60136e-09	1.64213	1.16345e-10	-2.60136e-09	1.39231
11650506	chr19:11650506:A:G	1.76528e-98	-0.923776	-1.51049	8.89482e-14	-1.88766	-1.47397	1.65174e-12	-1.56954	-1.29289
11650591	chr19:11650591:A:G	2.10305e-98	-2.60136e-09	-2.25918	2.56901e-13	-2.60136e-09	-2.301	3.06892e-12	-2.60136e-09	-2.24293
11651287	chr19:11651287:C:A	1.69991e-98	-1.0017	-1.4703	8.8136e-14	-1.94339	-1.42742	1.62728e-12	-1.63488	-1.24246
11651674	chr19:11651674:C:G	2.47802e-98	-2.60136e-09	-2.09511	3.3254e-13	-2.60136e-09	-2.04293	3.37036e-12	-2.60136e-09	-2.14923
11652195	chr19:11652195:T:C	3.84168e-99	-1.4868	-2.47245	6.71772e-14	-1.17021	-2.47215	7.29214e-13	-1.2095	-2.47053
11652226	chr19:11652226:G:T	2.19454e-98	-2.60136e-09	-2.2166	2.89038e-13	-2.60136e-09	-2.18314	3.10431e-12	-2.60136e-09	-2.23146
11652762	chr19:11652762:C:A	1.4862e-98	-2.60635	-6.54159e-09	1.51618e-13	-2.82833	-6.54159e-09	1.69547e-12	-2.83629	-6.54159e-09
11653166	chr19:11653166:T:C	7.8702e-99	-0.993719	-2.24835	8.88797e-14	-1.0628	-2.29961	1.07106e-12	-0.941753	-2.35385
11653225	chr19:11653225:C:T	2.28927e-98	-2.60136e-09	-2.17434	3.0762e-13	-2.60136e-09	-2.12083	4.24095e-12	-2.60136e-09	-1.91946
11653424	chr19:11653424:AT:A	1.2705e-98	-2.76317	-6.54159e-09	1.50197e-13	-2.83774	-6.54159e-09	1.75855e-12	-2.79976	-6.54159e-09
11653483	chr19:11653483:G:A	2.19454e-98	-2.60136e-09	-2.2166	2.89038e-13	-2.60136e-09	-2.18314	3.10431e-12	-2.60136e-09	-2.23146
11653541	chr19:11653541:G:A	1.6969e-98	-2.60136e-09	-2.47377	2.2912e-13	-2.60136e-09	-2.41545	2.49442e-12	-2.60136e-09	-2.45019
11653681	chr19:11653681:C:T	3.61301e-98	-2.83411	1.11608	4.70854e-13	-2.62357	0.928426	6.79822e-12	-2.69	1.24241
11654536	chr19:11654536:A:G	1.94512e-98	-2.60136e-09	-2.33725	2.52318e-13	-2.60136e-09	-2.319	3.00934e-12	-2.60136e-09	-2.26253
11654543	chr19:11654543:C:T	1.00387e-97	-2.60136e-09	-0.69612	1.29027e-12	-2.60136e-09	-0.687089	1.66561e-11	-2.60136e-09	-0.551476
11654740	chr19:11654740:C:A	5.62377e-98	-2.60136e-09	-1.27557	6.09142e-13	-2.60136e-09	-1.43764	7.77498e-12	-2.60136e-09	-1.31334
11655070	chr19:11655070:T:C	4.25811e-98	-2.60136e-09	-1.55375	5.88199e-13	-2.60136e-09	-1.47263	6.191e-12	-2.60136e-09	-1.54115
11655337	chr19:11655337:A:G	5.30702e-99	-1.42006	-2.21606	8.59359e-14	-1.13493	-2.26116	9.02847e-13	-1.14315	-2.32331
11655661	chr19:11655661:T:A	1.69844e-98	-2.60136e-09	-2.47286	2.16017e-13	-2.60136e-09	-2.47434	2.44775e-12	-2.60136e-09	-2.46908
11655852	chr19:11655852:C:T	2.71813e-96	-2.60136e-09	2.60254	3.99387e-11	-2.60136e-09	2.74541	3.11074e-10	-2.60136e-09	2.37578
11656547	chr19:11656547:A:G	1.207e-98	-2.81443	-6.54159e-09	1.61379e-13	-2.76594	-6.54159e-09	1.84203e-12	-2.75338	-6.54159e-09
11656719	chr19:11656719:A:T	5.30993e-97	0.969592	-6.54159e-09	1.14276e-12	-0.808491	-6.54159e-09	2.60595e-11	-0.103868	-6.54159e-09
11656854	chr19:11656854:T:C	1.24814e-98	-0.845532	-1.93538	5.55964e-14	-1.87588	-1.9557	9.29213e-13	-1.41247	-2.0252
11656862	chr19:11656862:C:T	4.77895e-99	-2.65464	-1.0863	1.05296e-13	-2.23562	-0.957297	9.66982e-13	-2.26333	-1.13449
11656957	chr19:11656957:G:T	1.53547e-98	-2.57374	-6.54159e-09	1.50487e-13	-2.83582	-6.54159e-09	1.70693e-12	-2.82956	-6.54159e-09
11657039	chr19:11657039:A:C	2.19044e-98	-2.60136e-09	-2.21847	2.88532e-13	-2.60136e-09	-2.18489	3.09949e-12	-2.60136e-09	-2.23301
11657184	chr19:11657184:A:G	4.91682e-99	-1.2837	-2.4288	5.81373e-14	-1.35399	-2.4329	7.44766e-13	-1.20746	-2.45147
11657236	chr19:11657236:T:C	1.99731e-97	-2.60136e-09	-0.00818652	1.32436e-12	-2.60136e-09	-0.661005	1.78213e-11	-2.60136e-09	-0.483855
11657292	chr19:11657292:G:A	1.30415e-98	-2.73702	-6.54159e-09	2.54594e-13	-2.31002	-6.54159e-09	2.61163e-12	-2.40428	-6.54159e-09
11657433	chr19:11657433:G:A	2.2548e-98	-2.60136e-09	-2.18951	2.99338e-13	-2.60136e-09	-2.14812	3.20542e-12	-2.60136e-09	-2.19941
11658122	chr19:11658122:G:C	2.04741e-98	-2.286	-6.54159e-09	3.16538e-13	-2.09225	-6.54159e-09	9.15317e-12	-1.15015	-6.54159e-09
11658130	chr19:11658130:A:G	3.61262e-98	-2.60136e-09	-1.71814	6.21806e-13	-2.60136e-09	-1.41706	9.12638e-12	-2.60136e-09	-1.15308
11658163	chr19:11658163:T:A	5.02912e-98	-2.60136e-09	-1.38733	6.63212e-13	-2.60136e-09	-1.3526	6.95412e-12	-2.60136e-09	-1.42492
11658501	chr19:11658501:C:T	1.48416e-98	-2.60772	-6.54159e-09	1.50125e-13	-2.83822	-6.54159e-09	1.86515e-12	-2.74091	-6.54159e-09
11658680	chr19:11658680:G:A	3.95825e-98	-2.60136e-09	-1.62677	6.8431e-13	-2.60136e-09	-1.32128	1.02375e-11	-2.60136e-09	-1.03819
11658687	chr19:11658687:C:T	5.40058e-98	-2.70961	1.39355	3.27456e-13	-2.83444	0.7761	7.95408e-12	-2.81617	1.5256
11658829	chr19:11658829:T:C	6.56824e-98	-2.81317	1.69285	4.53426e-13	-2.83517	1.10231	1.07231e-11	-2.84277	1.85092
11658961	chr19:11658961:C:T	1.26366e-98	-2.76856	-6.54159e-09	1.56264e-13	-2.79815	-6.54159e-09	1.87389e-12	-2.73624	-6.54159e-09
11659030	chr19:11659030:G:A	4.65706e-98	-2.60136e-09	-1.46419	6.12244e-13	-2.60136e-09	-1.43256	6.41877e-12	-2.60136e-09	-1.50502
11659061	chr19:11659061:G:A	3.03311e-98	-2.68112	0.788136	2.05508e-13	-2.8284	0.304195	4.32995e-12	-2.80353	0.904835
11659120	chr19:11659120:T:C	4.91763e-98	-2.67345	1.2637	3.08379e-13	-2.82517	0.706808	7.05818e-12	-2.79935	1.38929
11659502	chr19:11659502:T:C	1.59446e-97	-2.79093	2.55748	1.07891e-12	-2.83156	1.96558	3.34365e-11	-2.82654	2.97194
11659522	chr19:11659522:G:A	1.73469e-98	-2.60136e-09	-2.45175	2.16504e-13	-2.60136e-09	-2.47208	2.4715e-12	-2.60136e-09	-2.45943
11659537	chr19:11659537:T:A	7.6592e-98	-2.67111	1.70444	4.41395e-13	-2.75902	0.999264	1.12312e-11	-2.7429	1.79734
11659563	chr19:11659563:C:T	1.7598e-98	-2.60136e-09	-2.43737	2.17448e-13	-2.60136e-09	-2.46773	2.50705e-12	-2.60136e-09	-2.44514
11659565	chr19:11659565:G:T	4.08351e-98	-2.75833	1.16271	2.71599e-13	-2.81953	0.574168	5.81948e-12	-2.80714	1.2041
11659566	chr19:11659566:C:T	4.09366e-98	-2.75585	1.16271	2.7196e-13	-2.81821	0.574168	5.82901e-12	-2.80551	1.2041
11659593	chr19:11659593:C:A	1.72695e-98	-2.60136e-09	-2.45622	2.23931e-13	-2.60136e-09	-2.43836	2.46192e-12	-2.60136e-09	-2.46331
11659764	chr19:11659764:C:T	3.52057e-98	-2.7517	1.00775	2.36214e-13	-2.81512	0.430164	4.99767e-12	-2.80174	1.04646
11659827	chr19:11659827:C:T	1.72777e-98	-2.60136e-09	-2.45574	2.1966e-13	-2.60136e-09	-2.45761	2.51957e-12	-2.60136e-09	-2.44016
11660045	chr19:11660045:C:G	2.76971e-98	-2.71693	0.733104	1.94785e-13	-2.79571	0.217913	3.9037e-12	-2.77744	0.775112
11660143	chr19:11660143:C:T	1.19464e-98	-2.82473	-6.54159e-09	1.508e-13	-2.83374	-6.54159e-09	1.69053e-12	-2.83921	-6.54159e-09
11660392	chr19:11660392:CATTT:C	2.12917e-98	-2.73605	0.48921	1.54282e-13	-2.80539	-0.00552687	3.01678e-12	-2.79056	0.530496
11660448	chr19:11660448:T:C	2.22052e-98	-2.73892	0.534085	1.60022e-13	-2.80696	0.0325774	3.14202e-12	-2.79236	0.572973
11660505	chr19:11660505:A:G	2.28998e-98	-2.72927	0.555239	1.64038e-13	-2.80149	0.0518913	3.23036e-12	-2.78592	0.594263
11660667	chr19:11660667:C:A	2.87215e-99	-2.02598	-2.22412	2.11769e-14	-2.41064	-2.38614	2.86268e-13	-2.26812	-2.34696
11660853	chr19:11660853:G:T	9.63441e-98	-2.76062	2.02339	6.56312e-13	-2.81424	1.45118	1.91723e-11	-2.80732	2.39653
11661256	chr19:11661256:C:T	1.81821e-98	-2.60136e-09	-2.40472	2.28725e-13	-2.60136e-09	-2.41717	2.67421e-12	-2.60136e-09	-2.3806
11661674	chr19:11661674:C:G	1.69654e-98	-2.60136e-09	-2.47398	2.19246e-13	-2.60136e-09	-2.4595	2.43755e-12	-2.60136e-09	-2.47326
11661898	chr19:11661898:A:C	3.98126e-98	-2.73863	1.11765	3.18623e-13	-2.80563	0.719942	6.93074e-12	-2.79225	1.36397
11661910	chr19:11661910:C:G	2.46571e-98	-2.60136e-09	-2.10009	3.19562e-13	-2.60136e-09	-2.08274	4.46048e-12	-2.60136e-09	-1.86899
11662261	chr19:11662261:G:A	1.02809e-98	-1.24774	-1.72713	6.93839e-14	-2.01144	-1.5986	1.22581e-12	-1.70697	-1.45368
11662310	chr19:11662310:T:G	1.24067e-98	-1.1065	-1.68043	8.3864e-14	-1.86428	-1.55622	1.39245e-12	-1.61493	-1.41826
11662765	chr19:11662765:T:A	3.82504e-99	-2.32229	-1.6413	3.18134e-14	-2.43755	-1.95226	4.01582e-13	-2.38538	-1.89121
11662982	chr19:11662982:C:T	1.65715e-97	-2.75732	2.56243	1.02109e-12	-2.82154	1.90047	3.16137e-11	-2.81057	2.89991
11663532	chr19:11663532:C:T	3.54942e-98	-2.60136e-09	-1.73579	6.81403e-13	-2.60136e-09	-1.32554	6.68849e-12	-2.60136e-09	-1.46386
11663741	chr19:11663741:G:T	9.20639e-98	-2.60136e-09	-0.782675	9.0477e-13	-2.60136e-09	-1.04201	1.26031e-11	-2.60136e-09	-0.830304
11664012	chr19:11664012:C:T	1.04643e-97	-2.60136e-09	-0.654601	1.02289e-12	-2.60136e-09	-0.919305	1.43629e-11	-2.60136e-09	-0.699605
11664791	chr19:11664791:CAAT:C	1.75045e-99	-2.48267	-2.26261	1.47798e-14	-2.76099	-2.39545	1.80382e-13	-2.68308	-2.39385
11664934	chr19:11664934:A:G	1.84365e-98	-2.60136e-09	-2.39082	2.28163e-13	-2.60136e-09	-2.41963	2.65909e-12	-2.60136e-09	-2.38627
11665000	chr19:11665000:G:T	8.61457e-98	-2.70399	1.85487	4.54273e-13	-2.6872	0.956205	1.40511e-11	-2.71931	1.99775
11665071	chr19:11665071:T:C	2.08202e-99	-2.32959	-2.24223	2.05534e-14	-2.49708	-2.32958	2.52682e-13	-2.42764	-2.31224
11665200	chr19:11665200:G:T	1.8389e-98	-2.60136e-09	-2.39341	2.27641e-13	-2.60136e-09	-2.42192	2.65021e-12	-2.60136e-09	-2.38961
11665817	chr19:11665817:G:A	1.74382e-98	-2.4465	-6.54159e-09	1.49544e-13	-2.8421	-6.54159e-09	1.77013e-12	-2.7932	-6.54159e-09
11667074	chr19:11667074:T:C	1.51635e-97	-2.16937	1.88569	3.44658e-13	-2.62797	0.620832	1.80359e-11	-2.51006	2.03818
11667080	chr19:11667080:C:T	2.7054e-99	-2.7441	-1.5658	1.04461e-13	-2.46789	-0.73299	5.7541e-13	-2.51111	-1.40582
11667211	chr19:11667211:G:C	5.17757e-98	-2.43465	1.07641	1.55498e-13	-2.59301	-0.210053	6.69956e-12	-2.65448	1.19227
11667224	chr19:11667224:C:T	8.50378e-98	-2.60136e-09	-0.862061	1.00965e-12	-2.60136e-09	-0.932339	1.06481e-11	-2.60136e-09	-0.998871
11667469	chr19:11667469:TTTTG:T	1.84617e-98	-2.60136e-09	-2.38946	2.19482e-13	-2.60136e-09	-2.45842	2.50696e-12	-2.60136e-09	-2.44518
11667648	chr19:11667648:T:C	3.88597e-98	-2.74095	1.09575	1.44398e-13	-2.8068	-0.0703202	6.53715e-12	-2.82771	1.34096
11667812	chr19:11667812:G:A	7.28243e-99	-1.7842	-1.53549	5.07004e-14	-2.18374	-1.74002	2.74624e-12	-1.1707	-1.18332
11667852	chr19:11667852:C:T	9.66218e-99	-1.82327	-1.21367	3.55269e-14	-2.54445	-1.73496	6.53498e-13	-2.30882	-1.48085
11668236	chr19:11668236:G:A	1.17294e-98	-2.84306	-6.54159e-09	1.79999e-13	-2.65674	-6.54159e-09	1.94859e-12	-2.69714	-6.54159e-09
11668251	chr19:11668251:C:G	5.22768e-98	-2.60136e-09	-1.34861	4.75746e-13	-2.60136e-09	-1.68481	6.36376e-12	-2.60136e-09	-1.51363
11668585	chr19:11668585:C:T	1.70762e-98	-2.60136e-09	-2.46747	2.33358e-13	-2.60136e-09	-2.39712	2.4667e-12	-2.60136e-09	-2.46137
11668613	chr19:11668613:G:A	1.70166e-98	-2.60136e-09	-2.47097	2.3926e-13	-2.60136e-09	-2.37214	2.48065e-12	-2.60136e-09	-2.45573
11668756	chr19:11668756:G:A	1.72128e-98	-2.60136e-09	-2.45951	2.30597e-13	-2.60136e-09	-2.40902	2.50139e-12	-2.60136e-09	-2.44741
11669356	chr19:11669356:A:G	1.69796e-98	-2.60136e-09	-2.47315	2.41247e-13	-2.60136e-09	-2.36387	2.56881e-12	-2.60136e-09	-2.42081
11669735	chr19:11669735:T:C	1.16257e-97	-2.63183	2.08247	2.85502e-13	-2.66271	0.467265	1.45905e-11	-2.73743	2.05354
11670073	chr19:11670073:C:T	1.77464e-98	-2.60136e-09	-2.42898	2.1767e-13	-2.60136e-09	-2.46671	2.44722e-12	-2.60136e-09	-2.4693
11670264	chr19:11670264:G:A	4.54333e-98	-2.60136e-09	-1.48891	4.3614e-13	-2.60136e-09	-1.77173	5.77047e-12	-2.60136e-09	-1.6115
11670555	chr19:11670555:A:G	2.66049e-98	-2.60136e-09	-2.02406	2.27987e-13	-2.60136e-09	-2.42041	2.92485e-12	-2.60136e-09	-2.29101
11670717	chr19:11670717:T:G	1.86295e-98	-2.60136e-09	-2.38041	2.20582e-13	-2.60136e-09	-2.45342	2.52228e-12	-2.60136e-09	-2.43909
11670946	chr19:11670946:A:G	1.84829e-98	-2.60136e-09	-2.38831	2.20569e-13	-2.60136e-09	-2.45348	2.52753e-12	-2.60136e-09	-2.43701
11671121	chr19:11671121:TC:T	1.16511e-97	-2.60136e-09	-0.547173	1.96702e-12	-2.60136e-09	-0.265417	2.49075e-11	-2.60136e-09	-0.14908
11671539	chr19:11671539:A:G	2.31087e-97	-2.48677	2.6244	4.08721e-13	-2.7821	0.945444	2.64616e-11	-2.77992	2.69136
11671582	chr19:11671582:A:C	1.47174e-97	-2.60136e-09	-0.313539	2.55727e-12	-2.60136e-09	-0.0029976	4.7609e-11	-2.60136e-09	0.498771
11671585	chr19:11671585:C:A	1.3817e-97	-2.51536	2.13869	3.08228e-13	-2.64074	0.521888	1.68972e-11	-2.70248	2.16537
11671878	chr19:11671878:G:C	1.71922e-98	-2.60136e-09	-2.4607	2.16787e-13	-2.60136e-09	-2.47078	2.45002e-12	-2.60136e-09	-2.46815
11671884	chr19:11671884:A:G	1.1087e-97	-2.53855	1.94174	2.53495e-13	-2.66029	0.345942	1.34252e-11	-2.71604	1.94892
11671929	chr19:11671929:C:A	1.78239e-98	-2.60136e-09	-2.42462	2.20676e-13	-2.60136e-09	-2.453	2.4535e-12	-2.60136e-09	-2.46673
11671973	chr19:11671973:G:A	2.76657e-96	-2.60136e-09	2.6202	3.32841e-11	-2.60136e-09	2.56314	2.76306e-10	-2.60136e-09	2.25726
11672030	chr19:11672030:C:T	1.79046e-98	-2.60136e-09	-2.4201	2.16178e-13	-2.60136e-09	-2.47359	2.4634e-12	-2.60136e-09	-2.46271
11672068	chr19:11672068:C:T	1.79815e-98	-2.60136e-09	-2.41582	2.16024e-13	-2.60136e-09	-2.47431	2.4892e-12	-2.60136e-09	-2.45229
11672177	chr19:11672177:G:A	2.09526e-98	-2.60136e-09	-2.26289	2.70601e-13	-2.60136e-09	-2.24905	2.8975e-12	-2.60136e-09	-2.3004
11672238	chr19:11672238:C:T	1.96113e-97	-2.60136e-09	-0.0264669	3.27421e-12	-2.60136e-09	0.244138	6.38966e-11	-2.60136e-09	0.793015
11672312	chr19:11672312:C:T	1.99216e-97	-2.60136e-09	-0.0107687	3.33374e-12	-2.60136e-09	0.262157	6.51774e-11	-2.60136e-09	0.812862
11673334	chr19:11673334:G:C	1.93067e-97	-2.60136e-09	-0.0421224	3.20752e-12	-2.60136e-09	0.223561	6.25346e-11	-2.60136e-09	0.771469
11673583	chr19:11673583:A:C	1.19778e-98	-2.8221	-6.54159e-09	1.90139e-13	-2.60194	-6.54159e-09	1.80632e-12	-2.77296	-6.54159e-09
11674358	chr19:11674358:A:G	3.48524e-99	-2.254	-1.80262	1.63521e-14	-2.71795	-2.33739	2.57883e-13	-2.63213	-2.08737
11674486	chr19:11674486:G:A	2.09158e-98	-2.60136e-09	-2.26465	2.70438e-13	-2.60136e-09	-2.24965	2.89585e-12	-2.60136e-09	-2.30097
11674498	chr19:11674498:A:T	3.056e-98	-2.60136e-09	-1.88547	5.13668e-13	-2.60136e-09	-1.60812	6.20244e-12	-2.60136e-09	-1.53931
11674617	chr19:11674617:A:G	1.72464e-98	-2.60136e-09	-2.45755	2.40421e-13	-2.60136e-09	-2.3673	2.61051e-12	-2.60136e-09	-2.40471
11675563	chr19:11675563:G:A	6.76042e-98	-2.60136e-09	-1.09149	1.71763e-12	-2.60136e-09	-0.400991	2.75781e-11	-2.60136e-09	-0.0472289
11675665	chr19:11675665:T:C	2.08592e-98	-2.60136e-09	-2.26736	2.70199e-13	-2.60136e-09	-2.25053	2.89117e-12	-2.60136e-09	-2.30259
11675969	chr19:11675969:G:A	1.69587e-98	-2.60136e-09	-2.47437	2.3131e-13	-2.60136e-09	-2.40594	2.58446e-12	-2.60136e-09	-2.41474
11676292	chr19:11676292:T:G	1.18473e-98	-2.83305	-6.54159e-09	1.99225e-13	-2.55526	-6.54159e-09	1.8518e-12	-2.74809	-6.54159e-09
11676405	chr19:11676405:T:C	2.31208e-97	-2.60136e-09	0.138159	3.82422e-12	-2.60136e-09	0.399416	7.59534e-11	-2.60136e-09	0.965869
11676418	chr19:11676418:T:C	2.27378e-97	-2.60136e-09	0.121456	3.7578e-12	-2.60136e-09	0.381897	7.45112e-11	-2.60136e-09	0.946698
11676427	chr19:11676427:T:A	1.70056e-98	-2.60136e-09	-2.47161	2.2212e-13	-2.60136e-09	-2.44648	2.46287e-12	-2.60136e-09	-2.46292
11676432	chr19:11676432:T:C	2.1673e-97	-2.60136e-09	0.073496	3.54528e-12	-2.60136e-09	0.32368	7.00378e-11	-2.60136e-09	0.884784
11676448	chr19:11676448:T:C	2.22318e-98	-2.60136e-09	-2.20363	2.18239e-13	-2.60136e-09	-2.4641	2.65303e-12	-2.60136e-09	-2.38855
11676487	chr19:11676487:G:C	8.5824e-98	-2.53159	1.67873	2.11765e-13	-2.64742	0.153199	1.04135e-11	-2.71082	1.68967
11676896	chr19:11676896:G:A	1.82389e-98	-2.60136e-09	-2.4016	2.17784e-13	-2.60136e-09	-2.46619	2.48121e-12	-2.60136e-09	-2.45551
11677129	chr19:11677129:A:G	9.53552e-98	-2.51544	1.76789	2.31565e-13	-2.64119	0.236355	1.16074e-11	-2.70394	1.79133
11677135	chr19:11677135:G:A	2.05796e-98	-2.60136e-09	-2.28086	2.66512e-13	-2.60136e-09	-2.26427	2.85851e-12	-2.60136e-09	-2.31395
11677163	chr19:11677163:A:G	6.33514e-98	-2.66486	1.5084	1.61343e-13	-2.75148	-0.0146763	7.7929e-12	-2.7933	1.48226
11677168	chr19:11677168:A:G	1.50061e-98	-2.43612	-0.160585	9.5569e-14	-2.61766	-0.672185	2.41269e-12	-2.62485	0.141341
11677174	chr19:11677174:G:A	5.67884e-98	-1.26583	-6.54159e-09	4.29353e-13	-1.78741	-6.54159e-09	4.72367e-12	-1.81167	-6.54159e-09
11677282	chr19:11677282:C:T	1.84733e-98	-2.60136e-09	-2.38883	2.19489e-13	-2.60136e-09	-2.45839	2.44399e-12	-2.60136e-09	-2.47062
11677304	chr19:11677304:A:G	4.75161e-97	-2.65909	3.51759	8.83994e-13	-2.83577	1.77053	5.84615e-11	-2.83414	3.53826
11677321	chr19:11677321:C:T	1.28314e-98	-0.386375	-2.36688	5.9756e-14	-1.35173	-2.40769	8.51375e-13	-1.1397	-2.38546
11677335	chr19:11677335:C:T	2.78487e-98	0.429778	-2.40815	3.19474e-13	0.130247	-2.21327	2.52218e-12	-0.305075	-2.13405
11677365	chr19:11677365:C:T	1.69588e-98	-2.60136e-09	-2.47437	2.26805e-13	-2.60136e-09	-2.4256	2.49788e-12	-2.60136e-09	-2.44881
11677438	chr19:11677438:G:A	2.93241e-99	-2.08492	-2.14441	1.80641e-14	-2.67617	-2.27959	2.76434e-13	-2.4925	-2.15753
11677696	chr19:11677696:G:A	1.96401e-97	-2.60136e-09	-0.0249978	3.19354e-12	-2.60136e-09	0.219193	6.23989e-11	-2.60136e-09	0.769296
11677745	chr19:11677745:G:A	2.02375e-98	-2.60136e-09	-2.29762	2.2834e-13	-2.60136e-09	-2.41886	2.66692e-12	-2.60136e-09	-2.38333
11677818	chr19:11677818:TG:T	1.74836e-98	-2.60136e-09	-2.44389	2.16268e-13	-2.60136e-09	-2.47318	2.44115e-12	-2.60136e-09	-2.47178
11678045	chr19:11678045:A:G	3.14439e-98	-2.60136e-09	-1.85695	5.32059e-13	-2.60136e-09	-1.57294	6.44549e-12	-2.60136e-09	-1.50087
11678200	chr19:11678200:A:G	1.37357e-97	-2.60571	2.22314	3.20874e-13	-2.82551	0.746865	1.73423e-11	-2.82243	2.31133
11678337	chr19:11678337:C:T	1.76349e-98	-2.60136e-09	-2.43528	2.16449e-13	-2.60136e-09	-2.47234	2.45719e-12	-2.60136e-09	-2.46523
11678582	chr19:11678582:G:A	1.79296e-98	-2.60136e-09	-2.4187	2.16961e-13	-2.60136e-09	-2.46998	2.46547e-12	-2.60136e-09	-2.46187
11678744	chr19:11678744:G:A	2.87802e-99	-2.06806	-2.17999	1.7394e-14	-2.67749	-2.31608	2.64176e-13	-2.48841	-2.20698
11679011	chr19:11679011:T:A	1.19537e-98	-2.82411	-6.54159e-09	1.4955e-13	-2.84206	-6.54159e-09	1.72591e-12	-2.8185	-6.54159e-09
11679097	chr19:11679097:G:A	2.81967e-97	-2.61917	2.9558	5.71917e-13	-2.82916	1.32846	3.5201e-11	-2.82678	3.0236
11679932	chr19:11679932:C:T	1.20919e-98	-2.81263	-6.54159e-09	1.8554e-13	-2.62642	-6.54159e-09	1.78076e-12	-2.78721	-6.54159e-09
11679933	chr19:11679933:G:A	1.83232e-98	-2.60136e-09	-2.39699	2.31329e-13	-2.60136e-09	-2.40585	2.55257e-12	-2.60136e-09	-2.42715
11680358	chr19:11680358:G:T	2.0943e-98	-2.60136e-09	-2.26335	2.70723e-13	-2.60136e-09	-2.2486	2.89864e-12	-2.60136e-09	-2.30001
11681008	chr19:11681008:G:T	6.04518e-98	-1.20331	-6.54159e-09	7.778e-13	-1.19322	-6.54159e-09	7.15812e-12	-1.396	-6.54159e-09
11681219	chr19:11681219:A:G	1.22697e-98	-2.79802	-6.54159e-09	1.78964e-13	-2.66251	-6.54159e-09	1.75223e-12	-2.80336	-6.54159e-09
11681341	chr19:11681341:G:A	1.90486e-98	-2.60136e-09	-2.35816	2.1654e-13	-2.60136e-09	-2.47192	2.49593e-12	-2.60136e-09	-2.44959
11681467	chr19:11681467:T:C	1.91753e-97	-2.46887	2.41992	3.78695e-13	-2.77597	0.863006	2.16591e-11	-2.77262	2.48379
11682207	chr19:11682207:T:TG	7.59061e-98	-2.5643	1.58864	1.85775e-13	-2.67292	0.0477603	8.9479e-12	-2.73107	1.55823
11682285	chr19:11682285:G:T	3.36199e-98	-2.60136e-09	-1.79004	4.57053e-13	-2.60136e-09	-1.72489	4.82928e-12	-2.60136e-09	-1.78955
11683259	chr19:11683259:G:T	3.61365e-98	-2.60136e-09	-1.71785	7.11912e-13	-2.60136e-09	-1.28174	1.02839e-11	-2.60136e-09	-1.03368
11683267	chr19:11683267:C:T	5.62036e-98	-1.27618	-6.54159e-09	4.40942e-13	-1.76078	-6.54159e-09	6.83214e-12	-1.44261	-6.54159e-09
11683271	chr19:11683271:TAATCCC:T	1.22624e-98	-2.79862	-6.54159e-09	1.79184e-13	-2.66128	-6.54159e-09	1.75323e-12	-2.80279	-6.54159e-09
11683416	chr19:11683416:T:C	2.19685e-97	-2.60136e-09	0.0870355	3.65881e-12	-2.60136e-09	0.355201	7.20438e-11	-2.60136e-09	0.913024
11683419	chr19:11683419:C:T	9.05552e-98	-2.53249	1.7333	2.11188e-13	-2.64942	0.152474	1.03841e-11	-2.71128	1.6873
11683786	chr19:11683786:G:T	1.21661e-98	-2.8065	-6.54159e-09	1.82513e-13	-2.64287	-6.54159e-09	1.76675e-12	-2.79511	-6.54159e-09
11684058	chr19:11684058:A:G	1.68497e-97	-2.60136e-09	-0.17824	2.94473e-12	-2.60136e-09	0.13808	5.54594e-11	-2.60136e-09	0.6514
11684107	chr19:11684107:A:G	2.6214e-98	-2.60136e-09	-2.03886	3.36683e-13	-2.60136e-09	-2.03055	3.62397e-12	-2.60136e-09	-2.07668
11684431	chr19:11684431:G:T	3.334e-99	-2.13804	-1.96294	1.92438e-14	-2.71429	-2.17822	2.90891e-13	-2.53003	-2.06902
11684770	chr19:11684770:G:T	1.74559e-98	-2.60136e-09	-2.44548	2.16047e-13	-2.60136e-09	-2.4742	2.47323e-12	-2.60136e-09	-2.45873
11685082	chr19:11685082:C:G	8.51462e-98	-2.55904	1.69825	2.01517e-13	-2.66963	0.125816	9.89162e-12	-2.72767	1.65511
11685511	chr19:11685511:A:G	1.69586e-98	-2.60136e-09	-2.47438	2.31188e-13	-2.60136e-09	-2.40646	2.58295e-12	-2.60136e-09	-2.41532
11686054	chr19:11686054:G:T	7.59161e-98	-2.56317	1.58764	1.84177e-13	-2.67277	0.0389743	8.82602e-12	-2.73075	1.5442
11686297	chr19:11686297:C:T	7.8761e-98	-2.55914	1.6204	1.89055e-13	-2.66981	0.0621525	9.10489e-12	-2.72787	1.57243
11686437	chr19:11686437:T:A	3.72208e-99	-2.28611	-1.70476	1.68423e-14	-2.73338	-2.29242	2.70836e-13	-2.65277	-2.01772
11686654	chr19:11686654:A:C	1.25667e-98	-2.77411	-6.54159e-09	1.71955e-13	-2.70246	-6.54159e-09	1.72148e-12	-2.82106	-6.54159e-09
11687228	chr19:11687228:C:G	3.1344e-98	-2.60136e-09	-1.86013	5.39541e-13	-2.60136e-09	-1.55898	6.50875e-12	-2.60136e-09	-1.4911
11687355	chr19:11687355:A:G	1.70001e-98	-2.60136e-09	-2.47194	2.20553e-13	-2.60136e-09	-2.45355	2.43485e-12	-2.60136e-09	-2.47437
11687639	chr19:11687639:C:A	1.77049e-98	-2.60136e-09	-2.43132	2.16357e-13	-2.60136e-09	-2.47276	2.51978e-12	-2.60136e-09	-2.44008
11687837	chr19:11687837:C:G	1.88442e-98	-2.60136e-09	-2.36895	2.22317e-13	-2.60136e-09	-2.44559	2.55343e-12	-2.60136e-09	-2.42681
11687845	chr19:11687845:T:C	1.22433e-98	-2.80018	-6.54159e-09	1.80132e-13	-2.656	-6.54159e-09	1.75502e-12	-2.80177	-6.54159e-09
11687882	chr19:11687882:T:G	1.82486e-98	-2.60136e-09	-2.40107	2.1892e-13	-2.60136e-09	-2.46099	2.50132e-12	-2.60136e-09	-2.44743
11687915	chr19:11687915:A:G	2.55427e-97	-2.55158	2.78936	4.52808e-13	-2.80892	1.07469	2.70136e-11	-2.80585	2.73794
11687950	chr19:11687950:C:T	2.98989e-97	-2.55962	2.95487	5.66267e-13	-2.81224	1.30161	3.47831e-11	-2.80854	2.99342
11688132	chr19:11688132:G:A	1.61014e-98	-2.52625	-6.54159e-09	1.75592e-13	-2.68153	-6.54159e-09	2.21103e-12	-2.57079	-6.54159e-09
11688194	chr19:11688194:C:T	1.17307e-98	-2.84295	-6.54159e-09	2.14486e-13	-2.48145	-6.54159e-09	1.91969e-12	-2.71209	-6.54159e-09
11688264	chr19:11688264:C:A	1.22202e-98	-2.80207	-6.54159e-09	1.8085e-13	-2.65203	-6.54159e-09	1.75834e-12	-2.79988	-6.54159e-09
11688467	chr19:11688467:G:C	1.89575e-98	-2.60136e-09	-2.36296	2.98654e-13	-2.60136e-09	-2.15041	3.2069e-12	-2.60136e-09	-2.19895
11689166	chr19:11689166:T:A	1.41382e-98	-2.65628	-6.54159e-09	1.54384e-13	-2.81025	-6.54159e-09	1.6854e-12	-2.84225	-6.54159e-09
11689205	chr19:11689205:A:G	1.02394e-99	-2.82119	-2.46031	1.31975e-14	-2.83415	-2.43551	1.43243e-13	-2.83881	-2.46865
11689315	chr19:11689315:G:A	1.60867e-98	-2.52717	-6.54159e-09	2.00261e-13	-2.55007	-6.54159e-09	2.30508e-12	-2.52914	-6.54159e-09
11689512	chr19:11689512:A:C	5.72603e-98	-2.57689	1.31934	1.47156e-13	-2.68195	-0.17625	6.62765e-12	-2.73922	1.26622
11689642	chr19:11689642:A:G	2.25079e-97	-2.60136e-09	0.111294	3.69834e-12	-2.60136e-09	0.365947	7.29207e-11	-2.60136e-09	0.925121
11690024	chr19:11690024:A:G	3.09007e-99	-2.27891	-1.89806	1.85156e-14	-2.76923	-2.16185	2.72501e-13	-2.62623	-2.03813
11690097	chr19:11690097:C:T	1.24767e-98	-2.78129	-6.54159e-09	1.80077e-13	-2.65631	-6.54159e-09	1.74261e-12	-2.80886	-6.54159e-09
11690609	chr19:11690609:G:A	7.71222e-98	-2.60136e-09	-0.959766	1.00876e-12	-2.60136e-09	-0.933217	1.30181e-11	-2.60136e-09	-0.797913
11691047	chr19:11691047:G:A	2.08037e-98	-2.60136e-09	-2.27003	2.30989e-13	-2.60136e-09	-2.40732	2.752e-12	-2.60136e-09	-2.35192
11691736	chr19:11691736:C:T	6.58184e-98	-2.60136e-09	-1.11826	3.456e-13	-2.60136e-09	-2.00441	3.70303e-12	-2.60136e-09	-2.0551
11691795	chr19:11691795:A:G	7.76929e-98	-2.55594	1.60355	1.84271e-13	-2.67379	0.0405068	8.837e-12	-2.73048	1.54518
```
