## Supplementary material for "Characterization of shared and ancestry-specific signals driving complex traits using multi-ancestry fine-mapping": susiex_nc3.cs80.snp (part 2 of 2)

```
11692008	chr19:11692008:A:T	1.82935e-98	-2.60136e-09	-2.39861	2.18287e-13	-2.60136e-09	-2.46388	2.48899e-12	-2.60136e-09	-2.45238
11692018	chr19:11692018:A:C	1.82752e-98	-2.60136e-09	-2.39961	2.1822e-13	-2.60136e-09	-2.46419	2.48791e-12	-2.60136e-09	-2.45281
11693167	chr19:11693167:C:T	4.69001e-98	-2.60136e-09	-1.45714	4.50249e-13	-2.60136e-09	-1.73989	5.96e-12	-2.60136e-09	-1.57918
11693419	chr19:11693419:C:T	1.78988e-97	-2.60136e-09	-0.117841	3.12779e-12	-2.60136e-09	0.198388	5.95223e-11	-2.60136e-09	0.7221
11693686	chr19:11693686:A:G	1.09385e-97	-2.20242	1.59214	2.73426e-13	-2.28988	0.0512115	1.2276e-11	-2.42625	1.56965
11693711	chr19:11693711:A:C	1.37994e-97	-2.11632	1.73837	3.3434e-13	-2.2097	0.172163	1.53118e-11	-2.3564	1.72077
11693871	chr19:11693871:C:T	1.69594e-98	-2.60136e-09	-2.47434	2.30829e-13	-2.60136e-09	-2.40801	2.5787e-12	-2.60136e-09	-2.41697
11694075	chr19:11694075:G:T	2.21909e-98	-2.60136e-09	-2.20548	2.81186e-13	-2.60136e-09	-2.21068	3.01502e-12	-2.60136e-09	-2.26064
11694229	chr19:11694229:T:A	1.20413e-98	-2.81682	-6.54159e-09	1.88923e-13	-2.60836	-6.54159e-09	1.82221e-12	-2.7642	-6.54159e-09
11694363	chr19:11694363:A:T	2.34802e-98	-2.60136e-09	-2.149	3.58329e-13	-2.60136e-09	-1.96824	3.50042e-12	-2.60136e-09	-2.11137
11694402	chr19:11694402:T:C	1.88387e-98	-2.60136e-09	-2.36924	2.16245e-13	-2.60136e-09	-2.47328	2.48367e-12	-2.60136e-09	-2.45452
11694596	chr19:11694596:G:A	1.72234e-98	-2.60136e-09	-2.45889	2.47224e-13	-2.60136e-09	-2.3394	2.53911e-12	-2.60136e-09	-2.43244
11695128	chr19:11695128:T:TG	1.01653e-99	-2.82704	-2.46172	1.75756e-14	-2.67525	-2.30793	1.53693e-13	-2.78256	-2.45449
11695345	chr19:11695345:T:C	1.696e-98	-2.60136e-09	-2.4743	2.3159e-13	-2.60136e-09	-2.40472	2.58564e-12	-2.60136e-09	-2.41428
11696628	chr19:11696628:T:C	1.86568e-97	-2.60136e-09	-0.0763597	3.27232e-12	-2.60136e-09	0.243561	6.21221e-11	-2.60136e-09	0.76485
11696696	chr19:11696696:G:A	8.07995e-99	-1.47851	-1.73726	4.55575e-14	-2.37132	-1.65939	7.61892e-13	-1.9714	-1.6648
11697552	chr19:11697552:C:T	1.29706e-98	-2.74247	-6.54159e-09	1.90819e-13	-2.59837	-6.54159e-09	1.7749e-12	-2.79051	-6.54159e-09
11697671	chr19:11697671:G:C	1.95818e-98	-2.60136e-09	-2.33056	2.53111e-13	-2.60136e-09	-2.31587	2.73504e-12	-2.60136e-09	-2.3581
11697731	chr19:11697731:T:C	1.73996e-98	-2.60136e-09	-2.44871	2.16073e-13	-2.60136e-09	-2.47408	2.47419e-12	-2.60136e-09	-2.45834
11697899	chr19:11697899:A:C	3.71644e-96	-2.60136e-09	2.91536	5.0432e-11	-2.60136e-09	2.97869	4.13213e-10	-2.60136e-09	2.65971
11698000	chr19:11698000:G:T	5.20777e-99	-1.46962	-2.18539	2.77707e-14	-2.35262	-2.17309	4.67719e-13	-1.94067	-2.18347
11698073	chr19:11698073:G:A	1.69968e-98	-2.60136e-09	-2.47213	2.16011e-13	-2.60136e-09	-2.47436	2.45636e-12	-2.60136e-09	-2.46557
11698540	chr19:11698540:A:T	3.82506e-99	-2.74101	-1.22257	5.68677e-14	-2.74771	-1.06126	9.01532e-13	-2.83278	-0.635129
11698634	chr19:11698634:A:T	2.00291e-98	-2.60136e-09	-2.30797	2.59196e-13	-2.60136e-09	-2.29211	2.79157e-12	-2.60136e-09	-2.33765
11698860	chr19:11698860:T:C	1.23963e-98	-2.78776	-6.54159e-09	1.75955e-13	-2.67946	-6.54159e-09	1.73428e-12	-2.81366	-6.54159e-09
11698868	chr19:11698868:G:A	1.27753e-98	-2.75764	-6.54159e-09	1.69025e-13	-2.71965	-6.54159e-09	1.70856e-12	-2.8286	-6.54159e-09
11699095	chr19:11699095:G:A	3.41285e-98	-2.60136e-09	-1.77502	6.52623e-13	-2.60136e-09	-1.36869	9.33871e-12	-2.60136e-09	-1.13008
11699241	chr19:11699241:G:A	1.7169e-98	-2.60136e-09	-2.46205	2.19854e-13	-2.60136e-09	-2.45673	2.46599e-12	-2.60136e-09	-2.46166
11699353	chr19:11699353:T:C	5.70706e-98	-2.60136e-09	-1.26087	1.40982e-12	-2.60136e-09	-0.598475	2.20812e-11	-2.60136e-09	-0.269525
11699679	chr19:11699679:G:T	1.18065e-98	-2.8365	-6.54159e-09	1.55279e-13	-2.80447	-6.54159e-09	1.69321e-12	-2.83762	-6.54159e-09
11700536	chr19:11700536:C:CA	2.36364e-98	-2.60136e-09	-2.14237	3.37619e-13	-2.60136e-09	-2.02778	3.60238e-12	-2.60136e-09	-2.08266
11700811	chr19:11700811:T:C	3.17197e-98	-2.60136e-09	-1.84822	3.73972e-13	-2.60136e-09	-1.92551	4.32161e-12	-2.60136e-09	-1.90062
11700867	chr19:11700867:G:A	2.26221e-98	-2.60136e-09	-2.18623	3.22316e-13	-2.60136e-09	-2.07416	3.44197e-12	-2.60136e-09	-2.12821
11700969	chr19:11700969:G:T	1.99381e-98	-2.60136e-09	-2.31253	2.26106e-13	-2.60136e-09	-2.42869	2.74264e-12	-2.60136e-09	-2.35533
11701099	chr19:11701099:C:T	1.05618e-97	-2.60136e-09	-0.64533	1.71431e-12	-2.60136e-09	-0.402926	3.20124e-11	-2.60136e-09	0.101871
11701130	chr19:11701130:G:A	1.88018e-97	-2.60136e-09	-0.06862	3.28574e-12	-2.60136e-09	0.247654	6.25042e-11	-2.60136e-09	0.770983
11701194	chr19:11701194:A:G	2.57547e-99	-2.11078	-2.24834	2.99306e-14	-2.03077	-2.42004	4.58468e-13	-1.80132	-2.34279
11701221	chr19:11701221:C:T	1.95049e-98	-2.60136e-09	-2.33449	2.74822e-13	-2.60136e-09	-2.23357	2.80387e-12	-2.60136e-09	-2.33325
11701266	chr19:11701266:C:T	2.23241e-98	-2.60136e-09	-2.19949	2.93456e-13	-2.60136e-09	-2.16796	3.11405e-12	-2.60136e-09	-2.22833
11701504	chr19:11701504:A:G	2.07836e-97	-2.60136e-09	0.0315938	3.65899e-12	-2.60136e-09	0.35525	7.00101e-11	-2.60136e-09	0.884389
11702192	chr19:11702192:C:A	1.98818e-99	-2.75709	-1.86084	1.81473e-14	-2.83672	-2.11445	2.36508e-13	-2.84282	-1.96321
11702194	chr19:11702194:G:A	1.93334e-99	-2.76348	-1.88243	1.79349e-14	-2.83438	-2.12857	2.32177e-13	-2.84311	-1.9814
11702329	chr19:11702329:G:A	6.92723e-98	-2.60136e-09	-1.06711	6.65571e-13	-2.60136e-09	-1.34905	7.17212e-12	-2.60136e-09	-1.39405
11702366	chr19:11702366:T:C	2.07454e-98	-2.69855	0.425717	1.34189e-13	-2.79638	-0.15406	3.7792e-12	-2.81163	0.776888
11702972	chr19:11702972:A:G	1.51678e-99	-2.81341	-2.07516	3.58106e-14	-2.63859	-1.63286	2.87309e-13	-2.64484	-1.9666
11703448	chr19:11703448:A:G	1.77309e-98	-2.60136e-09	-2.42985	2.5434e-13	-2.60136e-09	-2.31102	2.73322e-12	-2.60136e-09	-2.35877
11703633	chr19:11703633:G:A	3.01752e-99	-2.69154	-1.50918	2.65778e-14	-2.77954	-1.79007	3.23564e-13	-2.84309	-1.64952
11703665	chr19:11703665:A:G	1.17377e-98	-2.84235	-6.54159e-09	2.13904e-13	-2.48416	-6.54159e-09	1.9265e-12	-2.70855	-6.54159e-09
11703745	chr19:11703745:C:T	6.49437e-98	-2.60136e-09	-1.13164	1.06641e-12	-2.60136e-09	-0.877643	1.73624e-11	-2.60136e-09	-0.509946
11704191	chr19:11704191:G:A	2.24028e-98	-2.60136e-09	-2.19597	3.61223e-13	-2.60136e-09	-1.9602	4.83264e-12	-2.60136e-09	-1.78886
11704290	chr19:11704290:C:T	2.08669e-98	-2.60136e-09	-2.26699	2.32417e-13	-2.60136e-09	-2.40116	2.77111e-12	-2.60136e-09	-2.345
11704559	chr19:11704559:G:T	1.77373e-98	-2.60136e-09	-2.42949	2.5544e-13	-2.60136e-09	-2.3067	2.74449e-12	-2.60136e-09	-2.35466
11704586	chr19:11704586:G:A	4.43452e-99	-1.4263	-2.38944	2.53602e-14	-2.20751	-2.40901	4.6058e-13	-1.76753	-2.37199
11704774	chr19:11704774:G:A	1.78206e-98	-2.60136e-09	-2.4248	2.57848e-13	-2.60136e-09	-2.29732	2.76289e-12	-2.60136e-09	-2.34797
11704836	chr19:11704836:G:A	5.60507e-98	-2.60136e-09	-1.2789	4.32432e-13	-2.60136e-09	-1.78027	5.69391e-12	-2.60136e-09	-1.62485
11705131	chr19:11705131:G:C	1.69613e-98	-2.60136e-09	-2.47422	2.22876e-13	-2.60136e-09	-2.44308	2.4479e-12	-2.60136e-09	-2.46902
11705269	chr19:11705269:T:C	1.04393e-97	-2.60136e-09	-0.656995	8.37131e-13	-2.60136e-09	-1.11971	1.12216e-11	-2.60136e-09	-0.946409
11705278	chr19:11705278:T:C	4.37165e-99	-1.4062	-2.42381	2.50454e-14	-2.19441	-2.43459	4.54074e-13	-1.74923	-2.40452
11705315	chr19:11705315:G:A	2.10091e-98	-2.60136e-09	-2.2602	2.73719e-13	-2.60136e-09	-2.23759	2.93532e-12	-2.60136e-09	-2.28743
11705710	chr19:11705710:A:T	4.16003e-98	-2.67045	1.0934	1.44714e-13	-2.77525	-0.0996814	6.73329e-12	-2.81097	1.35379
11705711	chr19:11705711:C:T	1.6962e-98	-2.60136e-09	-2.47418	2.22979e-13	-2.60136e-09	-2.44261	2.44837e-12	-2.60136e-09	-2.46883
11706253	chr19:11706253:G:T	1.80636e-98	-2.60136e-09	-2.41126	2.17285e-13	-2.60136e-09	-2.46848	2.54228e-12	-2.60136e-09	-2.43119
11706260	chr19:11706260:G:T	4.06192e-99	-2.75391	-1.14959	2.51884e-14	-2.76988	-1.85343	5.85978e-13	-2.80795	-1.09077
11706290	chr19:11706290:C:T	1.98237e-98	-2.60136e-09	-2.31828	2.26642e-13	-2.60136e-09	-2.42632	2.74544e-12	-2.60136e-09	-2.35431
11706311	chr19:11706311:C:T	1.75855e-96	-2.60136e-09	2.16709	1.99285e-11	-2.60136e-09	2.05021	1.72159e-10	-2.60136e-09	1.78417
11706594	chr19:11706594:C:T	2.09828e-98	-2.60136e-09	-2.26145	2.27514e-13	-2.60136e-09	-2.42248	2.74141e-12	-2.60136e-09	-2.35578
11707776	chr19:11707776:G:C	2.21761e-98	-2.60136e-09	-2.20614	2.61782e-13	-2.60136e-09	-2.28218	3.09058e-12	-2.60136e-09	-2.23589
11707811	chr19:11707811:T:A	2.21761e-98	-2.60136e-09	-2.20614	2.61782e-13	-2.60136e-09	-2.28218	3.09058e-12	-2.60136e-09	-2.23589
11708944	chr19:11708944:A:G	1.8808e-98	-2.60136e-09	-2.37088	2.60052e-13	-2.60136e-09	-2.28881	2.82233e-12	-2.60136e-09	-2.32669
11709448	chr19:11709448:C:T	3.66398e-98	-2.60136e-09	-1.70402	4.50189e-13	-2.60136e-09	-1.74003	4.77072e-12	-2.60136e-09	-1.80175
11709542	chr19:11709542:C:T	2.70398e-97	-2.60136e-09	0.294736	1.79777e-12	-2.60136e-09	-0.355392	2.47317e-11	-2.60136e-09	-0.156166
11709591	chr19:11709591:A:G	1.69648e-98	-2.60136e-09	-2.47402	2.23345e-13	-2.60136e-09	-2.44097	2.46841e-12	-2.60136e-09	-2.46068
11709702	chr19:11709702:C:A	1.23528e-99	-2.6457	-2.44816	1.54875e-14	-2.67073	-2.43893	1.81685e-13	-2.6001	-2.46964
11709778	chr19:11709778:G:A	1.71761e-98	-2.60136e-09	-2.46164	2.18087e-13	-2.60136e-09	-2.4648	2.44062e-12	-2.60136e-09	-2.472
11710094	chr19:11710094:G:A	1.76544e-98	-2.43417	-6.54159e-09	1.50258e-13	-2.83734	-6.54159e-09	1.70729e-12	-2.82934	-6.54159e-09
11710214	chr19:11710214:T:C	1.72677e-99	-2.69716	-2.06175	1.74732e-14	-2.70931	-2.27971	2.52457e-13	-2.6653	-2.07546
11710344	chr19:11710344:G:A	2.22044e-98	-2.60136e-09	-2.20487	2.34679e-13	-2.60136e-09	-2.39147	2.86244e-12	-2.60136e-09	-2.31258
11711314	chr19:11711314:A:G	1.08519e-98	-2.55671	-0.364111	1.11369e-13	-2.59055	-0.546297	2.35431e-12	-2.61809	0.11009
11711445	chr19:11711445:C:T	1.71637e-98	-2.60136e-09	-2.46236	2.18415e-13	-2.60136e-09	-2.4633	2.442e-12	-2.60136e-09	-2.47143
11711497	chr19:11711497:G:C	1.15964e-99	-2.7822	-2.37485	1.29303e-14	-2.83021	-2.45991	1.53397e-13	-2.77049	-2.46849
11711625	chr19:11711625:T:C	1.51909e-99	-2.49277	-2.39428	2.91447e-14	-2.00782	-2.4696	2.22951e-13	-2.39431	-2.47075
11712015	chr19:11712015:G:A	1.59781e-98	-2.53394	-6.54159e-09	3.05704e-13	-2.12708	-6.54159e-09	2.62545e-12	-2.399	-6.54159e-09
11712208	chr19:11712208:A:G	3.10188e-98	-2.60136e-09	-1.87056	5.58336e-13	-2.60136e-09	-1.52473	8.11694e-12	-2.60136e-09	-1.2703
11712232	chr19:11712232:T:G	2.02331e-98	-2.60136e-09	-2.29784	2.66837e-13	-2.60136e-09	-2.26305	3.26104e-12	-2.60136e-09	-2.18221
11712268	chr19:11712268:C:T	1.25346e-98	-2.77666	-6.54159e-09	1.59571e-13	-2.7772	-6.54159e-09	1.8098e-12	-2.77103	-6.54159e-09
11712692	chr19:11712692:A:G	1.58387e-98	-2.5427	-6.54159e-09	2.96766e-13	-2.15675	-6.54159e-09	2.57748e-12	-2.41744	-6.54159e-09
11712822	chr19:11712822:C:T	1.41849e-99	-2.60231	-2.35326	2.33673e-14	-2.22661	-2.47175	2.01461e-13	-2.51913	-2.44728
11713790	chr19:11713790:T:G	4.16468e-98	-1.57593	-6.54159e-09	7.03207e-13	-1.29404	-6.54159e-09	1.81663e-11	-0.464682	-6.54159e-09
11714115	chr19:11714115:T:A	4.51363e-99	-2.64047	-1.15758	6.80874e-14	-2.62756	-1.00134	6.31315e-13	-2.78726	-1.03694
11714132	chr19:11714132:A:G	3.17262e-98	-2.60136e-09	-1.84802	2.93568e-13	-2.60136e-09	-2.16758	3.80446e-12	-2.60136e-09	-2.02808
11714329	chr19:11714329:T:C	1.6978e-98	-2.60136e-09	-2.47324	2.27082e-13	-2.60136e-09	-2.42438	2.49878e-12	-2.60136e-09	-2.44845
11715492	chr19:11715492:G:A	1.69978e-98	-2.60136e-09	-2.47207	2.18349e-13	-2.60136e-09	-2.4636	2.48837e-12	-2.60136e-09	-2.45262
11715907	chr19:11715907:A:G	1.76274e-98	-2.60136e-09	-2.4357	2.16239e-13	-2.60136e-09	-2.47331	2.43561e-12	-2.60136e-09	-2.47405
11716000	chr19:11716000:G:A	2.4665e-99	-2.77489	-1.62747	3.87736e-14	-1.99681	-2.19514	3.05244e-13	-2.50954	-2.04135
11716143	chr19:11716143:T:C	1.22149e-98	-2.8025	-6.54159e-09	3.00973e-13	-2.14267	-6.54159e-09	2.31284e-12	-2.52577	-6.54159e-09
11716304	chr19:11716304:T:C	1.49591e-99	-2.78453	-2.11789	2.87466e-14	-2.04472	-2.44646	2.05515e-13	-2.57361	-2.37288
11716400	chr19:11716400:G:A	3.78983e-98	-2.60136e-09	-1.67025	3.18178e-13	-2.60136e-09	-2.08708	3.96121e-12	-2.60136e-09	-1.9877
11716403	chr19:11716403:C:T	2.5202e-98	-2.60136e-09	-2.07823	3.05941e-13	-2.60136e-09	-2.1263	3.25616e-12	-2.60136e-09	-2.1837
11716874	chr19:11716874:C:A	1.05731e-99	-2.81835	-2.43109	1.56244e-14	-2.83638	-2.26448	1.53656e-13	-2.84159	-2.39569
11716928	chr19:11716928:C:T	2.81345e-99	-2.8266	-1.44415	3.48894e-14	-2.28625	-2.01126	3.20215e-13	-2.6477	-1.85531
11716984	chr19:11716984:T:C	1.28644e-98	-2.75069	-6.54159e-09	3.5167e-13	-1.987	-6.54159e-09	2.58694e-12	-2.41377	-6.54159e-09
11717021	chr19:11717021:G:A	1.9732e-98	-2.60136e-09	-2.32291	2.39286e-13	-2.60136e-09	-2.37203	2.54918e-12	-2.60136e-09	-2.42848
11717282	chr19:11717282:A:G	4.09352e-99	-2.84219	-1.05356	4.23049e-14	-2.40212	-1.70267	4.33453e-13	-2.71937	-1.48085
11717348	chr19:11717348:T:C	3.79384e-99	-2.14103	-1.83075	2.67102e-14	-2.42655	-2.13809	3.30194e-13	-2.48686	-1.98547
11717434	chr19:11717434:G:A	1.30115e-98	-2.73932	-6.54159e-09	3.66547e-13	-1.94557	-6.54159e-09	2.65322e-12	-2.38848	-6.54159e-09
11717595	chr19:11717595:A:G	2.48056e-99	-2.33495	-2.06173	3.284e-14	-2.28235	-2.07569	3.78369e-13	-2.1555	-2.18063
11718631	chr19:11718631:TTA:T	1.30645e-98	-2.73526	-6.54159e-09	3.68395e-13	-1.94054	-6.54159e-09	2.66655e-12	-2.38346	-6.54159e-09
11718691	chr19:11718691:T:C	7.09663e-98	-2.60136e-09	-1.04295	4.61924e-13	-2.60136e-09	-1.71429	6.36658e-12	-2.60136e-09	-1.51319
11718940	chr19:11718940:T:C	7.83463e-98	-2.60136e-09	-0.944019	5.02507e-13	-2.60136e-09	-1.63008	6.98368e-12	-2.60136e-09	-1.42068
11719359	chr19:11719359:G:A	8.83525e-98	-2.60136e-09	-0.823823	8.66703e-13	-2.60136e-09	-1.085	8.99718e-12	-2.60136e-09	-1.16734
11719360	chr19:11719360:T:C	8.86687e-98	-2.60136e-09	-0.820251	8.69547e-13	-2.60136e-09	-1.08172	9.02583e-12	-2.60136e-09	-1.16416
11719499	chr19:11719499:A:G	1.2647e-98	-2.76774	-6.54159e-09	3.34726e-13	-2.03638	-6.54159e-09	2.47699e-12	-2.45721	-6.54159e-09
11719563	chr19:11719563:C:G	2.42413e-99	-2.83478	-1.5849	3.10615e-14	-2.34435	-2.06937	2.89727e-13	-2.68206	-1.92101
11720288	chr19:11720288:C:G	6.08447e-98	-2.60136e-09	-1.19683	4.66028e-13	-2.60136e-09	-1.70545	5.95264e-12	-2.60136e-09	-1.58042
11720574	chr19:11720574:T:C	3.1572e-99	-2.84303	-1.31244	3.43924e-14	-2.457	-1.85486	3.53524e-13	-2.74765	-1.6564
11721228	chr19:11721228:G:A	5.76945e-98	-2.60136e-09	-1.25	4.1801e-13	-2.60136e-09	-1.81419	5.69733e-12	-2.60136e-09	-1.62425
11721468	chr19:11721468:A:G	3.81844e-99	-2.20112	-1.76419	2.90135e-14	-2.45532	-2.02661	3.55633e-13	-2.53255	-1.86556
11722575	chr19:11722575:C:T	1.83074e-98	-2.39785	-6.54159e-09	1.85804e-13	-2.625	-6.54159e-09	2.44552e-12	-2.46999	-6.54159e-09
11722904	chr19:11722904:G:A	1.25162e-98	-2.77813	-6.54159e-09	3.22294e-13	-2.07423	-6.54159e-09	2.43494e-12	-2.47433	-6.54159e-09
11723383	chr19:11723383:A:C	4.37837e-98	-2.60136e-09	-1.5259	5.63508e-13	-2.60136e-09	-1.51551	7.46654e-12	-2.60136e-09	-1.35382
11723480	chr19:11723480:C:T	1.40868e-99	-2.58333	-2.37918	1.77352e-14	-2.61633	-2.35781	1.49012e-13	-2.79821	-2.46977
11723592	chr19:11723592:T:C	2.40817e-99	-2.81621	-1.61008	3.39598e-14	-2.2407	-2.08381	3.02878e-13	-2.61987	-1.9388
11723792	chr19:11723792:G:A	7.49788e-98	-2.60136e-09	-0.987952	4.91352e-13	-2.60136e-09	-1.65253	6.82887e-12	-2.60136e-09	-1.44309
11723906	chr19:11723906:T:C	1.93759e-99	-2.18139	-2.46232	2.37278e-14	-2.21218	-2.47086	2.14871e-13	-2.42844	-2.47353
11724652	chr19:11724652:A:G	1.21808e-97	-2.60136e-09	-0.502712	7.27045e-13	-2.60136e-09	-1.2607	1.06829e-11	-2.60136e-09	-0.995608
11725511	chr19:11725511:A:G	5.351e-99	-1.22794	-2.39994	9.46008e-14	-1.11865	-2.18137	1.14159e-12	-0.874857	-2.35697
11725580	chr19:11725580:T:C	1.16276e-99	-2.79968	-2.35468	1.3987e-14	-2.79862	-2.41294	1.66509e-13	-2.74482	-2.41214
11725662	chr19:11725662:G:T	2.75572e-99	-2.29235	-1.99913	5.94135e-14	-2.37476	-1.39041	6.02177e-13	-2.53475	-1.33671
11725772	chr19:11725772:C:G	6.69174e-99	-1.34794	-2.05634	1.28267e-13	-1.24177	-1.75381	1.35461e-12	-1.0295	-2.03123
11725855	chr19:11725855:A:G	8.71423e-99	-1.0978	-2.0424	1.72569e-13	-0.956842	-1.74205	1.82581e-12	-0.741259	-2.02097
11725887	chr19:11725887:G:A	1.17331e-98	-2.84274	-6.54159e-09	1.58371e-13	-2.78475	-6.54159e-09	1.68984e-12	-2.83962	-6.54159e-09
11726112	chr19:11726112:G:A	7.56959e-99	-1.14029	-2.14073	1.44619e-13	-1.00678	-1.86881	1.57994e-12	-0.785779	-2.12108
11726500	chr19:11726500:G:GGGTTTGGACCTCAGGAAT	8.00682e-99	-1.15097	-2.07389	1.55006e-13	-1.02328	-1.78295	1.65218e-12	-0.807031	-2.05512
11726565	chr19:11726565:T:G	6.45043e-99	-1.31218	-2.12883	1.19459e-13	-1.20963	-1.85709	1.29612e-12	-0.992901	-2.11198
11726877	chr19:11726877:C:T	8.87784e-99	-1.03071	-2.09089	1.71662e-13	-0.89856	-1.8056	1.85171e-12	-0.67519	-2.07295
11727485	chr19:11727485:G:A	1.73629e-98	-2.60136e-09	-2.45082	2.56876e-13	-2.60136e-09	-2.3011	2.77499e-12	-2.60136e-09	-2.3436
11728196	chr19:11728196:A:C	4.03698e-98	-2.57278	0.965706	2.21518e-13	-2.65679	0.207595	4.26703e-12	-2.68973	0.776402
11728331	chr19:11728331:G:A	1.78709e-99	-2.2508	-2.47377	2.36346e-14	-2.21277	-2.47421	1.93818e-13	-2.58206	-2.42303
11728410	chr19:11728410:T:C	1.13538e-97	-2.60136e-09	-0.573021	1.71085e-12	-2.60136e-09	-0.404946	1.66311e-11	-2.60136e-09	-0.552979
11728586	chr19:11728586:A:T	1.70987e-98	-2.60136e-09	-2.46616	2.45137e-13	-2.60136e-09	-2.34788	2.6653e-12	-2.60136e-09	-2.38393
11728712	chr19:11728712:A:G	7.17737e-99	-1.19123	-2.143	1.32955e-13	-1.09292	-1.86676	1.46172e-12	-0.863878	-2.12076
11728780	chr19:11728780:G:A	6.83362e-99	-1.21237	-2.17093	1.24981e-13	-1.11512	-1.90642	1.38593e-12	-0.887416	-2.15046
11728795	chr19:11728795:T:G	4.84853e-99	-2.34518	-1.3813	1.30893e-13	-2.40887	-0.566442	1.40631e-12	-2.5648	-0.458481
11729107	chr19:11729107:G:A	2.7706e-98	-2.60136e-09	-1.98351	2.78234e-13	-2.60136e-09	-2.22123	3.28112e-12	-2.60136e-09	-2.17607
11729263	chr19:11729263:T:C	1.81823e-98	-2.40471	-6.54159e-09	1.51724e-13	-2.82763	-6.54159e-09	1.70243e-12	-2.8322	-6.54159e-09
11729950	chr19:11729950:C:T	5.66082e-96	-2.60136e-09	3.33617	1.8242e-11	-2.60136e-09	1.96179	3.22022e-10	-2.60136e-09	2.41037
11730567	chr19:11730567:C:T	1.08114e-97	-2.60136e-09	-0.621974	8.03054e-13	-2.60136e-09	-1.16127	1.09194e-11	-2.60136e-09	-0.973706
11730823	chr19:11730823:T:C	1.71044e-98	-2.60136e-09	-2.46582	2.45442e-13	-2.60136e-09	-2.34663	2.66806e-12	-2.60136e-09	-2.3829
11731249	chr19:11731249:T:A	2.00499e-98	-2.30693	-6.54159e-09	2.31726e-13	-2.40414	-6.54159e-09	2.45352e-12	-2.46673	-6.54159e-09
11731508	chr19:11731508:C:T	1.66988e-99	-2.32232	-2.47009	2.19287e-14	-2.28786	-2.47404	1.90102e-13	-2.63638	-2.38807
11731628	chr19:11731628:C:T	2.52131e-98	-2.60136e-09	-2.07779	3.41905e-13	-2.60136e-09	-2.01516	3.3805e-12	-2.60136e-09	-2.14623
11731775	chr19:11731775:T:C	7.29417e-98	-2.49406	1.47856	3.85272e-13	-2.59543	0.699688	7.67975e-12	-2.6341	1.30844
11732584	chr19:11732584:C:A	1.66328e-99	-2.34033	-2.45604	2.14539e-14	-2.31311	-2.47067	1.93536e-13	-2.65117	-2.35537
11733091	chr19:11733091:G:A	4.05564e-97	-2.60136e-09	0.700122	1.58788e-12	-2.60136e-09	-0.47954	2.56222e-11	-2.60136e-09	-0.120791
11733107	chr19:11733107:G:A	1.79778e-98	-2.60136e-09	-2.41602	2.44915e-13	-2.60136e-09	-2.34878	2.67855e-12	-2.60136e-09	-2.37898
11733791	chr19:11733791:C:T	3.33374e-98	-2.60136e-09	-1.79848	3.21615e-13	-2.60136e-09	-2.07634	3.83048e-12	-2.60136e-09	-2.02126
11734316	chr19:11734316:A:G	1.02455e-98	-0.977861	-2.00046	2.00569e-13	-0.844763	-1.70377	2.12115e-12	-0.621587	-1.99071
11734630	chr19:11734630:C:T	2.11863e-98	-2.60136e-09	-2.2518	2.5093e-13	-2.60136e-09	-2.32452	2.67854e-12	-2.60136e-09	-2.37898
11734819	chr19:11734819:G:A	6.80687e-98	-2.60136e-09	-1.08464	4.78927e-13	-2.60136e-09	-1.67814	6.39932e-12	-2.60136e-09	-1.50806
11734835	chr19:11734835:T:G	1.0052e-98	-1.00861	-1.98877	1.98549e-13	-0.874637	-1.68402	2.08627e-12	-0.653407	-1.97547
11734862	chr19:11734862:C:T	1.85198e-98	-2.60136e-09	-2.38631	2.26846e-13	-2.60136e-09	-2.42542	2.49546e-12	-2.60136e-09	-2.44978
11735158	chr19:11735158:C:T	1.88051e-98	-2.60136e-09	-2.37103	2.27506e-13	-2.60136e-09	-2.42252	2.6927e-12	-2.60136e-09	-2.37371
11735230	chr19:11735230:A:G	1.37566e-98	-1.16546	-1.51818	6.2791e-14	-1.50926	-2.20062	5.97422e-13	-1.81835	-2.06104
11735284	chr19:11735284:A:AC	2.44899e-99	-2.17605	-2.23343	3.20663e-14	-2.10963	-2.27226	3.34537e-13	-2.45537	-2.00388
11735682	chr19:11735682:G:A	1.1038e-98	-0.913763	-1.99005	2.153e-13	-0.787474	-1.69018	2.27941e-12	-0.560825	-1.97951
11735714	chr19:11735714:C:T	3.24308e-97	-2.60136e-09	0.476538	1.42709e-12	-2.60136e-09	-0.5863	2.0792e-11	-2.60136e-09	-0.329681
11736007	chr19:11736007:A:ATCTCTACTAAAAAACAAGTC	1.17732e-97	-2.60136e-09	-0.536743	7.63588e-13	-2.60136e-09	-1.21167	1.0741e-11	-2.60136e-09	-0.990186
11736162	chr19:11736162:T:A	8.20943e-99	-1.18521	-2.01467	1.54621e-13	-1.09239	-1.71633	1.6395e-12	-0.868545	-2.00132
11736166	chr19:11736166:T:C	8.18849e-99	-1.18213	-2.0203	1.54205e-13	-1.08932	-1.72209	1.63726e-12	-0.865449	-2.00578
11736201	chr19:11736201:C:T	2.25905e-98	-2.60136e-09	-2.18763	2.45019e-13	-2.60136e-09	-2.34836	2.92276e-12	-2.60136e-09	-2.29172
11736362	chr19:11736362:C:CA	8.63379e-99	-1.35177	-1.7977	1.66543e-13	-1.25909	-1.47535	1.09625e-12	-1.80251	-1.46985
11736441	chr19:11736441:C:T	4.00818e-99	-2.6915	-1.22532	4.08489e-14	-2.70908	-1.43073	6.22542e-13	-2.6237	-1.2145
11736513	chr19:11736513:C:T	1.24855e-97	-2.60136e-09	-0.478008	7.99615e-13	-2.60136e-09	-1.16556	1.12948e-11	-2.60136e-09	-0.939907
11736604	chr19:11736604:T:C	3.78412e-99	-1.55679	-2.41755	6.33472e-14	-1.49617	-2.20489	4.26457e-13	-1.9766	-2.23989
11736800	chr19:11736800:G:A	4.50091e-99	-1.62534	-2.17554	3.27315e-14	-1.89817	-2.46319	2.96346e-13	-2.15242	-2.42806
11736875	chr19:11736875:C:A	2.11103e-98	-2.60136e-09	-2.25539	2.34539e-13	-2.60136e-09	-2.39207	2.76876e-12	-2.60136e-09	-2.34585
11736912	chr19:11736912:GAAGAA:G	1.69598e-98	-2.60136e-09	-2.47431	2.31506e-13	-2.60136e-09	-2.40509	2.54533e-12	-2.60136e-09	-2.42999
11737313	chr19:11737313:G:A	1.35843e-98	-2.69624	-6.54159e-09	3.95107e-13	-1.87054	-6.54159e-09	2.82467e-12	-2.32586	-6.54159e-09
11737581	chr19:11737581:TTTC:T	1.96197e-99	-2.18849	-2.44272	2.7703e-14	-2.08378	-2.44437	2.34021e-13	-2.4952	-2.32139
11737609	chr19:11737609:T:A	4.46241e-98	-1.50688	-6.54159e-09	1.79276e-12	-0.358182	-6.54159e-09	1.84548e-11	-0.448928	-6.54159e-09
11737824	chr19:11737824:G:A	1.43337e-98	-2.64255	-6.54159e-09	4.50923e-13	-1.7384	-6.54159e-09	3.12124e-12	-2.22602	-6.54159e-09
11738429	chr19:11738429:T:G	8.96526e-99	-1.76351	-1.34829	1.65249e-13	-1.65534	-1.0869	1.48745e-12	-1.53142	-1.43577
11738679	chr19:11738679:G:A	2.20199e-98	-2.60136e-09	-2.21321	2.40197e-13	-2.60136e-09	-2.36823	2.85251e-12	-2.60136e-09	-2.31605
11739020	chr19:11739020:A:G	1.90055e-99	-2.2066	-2.45641	2.78655e-14	-2.17739	-2.34492	3.25312e-13	-2.04041	-2.44681
11739026	chr19:11739026:C:A	2.13748e-99	-2.24427	-2.30126	2.85321e-14	-2.20271	-2.29596	2.81801e-13	-2.57056	-2.06025
11739342	chr19:11739342:C:T	1.56185e-97	-2.60136e-09	-0.254115	8.38538e-13	-2.60136e-09	-1.11803	1.16916e-11	-2.60136e-09	-0.905383
11739760	chr19:11739760:G:A	3.01913e-98	-2.60136e-09	-1.8976	3.77872e-13	-2.60136e-09	-1.91514	3.98407e-12	-2.60136e-09	-1.98195
11739928	chr19:11739928:C:G	1.1566e-96	-2.60136e-09	1.74808	5.15269e-12	-2.60136e-09	0.697581	8.41227e-11	-2.60136e-09	1.06803
11740306	chr19:11740306:A:G	3.48383e-97	-2.60136e-09	0.548144	5.39457e-12	-2.60136e-09	0.743455	4.75061e-11	-2.60136e-09	0.496606
11740730	chr19:11740730:A:G	4.24823e-99	-1.38438	-2.47427	4.81429e-14	-1.50178	-2.47374	1.29227e-12	-0.685921	-2.42193
11740885	chr19:11740885:A:G	2.27828e-98	-2.60136e-09	-2.17915	3.95582e-13	-2.60136e-09	-1.86934	4.0726e-12	-2.60136e-09	-1.95997
11741033	chr19:11741033:T:C	3.1822e-99	-1.68411	-2.46347	3.61622e-14	-1.80265	-2.45903	8.81062e-13	-1.03615	-2.45473
11741049	chr19:11741049:C:T	3.17046e-99	-2.10162	-2.04966	1.02613e-13	-1.00556	-2.21317	6.75001e-13	-1.7465	-2.01079
11741220	chr19:11741220:C:T	1.70031e-98	-2.60136e-09	-2.47176	2.16449e-13	-2.60136e-09	-2.47234	2.44704e-12	-2.60136e-09	-2.46937
11741328	chr19:11741328:G:A	2.7318e-99	-1.83648	-2.46372	3.1403e-14	-1.9433	-2.45949	7.31059e-13	-1.22333	-2.45418
11741392	chr19:11741392:C:G	2.46986e-99	-2.21656	-2.18444	7.68728e-14	-1.19027	-2.31727	5.05495e-13	-1.89052	-2.15594
11741634	chr19:11741634:A:G	2.71094e-99	-1.84707	-2.46079	3.11348e-14	-1.95534	-2.45603	7.17168e-13	-1.23885	-2.45784
11741734	chr19:11741734:C:T	1.70061e-98	-2.60136e-09	-2.47159	2.16482e-13	-2.60136e-09	-2.47219	2.4476e-12	-2.60136e-09	-2.46914
11741779	chr19:11741779:C:A	1.07155e-99	-2.80313	-2.43292	1.32442e-14	-2.8431	-2.42303	1.47855e-13	-2.8431	-2.43267
11741839	chr19:11741839:A:G	2.29762e-98	-2.60136e-09	-2.1707	4.02791e-13	-2.60136e-09	-1.85128	4.13796e-12	-2.60136e-09	-1.94405
11741955	chr19:11741955:T:TTG	2.91009e-99	-1.76464	-2.47234	3.32066e-14	-1.87781	-2.46914	8.11872e-13	-1.13551	-2.43715
11742366	chr19:11742366:A:G	1.348e-98	-2.70395	-6.54159e-09	1.53076e-13	-2.81876	-6.54159e-09	1.72857e-12	-2.81696	-6.54159e-09
11742643	chr19:11742643:C:T	2.8795e-99	-1.79964	-2.4479	3.30235e-14	-1.91196	-2.44051	7.50559e-13	-1.18311	-2.46807
11742903	chr19:11742903:C:T	2.83432e-99	-1.80691	-2.45645	3.25181e-14	-1.9174	-2.45049	7.51107e-13	-1.18799	-2.46246
11743202	chr19:11743202:A:G	2.8248e-99	-1.81053	-2.45618	3.24231e-14	-1.92131	-2.44951	7.46902e-13	-1.19293	-2.46314
11743225	chr19:11743225:C:G	4.8155e-99	-2.40064	-1.33267	5.65484e-14	-2.16744	-1.64715	6.56418e-13	-2.45093	-1.33428
11743229	chr19:11743229:A:G	3.83786e-98	-2.60136e-09	-1.65766	3.89045e-13	-2.60136e-09	-1.886	4.15821e-12	-2.60136e-09	-1.93917
11743497	chr19:11743497:C:T	1.29732e-97	-2.60136e-09	-0.439685	8.19932e-13	-2.60136e-09	-1.14047	1.12638e-11	-2.60136e-09	-0.942659
11743517	chr19:11743517:C:T	2.28219e-98	-2.60136e-09	-2.17743	3.96054e-13	-2.60136e-09	-1.86814	4.07648e-12	-2.60136e-09	-1.95902
11743573	chr19:11743573:T:C	2.98058e-99	-1.75711	-2.45593	3.39839e-14	-1.87176	-2.45205	7.99697e-13	-1.12625	-2.46152
11743718	chr19:11743718:T:C	2.80555e-99	-1.81935	-2.4542	3.23291e-14	-1.92634	-2.44739	7.39844e-13	-1.20105	-2.46452
11743803	chr19:11743803:T:G	1.34234e-98	-2.70816	-6.54159e-09	1.53053e-13	-2.81891	-6.54159e-09	1.72648e-12	-2.81817	-6.54159e-09
11744204	chr19:11744204:A:G	3.76766e-98	-2.60136e-09	-1.67612	3.86662e-13	-2.60136e-09	-1.89214	4.12634e-12	-2.60136e-09	-1.94686
11744336	chr19:11744336:C:T	1.26933e-98	-2.76408	-6.54159e-09	1.52599e-13	-2.82188	-6.54159e-09	1.78912e-12	-2.78253	-6.54159e-09
11744360	chr19:11744360:C:T	1.76079e-98	-2.60136e-09	-2.43681	2.41151e-13	-2.60136e-09	-2.36427	2.64768e-12	-2.60136e-09	-2.39057
11744510	chr19:11744510:A:G	2.8143e-99	-1.81369	-2.45675	3.23322e-14	-1.92372	-2.44991	7.44413e-13	-1.19649	-2.46292
11744530	chr19:11744530:A:G	2.84328e-99	-1.80402	-2.45618	3.26242e-14	-1.91523	-2.44941	7.52837e-13	-1.18488	-2.46328
11744581	chr19:11744581:G:C	2.74359e-99	-1.84478	-2.45111	3.15711e-14	-1.95321	-2.44424	7.13168e-13	-1.23581	-2.46648
11744587	chr19:11744587:A:G	2.7436e-99	-1.84478	-2.45111	3.15668e-14	-1.95335	-2.44424	7.12962e-13	-1.2361	-2.46648
11744644	chr19:11744644:C:T	2.76671e-99	-1.83908	-2.44841	3.18614e-14	-1.94768	-2.44062	7.17224e-13	-1.22848	-2.46814
11744663	chr19:11744663:C:T	7.10363e-98	-2.60136e-09	-1.04197	4.84391e-13	-2.60136e-09	-1.6668	6.46737e-12	-2.60136e-09	-1.49748
11745086	chr19:11745086:C:A	3.95889e-99	-1.54572	-2.38347	4.43342e-14	-1.67923	-2.37871	1.00891e-12	-0.883399	-2.47198
11745164	chr19:11745164:G:A	1.69995e-98	-2.60136e-09	-2.47197	2.16408e-13	-2.60136e-09	-2.47253	2.44629e-12	-2.60136e-09	-2.46968
11745343	chr19:11745343:C:T	3.54172e-99	-1.59474	-2.4458	4.10704e-14	-1.69812	-2.43629	9.94397e-13	-0.900111	-2.46976
11745455	chr19:11745455:A:G	1.77803e-99	-2.65946	-2.07019	1.52558e-14	-2.82505	-2.29968	4.67967e-13	-2.45648	-1.66713
11745469	chr19:11745469:G:A	3.46057e-99	-1.6235	-2.44023	3.99362e-14	-1.73154	-2.43088	9.48008e-13	-0.94624	-2.4714
11745514	chr19:11745514:G:A	3.26006e-99	-1.66795	-2.45546	3.74973e-14	-1.77658	-2.44885	9.01965e-13	-1.00362	-2.46381
11745518	chr19:11745518:C:T	1.04852e-97	-2.60136e-09	-0.652609	7.79751e-13	-2.60136e-09	-1.19072	1.0365e-11	-2.60136e-09	-1.02582
11745576	chr19:11745576:C:A	2.86936e-98	-1.94848	-6.54159e-09	4.8881e-13	-1.65772	-6.54159e-09	6.6585e-12	-1.46836	-6.54159e-09
11745595	chr19:11745595:A:G	3.43615e-98	-2.60136e-09	-1.76822	3.43012e-13	-2.60136e-09	-2.01193	3.45481e-12	-2.60136e-09	-2.12448
11745832	chr19:11745832:A:C	1.74988e-98	-2.60136e-09	-2.44303	2.23552e-13	-2.60136e-09	-2.44005	2.52934e-12	-2.60136e-09	-2.43629
11745870	chr19:11745870:T:C	2.84416e-99	-1.8107	-2.44919	3.30359e-14	-1.9114	-2.4407	7.50767e-13	-1.18284	-2.46807
11746287	chr19:11746287:A:T	4.71165e-98	-1.45253	-6.54159e-09	1.77945e-13	-2.66822	-6.54159e-09	2.53506e-12	-2.43404	-6.54159e-09
11746408	chr19:11746408:T:A	2.54514e-98	-2.60136e-09	-2.06839	2.63888e-13	-2.60136e-09	-2.27417	3.09445e-12	-2.60136e-09	-2.23464
11746431	chr19:11746431:T:G	2.89582e-98	-2.60136e-09	-1.9393	4.44131e-13	-2.60136e-09	-1.75357	6.01116e-12	-2.60136e-09	-1.57063
11746558	chr19:11746558:G:T	3.79275e-99	-1.56201	-2.41005	4.45323e-14	-1.64951	-2.40397	1.06139e-12	-0.830282	-2.47439
11746693	chr19:11746693:A:G	3.00202e-99	-1.75465	-2.45122	3.48393e-14	-1.85669	-2.44226	8.08983e-13	-1.10884	-2.46739
11746697	chr19:11746697:C:T	2.44641e-98	-2.60136e-09	-2.10795	3.03269e-13	-2.60136e-09	-2.13507	3.11083e-12	-2.60136e-09	-2.22936
11746782	chr19:11746782:T:C	3.14497e-99	-1.7344	-2.42495	3.66725e-14	-1.83838	-2.40928	8.23862e-13	-1.0837	-2.47431
11746898	chr19:11746898:C:T	2.56488e-98	-2.60136e-09	-2.06066	3.20918e-13	-2.60136e-09	-2.07851	3.82738e-12	-2.60136e-09	-2.02207
11747024	chr19:11747024:G:A	1.82051e-98	-2.60136e-09	-2.40346	2.7424e-13	-2.60136e-09	-2.23569	2.92136e-12	-2.60136e-09	-2.2922
11747071	chr19:11747071:C:T	2.50218e-98	-2.60136e-09	-2.08541	2.71938e-13	-2.60136e-09	-2.24412	2.96622e-12	-2.60136e-09	-2.27696
11747440	chr19:11747440:C:T	1.74069e-98	-2.60136e-09	-2.44829	2.22358e-13	-2.60136e-09	-2.4454	2.51504e-12	-2.60136e-09	-2.44196
11747467	chr19:11747467:A:G	3.90009e-99	-2.76227	-1.18189	4.0387e-14	-2.83575	-1.31544	4.55502e-13	-2.83543	-1.31517
11747669	chr19:11747669:A:G	3.12738e-99	-1.72262	-2.44234	3.61872e-14	-1.82793	-2.43305	8.36522e-13	-1.0719	-2.47086
11747812	chr19:11747812:A:G	2.08013e-99	-2.1025	-2.47022	3.98229e-14	-1.8364	-2.32885	3.92019e-13	-1.85765	-2.44305
11748299	chr19:11748299:A:G	1.19114e-98	-2.82766	-6.54159e-09	1.4993e-13	-2.83952	-6.54159e-09	1.69901e-12	-2.8342	-6.54159e-09
11748631	chr19:11748631:A:C	1.75519e-98	-2.60136e-09	-2.44	2.24332e-13	-2.60136e-09	-2.43657	2.5386e-12	-2.60136e-09	-2.43264
11748775	chr19:11748775:G:C	3.04529e-99	-1.74287	-2.44869	3.52999e-14	-1.84596	-2.43986	8.18613e-13	-1.09608	-2.46832
11748779	chr19:11748779:T:C	1.32882e-99	-2.63689	-2.38397	1.81078e-14	-2.59736	-2.35599	2.44729e-13	-2.29929	-2.47256
11748837	chr19:11748837:T:C	3.22547e-99	-1.69232	-2.44176	3.73197e-14	-1.79883	-2.43134	8.68866e-13	-1.03369	-2.47113
11748843	chr19:11748843:C:T	1.17818e-98	-2.8386	-6.54159e-09	1.50821e-13	-2.8336	-6.54159e-09	1.70802e-12	-2.82892	-6.54159e-09
11748846	chr19:11748846:A:G	1.36525e-99	-2.60071	-2.39311	1.86902e-14	-2.55789	-2.3638	2.59092e-13	-2.24145	-2.47337
11748859	chr19:11748859:C:G	3.12651e-99	-1.69134	-2.4739	3.58311e-14	-1.79735	-2.47352	9.27433e-13	-1.03	-2.40959
11748944	chr19:11748944:G:T	3.10927e-99	-1.7139	-2.45687	3.58522e-14	-1.82043	-2.44986	8.53132e-13	-1.06023	-2.46287
11748982	chr19:11748982:C:T	3.3473e-99	-1.62682	-2.47018	3.83114e-14	-1.73548	-2.46847	9.80478e-13	-0.944249	-2.43972
11749085	chr19:11749085:G:A	3.60987e-99	-1.56787	-2.45361	4.17079e-14	-1.67758	-2.44143	1.02785e-12	-0.86915	-2.46763
11749200	chr19:11749200:T:C	3.6682e-98	-2.60136e-09	-1.70287	3.73092e-13	-2.60136e-09	-1.92787	3.98016e-12	-2.60136e-09	-1.98293
11749418	chr19:11749418:A:G	1.59502e-99	-2.59863	-2.23963	2.19016e-14	-2.55634	-2.20679	2.72048e-13	-2.23937	-2.42666
11749516	chr19:11749516:TG:T	3.21385e-99	-1.69583	-2.44186	3.71665e-14	-1.80198	-2.43231	8.65705e-13	-1.03753	-2.47093
11749979	chr19:11749979:G:A	3.1555e-99	-1.71031	-2.4457	3.63382e-14	-1.81999	-2.43683	8.49008e-13	-1.05842	-2.46952
11750167	chr19:11750167:A:AT	1.34514e-98	-2.70607	-6.54159e-09	1.53266e-13	-2.81752	-6.54159e-09	1.73127e-12	-2.8154	-6.54159e-09
11750326	chr19:11750326:G:A	1.96638e-98	-2.60136e-09	-2.32638	2.40689e-13	-2.60136e-09	-2.36619	2.92078e-12	-2.60136e-09	-2.2924
11750471	chr19:11750471:C:T	1.34381e-98	-2.70707	-6.54159e-09	1.53194e-13	-2.81799	-6.54159e-09	1.73044e-12	-2.81587	-6.54159e-09
11750788	chr19:11750788:T:C	3.40429e-98	-2.60136e-09	-1.77754	4.73904e-13	-2.60136e-09	-1.68869	4.76332e-12	-2.60136e-09	-1.80331
11750908	chr19:11750908:C:T	2.41542e-98	-2.60136e-09	-2.1207	3.33591e-13	-2.60136e-09	-2.03978	3.46788e-12	-2.60136e-09	-2.12071
11751051	chr19:11751051:G:T	2.52222e-98	-2.60136e-09	-2.07743	2.62324e-13	-2.60136e-09	-2.28011	3.07462e-12	-2.60136e-09	-2.24107
11751120	chr19:11751120:C:T	3.20832e-99	-1.69557	-2.44384	3.71224e-14	-1.80132	-2.43416	8.66878e-13	-1.0367	-2.47041
11751129	chr19:11751129:GTTC:G	2.93141e-99	-1.78752	-2.44215	3.40514e-14	-1.88926	-2.43256	7.71952e-13	-1.15219	-2.47089
11751288	chr19:11751288:A:G	2.93957e-98	-2.60136e-09	-1.92431	3.89011e-13	-2.60136e-09	-1.88609	3.81614e-12	-2.60136e-09	-2.02501
11751529	chr19:11751529:CA:C	3.2598e-99	-1.6707	-2.45279	3.75983e-14	-1.77864	-2.4441	8.96386e-13	-1.00734	-2.4663
11751626	chr19:11751626:T:C	1.90319e-98	-2.60136e-09	-2.35904	2.32585e-13	-2.60136e-09	-2.40044	2.54092e-12	-2.60136e-09	-2.43172
11752215	chr19:11752215:G:A	3.74263e-99	-2.77205	-1.21332	3.82867e-14	-2.83831	-1.36628	4.33774e-13	-2.83786	-1.36162
11752414	chr19:11752414:G:C	3.30181e-99	-1.66727	-2.44341	3.82528e-14	-1.77195	-2.43353	8.99873e-13	-0.999151	-2.4706
11752950	chr19:11752950:A:G	5.76529e-99	-1.85005	-1.70326	1.29342e-13	-1.88132	-1.10591	4.49327e-13	-2.2983	-1.86596
11753062	chr19:11753062:T:C	3.11321e-99	-1.71952	-2.44998	3.60401e-14	-1.82482	-2.44024	8.42499e-13	-1.06747	-2.46816
11753396	chr19:11753396:T:C	1.90928e-98	-2.60136e-09	-2.35585	2.53826e-13	-2.60136e-09	-2.31304	2.72646e-12	-2.60136e-09	-2.36125
11753444	chr19:11753444:A:G	3.32166e-99	-1.65752	-2.44717	3.83258e-14	-1.7658	-2.43777	9.09542e-13	-0.989921	-2.46914
11753509	chr19:11753509:C:T	3.23065e-99	-1.69112	-2.44136	3.73795e-14	-1.798	-2.43058	8.6981e-13	-1.0323	-2.47143
11753697	chr19:11753697:C:A	1.38425e-98	-2.67741	-6.54159e-09	1.61617e-13	-2.76447	-6.54159e-09	2.06665e-12	-2.63832	-6.54159e-09
11754117	chr19:11754117:T:C	3.67978e-99	-2.61321	-1.38909	3.55375e-14	-2.60286	-1.67625	6.85493e-13	-2.46315	-1.27872
11754192	chr19:11754192:T:G	3.23145e-99	-1.69692	-2.4353	3.73894e-14	-1.80323	-2.42508	8.62666e-13	-1.03934	-2.47263
11754683	chr19:11754683:C:A	3.0559e-99	-1.74536	-2.44272	3.51717e-14	-1.85093	-2.43852	8.13863e-13	-1.10184	-2.46838
11754744	chr19:11754744:G:A	3.55707e-99	-2.75173	-1.28449	3.65977e-14	-2.83376	-1.41594	4.10574e-13	-2.83363	-1.42082
11754792	chr19:11754792:T:G	3.1953e-99	-1.69664	-2.44684	3.69347e-14	-1.80314	-2.4374	8.6587e-13	-1.03899	-2.46929
11755042	chr19:11755042:T:C	3.15672e-99	-1.71274	-2.44288	3.65522e-14	-1.81835	-2.43261	8.46944e-13	-1.05952	-2.47085
11755086	chr19:11755086:G:A	3.8412e-98	-2.60136e-09	-1.65679	3.69557e-13	-2.60136e-09	-1.93739	4.45818e-12	-2.60136e-09	-1.86951
11755095	chr19:11755095:T:A	1.79813e-99	-2.34883	-2.36958	2.12835e-14	-2.45599	-2.33577	3.81939e-13	-1.85515	-2.4716
11755171	chr19:11755171:T:G	3.36059e-99	-1.65382	-2.43922	3.87153e-14	-1.76467	-2.42879	9.07308e-13	-0.989741	-2.47178
11755323	chr19:11755323:AAAAAAAAAAAAAAAAAG:A	1.94389e-98	-2.60136e-09	-2.33788	2.62773e-13	-2.60136e-09	-2.2784	3.63743e-12	-2.60136e-09	-2.07297
11755395	chr19:11755395:C:G	3.33494e-99	-1.62639	-2.47432	3.79206e-14	-1.74082	-2.47338	1.01838e-12	-0.926444	-2.41959
11755599	chr19:11755599:A:G	3.31753e-99	-1.66123	-2.44471	3.83243e-14	-1.76916	-2.43445	9.04389e-13	-0.994435	-2.47031
11755695	chr19:11755695:G:T	3.22721e-99	-1.69891	-2.43463	3.74296e-14	-1.8052	-2.42203	8.60043e-13	-1.04187	-2.47315
11755724	chr19:11755724:C:T	3.48784e-99	-1.61085	-2.44502	4.06115e-14	-1.71083	-2.43481	9.72526e-13	-0.921914	-2.4702
11756659	chr19:11756659:G:T	3.22964e-99	-1.68598	-2.4468	3.73271e-14	-1.79248	-2.43749	8.78556e-13	-1.0244	-2.46933
11756698	chr19:11756698:A:T	3.03782e-99	-1.74834	-2.44568	3.52218e-14	-1.85245	-2.43558	8.10862e-13	-1.10397	-2.46994
11756964	chr19:11756964:G:A	3.29055e-99	-1.67297	-2.44114	3.771e-14	-1.78945	-2.43032	8.8481e-13	-1.01511	-2.47153
11756970	chr19:11756970:C:T	1.20507e-98	-2.81603	-6.54159e-09	2.66833e-13	-2.26307	-6.54159e-09	2.43009e-12	-2.47632	-6.54159e-09
11757037	chr19:11757037:G:T	3.20399e-99	-1.69634	-2.44442	3.70693e-14	-1.80279	-2.43411	8.65207e-13	-1.03862	-2.47042
11757063	chr19:11757063:T:C	2.21636e-98	-2.60136e-09	-2.20671	2.70944e-13	-2.60136e-09	-2.24778	2.82999e-12	-2.60136e-09	-2.32398
11757422	chr19:11757422:A:G	3.63422e-98	-2.60136e-09	-1.71218	3.74413e-13	-2.60136e-09	-1.92433	3.99475e-12	-2.60136e-09	-1.97927
11757812	chr19:11757812:AT:A	3.08348e-99	-1.72361	-2.45548	3.57282e-14	-1.82776	-2.44599	8.41201e-13	-1.07206	-2.46511
11757824	chr19:11757824:C:T	1.76515e-98	-2.60136e-09	-2.43434	2.59214e-13	-2.60136e-09	-2.29204	2.7821e-12	-2.60136e-09	-2.34105
11757998	chr19:11757998:C:A	3.08219e-99	-1.72049	-2.45902	3.56811e-14	-1.82444	-2.45063	8.47588e-13	-1.06717	-2.46244
11758161	chr19:11758161:A:G	2.92206e-99	-1.7747	-2.45817	3.39628e-14	-1.87439	-2.45004	7.92322e-13	-1.13416	-2.46288
11758171	chr19:11758171:A:G	2.91322e-99	-2.20465	-2.03125	1.81711e-14	-2.76034	-2.18952	3.52451e-13	-2.6185	-1.78859
11758321	chr19:11758321:C:T	1.1766e-98	-2.83994	-6.54159e-09	1.5114e-13	-2.83149	-6.54159e-09	1.68471e-12	-2.84266	-6.54159e-09
11758457	chr19:11758457:C:T	2.33448e-98	-2.60136e-09	-2.15478	2.90373e-13	-2.60136e-09	-2.17853	3.00362e-12	-2.60136e-09	-2.26443
11758670	chr19:11758670:C:G	3.45361e-99	-2.54591	-1.51983	1.94142e-14	-2.78602	-2.09767	9.33194e-13	-2.30665	-1.12674
11759020	chr19:11759020:T:C	1.3275e-98	-2.71927	-6.54159e-09	1.52473e-13	-2.82271	-6.54159e-09	1.72167e-12	-2.82096	-6.54159e-09
11759203	chr19:11759203:A:G	7.83584e-98	-2.60136e-09	-0.943864	5.18627e-13	-2.60136e-09	-1.59851	6.97227e-12	-2.60136e-09	-1.42231
11759549	chr19:11759549:CA:C	1.78995e-98	-2.60136e-09	-2.42038	2.33186e-13	-2.60136e-09	-2.39786	2.50573e-12	-2.60136e-09	-2.44567
11759576	chr19:11759576:A:T	1.50856e-98	-0.411192	-2.18022	1.83029e-13	-0.325019	-2.31503	1.75288e-12	-0.45926	-2.34373
11759665	chr19:11759665:C:T	9.96467e-99	-0.577938	-2.42817	1.3261e-13	-0.496369	-2.46591	1.30078e-12	-0.6306	-2.47069
11759719	chr19:11759719:T:C	1.66076e-98	-0.508728	-1.98657	2.04652e-13	-0.386723	-2.14166	1.93127e-12	-0.536773	-2.1693
11759746	chr19:11759746:T:C	8.15983e-99	-1.8531	-1.35284	8.6222e-14	-1.731	-1.66177	1.3097e-12	-2.13322	-0.961231
11759768	chr19:11759768:T:C	1.21433e-98	-0.468955	-2.33943	1.61329e-13	-0.394827	-2.37142	1.57051e-12	-0.500718	-2.41213
11759836	chr19:11759836:G:A	4.80884e-98	0.645745	-2.07786	9.01176e-13	0.954918	-2.00091	1.5769e-11	1.62103	-2.22723
11759902	chr19:11759902:A:T	1.2379e-97	0.00295502	-0.489529	1.59872e-12	0.192672	-0.665406	1.52129e-11	-0.0910773	-0.551031
11759911	chr19:11759911:A:G	4.91055e-99	-2.84184	-0.871935	4.10845e-14	-2.80352	-1.33055	5.02533e-13	-2.79663	-1.25571
11760242	chr19:11760242:T:A	5.38646e-98	-2.60136e-09	-1.31868	8.11454e-13	-2.60136e-09	-1.15086	1.22674e-11	-2.60136e-09	-0.857309
11760286	chr19:11760286:T:A	5.29051e-99	-1.59812	-2.04113	9.35068e-14	-1.26234	-2.04932	6.99768e-13	-1.52447	-2.19679
11760328	chr19:11760328:T:A	6.39181e-98	-2.60136e-09	-1.14756	6.90152e-13	-2.60136e-09	-1.31278	6.98037e-12	-2.60136e-09	-1.42115
11760355	chr19:11760355:A:G	1.00638e-98	-1.47922	-1.51699	2.11487e-13	-1.09672	-1.39881	1.57968e-12	-1.45523	-1.4518
11760586	chr19:11760586:G:C	1.99586e-99	-2.49754	-2.11654	3.16118e-14	-2.26348	-2.13268	3.54781e-13	-2.59801	-1.80249
11760786	chr19:11760786:C:T	1.12076e-98	-1.44361	-1.44496	2.3617e-13	-1.03249	-1.35265	1.71877e-12	-1.40659	-1.41605
11760787	chr19:11760787:A:G	1.12204e-98	-1.41447	-1.47295	2.37637e-13	-1.00139	-1.37756	1.72382e-12	-1.37888	-1.44083
11760824	chr19:11760824:C:T	1.71004e-98	-2.60136e-09	-2.46606	2.16406e-13	-2.60136e-09	-2.47254	2.46886e-12	-2.60136e-09	-2.46049
11760939	chr19:11760939:C:A	1.18669e-98	-1.41395	-1.41746	2.503e-13	-1.00773	-1.3193	1.81306e-12	-1.38472	-1.38452
11760992	chr19:11760992:A:G	9.23799e-99	-1.34363	-1.7382	1.96168e-13	-0.948112	-1.62261	1.40679e-12	-1.31778	-1.70516
11761032	chr19:11761032:A:G	9.32165e-99	-1.32827	-1.74455	1.984e-13	-0.929974	-1.62944	1.4199e-12	-1.30202	-1.71164
11761195	chr19:11761195:TG:T	1.04495e-98	-1.16497	-1.79363	2.41861e-13	-0.66469	-1.69664	1.73623e-12	-1.09062	-1.72191
11761328	chr19:11761328:T:G	9.57448e-99	-1.29681	-1.74924	2.03238e-13	-0.900829	-1.63449	1.45489e-12	-1.27288	-1.71644
11761346	chr19:11761346:G:T	9.33993e-99	-1.3249	-1.74596	1.97765e-13	-0.931664	-1.63095	1.41905e-12	-1.30118	-1.71308
11761375	chr19:11761375:G:T	9.47133e-99	-1.32638	-1.73051	2.01599e-13	-0.929079	-1.61433	1.44349e-12	-1.29989	-1.69729
11761436	chr19:11761436:A:G	5.07273e-98	-2.60136e-09	-1.37869	4.2599e-13	-2.60136e-09	-1.79528	5.11674e-12	-2.60136e-09	-1.73173
11761592	chr19:11761592:C:T	1.73619e-98	-2.60136e-09	-2.45088	2.17515e-13	-2.60136e-09	-2.46742	2.49441e-12	-2.60136e-09	-2.4502
11761978	chr19:11761978:G:A	1.75549e-98	-2.60136e-09	-2.43982	2.1895e-13	-2.60136e-09	-2.46085	2.52201e-12	-2.60136e-09	-2.4392
11762567	chr19:11762567:A:C	9.74216e-99	-1.30911	-1.71958	2.09611e-13	-0.907858	-1.59658	1.50876e-12	-1.27236	-1.6806
11762844	chr19:11762844:C:T	4.92475e-98	-2.60136e-09	-1.4083	6.27702e-13	-2.60136e-09	-1.40763	6.55298e-12	-2.60136e-09	-1.48433
11763307	chr19:11763307:C:T	3.7908e-99	-2.80804	-1.16454	3.49853e-14	-2.73033	-1.56443	4.57346e-13	-2.70742	-1.43915
11763350	chr19:11763350:A:G	1.71118e-98	-2.60136e-09	-2.46539	2.16483e-13	-2.60136e-09	-2.47218	2.47118e-12	-2.60136e-09	-2.45955
11763419	chr19:11763419:A:G	1.71118e-98	-2.60136e-09	-2.46539	2.16483e-13	-2.60136e-09	-2.47218	2.47118e-12	-2.60136e-09	-2.45955
11763636	chr19:11763636:T:A	4.17076e-98	-2.60136e-09	-1.57447	6.11053e-13	-2.60136e-09	-1.43451	8.86825e-12	-2.60136e-09	-1.18177
11763926	chr19:11763926:A:G	3.95032e-99	-2.81348	-1.11789	3.60476e-14	-2.73906	-1.52579	4.71689e-13	-2.71748	-1.39821
11763927	chr19:11763927:T:C	3.77228e-98	-2.60136e-09	-1.67489	5.51776e-13	-2.60136e-09	-1.53655	7.90541e-12	-2.60136e-09	-1.2967
11763953	chr19:11763953:T:C	4.2082e-98	-2.60136e-09	-1.56554	6.16594e-13	-2.60136e-09	-1.42548	8.95881e-12	-2.60136e-09	-1.17161
11764054	chr19:11764054:A:T	1.71101e-98	-2.60136e-09	-2.46549	2.1647e-13	-2.60136e-09	-2.47224	2.4708e-12	-2.60136e-09	-2.45971
11764142	chr19:11764142:C:T	4.19479e-98	-2.60136e-09	-1.56873	6.14838e-13	-2.60136e-09	-1.42833	8.92951e-12	-2.60136e-09	-1.17489
11764232	chr19:11764232:T:C	2.0108e-98	-2.60136e-09	-2.30404	2.80372e-13	-2.60136e-09	-2.21358	3.33655e-12	-2.60136e-09	-2.15931
11764305	chr19:11764305:G:C	2.76084e-98	-2.60136e-09	-1.98704	3.12683e-13	-2.60136e-09	-2.1045	3.30428e-12	-2.60136e-09	-2.16903
11764372	chr19:11764372:C:T	3.80479e-98	-2.60136e-09	-1.66631	5.48686e-13	-2.60136e-09	-1.54217	5.69723e-12	-2.60136e-09	-1.62427
11764527	chr19:11764527:T:C	1.70596e-98	-2.60136e-09	-2.46844	2.16202e-13	-2.60136e-09	-2.47348	2.46179e-12	-2.60136e-09	-2.46336
11764552	chr19:11764552:T:C	5.54405e-98	-2.60136e-09	-1.28985	6.88585e-13	-2.60136e-09	-1.31506	9.19946e-12	-2.60136e-09	-1.14511
11764644	chr19:11764644:C:T	1.69704e-98	-2.60136e-09	-2.47368	2.16879e-13	-2.60136e-09	-2.47035	2.4359e-12	-2.60136e-09	-2.47393
11764654	chr19:11764654:G:A	4.67394e-98	-2.60136e-09	-1.46057	6.93505e-13	-2.60136e-09	-1.30793	1.02028e-11	-2.60136e-09	-1.04158
11764718	chr19:11764718:A:G	2.131e-98	-2.60136e-09	-2.24598	2.58921e-13	-2.60136e-09	-2.29317	2.93526e-12	-2.60136e-09	-2.28746
11764886	chr19:11764886:A:C	1.73757e-98	-2.60136e-09	-2.45008	2.17606e-13	-2.60136e-09	-2.46701	2.49635e-12	-2.60136e-09	-2.44942
11764894	chr19:11764894:T:C	1.73815e-98	-2.60136e-09	-2.44975	2.17644e-13	-2.60136e-09	-2.46683	2.49711e-12	-2.60136e-09	-2.44912
11765218	chr19:11765218:G:A	5.0097e-98	-2.60136e-09	-1.3912	4.21846e-13	-2.60136e-09	-1.80505	5.06501e-12	-2.60136e-09	-1.7419
11765301	chr19:11765301:G:A	1.73581e-98	-2.60136e-09	-2.4511	2.23519e-13	-2.60136e-09	-2.4402	2.5297e-12	-2.60136e-09	-2.43615
11765412	chr19:11765412:T:C	1.70753e-98	-2.60136e-09	-2.46752	2.17442e-13	-2.60136e-09	-2.46776	2.48311e-12	-2.60136e-09	-2.45474
11765571	chr19:11765571:G:GCTC	2.59053e-98	-2.60136e-09	-2.05071	4.03517e-13	-2.60136e-09	-1.84947	4.16935e-12	-2.60136e-09	-1.93649
11765685	chr19:11765685:C:T	1.76466e-98	-2.60136e-09	-2.43461	2.22609e-13	-2.60136e-09	-2.44428	2.56583e-12	-2.60136e-09	-2.42197
11765693	chr19:11765693:T:G	1.71427e-98	-2.60136e-09	-2.46359	2.16386e-13	-2.60136e-09	-2.47263	2.46601e-12	-2.60136e-09	-2.46165
11765891	chr19:11765891:A:G	2.50375e-98	-2.60136e-09	-2.08478	2.99175e-13	-2.60136e-09	-2.14866	3.41099e-12	-2.60136e-09	-2.13725
11765940	chr19:11765940:A:G	2.19116e-98	-2.21814	-6.54159e-09	2.84015e-13	-2.20067	-6.54159e-09	2.68433e-12	-2.37682	-6.54159e-09
11766042	chr19:11766042:G:A	4.65153e-98	-1.46538	-6.54159e-09	1.10206e-12	-0.844759	-6.54159e-09	1.11021e-11	-0.957116	-6.54159e-09
11766110	chr19:11766110:G:A	1.50419e-98	-2.59432	-6.54159e-09	1.65539e-13	-2.74049	-6.54159e-09	1.90205e-12	-2.72132	-6.54159e-09
11766305	chr19:11766305:C:T	7.44408e-99	-2.71234	-0.585394	6.98132e-14	-2.80622	-0.797653	8.64679e-13	-2.79324	-0.716407
11766310	chr19:11766310:C:G	8.41401e-98	-2.60136e-09	-0.872674	8.82044e-13	-2.60136e-09	-1.06745	1.05898e-11	-2.60136e-09	-1.00436
11767280	chr19:11767280:T:G	6.56817e-99	-2.7939	-0.629023	7.41812e-14	-2.8307	-0.712483	8.26753e-13	-2.83253	-0.721969
11767312	chr19:11767312:G:A	1.7261e-98	-2.60136e-09	-2.45671	2.16893e-13	-2.60136e-09	-2.47029	2.47849e-12	-2.60136e-09	-2.4566
11767365	chr19:11767365:G:C	1.70174e-98	-2.60136e-09	-2.47092	2.19275e-13	-2.60136e-09	-2.45937	2.44462e-12	-2.60136e-09	-2.47036
11767666	chr19:11767666:T:C	1.69751e-98	-2.60136e-09	-2.47341	2.17946e-13	-2.60136e-09	-2.46544	2.43779e-12	-2.60136e-09	-2.47316
11767767	chr19:11767767:T:C	1.73001e-98	-2.60136e-09	-2.45444	2.1696e-13	-2.60136e-09	-2.46998	2.48034e-12	-2.60136e-09	-2.45585
11767964	chr19:11767964:G:A	4.05905e-98	-2.60136e-09	-1.60162	4.87041e-13	-2.60136e-09	-1.66134	5.01184e-12	-2.60136e-09	-1.75245
11768595	chr19:11768595:C:T	1.15973e-97	-2.60136e-09	-0.551796	1.14505e-12	-2.60136e-09	-0.806492	1.39233e-11	-2.60136e-09	-0.730689
11768605	chr19:11768605:G:T	9.07497e-99	-2.70005	-0.399586	8.83819e-14	-2.79869	-0.569335	1.10883e-12	-2.78278	-0.478167
11768799	chr19:11768799:C:CT	1.74753e-98	-2.60136e-09	-2.44437	2.24508e-13	-2.60136e-09	-2.43578	2.51306e-12	-2.60136e-09	-2.44275
11768817	chr19:11768817:G:A	8.57911e-99	-2.69609	-0.459735	9.23276e-14	-2.79139	-0.532959	1.04777e-12	-2.78382	-0.533769
11768914	chr19:11768914:T:C	5.24234e-99	-2.71022	-0.938171	6.41806e-14	-2.77164	-0.916347	6.86562e-13	-2.7802	-0.960113
11768998	chr19:11768998:A:C	1.84651e-98	-2.60136e-09	-2.38927	2.25878e-13	-2.60136e-09	-2.4297	2.62389e-12	-2.60136e-09	-2.39959
11769110	chr19:11769110:A:G	8.7754e-98	-2.84215	2.01154	8.38133e-13	-2.54755	1.42903	2.11153e-11	-2.82796	2.5137
11769197	chr19:11769197:C:T	8.3387e-99	-2.70049	-0.483756	8.99491e-14	-2.79391	-0.556538	1.02071e-12	-2.78641	-0.557343
11769233	chr19:11769233:A:C	1.74753e-98	-2.60136e-09	-2.44437	2.24508e-13	-2.60136e-09	-2.43578	2.51306e-12	-2.60136e-09	-2.44275
11769489	chr19:11769489:A:G	2.85319e-98	-2.60136e-09	-1.95413	3.3416e-13	-2.60136e-09	-2.03807	3.51806e-12	-2.60136e-09	-2.10634
11769659	chr19:11769659:C:G	2.06032e-97	-2.84133	2.8642	1.85495e-12	-2.44313	2.11905	4.95988e-11	-2.81779	3.3575
11769761	chr19:11769761:C:T	6.72168e-99	-2.81958	-0.580236	8.77937e-14	-2.39031	-0.984392	1.13552e-12	-2.80767	-0.429489
11769864	chr19:11769864:C:T	1.9455e-97	-2.84132	2.80685	1.75424e-12	-2.44548	2.06558	4.65983e-11	-2.81846	3.29577
11769925	chr19:11769925:C:T	1.70541e-97	-2.83649	2.6703	1.47393e-12	-2.49094	1.93693	3.99704e-11	-2.82912	3.153
11769963	chr19:11769963:C:T	7.44646e-99	-2.69461	-0.602813	7.82435e-14	-2.79099	-0.698876	9.13197e-13	-2.77802	-0.677038
11770094	chr19:11770094:C:G	1.74753e-98	-2.60136e-09	-2.44437	2.24508e-13	-2.60136e-09	-2.43578	2.51306e-12	-2.60136e-09	-2.44275
11770099	chr19:11770099:A:G	5.00128e-99	-2.79715	-0.898314	6.94826e-14	-2.46855	-1.14007	9.4982e-13	-2.82828	-0.587456
11770335	chr19:11770335:C:T	8.75015e-99	-2.71951	-0.416573	8.53058e-14	-2.80846	-0.594986	1.07131e-12	-2.79437	-0.500997
11770342	chr19:11770342:T:C	1.83871e-97	-2.84247	2.75155	1.71234e-12	-2.42228	2.0182	4.45686e-11	-2.81236	3.24514
11770397	chr19:11770397:T:C	1.79636e-97	-2.84071	2.72649	1.61922e-12	-2.45213	1.99214	4.29044e-11	-2.82004	3.21476
11770531	chr19:11770531:A:G	1.74512e-97	-2.83895	2.69579	1.54367e-12	-2.47146	1.96369	4.1362e-11	-2.82454	3.18265
11770621	chr19:11770621:A:G	1.69957e-97	-2.84038	2.67077	1.52982e-12	-2.4573	1.94051	4.04262e-11	-2.82125	3.15648
11770648	chr19:11770648:A:G	2.19505e-98	-2.60136e-09	-2.21637	2.73451e-13	-2.60136e-09	-2.23857	2.9222e-12	-2.60136e-09	-2.29192
11770709	chr19:11770709:C:T	1.83147e-97	-2.84289	2.74802	1.77535e-12	-2.36667	1.99872	4.43885e-11	-2.79598	3.22471
11770902	chr19:11770902:T:C	6.59474e-98	-2.60136e-09	-1.1163	8.2875e-13	-2.60136e-09	-1.12977	1.12877e-11	-2.60136e-09	-0.94054
11771304	chr19:11771304:A:G	1.17779e-98	-2.83893	-6.54159e-09	1.58407e-13	-2.78452	-6.54159e-09	1.77252e-12	-2.79185	-6.54159e-09
11771374	chr19:11771374:C:G	2.91077e-99	-2.72621	-1.51053	3.20048e-14	-2.57458	-1.80922	5.647e-13	-2.75078	-1.18493
11771425	chr19:11771425:G:A	2.0241e-97	-2.84132	2.84646	1.85574e-12	-2.44244	2.11879	4.9642e-11	-2.81703	3.35762
11771441	chr19:11771441:G:A	2.45564e-98	-2.60136e-09	-2.10418	2.67495e-13	-2.60136e-09	-2.26059	3.16584e-12	-2.60136e-09	-2.21183
11771477	chr19:11771477:A:G	1.78679e-97	-2.84243	2.72286	1.66804e-12	-2.41906	1.98877	4.30883e-11	-2.81197	3.21097
11771546	chr19:11771546:C:T	1.81634e-97	-2.84293	2.73977	1.72277e-12	-2.40244	2.00444	4.40609e-11	-2.80733	3.22865
11771604	chr19:11771604:G:A	1.74756e-98	-2.60136e-09	-2.44435	2.24662e-13	-2.60136e-09	-2.4351	2.51442e-12	-2.60136e-09	-2.44221
11771665	chr19:11771665:A:AAG	1.75399e-98	-2.60136e-09	-2.44068	2.2546e-13	-2.60136e-09	-2.43155	2.52271e-12	-2.60136e-09	-2.43892
11771727	chr19:11771727:C:T	2.68742e-99	-2.72729	-1.58929	3.21076e-14	-2.58932	-1.79128	5.04758e-13	-2.74823	-1.2997
11771762	chr19:11771762:T:A	2.80821e-99	-2.7279	-1.54471	3.34617e-14	-2.58857	-1.75072	5.32353e-13	-2.7478	-1.2469
11771781	chr19:11771781:A:G	2.62562e-99	-2.73511	-1.60473	3.14179e-14	-2.60009	-1.80222	4.93984e-13	-2.75489	-1.31461
11771792	chr19:11771792:A:G	3.16105e-99	-2.72921	-1.42504	3.54969e-14	-2.58044	-1.69981	6.15856e-13	-2.74782	-1.10118
11771851	chr19:11771851:A:G	2.45319e-98	-2.60136e-09	-2.10518	2.67267e-13	-2.60136e-09	-2.26144	3.16289e-12	-2.60136e-09	-2.21276
11771904	chr19:11771904:T:C	2.70103e-99	-2.73551	-1.57601	3.2144e-14	-2.59986	-1.77961	5.09156e-13	-2.75484	-1.28441
11771939	chr19:11771939:C:G	2.49809e-99	-2.72936	-1.66027	2.93491e-14	-2.58999	-1.88044	4.67049e-13	-2.7547	-1.37087
11771971	chr19:11771971:T:C	2.72246e-99	-2.72853	-1.57509	3.24183e-14	-2.59217	-1.7788	5.12107e-13	-2.75012	-1.28335
11772017	chr19:11772017:C:T	2.83827e-99	-2.72762	-1.53435	3.38554e-14	-2.58878	-1.73881	5.40594e-13	-2.74771	-1.23163
11772140	chr19:11772140:A:C	2.72232e-99	-2.72815	-1.57552	3.24456e-14	-2.58903	-1.7811	5.11854e-13	-2.74808	-1.28589
11772192	chr19:11772192:C:CTT	2.66735e-99	-2.72743	-1.59665	3.19496e-14	-2.58779	-1.79774	5.00901e-13	-2.74742	-1.30818
11772348	chr19:11772348:G:A	2.69551e-99	-2.73406	-1.57951	3.21049e-14	-2.59799	-1.78269	5.0772e-13	-2.75363	-1.28844
11772824	chr19:11772824:T:C	1.56684e-98	-2.82189	0.268381	1.31931e-13	-2.72756	-0.239859	2.47473e-12	-2.7516	0.293482
11772845	chr19:11772845:A:G	2.62403e-99	-2.74974	-1.5907	3.10326e-14	-2.62213	-1.79252	4.94088e-13	-2.76796	-1.30133
11772897	chr19:11772897:C:A	2.64896e-98	-2.60136e-09	-2.02841	3.82528e-13	-2.60136e-09	-1.90289	3.64927e-12	-2.60136e-09	-2.06972
11772940	chr19:11772940:T:C	2.59323e-99	-2.73909	-1.61316	3.07925e-14	-2.60715	-1.81527	4.84528e-13	-2.75813	-1.3307
11773080	chr19:11773080:T:C	2.66027e-99	-2.7278	-1.59893	3.19107e-14	-2.59048	-1.79627	5.02045e-13	-2.74837	-1.30495
11773108	chr19:11773108:A:G	2.42171e-99	-2.80848	-1.6122	2.74146e-14	-2.71821	-1.82041	4.55431e-13	-2.81916	-1.3316
11773203	chr19:11773203:G:A	2.47877e-99	-2.72487	-1.67252	2.95355e-14	-2.59788	-1.86622	4.52777e-13	-2.75635	-1.40025
11773329	chr19:11773329:T:G	2.19827e-98	-2.60136e-09	-2.2149	2.7375e-13	-2.60136e-09	-2.23748	2.92453e-12	-2.60136e-09	-2.29112
11773709	chr19:11773709:C:T	2.74416e-99	-2.71197	-1.58371	3.1382e-14	-2.61909	-1.78436	5.07197e-13	-2.75202	-1.29109
11774338	chr19:11774338:T:A	3.93859e-98	-1.63175	-6.54159e-09	3.74132e-13	-1.92508	-6.54159e-09	6.94488e-12	-1.42625	-6.54159e-09
11774424	chr19:11774424:A:G	2.98308e-99	-2.7348	-1.47741	3.24304e-14	-2.59206	-1.77854	5.83776e-13	-2.76043	-1.14206
11774449	chr19:11774449:T:G	8.12316e-98	-2.60136e-09	-0.907853	8.11614e-13	-2.60136e-09	-1.15067	9.81977e-12	-2.60136e-09	-1.07985
11774450	chr19:11774450:C:G	2.6706e-99	-2.73236	-1.59049	3.17921e-14	-2.59814	-1.79234	5.01599e-13	-2.75312	-1.30109
11774556	chr19:11774556:G:A	1.15748e-97	-2.60136e-09	-0.553743	1.14398e-12	-2.60136e-09	-0.807428	1.39108e-11	-2.60136e-09	-0.731585
11774593	chr19:11774593:C:T	1.34053e-98	-2.70951	-6.54159e-09	1.62348e-13	-2.75995	-6.54159e-09	1.86871e-12	-2.739	-6.54159e-09
11774962	chr19:11774962:G:A	1.91117e-99	-2.73391	-1.92353	2.33726e-14	-2.65351	-2.04462	3.37371e-13	-2.76902	-1.6818
11775161	chr19:11775161:G:C	2.45957e-98	-2.60136e-09	-2.10259	2.67821e-13	-2.60136e-09	-2.25938	3.1701e-12	-2.60136e-09	-2.21049
11775360	chr19:11775360:C:T	9.41498e-99	-2.70272	-0.360136	9.07198e-14	-2.80092	-0.540996	1.1427e-12	-2.78515	-0.445704
11775574	chr19:11775574:C:T	1.76167e-98	-2.60136e-09	-2.43631	2.2658e-13	-2.60136e-09	-2.42659	2.53431e-12	-2.60136e-09	-2.43433
11775658	chr19:11775658:T:C	2.81361e-99	-2.7932	-1.47749	2.94961e-14	-2.69387	-1.77157	5.56259e-13	-2.81316	-1.13762
11775834	chr19:11775834:A:G	2.51014e-99	-2.76419	-1.62062	2.86833e-14	-2.64274	-1.85064	4.70448e-13	-2.78422	-1.3341
11775889	chr19:11775889:A:G	2.43905e-98	-2.60136e-09	-2.11096	2.66174e-13	-2.60136e-09	-2.26554	3.14868e-12	-2.60136e-09	-2.21727
11776039	chr19:11776039:T:C	2.6488e-99	-2.73256	-1.5985	3.15703e-14	-2.59811	-1.79937	4.96988e-13	-2.75313	-1.31031
11776106	chr19:11776106:T:A	1.72187e-98	-2.60136e-09	-2.45916	2.16597e-13	-2.60136e-09	-2.47165	2.47116e-12	-2.60136e-09	-2.45957
11776397	chr19:11776397:T:G	1.71954e-98	-2.60136e-09	-2.46052	2.16477e-13	-2.60136e-09	-2.47221	2.46785e-12	-2.60136e-09	-2.4609
11777001	chr19:11777001:T:C	2.50374e-99	-2.71685	-1.67052	2.97164e-14	-2.5751	-1.8829	4.71095e-13	-2.74525	-1.3717
11777009	chr19:11777009:C:T	1.26646e-98	-2.76635	-6.54159e-09	1.80034e-13	-2.65655	-6.54159e-09	1.76838e-12	-2.79419	-6.54159e-09
11777141	chr19:11777141:T:G	2.45278e-98	-2.60136e-09	-2.10535	2.67208e-13	-2.60136e-09	-2.26167	3.16216e-12	-2.60136e-09	-2.213
11777229	chr19:11777229:G:A	3.06794e-99	-2.71455	-1.4696	3.69068e-14	-2.57455	-1.66675	5.97445e-13	-2.73739	-1.14196
11777252	chr19:11777252:A:G	1.73503e-98	-2.45155	-6.54159e-09	2.71497e-13	-2.24574	-6.54159e-09	2.8044e-12	-2.33306	-6.54159e-09
11777595	chr19:11777595:A:T	7.7934e-98	-2.60136e-09	-0.949294	1.00081e-12	-2.60136e-09	-0.941123	1.31047e-11	-2.60136e-09	-0.791283
11777703	chr19:11777703:G:C	4.06375e-98	-2.60136e-09	-1.60046	5.03447e-13	-2.60136e-09	-1.62822	5.12328e-12	-2.60136e-09	-1.73046
11777747	chr19:11777747:T:A	1.19932e-98	-2.82082	-6.54159e-09	1.51469e-13	-2.82931	-6.54159e-09	1.68395e-12	-2.84311	-6.54159e-09
11778074	chr19:11778074:A:T	2.80277e-99	-2.74656	-1.52798	3.28813e-14	-2.61645	-1.74034	5.34747e-13	-2.76298	-1.22723
11778532	chr19:11778532:C:T	5.44375e-99	-2.72575	-0.884937	5.05078e-14	-2.81085	-1.11672	6.38135e-13	-2.79429	-1.01917
11778559	chr19:11778559:A:G	1.74046e-98	-2.60136e-09	-2.44842	2.17876e-13	-2.60136e-09	-2.46577	2.4997e-12	-2.60136e-09	-2.44808
11778617	chr19:11778617:G:A	5.94763e-98	-2.60136e-09	-1.21958	4.28718e-13	-2.60136e-09	-1.78889	5.51342e-12	-2.60136e-09	-1.65707
11779327	chr19:11779327:A:G	1.73802e-98	-2.60136e-09	-2.44982	2.17481e-13	-2.60136e-09	-2.46758	2.49189e-12	-2.60136e-09	-2.45121
11779328	chr19:11779328:A:G	1.95615e-98	-2.60136e-09	-2.33159	2.74461e-13	-2.60136e-09	-2.23489	2.99528e-12	-2.60136e-09	-2.26721
11779465	chr19:11779465:G:A	1.19705e-98	-2.82272	-6.54159e-09	1.49442e-13	-2.84279	-6.54159e-09	1.83111e-12	-2.75933	-6.54159e-09
11779542	chr19:11779542:G:A	1.7545e-98	-2.60136e-09	-2.44039	2.18601e-13	-2.60136e-09	-2.46244	2.51432e-12	-2.60136e-09	-2.44225
11779813	chr19:11779813:G:A	5.41379e-99	-2.78238	-0.833823	4.60282e-14	-2.65808	-1.36236	1.03274e-12	-2.7977	-0.534335
11780091	chr19:11780091:A:G	7.20139e-98	-2.60136e-09	-1.0283	9.08198e-13	-2.60136e-09	-1.03823	1.24196e-11	-2.60136e-09	-0.844973
11780168	chr19:11780168:G:A	1.74385e-98	-2.60136e-09	-2.44648	2.17855e-13	-2.60136e-09	-2.46586	2.49976e-12	-2.60136e-09	-2.44806
11780188	chr19:11780188:G:A	1.46826e-98	-2.84292	0.224424	1.00495e-13	-2.64945	-0.59013	2.48689e-12	-2.67599	0.222777
11780407	chr19:11780407:C:T	1.74244e-98	-2.60136e-09	-2.44728	2.17747e-13	-2.60136e-09	-2.46636	2.49755e-12	-2.60136e-09	-2.44894
11782014	chr19:11782014:G:A	1.95867e-98	-2.60136e-09	-2.33031	2.75148e-13	-2.60136e-09	-2.23239	3.00135e-12	-2.60136e-09	-2.26519
11782080	chr19:11782080:T:C	2.17149e-98	-2.22716	-6.54159e-09	2.66967e-13	-2.26257	-6.54159e-09	3.88642e-12	-2.00676	-6.54159e-09
11782200	chr19:11782200:A:G	8.60289e-98	-2.60136e-09	-0.850474	8.12871e-13	-2.60136e-09	-1.14912	9.90499e-12	-2.60136e-09	-1.07121
11782574	chr19:11782574:A:G	1.35032e-98	-2.78831	0.0860806	1.22355e-13	-2.73707	-0.305699	2.41102e-12	-2.83935	0.355153
11782740	chr19:11782740:T:C	3.28179e-99	-2.56314	-1.55363	3.41541e-14	-2.69689	-1.62192	3.82165e-13	-2.68184	-1.64431
11782751	chr19:11782751:T:C	1.69613e-98	-2.60136e-09	-2.47422	2.21799e-13	-2.60136e-09	-2.44792	2.44789e-12	-2.60136e-09	-2.46902
11783047	chr19:11783047:C:T	1.32663e-99	-2.7123	-2.31022	1.77982e-14	-2.56603	-2.40456	2.04297e-13	-2.73338	-2.21905
11783382	chr19:11783382:C:T	1.16512e-97	-2.60136e-09	-0.547163	1.14177e-12	-2.60136e-09	-0.809362	1.38949e-11	-2.60136e-09	-0.732726
11783447	chr19:11783447:C:A	1.69676e-98	-2.60136e-09	-2.47385	2.16016e-13	-2.60136e-09	-2.47434	2.4408e-12	-2.60136e-09	-2.47193
11783487	chr19:11783487:A:C	2.11905e-98	-2.60136e-09	-2.2516	2.38555e-13	-2.60136e-09	-2.37509	2.78381e-12	-2.60136e-09	-2.34043
11783513	chr19:11783513:G:A	1.74318e-98	-2.60136e-09	-2.44686	2.17799e-13	-2.60136e-09	-2.46612	2.4986e-12	-2.60136e-09	-2.44852
11783720	chr19:11783720:C:G	1.69441e-99	-2.67356	-2.10426	2.01171e-14	-2.73915	-2.10897	2.07721e-13	-2.75496	-2.18085
11784063	chr19:11784063:G:A	1.87502e-99	-2.63176	-2.04478	2.2171e-14	-2.70869	-2.04221	2.27428e-13	-2.72398	-2.12119
11784369	chr19:11784369:TTGTC:T	4.03827e-99	-2.82784	-1.0815	4.92348e-14	-2.82475	-1.12834	5.82538e-13	-2.81634	-1.08827
11784471	chr19:11784471:T:A	3.73887e-98	-2.60136e-09	-1.68379	3.34581e-13	-2.60136e-09	-2.03681	3.96728e-12	-2.60136e-09	-1.98617
11784542	chr19:11784542:G:A	2.69194e-98	-2.60136e-09	-2.01231	3.06613e-13	-2.60136e-09	-2.12411	3.23402e-12	-2.60136e-09	-2.19053
11785160	chr19:11785160:G:A	5.95955e-98	-2.60136e-09	-1.21758	5.20058e-13	-2.60136e-09	-1.59575	6.33014e-12	-2.60136e-09	-1.51893
11785181	chr19:11785181:T:C	1.93734e-98	-2.60136e-09	-2.34126	2.76379e-13	-2.60136e-09	-2.22792	3.02891e-12	-2.60136e-09	-2.25605
11785218	chr19:11785218:G:A	1.78068e-98	-2.60136e-09	-2.42558	2.39495e-13	-2.60136e-09	-2.37116	2.64906e-12	-2.60136e-09	-2.39005
11785276	chr19:11785276:A:G	2.34793e-98	-2.60136e-09	-2.14904	2.56695e-13	-2.60136e-09	-2.30181	3.13884e-12	-2.60136e-09	-2.2204
11785309	chr19:11785309:C:A	2.98241e-98	-2.81054	0.900697	3.98595e-13	-2.28414	0.422395	7.44453e-12	-2.67268	1.31591
11785637	chr19:11785637:C:T	2.36983e-98	-2.60136e-09	-2.13976	2.58387e-13	-2.60136e-09	-2.29524	3.16464e-12	-2.60136e-09	-2.21221
11785678	chr19:11785678:C:T	1.78455e-98	-2.60136e-09	-2.42341	2.40313e-13	-2.60136e-09	-2.36775	2.65876e-12	-2.60136e-09	-2.38639
11785784	chr19:11785784:G:T	5.44745e-98	-2.60136e-09	-1.30742	7.52469e-13	-2.60136e-09	-1.22633	9.71011e-12	-2.60136e-09	-1.09108
11785814	chr19:11785814:C:T	1.15499e-99	-2.79124	-2.36982	2.07519e-14	-2.5895	-2.22756	2.14227e-13	-2.64425	-2.26072
11785854	chr19:11785854:C:G	2.19154e-98	-2.60136e-09	-2.21797	2.45028e-13	-2.60136e-09	-2.34832	2.96393e-12	-2.60136e-09	-2.27773
11786448	chr19:11786448:A:T	1.75101e-98	-2.60136e-09	-2.44238	2.28153e-13	-2.60136e-09	-2.41968	2.52852e-12	-2.60136e-09	-2.43662
11786562	chr19:11786562:T:C	1.82031e-98	-2.40356	-6.54159e-09	2.24023e-13	-2.43795	-6.54159e-09	2.45101e-12	-2.46775	-6.54159e-09
11787345	chr19:11787345:T:C	1.85355e-98	-2.60136e-09	-2.38547	2.27549e-13	-2.60136e-09	-2.42233	2.66275e-12	-2.60136e-09	-2.38489
11788020	chr19:11788020:A:G	6.66813e-98	-2.78501	1.67978	6.51707e-13	-2.47293	1.10283	1.50758e-11	-2.73727	2.08611
11788561	chr19:11788561:A:G	8.75445e-99	-2.77427	-0.361325	8.43254e-14	-2.67842	-0.736589	2.00457e-12	-2.79373	0.124914
11788585	chr19:11788585:A:G	1.17901e-98	-2.8379	-6.54159e-09	1.58983e-13	-2.7809	-6.54159e-09	1.77825e-12	-2.78862	-6.54159e-09
11788812	chr19:11788812:T:C	1.23665e-97	-2.8149	2.32731	1.19928e-12	-2.40791	1.64769	2.74932e-11	-2.69371	2.64339
11788981	chr19:11788981:A:C	1.95811e-98	-2.60136e-09	-2.33059	2.79691e-13	-2.60136e-09	-2.21601	3.06632e-12	-2.60136e-09	-2.24377
11789141	chr19:11789141:T:C	1.70182e-98	-2.60136e-09	-2.47088	2.17023e-13	-2.60136e-09	-2.46969	2.43798e-12	-2.60136e-09	-2.47308
11789662	chr19:11789662:A:G	1.95651e-98	-2.60136e-09	-2.33141	2.79399e-13	-2.60136e-09	-2.21705	3.06334e-12	-2.60136e-09	-2.24475
11789853	chr19:11789853:T:A	1.70266e-98	-2.60136e-09	-2.47038	2.23915e-13	-2.60136e-09	-2.43843	2.58517e-12	-2.60136e-09	-2.41446
11790319	chr19:11790319:A:T	3.06774e-99	-2.76904	-1.41517	3.18882e-14	-2.84304	-1.54442	3.86809e-13	-2.84311	-1.47097
11790424	chr19:11790424:T:C	1.95811e-98	-2.60136e-09	-2.33059	2.79691e-13	-2.60136e-09	-2.21601	3.06632e-12	-2.60136e-09	-2.24377
11790625	chr19:11790625:C:T	3.24126e-99	-2.81759	-1.31161	5.068e-14	-2.4077	-1.51646	6.70574e-13	-2.6698	-1.09407
11790664	chr19:11790664:G:T	2.40783e-98	-2.60136e-09	-2.12385	2.62194e-13	-2.60136e-09	-2.28061	3.21979e-12	-2.60136e-09	-2.19494
11790810	chr19:11790810:T:C	1.00643e-99	-2.83311	-2.46564	1.26608e-14	-2.83999	-2.47119	1.45354e-13	-2.81847	-2.47436
11791002	chr19:11791002:A:G	4.12629e-98	-2.60136e-09	-1.58519	3.65874e-13	-2.60136e-09	-1.9474	4.38351e-12	-2.60136e-09	-1.8864
11791453	chr19:11791453:A:C	1.93802e-98	-2.60136e-09	-2.34091	2.7576e-13	-2.60136e-09	-2.23016	3.02313e-12	-2.60136e-09	-2.25796
11791513	chr19:11791513:A:G	1.11073e-97	-2.81194	2.21697	1.07948e-12	-2.41246	1.547	2.46317e-11	-2.6964	2.53619
11791763	chr19:11791763:C:T	2.05082e-98	-2.60136e-09	-2.28433	2.34372e-13	-2.60136e-09	-2.39278	2.72187e-12	-2.60136e-09	-2.36293
11791986	chr19:11791986:A:C	1.76401e-97	-0.132398	-6.54159e-09	4.21548e-13	-1.80576	-6.54159e-09	8.53119e-12	-1.22052	-6.54159e-09
11792756	chr19:11792756:A:G	5.2456e-98	-2.80327	1.45809	5.89722e-13	-2.42227	0.95223	1.24075e-11	-2.70228	1.85632
11792786	chr19:11792786:C:A	3.91689e-98	-2.79611	1.15884	4.75947e-13	-2.47707	0.792681	9.65313e-12	-2.72735	1.63038
11793082	chr19:11793082:AAAG:A	2.60363e-98	-2.60136e-09	-2.04567	2.74462e-13	-2.60136e-09	-2.23488	2.87393e-12	-2.60136e-09	-2.30857
11793093	chr19:11793093:GAA:G	5.66026e-98	-2.60136e-09	-1.2691	7.93534e-13	-2.60136e-09	-1.1732	1.02803e-11	-2.60136e-09	-1.03402
11793555	chr19:11793555:A:G	1.31641e-98	-2.72767	-6.54159e-09	1.57498e-13	-2.79028	-6.54159e-09	1.76632e-12	-2.79535	-6.54159e-09
11793720	chr19:11793720:T:C	1.226e-98	-2.79882	-6.54159e-09	1.813e-13	-2.64954	-6.54159e-09	1.84252e-12	-2.75312	-6.54159e-09
11793970	chr19:11793970:G:C	8.79119e-98	-2.60136e-09	-0.828823	8.46036e-13	-2.60136e-09	-1.10913	1.01212e-11	-2.60136e-09	-1.04962
11794045	chr19:11794045:G:T	1.88421e-98	-1.28471	-1.08435	6.23109e-13	-0.724229	-0.690742	5.4115e-12	-0.509868	-1.16586
11794057	chr19:11794057:C:A	2.53717e-98	-2.60136e-09	-2.07152	3.75731e-13	-2.60136e-09	-1.92082	3.98874e-12	-2.60136e-09	-1.98077
11794274	chr19:11794274:G:A	3.53662e-99	-1.56843	-2.47355	2.95491e-14	-2.0233	-2.44034	4.88165e-13	-1.6328	-2.44855
11794528	chr19:11794528:A:G	1.6497e-99	-2.82733	-1.97724	1.68895e-14	-2.73132	-2.29168	2.70636e-13	-2.83136	-1.83987
11794902	chr19:11794902:A:G	1.6348e-97	-2.60136e-09	-0.208466	1.11961e-12	-2.60136e-09	-0.828958	1.50152e-11	-2.60136e-09	-0.655191
11795068	chr19:11795068:G:A	1.33652e-98	-2.7125	-6.54159e-09	1.59356e-13	-2.77855	-6.54159e-09	2.03624e-12	-2.65315	-6.54159e-09
11795115	chr19:11795115:A:G	1.8489e-98	-1.30382	-1.08416	6.02209e-13	-0.752132	-0.696957	5.23559e-12	-0.537561	-1.17121
11795669	chr19:11795669:C:T	3.42848e-99	-1.60109	-2.47195	2.867e-14	-2.04708	-2.44676	4.74522e-13	-1.6673	-2.4424
11795873	chr19:11795873:GT:G	2.91644e-99	-1.77985	-2.45494	3.19719e-14	-1.91057	-2.47427	3.98194e-13	-1.93159	-2.35348
11796087	chr19:11796087:T:G	3.76161e-99	-1.50694	-2.47337	3.09634e-14	-1.97411	-2.44277	5.19257e-13	-1.57322	-2.44639
11796859	chr19:11796859:G:A	1.7092e-98	-2.46655	-6.54159e-09	2.40674e-13	-2.36625	-6.54159e-09	2.53769e-12	-2.433	-6.54159e-09
11796867	chr19:11796867:G:A	1.87437e-98	-1.25754	-1.11676	6.17083e-13	-0.698734	-0.725955	5.40213e-12	-0.480706	-1.19675
11796906	chr19:11796906:C:T	1.75477e-99	-2.8299	-1.91293	1.74298e-14	-2.7378	-2.25371	2.89985e-13	-2.83376	-1.76842
11796977	chr19:11796977:T:C	3.79885e-99	-1.49757	-2.47289	3.11465e-14	-1.96737	-2.44362	5.24125e-13	-1.56476	-2.44551
11797034	chr19:11797034:T:C	1.73305e-98	-2.60136e-09	-2.45269	2.18768e-13	-2.60136e-09	-2.46168	2.52438e-12	-2.60136e-09	-2.43826
11797055	chr19:11797055:A:G	3.89625e-99	-1.47095	-2.47419	3.20965e-14	-1.94663	-2.43431	5.32911e-13	-1.54034	-2.45332
11797089	chr19:11797089:T:A	3.85635e-99	-1.48142	-2.47402	3.17464e-14	-1.95526	-2.43666	5.28737e-13	-1.54993	-2.45158
11797322	chr19:11797322:G:A	1.93208e-98	-2.60136e-09	-2.34397	2.33219e-13	-2.60136e-09	-2.39771	2.69619e-12	-2.60136e-09	-2.37241
11797582	chr19:11797582:A:G	3.64251e-99	-1.53933	-2.47316	3.02405e-14	-1.9987	-2.44181	5.03718e-13	-1.60283	-2.44716
11797734	chr19:11797734:A:C	4.65926e-98	-2.60136e-09	-1.46372	4.48113e-13	-2.60136e-09	-1.74465	5.48462e-12	-2.60136e-09	-1.6623
11797955	chr19:11797955:A:G	2.89395e-99	-1.84764	-2.39489	2.82299e-14	-2.26813	-2.24118	3.70895e-13	-1.88745	-2.46863
11798201	chr19:11798201:T:C	1.19099e-98	-2.82779	-6.54159e-09	1.51184e-13	-2.8312	-6.54159e-09	1.73718e-12	-2.81199	-6.54159e-09
11798307	chr19:11798307:A:G	1.37831e-98	-2.68171	-6.54159e-09	1.63178e-13	-2.75485	-6.54159e-09	2.11587e-12	-2.61478	-6.54159e-09
11798401	chr19:11798401:A:G	2.44548e-98	-2.60136e-09	-2.10833	2.99188e-13	-2.60136e-09	-2.14862	3.09748e-12	-2.60136e-09	-2.23366
11798757	chr19:11798757:G:A	3.61359e-99	-1.55473	-2.46573	3.12852e-14	-2.01287	-2.39368	4.83442e-13	-1.62058	-2.4705
11798793	chr19:11798793:C:A	2.65243e-98	-1.25465	-0.772448	8.40632e-13	-0.700732	-0.414807	7.05734e-12	-0.482416	-0.927766
11799016	chr19:11799016:C:G	1.95098e-98	-2.60136e-09	-2.33424	2.34977e-13	-2.60136e-09	-2.39021	2.71956e-12	-2.60136e-09	-2.36378
11799448	chr19:11799448:G:A	2.21438e-98	-2.60136e-09	-2.2076	2.6081e-13	-2.60136e-09	-2.2859	3.05994e-12	-2.60136e-09	-2.24586
11799636	chr19:11799636:A:T	3.64719e-99	-1.69017	-2.32103	4.43447e-14	-1.79556	-2.26214	4.03443e-13	-1.82798	-2.44399
11799664	chr19:11799664:G:A	9.99109e-100	-2.83207	-2.47398	1.46066e-14	-2.75013	-2.41809	1.43665e-13	-2.83506	-2.46946
11799679	chr19:11799679:C:T	1.00706e-99	-2.82742	-2.4707	1.52659e-14	-2.72776	-2.39631	1.44057e-13	-2.82821	-2.47359
11799826	chr19:11799826:G:C	3.57053e-98	-2.60136e-09	-1.72986	4.20941e-13	-2.60136e-09	-1.8072	4.25598e-12	-2.60136e-09	-1.91593
11800163	chr19:11800163:TTTCTC:T	3.47968e-98	-2.60136e-09	-1.75563	4.19579e-13	-2.60136e-09	-1.81044	4.25176e-12	-2.60136e-09	-1.91692
11800490	chr19:11800490:T:A	1.96595e-98	-2.60136e-09	-2.3266	2.5703e-13	-2.60136e-09	-2.3005	2.72368e-12	-2.60136e-09	-2.36227
11800681	chr19:11800681:C:T	5.22135e-98	-1.34982	-6.54159e-09	1.14016e-12	-0.810769	-6.54159e-09	9.98677e-12	-1.06299	-6.54159e-09
11800731	chr19:11800731:A:T	3.48798e-99	-1.58485	-2.47099	3.02143e-14	-2.03273	-2.40864	4.72127e-13	-1.64778	-2.46698
11800735	chr19:11800735:A:G	5.1072e-98	-2.60136e-09	-1.37192	4.8512e-13	-2.60136e-09	-1.6653	5.96241e-12	-2.60136e-09	-1.57878
11800743	chr19:11800743:C:T	1.6962e-98	-2.60136e-09	-2.47418	2.16792e-13	-2.60136e-09	-2.47076	2.43498e-12	-2.60136e-09	-2.47431
11800812	chr19:11800812:T:C	3.78024e-99	-1.5128	-2.46257	3.28457e-14	-1.97189	-2.38598	5.04837e-13	-1.57532	-2.47245
11801436	chr19:11801436:C:A	3.53952e-99	-2.84189	-1.19928	5.59807e-14	-2.45624	-1.36845	7.37148e-13	-2.67523	-0.993986
11801847	chr19:11801847:T:C	4.63724e-98	-2.60136e-09	-1.46845	4.4586e-13	-2.60136e-09	-1.74969	5.45563e-12	-2.60136e-09	-1.6676
11801891	chr19:11801891:A:G	1.55171e-99	-2.80122	-2.06457	1.69475e-14	-2.66864	-2.35093	2.44766e-13	-2.80605	-1.96566
11803241	chr19:11803241:C:A	1.7545e-98	-2.60136e-09	-2.44039	2.31031e-13	-2.60136e-09	-2.40714	2.62056e-12	-2.60136e-09	-2.40086
11803263	chr19:11803263:G:A	1.92286e-98	-2.60136e-09	-2.34876	2.31752e-13	-2.60136e-09	-2.40403	2.67758e-12	-2.60136e-09	-2.37934
11803280	chr19:11803280:G:C	3.07722e-99	-1.87682	-2.30431	3.01379e-14	-2.38507	-2.05884	3.50265e-13	-2.00333	-2.40998
11803437	chr19:11803437:C:T	1.92765e-98	-2.60136e-09	-2.34627	2.32215e-13	-2.60136e-09	-2.40203	2.68468e-12	-2.60136e-09	-2.37669
11803902	chr19:11803902:G:A	2.72162e-98	-2.60136e-09	-2.00135	3.72453e-13	-2.60136e-09	-1.92958	3.774e-12	-2.60136e-09	-2.03611
11804071	chr19:11804071:T:C	2.35348e-99	-1.97489	-2.47437	1.94813e-14	-2.45283	-2.42741	3.15686e-13	-2.08266	-2.4346
11804370	chr19:11804370:G:A	1.09523e-99	-2.7406	-2.47359	1.85237e-14	-2.55377	-2.37687	1.56096e-13	-2.7507	-2.47083
11804550	chr19:11804550:G:A	4.25211e-98	-2.60136e-09	-1.55516	3.85524e-13	-2.60136e-09	-1.89509	4.68813e-12	-2.60136e-09	-1.81922
11805773	chr19:11805773:G:T	1.72003e-98	-2.60136e-09	-2.46023	2.20793e-13	-2.60136e-09	-2.45247	2.44073e-12	-2.60136e-09	-2.47195
11806075	chr19:11806075:C:T	1.4491e-98	-2.63163	-6.54159e-09	1.57981e-13	-2.78722	-6.54159e-09	1.78389e-12	-2.78545	-6.54159e-09
11806404	chr19:11806404:C:T	1.98102e-98	-2.60136e-09	-2.31896	2.39926e-13	-2.60136e-09	-2.36936	2.76503e-12	-2.60136e-09	-2.3472
11807278	chr19:11807278:AT:A	4.45578e-99	-2.81371	-0.997242	4.82657e-14	-2.84284	-1.13013	5.75117e-13	-2.84154	-1.0759
11807770	chr19:11807770:T:C	2.90407e-98	-2.60136e-09	-1.93646	3.97638e-13	-2.60136e-09	-1.86415	3.99483e-12	-2.60136e-09	-1.97925
11807869	chr19:11807869:G:A	1.74356e-98	-2.60136e-09	-2.44665	2.1773e-13	-2.60136e-09	-2.46644	2.49671e-12	-2.60136e-09	-2.44928
11807939	chr19:11807939:G:C	3.48657e-99	-2.84213	-1.21411	5.65676e-14	-2.44641	-1.36785	7.65338e-13	-2.6813	-0.950384
11808063	chr19:11808063:C:A	1.26424e-98	-2.80664	0.0385357	1.18972e-13	-2.84195	-0.228856	1.47174e-12	-2.84277	-0.135036
11808675	chr19:11808675:G:C	1.7017e-98	-2.60136e-09	-2.47095	2.1686e-13	-2.60136e-09	-2.47044	2.43498e-12	-2.60136e-09	-2.47431
11808805	chr19:11808805:T:A	1.18949e-99	-2.69597	-2.43566	1.9444e-14	-2.4086	-2.47356	2.09334e-13	-2.48539	-2.44268
11808823	chr19:11808823:C:T	1.72581e-98	-2.60136e-09	-2.45688	2.16653e-13	-2.60136e-09	-2.4714	2.47253e-12	-2.60136e-09	-2.45901
11808965	chr19:11808965:G:A	2.29695e-98	-2.60136e-09	-2.17099	3.12382e-13	-2.60136e-09	-2.10547	3.59118e-12	-2.60136e-09	-2.08577
11809805	chr19:11809805:C:T	1.77643e-98	-2.60136e-09	-2.42797	2.20199e-13	-2.60136e-09	-2.45516	2.47055e-12	-2.60136e-09	-2.45981
11810065	chr19:11810065:G:A	1.02567e-99	-2.82004	-2.45977	1.61664e-14	-2.71212	-2.35464	1.45175e-13	-2.82193	-2.47214
11810418	chr19:11810418:G:A	3.47513e-98	-2.60136e-09	-1.75694	3.6248e-13	-2.60136e-09	-1.95672	4.55582e-12	-2.60136e-09	-1.84785
11810457	chr19:11810457:C:T	2.7968e-99	-2.82969	-1.44699	5.15902e-14	-2.65909	-1.24727	4.85963e-13	-2.69223	-1.39364
11811029	chr19:11811029:C:A	1.72884e-98	-2.60136e-09	-2.45512	2.23034e-13	-2.60136e-09	-2.44237	2.53772e-12	-2.60136e-09	-2.43298
11811798	chr19:11811798:G:A	2.43847e-98	-1.64754	-0.463655	4.13075e-13	-1.28466	-0.541401	3.69711e-12	-1.12658	-0.930115
11812155	chr19:11812155:C:T	3.68197e-98	-2.60136e-09	-1.69912	4.38474e-13	-2.60136e-09	-1.76639	4.40968e-12	-2.60136e-09	-1.88045
11812246	chr19:11812246:A:G	5.16647e-98	-2.60136e-09	-1.36038	6.02981e-13	-2.60136e-09	-1.44781	5.90916e-12	-2.60136e-09	-1.58775
11813364	chr19:11813364:C:G	3.49284e-99	-2.77928	-1.27517	3.9457e-14	-2.82926	-1.34522	4.38387e-13	-2.84045	-1.34846
11813934	chr19:11813934:G:A	1.86507e-99	-2.44675	-2.23511	2.60213e-14	-2.14916	-2.44162	3.02838e-13	-2.15853	-2.40028
11814234	chr19:11814234:C:G	8.80266e-98	-2.60136e-09	-0.827518	8.47202e-13	-2.60136e-09	-1.10775	1.01353e-11	-2.60136e-09	-1.04823
11814897	chr19:11814897:G:A	1.64994e-99	-2.54597	-2.25845	2.26411e-14	-2.2802	-2.44972	2.62169e-13	-2.29024	-2.41278
11814900	chr19:11814900:T:C	1.79771e-99	-2.79155	-1.92709	3.15903e-14	-2.82789	-1.56895	2.87997e-13	-2.843	-1.76606
11815056	chr19:11815056:G:A	1.7354e-99	-2.44996	-2.30396	2.46863e-14	-2.17845	-2.46499	2.86433e-13	-2.17667	-2.43783
11815623	chr19:11815623:G:A	1.69586e-98	-2.60136e-09	-2.47439	2.16254e-13	-2.60136e-09	-2.47324	2.45282e-12	-2.60136e-09	-2.46701
11815632	chr19:11815632:C:T	4.256e-98	-2.60136e-09	-1.55424	5.41161e-13	-2.60136e-09	-1.55598	5.49688e-12	-2.60136e-09	-1.66007
11815720	chr19:11815720:T:C	4.46115e-99	-2.65483	-1.15492	6.97767e-14	-2.73985	-0.864545	6.00871e-13	-2.79902	-1.0746
11815761	chr19:11815761:G:A	6.5879e-98	-2.60136e-09	-1.11734	9.0385e-13	-2.60136e-09	-1.04303	1.18295e-11	-2.60136e-09	-0.893657
11815793	chr19:11815793:C:T	5.54147e-99	-2.83397	-0.758929	8.18909e-14	-2.54766	-0.896648	1.20366e-12	-2.72438	-0.454503
11815819	chr19:11815819:C:T	1.87662e-98	-2.60136e-09	-2.3731	2.3243e-13	-2.60136e-09	-2.4011	2.70666e-12	-2.60136e-09	-2.36853
11816001	chr19:11816001:G:A	1.73841e-97	-2.60136e-09	-0.147016	1.71422e-12	-2.60136e-09	-0.40298	2.42886e-11	-2.60136e-09	-0.174244
11816493	chr19:11816493:G:A	2.19877e-98	-2.21467	-6.54159e-09	1.49406e-13	-2.84303	-6.54159e-09	1.78342e-12	-2.78572	-6.54159e-09
11816790	chr19:11816790:C:T	1.69028e-99	-2.54626	-2.23401	2.28371e-14	-2.2806	-2.44071	2.65823e-13	-2.29063	-2.39855
11816849	chr19:11816849:C:T	1.29138e-99	-2.78086	-2.26858	1.8668e-14	-2.82256	-2.10033	1.81631e-13	-2.84249	-2.22754
11817416	chr19:11817416:T:C	1.42433e-99	-2.76802	-2.18344	1.60638e-14	-2.64708	-2.42604	2.18242e-13	-2.7886	-2.09781
11817543	chr19:11817543:G:T	1.87623e-98	-2.60136e-09	-2.37331	2.2784e-13	-2.60136e-09	-2.42105	2.62427e-12	-2.60136e-09	-2.39945
11817553	chr19:11817553:C:T	1.00909e-98	-2.79917	-0.194352	9.59548e-14	-2.8393	-0.446518	1.19004e-12	-2.84308	-0.347181
11817581	chr19:11817581:A:T	5.9584e-98	-2.60136e-09	-1.21777	8.15826e-13	-2.60136e-09	-1.14549	1.06182e-11	-2.60136e-09	-1.00168
11817997	chr19:11817997:A:G	1.28851e-99	-2.78147	-2.27021	1.86428e-14	-2.82316	-2.10107	1.81404e-13	-2.84259	-2.22869
11818261	chr19:11818261:A:G	4.69804e-99	-1.413	-2.34501	4.78961e-14	-1.5483	-2.43236	7.03406e-13	-1.57272	-2.14335
11818518	chr19:11818518:G:A	1.38662e-98	-2.6757	-6.54159e-09	1.63565e-13	-2.75248	-6.54159e-09	2.12607e-12	-2.60997	-6.54159e-09
11818587	chr19:11818587:T:A	1.83332e-98	-2.60136e-09	-2.39644	2.2413e-13	-2.60136e-09	-2.43747	2.57518e-12	-2.60136e-09	-2.41833
11818668	chr19:11818668:G:A	4.50894e-98	-2.60136e-09	-1.49651	5.31e-13	-2.60136e-09	-1.57493	5.24222e-12	-2.60136e-09	-1.70751
11818841	chr19:11818841:A:G	1.27736e-98	-2.75777	-6.54159e-09	1.76853e-13	-2.67437	-6.54159e-09	1.90253e-12	-2.72107	-6.54159e-09
11819150	chr19:11819150:A:G	1.66835e-99	-2.54826	-2.24507	2.26794e-14	-2.28292	-2.44532	2.63397e-13	-2.29289	-2.40545
11819184	chr19:11819184:G:A	3.50872e-98	-2.60136e-09	-1.74732	3.93425e-13	-2.60136e-09	-1.8748	4.97092e-12	-2.60136e-09	-1.76065
11819663	chr19:11819663:G:T	1.72884e-98	-2.60136e-09	-2.45512	2.23034e-13	-2.60136e-09	-2.44237	2.53772e-12	-2.60136e-09	-2.43298
11819715	chr19:11819715:C:T	4.4769e-98	-2.74955	1.24591	3.89353e-13	-2.79354	0.908334	4.37038e-12	-2.82539	0.93599
11820087	chr19:11820087:C:T	3.93443e-98	-2.60136e-09	-1.63281	4.46161e-13	-2.60136e-09	-1.74901	5.69323e-12	-2.60136e-09	-1.62497
11820262	chr19:11820262:G:C	9.95583e-99	-2.81693	-0.190065	1.69433e-13	-2.84004	0.122809	1.61675e-12	-2.8424	-0.0414345
11820268	chr19:11820268:G:C	3.48409e-98	-2.60136e-09	-1.75436	3.63016e-13	-2.60136e-09	-1.95525	4.56295e-12	-2.60136e-09	-1.84628
11820278	chr19:11820278:G:A	1.69622e-98	-2.60136e-09	-2.47417	2.17665e-13	-2.60136e-09	-2.46674	2.43521e-12	-2.60136e-09	-2.47422
11820298	chr19:11820298:G:A	3.90995e-98	-2.7581	1.11905	3.47462e-13	-2.79929	0.800256	3.90754e-12	-2.82865	0.827309
11820334	chr19:11820334:A:G	1.72884e-98	-2.60136e-09	-2.45512	2.23034e-13	-2.60136e-09	-2.44237	2.53772e-12	-2.60136e-09	-2.43298
11820362	chr19:11820362:A:G	3.21444e-99	-2.79527	-1.34224	5.24309e-14	-2.83147	-1.05873	4.81558e-13	-2.84311	-1.25187
11820464	chr19:11820464:C:T	1.83061e-98	-2.60136e-09	-2.39792	2.23902e-13	-2.60136e-09	-2.43848	2.57195e-12	-2.60136e-09	-2.41959
11820505	chr19:11820505:G:A	1.72912e-98	-2.60136e-09	-2.45496	2.23056e-13	-2.60136e-09	-2.44227	2.53805e-12	-2.60136e-09	-2.43286
11821279	chr19:11821279:G:A	4.25337e-98	-2.60136e-09	-1.55486	8.12725e-13	-2.60136e-09	-1.1493	8.09525e-12	-2.60136e-09	-1.27297
11821341	chr19:11821341:G:C	3.30982e-98	-2.60136e-09	-1.80568	3.76606e-13	-2.60136e-09	-1.91849	4.73956e-12	-2.60136e-09	-1.80831
11821677	chr19:11821677:A:AC	1.76839e-97	-0.129915	-6.54159e-09	6.3582e-13	-1.39478	-6.54159e-09	9.42416e-12	-1.12097	-6.54159e-09
11821977	chr19:11821977:T:C	1.77283e-98	-2.60136e-09	-2.43	2.19918e-13	-2.60136e-09	-2.45644	2.46781e-12	-2.60136e-09	-2.46092
11822038	chr19:11822038:T:A	3.60077e-98	-1.45179	-0.269635	6.08422e-13	-1.08531	-0.353516	5.61243e-12	-0.895923	-0.743343
11822223	chr19:11822223:A:G	1.69748e-99	-2.54649	-2.22952	2.2853e-14	-2.28088	-2.43973	2.66149e-13	-2.29095	-2.39701
11822318	chr19:11822318:C:T	1.84827e-98	-2.60136e-09	-2.38832	2.26943e-13	-2.60136e-09	-2.425	2.65044e-12	-2.60136e-09	-2.38952
11822432	chr19:11822432:A:G	8.80266e-98	-2.60136e-09	-0.827518	8.47202e-13	-2.60136e-09	-1.10775	1.01353e-11	-2.60136e-09	-1.04823
11823315	chr19:11823315:A:G	1.1604e-99	-2.68472	-2.47167	1.27735e-14	-2.8312	-2.47112	1.42769e-13	-2.842	-2.46878
11823347	chr19:11823347:T:C	1.78449e-98	-2.60136e-09	-2.42344	2.36412e-13	-2.60136e-09	-2.38412	2.67966e-12	-2.60136e-09	-2.37856
11823362	chr19:11823362:C:A	5.35788e-98	-2.60136e-09	-1.324	6.14637e-13	-2.60136e-09	-1.42866	6.02236e-12	-2.60136e-09	-1.56877
11823903	chr19:11823903:G:A	5.16771e-98	-2.60136e-09	-1.36014	5.89772e-13	-2.60136e-09	-1.46996	5.79925e-12	-2.60136e-09	-1.60652
11823940	chr19:11823940:C:T	2.6641e-97	0.279878	-6.54159e-09	6.10087e-12	0.866494	-6.54159e-09	4.16677e-11	0.365475	-6.54159e-09
11824202	chr19:11824202:G:A	1.6873e-98	-2.47944	-6.54159e-09	2.62472e-13	-2.27955	-6.54159e-09	2.71823e-12	-2.36427	-6.54159e-09
11824241	chr19:11824241:A:ATATGC	2.64464e-98	-2.03004	-6.54159e-09	2.53913e-13	-2.3127	-6.54159e-09	4.29634e-12	-1.90649	-6.54159e-09
11824677	chr19:11824677:A:C	3.01526e-99	-2.72472	-1.47675	4.67351e-14	-2.79222	-1.21298	4.23795e-13	-2.83021	-1.39255
11824853	chr19:11824853:G:A	2.10419e-98	-2.60136e-09	-2.25864	2.30357e-13	-2.60136e-09	-2.41006	2.70863e-12	-2.60136e-09	-2.36781
11825443	chr19:11825443:ATCATACC:A	1.55564e-99	-2.69925	-2.16403	1.79679e-14	-2.54538	-2.41572	2.22417e-13	-2.51273	-2.35473
11825616	chr19:11825616:A:C	5.96081e-98	-2.60136e-09	-1.21737	8.15549e-13	-2.60136e-09	-1.14583	1.06169e-11	-2.60136e-09	-1.00181
11825636	chr19:11825636:A:G	5.99419e-98	-2.60136e-09	-1.21178	8.20622e-13	-2.60136e-09	-1.13963	1.06858e-11	-2.60136e-09	-0.995336
11825700	chr19:11825700:T:A	3.93383e-98	-1.26362	-0.369336	6.82506e-13	-0.886496	-0.437426	6.36961e-12	-0.690644	-0.822069
11825800	chr19:11825800:TTC:T	1.22215e-98	-2.80196	-6.54159e-09	1.74426e-13	-2.68819	-6.54159e-09	2.06007e-12	-2.64151	-6.54159e-09
11826101	chr19:11826101:G:A	3.36888e-99	-2.78257	-1.30801	5.4914e-14	-2.825	-1.01893	4.99589e-13	-2.84241	-1.21581
11826604	chr19:11826604:T:C	2.89375e-99	-2.79361	-1.449	4.7895e-14	-2.83114	-1.14954	4.40076e-13	-2.84311	-1.34195
11826627	chr19:11826627:G:A	2.6704e-99	-2.77927	-1.54366	4.37316e-14	-2.82323	-1.24839	4.01833e-13	-2.842	-1.43397
11827212	chr19:11827212:T:C	2.97303e-99	-2.79972	-1.41585	4.8174e-14	-2.83323	-1.14165	4.46118e-13	-2.843	-1.32842
11827268	chr19:11827268:TAGTC:T	3.03503e-99	-2.79575	-1.39919	4.90754e-14	-2.8319	-1.12444	4.53314e-13	-2.84311	-1.31231
11827294	chr19:11827294:C:G	4.23351e-98	-2.60136e-09	-1.55954	3.84023e-13	-2.60136e-09	-1.89899	4.66901e-12	-2.60136e-09	-1.8233
11827302	chr19:11827302:A:G	3.04254e-99	-2.78961	-1.40286	4.96689e-14	-2.82837	-1.11594	4.56448e-13	-2.84296	-1.30557
11827310	chr19:11827310:G:A	3.06965e-99	-2.79358	-1.39001	5.00508e-14	-2.83081	-1.10585	4.61306e-13	-2.84311	-1.29484
11827326	chr19:11827326:G:A	3.22948e-99	-2.78673	-1.34611	5.26602e-14	-2.82704	-1.05879	4.81813e-13	-2.84279	-1.25166
11827447	chr19:11827447:A:G	4.55252e-99	-2.79407	-0.995403	4.88166e-14	-2.83736	-1.12426	5.83934e-13	-2.84283	-1.05938
11827843	chr19:11827843:G:A	3.52486e-99	-2.76151	-1.28381	5.7677e-14	-2.81321	-0.981621	5.19882e-13	-2.83883	-1.17957
11828199	chr19:11828199:G:A	1.72893e-98	-2.60136e-09	-2.45507	2.23033e-13	-2.60136e-09	-2.44238	2.53773e-12	-2.60136e-09	-2.43298
11828302	chr19:11828302:T:TC	1.12372e-99	-2.79514	-2.39337	1.5363e-14	-2.65208	-2.46565	1.8094e-13	-2.68071	-2.39313
11828334	chr19:11828334:G:A	2.7154e-99	-2.78371	-1.52251	4.33936e-14	-2.82573	-1.25365	4.02578e-13	-2.84264	-1.43147
11828614	chr19:11828614:A:G	2.73512e-98	-2.60136e-09	-1.9964	4.18505e-13	-2.60136e-09	-1.813	4.36782e-12	-2.60136e-09	-1.88999
11828647	chr19:11828647:G:A	5.35057e-98	-2.60136e-09	-1.32537	6.13242e-13	-2.60136e-09	-1.43093	6.00897e-12	-2.60136e-09	-1.571
11828663	chr19:11828663:T:G	3.15656e-99	-2.80171	-1.35397	5.19885e-14	-2.83435	-1.06432	4.79087e-13	-2.84287	-1.25725
11828766	chr19:11828766:C:T	3.25041e-98	-2.60136e-09	-1.82379	3.9122e-13	-2.60136e-09	-1.88042	3.97387e-12	-2.60136e-09	-1.98451
11828887	chr19:11828887:C:T	2.02399e-97	0.00508342	-6.54159e-09	9.36787e-13	-1.00724	-6.54159e-09	1.27202e-11	-0.821059	-6.54159e-09
11828964	chr19:11828964:A:G	3.33997e-99	-2.7974	-1.3018	5.44453e-14	-2.83223	-1.02027	4.99251e-13	-2.84309	-1.21581
11829064	chr19:11829064:A:G	4.66095e-99	-1.45193	-2.31401	4.74338e-14	-1.57919	-2.41116	7.16291e-13	-1.60518	-2.09274
11829419	chr19:11829419:G:A	3.38043e-99	-2.79239	-1.29477	5.55634e-14	-2.82985	-1.00232	5.08373e-13	-2.84307	-1.19772
11829455	chr19:11829455:A:G	1.30119e-99	-2.77783	-2.26405	1.89139e-14	-2.82043	-2.08937	1.83325e-13	-2.84216	-2.21858
11829819	chr19:11829819:T:C	5.25659e-98	-2.60136e-09	-1.34309	5.93865e-13	-2.60136e-09	-1.46304	5.77023e-12	-2.60136e-09	-1.61154
11829946	chr19:11829946:G:A	1.0665e-99	-2.76821	-2.47257	1.79584e-14	-2.59792	-2.36372	1.52091e-13	-2.77437	-2.47316
11829951	chr19:11829951:T:C	4.62682e-98	-2.60136e-09	-1.4707	4.45137e-13	-2.60136e-09	-1.75131	5.44597e-12	-2.60136e-09	-1.66938
11830047	chr19:11830047:C:T	1.72884e-98	-2.60136e-09	-2.45512	2.23034e-13	-2.60136e-09	-2.44237	2.53772e-12	-2.60136e-09	-2.43298
11830048	chr19:11830048:G:A	3.21689e-99	-2.79105	-1.34569	5.25677e-14	-2.82926	-1.05833	4.81896e-13	-2.84304	-1.25124
11830115	chr19:11830115:G:T	5.73296e-98	-2.60136e-09	-1.25634	7.92645e-13	-2.60136e-09	-1.17432	1.02907e-11	-2.60136e-09	-1.03301
11830347	chr19:11830347:T:C	5.57559e-98	-2.60136e-09	-1.28417	7.56874e-13	-2.60136e-09	-1.2205	9.82062e-12	-2.60136e-09	-1.07977
11830441	chr19:11830441:A:G	4.62435e-99	-2.79459	-0.979229	7.80336e-14	-2.83318	-0.659371	7.4565e-13	-2.84311	-0.814638
11830717	chr19:11830717:C:G	7.82451e-99	-2.80513	-0.442766	7.67055e-14	-2.84069	-0.669032	9.39721e-13	-2.84303	-0.583397
11830802	chr19:11830802:G:A	3.23194e-99	-2.7853	-1.34677	5.26921e-14	-2.82594	-1.05929	4.8167e-13	-2.84263	-1.25212
11830860	chr19:11830860:A:G	3.14668e-99	-2.7938	-1.365	5.16529e-14	-2.83069	-1.07446	4.74753e-13	-2.84311	-1.26611
11830939	chr19:11830939:T:A	2.81037e-97	-2.60136e-09	0.333331	3.64184e-12	-2.60136e-09	0.350552	3.25376e-11	-2.60136e-09	0.118145
11831052	chr19:11831052:G:A	3.22642e-99	-2.78904	-1.34474	5.26835e-14	-2.82813	-1.05726	4.82426e-13	-2.84293	-1.25025
11831439	chr19:11831439:C:G	1.58798e-99	-2.70434	-2.13835	1.79952e-14	-2.55422	-2.40536	2.23665e-13	-2.52192	-2.33993
11831547	chr19:11831547:A:G	1.8165e-99	-2.79379	-1.91446	1.90157e-14	-2.64905	-2.25538	2.94509e-13	-2.79749	-1.78921
11831800	chr19:11831800:A:C	1.75879e-99	-2.79852	-1.94201	1.84789e-14	-2.66058	-2.27248	2.8419e-13	-2.80264	-1.81972
11831956	chr19:11831956:G:A	1.3032e-99	-2.77395	-2.26638	1.88746e-14	-2.81847	-2.09341	1.82819e-13	-2.84173	-2.22178
11832070	chr19:11832070:T:C	2.71142e-98	-2.60136e-09	-2.0051	2.9074e-13	-2.60136e-09	-2.17726	3.42848e-12	-2.60136e-09	-2.13213
11832567	chr19:11832567:G:A	1.78409e-98	-2.60136e-09	-2.42366	2.22947e-13	-2.60136e-09	-2.44276	2.60057e-12	-2.60136e-09	-2.40852
11832882	chr19:11832882:G:A	1.33991e-99	-2.69572	-2.31683	1.97378e-14	-2.43264	-2.43451	2.35776e-13	-2.49341	-2.31572
11833008	chr19:11833008:G:A	3.09112e-99	-2.80829	-1.36833	5.13918e-14	-2.83683	-1.07338	4.74708e-13	-2.84221	-1.2671
11833251	chr19:11833251:A:G	3.23712e-99	-2.7874	-1.34307	5.3028e-14	-2.82738	-1.05149	4.85231e-13	-2.84284	-1.24454
11833455	chr19:11833455:T:C	1.74919e-98	-2.60136e-09	-2.44342	2.18088e-13	-2.60136e-09	-2.46479	2.50387e-12	-2.60136e-09	-2.44641
11833507	chr19:11833507:G:A	3.20784e-99	-2.79757	-1.34199	5.26248e-14	-2.83222	-1.05429	4.83371e-13	-2.84309	-1.24813
11833941	chr19:11833941:T:A	5.98967e-98	-2.60136e-09	-1.21254	8.19624e-13	-2.60136e-09	-1.14085	1.06729e-11	-2.60136e-09	-0.99654
11834074	chr19:11834074:T:A	4.28641e-98	-2.60136e-09	-1.54712	5.33627e-13	-2.60136e-09	-1.57	5.36892e-12	-2.60136e-09	-1.68362
11834091	chr19:11834091:C:A	1.29441e-99	-2.79616	-2.25095	1.91348e-14	-2.83048	-2.0677	1.86392e-13	-2.84306	-2.20109
11834451	chr19:11834451:A:T	1.15848e-98	-2.75454	-0.100917	1.19734e-13	-2.79402	-0.270395	1.31968e-12	-2.82577	-0.26109
11834652	chr19:11834652:G:A	1.69748e-98	-2.60136e-09	-2.47343	2.1692e-13	-2.60136e-09	-2.47016	2.45403e-12	-2.60136e-09	-2.46652
11834672	chr19:11834672:A:G	3.14214e-99	-2.79108	-1.36918	5.11134e-14	-2.82925	-1.0864	4.69608e-13	-2.84303	-1.27708
11835249	chr19:11835249:C:T	1.83947e-98	-2.60136e-09	-2.3931	2.24667e-13	-2.60136e-09	-2.43507	2.58107e-12	-2.60136e-09	-2.41605
11835551	chr19:11835551:T:C	3.09796e-98	-2.76419	0.892362	2.79175e-13	-2.80133	0.583475	3.14934e-12	-2.82968	0.612625
11835578	chr19:11835578:A:G	3.15002e-99	-2.79753	-1.36022	5.1545e-14	-2.83225	-1.07499	4.73857e-13	-2.84309	-1.26802
11835765	chr19:11835765:T:C	1.52112e-99	-2.54856	-2.33716	3.50983e-14	-2.27159	-2.01995	2.89116e-13	-2.34455	-2.26063
11836165	chr19:11836165:C:A	3.74269e-99	-2.81027	-1.17508	2.82908e-14	-2.74987	-1.75729	4.05927e-13	-2.83454	-1.4313
11836308	chr19:11836308:C:G	1.76119e-99	-2.73751	-2.00166	2.26108e-14	-2.80289	-1.92837	2.41846e-13	-2.8308	-1.9529
11836467	chr19:11836467:A:G	3.23071e-99	-2.79583	-1.33663	5.31076e-14	-2.83068	-1.04669	4.86658e-13	-2.84311	-1.24133
11836590	chr19:11836590:G:A	1.7431e-98	-2.60136e-09	-2.4469	2.17695e-13	-2.60136e-09	-2.4666	2.49601e-12	-2.60136e-09	-2.44956
11836676	chr19:11836676:G:T	3.12495e-99	-2.80201	-1.36373	5.12626e-14	-2.83407	-1.07866	4.72948e-13	-2.84291	-1.27012
11836721	chr19:11836721:T:C	3.22541e-99	-2.79065	-1.34345	5.24391e-14	-2.82879	-1.06125	4.80591e-13	-2.84304	-1.25395
11837258	chr19:11837258:T:G	1.00411e-98	-2.79974	-0.198731	9.58049e-14	-2.83895	-0.448428	1.18603e-12	-2.84306	-0.350576
11837280	chr19:11837280:A:G	1.59752e-99	-2.55632	-2.28039	2.22355e-14	-2.29519	-2.45281	2.57701e-13	-2.303	-2.41721
11837574	chr19:11837574:C:T	1.61232e-99	-2.55001	-2.27748	2.24531e-14	-2.28637	-2.4519	2.60381e-13	-2.29415	-2.41571
11837677	chr19:11837677:G:T	1.49559e-99	-2.72358	-2.17906	1.73172e-14	-2.58147	-2.41652	2.14286e-13	-2.54905	-2.35564
11838098	chr19:11838098:ATATATTTG:A	1.92309e-98	-2.60136e-09	-2.34864	2.53852e-13	-2.60136e-09	-2.31294	2.87554e-12	-2.60136e-09	-2.30801
11838601	chr19:11838601:T:C	1.65017e-99	-2.555	-2.24928	2.25395e-14	-2.29341	-2.44102	2.63036e-13	-2.30109	-2.39862
11838633	chr19:11838633:A:C	3.36296e-98	-1.78975	-6.54159e-09	4.27015e-13	-1.79287	-6.54159e-09	6.36411e-12	-1.51358	-6.54159e-09
11838967	chr19:11838967:T:C	5.06344e-99	-2.52331	-1.1598	7.36284e-14	-2.68278	-0.86788	6.78364e-13	-2.71301	-1.03931
11839527	chr19:11839527:G:A	2.95326e-98	-1.91966	-6.54159e-09	2.76737e-13	-2.22662	-6.54159e-09	4.47936e-12	-1.86477	-6.54159e-09
11839683	chr19:11839683:G:A	3.44199e-98	-1.76652	-6.54159e-09	4.39848e-13	-1.76326	-6.54159e-09	6.58503e-12	-1.47945	-6.54159e-09
11839710	chr19:11839710:T:C	2.68617e-99	-2.50831	-1.80873	3.52544e-14	-2.6686	-1.6185	3.28534e-13	-2.70509	-1.77228
11840093	chr19:11840093:C:T	2.17811e-98	-2.60136e-09	-2.22411	2.87723e-13	-2.60136e-09	-2.1877	3.1327e-12	-2.60136e-09	-2.22236
11840371	chr19:11840371:C:A	2.97578e-99	-2.81566	-1.39899	3.8692e-14	-2.83746	-1.35661	4.32459e-13	-2.84311	-1.35941
11840655	chr19:11840655:A:G	2.72317e-99	-2.52752	-1.77584	3.64233e-14	-2.68131	-1.57318	3.39151e-13	-2.71589	-1.72968
11840711	chr19:11840711:T:A	2.19577e-98	-2.21604	-6.54159e-09	3.19285e-13	-2.08361	-6.54159e-09	3.0625e-12	-2.24502	-6.54159e-09
11840762	chr19:11840762:G:A	1.70318e-98	-2.60136e-09	-2.47008	2.19512e-13	-2.60136e-09	-2.45829	2.44698e-12	-2.60136e-09	-2.4694
11841219	chr19:11841219:C:T	5.5334e-98	-2.60136e-09	-1.29177	5.21589e-13	-2.60136e-09	-1.59281	6.44257e-12	-2.60136e-09	-1.50132
11841306	chr19:11841306:G:A	1.99543e-99	-2.54098	-2.07332	2.33447e-14	-2.35175	-2.34758	3.23027e-13	-2.50533	-1.98894
11841322	chr19:11841322:G:A	1.73789e-98	-2.60136e-09	-2.4499	2.17222e-13	-2.60136e-09	-2.46877	2.48758e-12	-2.60136e-09	-2.45294
11841364	chr19:11841364:G:A	2.27908e-99	-2.5622	-1.91918	3.03937e-14	-2.70808	-1.72738	2.88231e-13	-2.73913	-1.86911
11841508	chr19:11841508:A:C	2.74621e-99	-2.4816	-1.81333	3.65625e-14	-2.64741	-1.60326	3.39148e-13	-2.68605	-1.75952
11841973	chr19:11841973:T:A	6.60798e-98	-2.60136e-09	-1.11429	5.90343e-13	-2.60136e-09	-1.46899	7.36224e-12	-2.60136e-09	-1.36789
11842320	chr19:11842320:T:A	1.75377e-98	-2.60136e-09	-2.4408	2.18441e-13	-2.60136e-09	-2.46318	2.51067e-12	-2.60136e-09	-2.4437
11842335	chr19:11842335:G:C	1.74356e-98	-2.60136e-09	-2.44665	2.1773e-13	-2.60136e-09	-2.46644	2.49671e-12	-2.60136e-09	-2.44928
11842544	chr19:11842544:G:T	1.74329e-98	-2.60136e-09	-2.4468	2.17707e-13	-2.60136e-09	-2.46654	2.49626e-12	-2.60136e-09	-2.44946
11842673	chr19:11842673:C:T	1.8537e-98	-2.60136e-09	-2.38539	2.26141e-13	-2.60136e-09	-2.42854	2.60043e-12	-2.60136e-09	-2.40857
11842872	chr19:11842872:T:A	1.72852e-98	-2.60136e-09	-2.45531	2.23193e-13	-2.60136e-09	-2.44166	2.53943e-12	-2.60136e-09	-2.43231
11842928	chr19:11842928:T:C	1.6982e-98	-2.60136e-09	-2.47301	2.16008e-13	-2.60136e-09	-2.47438	2.44638e-12	-2.60136e-09	-2.46964
11843279	chr19:11843279:G:A	1.76015e-98	-2.60136e-09	-2.43718	2.26043e-13	-2.60136e-09	-2.42897	2.48089e-12	-2.60136e-09	-2.45563
11843747	chr19:11843747:T:C	2.88644e-99	-2.51243	-1.7327	3.85256e-14	-2.67245	-1.52592	3.56009e-13	-2.70876	-1.6883
11843990	chr19:11843990:G:A	1.8537e-98	-2.60136e-09	-2.38539	2.26141e-13	-2.60136e-09	-2.42854	2.60043e-12	-2.60136e-09	-2.40857
11844817	chr19:11844817:T:C	2.77339e-99	-2.53464	-1.75045	3.69511e-14	-2.69178	-1.54831	3.4367e-13	-2.72502	-1.7073
11844952	chr19:11844952:G:A	8.15516e-99	-2.74835	-0.458161	7.56235e-14	-2.81901	-0.704917	9.38537e-13	-2.83272	-0.59496
11844957	chr19:11844957:C:T	1.766e-98	-2.60136e-09	-2.43386	2.29354e-13	-2.60136e-09	-2.41443	2.5944e-12	-2.60136e-09	-2.4109
11845032	chr19:11845032:G:C	3.01143e-98	-2.60136e-09	-1.90016	3.90189e-13	-2.60136e-09	-1.88306	5.10826e-12	-2.60136e-09	-1.73339
11845196	chr19:11845196:A:G	3.04508e-98	-2.60136e-09	-1.88905	3.94782e-13	-2.60136e-09	-1.87136	5.17499e-12	-2.60136e-09	-1.72041
11845303	chr19:11845303:G:A	5.98841e-98	-2.60136e-09	-1.21275	5.46132e-13	-2.60136e-09	-1.54683	6.81702e-12	-2.60136e-09	-1.44483
11845439	chr19:11845439:G:A	1.79478e-98	-2.60136e-09	-2.41769	2.24049e-13	-2.60136e-09	-2.43783	2.58096e-12	-2.60136e-09	-2.41609
11845809	chr19:11845809:T:C	2.92687e-99	-2.49829	-1.73293	3.84566e-14	-2.66577	-1.53439	3.55985e-13	-2.70208	-1.69504
11846151	chr19:11846151:CAT:C	2.89434e-99	-2.50286	-1.73954	3.84279e-14	-2.66729	-1.53362	3.55611e-13	-2.70319	-1.69498
11846190	chr19:11846190:C:T	5.36615e-98	-2.60136e-09	-1.32246	7.28726e-13	-2.60136e-09	-1.2584	9.46344e-12	-2.60136e-09	-1.11682
11846245	chr19:11846245:A:G	2.78756e-99	-2.51862	-1.76137	3.69856e-14	-2.67965	-1.55952	3.43214e-13	-2.71481	-1.71884
11846740	chr19:11846740:G:A	1.73288e-98	-2.60136e-09	-2.45279	2.17122e-13	-2.60136e-09	-2.46924	2.44043e-12	-2.60136e-09	-2.47208
11846937	chr19:11846937:A:G	5.95497e-98	-2.60136e-09	-1.21835	5.43119e-13	-2.60136e-09	-1.55237	6.77705e-12	-2.60136e-09	-1.45071
11846981	chr19:11846981:G:A	5.97751e-98	-2.60136e-09	-1.21457	5.44946e-13	-2.60136e-09	-1.54901	6.7996e-12	-2.60136e-09	-1.44739
11847408	chr19:11847408:A:G	5.92731e-98	-2.60136e-09	-1.223	5.41178e-13	-2.60136e-09	-1.55594	6.75052e-12	-2.60136e-09	-1.45463
11847855	chr19:11847855:T:C	5.94415e-98	-2.60136e-09	-1.22017	5.42605e-13	-2.60136e-09	-1.55331	6.76968e-12	-2.60136e-09	-1.4518
11847978	chr19:11847978:G:C	1.70427e-98	-2.60136e-09	-2.46943	2.19105e-13	-2.60136e-09	-2.46014	2.48605e-12	-2.60136e-09	-2.45356
11848020	chr19:11848020:C:T	1.55109e-99	-2.82593	-2.04027	2.64475e-14	-2.61663	-1.9579	3.35946e-13	-2.7154	-1.73965
11848047	chr19:11848047:G:C	9.20875e-98	-2.60136e-09	-0.782418	8.97241e-13	-2.60136e-09	-1.05037	1.07727e-11	-2.60136e-09	-0.987239
11848078	chr19:11848078:G:A	1.76923e-98	-2.43203	-6.54159e-09	2.74787e-13	-2.2337	-6.54159e-09	2.84393e-12	-2.31906	-6.54159e-09
11848242	chr19:11848242:A:G	1.41201e-98	-0.362733	-2.29482	1.52877e-13	-0.477565	-2.3425	2.29229e-12	-0.400302	-2.1344
11848749	chr19:11848749:T:C	1.84956e-98	-2.38763	-6.54159e-09	2.47047e-13	-2.34011	-6.54159e-09	3.25474e-12	-2.18414	-6.54159e-09
11849060	chr19:11849060:C:T	1.70474e-98	-2.60136e-09	-2.46916	2.19199e-13	-2.60136e-09	-2.45971	2.48731e-12	-2.60136e-09	-2.45305
11849267	chr19:11849267:T:C	3.91529e-98	-2.60136e-09	-1.63768	7.13089e-13	-2.60136e-09	-1.28009	7.14797e-12	-2.60136e-09	-1.39742
11849348	chr19:11849348:C:G	1.80343e-98	-2.60136e-09	-2.41288	2.25086e-13	-2.60136e-09	-2.43321	2.61454e-12	-2.60136e-09	-2.40316
11849665	chr19:11849665:C:T	2.28804e-98	-0.956077	-1.2188	7.78902e-13	-0.357883	-0.833924	7.01486e-12	-0.139837	-1.27638
11849773	chr19:11849773:T:A	2.11999e-98	-1.0437	-1.20746	7.22737e-13	-0.439871	-0.826776	6.48575e-12	-0.2259	-1.26874
11849804	chr19:11849804:A:G	1.80541e-98	-1.13116	-1.28063	5.88729e-13	-0.595151	-0.876576	5.24111e-12	-0.337782	-1.36994
11849854	chr19:11849854:G:A	1.82692e-98	-2.60136e-09	-2.39994	2.26591e-13	-2.60136e-09	-2.42655	2.66015e-12	-2.60136e-09	-2.38587
11849861	chr19:11849861:G:C	2.15504e-98	-1.02244	-1.21232	7.3203e-13	-0.430953	-0.822919	6.62583e-12	-0.207153	-1.26612
11849893	chr19:11849893:G:T	1.72611e-98	-2.60136e-09	-2.4567	2.22134e-13	-2.60136e-09	-2.44641	2.45844e-12	-2.60136e-09	-2.46472
11850100	chr19:11850100:G:A	4.81242e-99	-2.83306	-0.900899	7.03065e-14	-2.56319	-1.03363	1.06169e-12	-2.68852	-0.615874
11850118	chr19:11850118:G:A	1.87409e-98	-2.60136e-09	-2.37445	2.27915e-13	-2.60136e-09	-2.42072	2.625e-12	-2.60136e-09	-2.39917
11850124	chr19:11850124:T:A	4.88203e-99	-2.8332	-0.886401	7.12575e-14	-2.56192	-1.02147	1.07601e-12	-2.68807	-0.602922
11851067	chr19:11851067:T:C	5.90708e-98	-2.60136e-09	-1.22642	5.40164e-13	-2.60136e-09	-1.55782	6.73774e-12	-2.60136e-09	-1.45653
11851272	chr19:11851272:T:C	3.03634e-98	-0.995884	-0.896035	1.13567e-12	-0.396276	-0.418441	9.4841e-12	-0.168591	-0.946044
11851805	chr19:11851805:C:T	2.05586e-97	-2.60136e-09	0.0207056	2.63519e-12	-2.60136e-09	0.0270193	2.39279e-11	-2.60136e-09	-0.189204
11851818	chr19:11851818:T:C	3.46392e-98	-0.965753	-0.794419	1.24209e-12	-0.315351	-0.409789	1.05356e-11	-0.127506	-0.881987
11851916	chr19:11851916:G:A	3.94376e-99	-1.47895	-2.45407	4.2563e-14	-1.62467	-2.47404	5.36101e-13	-1.64591	-2.34177
11852399	chr19:11852399:C:A	6.96452e-99	-2.83572	-0.528605	1.05473e-13	-2.47412	-0.717122	1.66941e-12	-2.69226	-0.159516
11852406	chr19:11852406:G:C	2.99618e-98	-2.60136e-09	-1.90523	3.1923e-13	-2.60136e-09	-2.08378	3.83957e-12	-2.60136e-09	-2.01889
11852756	chr19:11852756:C:T	2.43517e-98	-2.60136e-09	-2.11255	3.90184e-13	-2.60136e-09	-1.88307	4.05479e-12	-2.60136e-09	-1.96435
11852765	chr19:11852765:C:T	2.48929e-98	-2.09057	-6.54159e-09	3.1511e-13	-2.09677	-6.54159e-09	4.49238e-12	-1.86187	-6.54159e-09
11853126	chr19:11853126:C:T	1.78153e-98	-2.60136e-09	-2.4251	2.20291e-13	-2.60136e-09	-2.45474	2.54385e-12	-2.60136e-09	-2.43057
11853291	chr19:11853291:C:G	1.23873e-98	-2.78849	-6.54159e-09	1.85682e-13	-2.62566	-6.54159e-09	1.87933e-12	-2.73333	-6.54159e-09
11853387	chr19:11853387:G:C	2.9561e-98	-2.60136e-09	-1.9187	3.28686e-13	-2.60136e-09	-2.05459	4.02695e-12	-2.60136e-09	-1.97124
11853393	chr19:11853393:G:A	1.23589e-99	-2.83292	-2.26044	2.06935e-14	-2.84297	-1.97691	2.05375e-13	-2.82733	-2.11984
11853724	chr19:11853724:T:C	2.76418e-98	-2.60136e-09	-1.98583	3.97289e-13	-2.60136e-09	-1.86503	3.99119e-12	-2.60136e-09	-1.98016
11854011	chr19:11854011:G:A	1.79534e-98	-2.60136e-09	-2.41738	2.23921e-13	-2.60136e-09	-2.4384	2.59634e-12	-2.60136e-09	-2.41015
11854055	chr19:11854055:T:A	1.81343e-98	-2.60136e-09	-2.40735	2.26198e-13	-2.60136e-09	-2.42828	2.51966e-12	-2.60136e-09	-2.44013
11854590	chr19:11854590:T:G	1.80922e-98	-2.60136e-09	-2.40968	2.49257e-13	-2.60136e-09	-2.33121	2.7028e-12	-2.60136e-09	-2.36996
11854689	chr19:11854689:C:G	4.13725e-98	-2.60136e-09	-1.58254	3.67132e-13	-2.60136e-09	-1.94397	4.72215e-12	-2.60136e-09	-1.81199
11854811	chr19:11854811:T:C	3.59393e-98	-2.60136e-09	-1.72333	5.27548e-13	-2.60136e-09	-1.58145	5.28845e-12	-2.60136e-09	-1.69873
11854912	chr19:11854912:C:T	1.25902e-99	-2.66037	-2.41445	1.71952e-14	-2.77461	-2.23045	1.70948e-13	-2.79828	-2.33236
11854913	chr19:11854913:T:C	5.7391e-98	-0.916724	-0.338546	2.08543e-12	-0.322319	0.115357	1.66079e-11	-0.0753684	-0.479004
11854992	chr19:11854992:C:T	2.52788e-98	-2.07519	-6.54159e-09	3.1917e-13	-2.08397	-6.54159e-09	4.56727e-12	-1.84534	-6.54159e-09
11855103	chr19:11855103:A:G	1.80984e-99	-2.80285	-1.90907	3.36182e-14	-2.83186	-1.50277	2.97492e-13	-2.8421	-1.73452
11855352	chr19:11855352:G:C	4.83985e-98	-2.60136e-09	-1.42569	6.0454e-13	-2.60136e-09	-1.44522	7.83839e-12	-2.60136e-09	-1.30522
11855373	chr19:11855373:C:T	3.646e-99	-1.60139	-2.41013	3.70944e-14	-1.76563	-2.4706	5.06913e-13	-1.76372	-2.27994
11855381	chr19:11855381:G:GT	1.95769e-98	-2.60136e-09	-2.33081	2.36802e-13	-2.60136e-09	-2.38247	2.79619e-12	-2.60136e-09	-2.33599
11855416	chr19:11855416:A:G	1.75713e-98	-0.769548	-1.66934	1.61629e-13	-0.921493	-1.8429	1.5151e-12	-0.84366	-2.10511
11855771	chr19:11855771:G:T	3.58988e-98	-2.60136e-09	-1.72445	5.27093e-13	-2.60136e-09	-1.58232	5.28392e-12	-2.60136e-09	-1.69958
11855857	chr19:11855857:C:T	1.9571e-98	-2.60136e-09	-2.33111	2.36727e-13	-2.60136e-09	-2.38278	2.79515e-12	-2.60136e-09	-2.33637
11855863	chr19:11855863:G:A	2.73222e-98	-1.99746	-6.54159e-09	2.70059e-13	-2.25105	-6.54159e-09	3.66097e-12	-2.06652	-6.54159e-09
11855868	chr19:11855868:C:T	3.81717e-98	-1.09396	-0.569105	1.38092e-12	-0.558901	-0.0602879	1.1204e-11	-0.28683	-0.661149
11855977	chr19:11855977:A:G	5.57235e-98	-0.942623	-0.342133	1.99719e-12	-0.351188	0.100989	1.59127e-11	-0.106527	-0.490604
11856096	chr19:11856096:G:A	3.46697e-99	-1.6884	-2.37348	3.47653e-14	-1.84299	-2.45808	4.99528e-13	-1.8413	-2.21704
11856189	chr19:11856189:A:C	4.40826e-98	-2.60136e-09	-1.51909	3.8081e-13	-2.60136e-09	-1.90739	4.93305e-12	-2.60136e-09	-1.76829
11856192	chr19:11856192:C:A	4.67422e-99	-1.38531	-2.37778	1.14362e-13	-0.947363	-2.16296	1.46105e-12	-0.59685	-2.38825
11856324	chr19:11856324:T:C	1.51568e-99	-2.44041	-2.44888	3.16302e-14	-2.12727	-2.26831	2.87426e-13	-2.19683	-2.41421
11856332	chr19:11856332:T:G	6.59161e-98	-2.60136e-09	-1.11677	4.9562e-13	-2.60136e-09	-1.64388	6.45012e-12	-2.60136e-09	-1.50015
11856989	chr19:11856989:A:G	2.60628e-98	-2.04465	-6.54159e-09	3.29643e-13	-2.05168	-6.54159e-09	4.75841e-12	-1.80434	-6.54159e-09
11857002	chr19:11857002:A:C	5.04344e-99	-1.37214	-2.31493	1.2851e-13	-0.951223	-2.04246	1.54534e-12	-0.600097	-2.32891
11857024	chr19:11857024:C:G	6.78022e-98	-2.60136e-09	-1.08856	4.70624e-13	-2.60136e-09	-1.69563	6.11562e-12	-2.60136e-09	-1.5534
11857249	chr19:11857249:C:T	1.81406e-98	-2.60136e-09	-2.40701	2.227e-13	-2.60136e-09	-2.44387	2.55128e-12	-2.60136e-09	-2.42766
11857623	chr19:11857623:G:A	4.47235e-99	-1.35768	-2.44956	1.0082e-13	-0.918448	-2.31791	1.39986e-12	-0.570946	-2.45693
11857688	chr19:11857688:G:A	1.17801e-98	-2.83875	-6.54159e-09	1.49584e-13	-2.84183	-6.54159e-09	1.69425e-12	-2.83701	-6.54159e-09
11857730	chr19:11857730:C:T	1.70231e-98	-2.60136e-09	-2.47058	2.16158e-13	-2.60136e-09	-2.47369	2.43484e-12	-2.60136e-09	-2.47437
11858170	chr19:11858170:A:T	4.07214e-99	-1.50294	-2.39805	4.48438e-14	-1.64439	-2.40212	5.10449e-13	-1.56235	-2.47436
11858427	chr19:11858427:C:T	1.86414e-98	-2.60136e-09	-2.37977	2.36021e-13	-2.60136e-09	-2.38577	2.77341e-12	-2.60136e-09	-2.34417
11859047	chr19:11859047:T:C	2.87121e-98	-2.60136e-09	-1.94784	2.66025e-13	-2.60136e-09	-2.2661	3.26221e-12	-2.60136e-09	-2.18185
11859274	chr19:11859274:C:T	1.70565e-98	-2.60136e-09	-2.46863	2.16422e-13	-2.60136e-09	-2.47246	2.43533e-12	-2.60136e-09	-2.47417
11859349	chr19:11859349:A:G	2.56127e-98	-2.06207	-6.54159e-09	3.26671e-13	-2.06074	-6.54159e-09	4.68122e-12	-1.82069	-6.54159e-09
11859369	chr19:11859369:G:A	1.72586e-98	-2.60136e-09	-2.45685	2.18413e-13	-2.60136e-09	-2.4633	2.44851e-12	-2.60136e-09	-2.46877
11859972	chr19:11859972:G:A	3.37122e-98	-2.60136e-09	-1.7873	2.95145e-13	-2.60136e-09	-2.16223	3.70225e-12	-2.60136e-09	-2.05531
11860322	chr19:11860322:A:G	1.94227e-98	-2.60136e-09	-2.33871	2.38532e-13	-2.60136e-09	-2.37519	2.80909e-12	-2.60136e-09	-2.33139
11860477	chr19:11860477:C:T	3.26861e-98	-2.60136e-09	-1.81821	3.04477e-13	-2.60136e-09	-2.1311	3.93076e-12	-2.60136e-09	-1.99542
11860553	chr19:11860553:C:G	3.28175e-98	-2.60136e-09	-1.8142	3.05392e-13	-2.60136e-09	-2.1281	3.94517e-12	-2.60136e-09	-1.99176
11860555	chr19:11860555:G:A	2.21922e-99	-2.19541	-2.31259	2.12323e-14	-2.3534	-2.44077	3.20275e-13	-2.35187	-2.15096
11860799	chr19:11860799:A:G	1.94164e-98	-2.60136e-09	-2.33904	2.38478e-13	-2.60136e-09	-2.37542	2.80816e-12	-2.60136e-09	-2.33172
11860875	chr19:11860875:A:G	3.65571e-98	-2.60136e-09	-1.70628	3.51765e-13	-2.60136e-09	-1.98673	4.27349e-12	-2.60136e-09	-1.91182
11861012	chr19:11861012:C:T	3.64041e-98	-2.60136e-09	-1.71048	3.18598e-13	-2.60136e-09	-2.08576	4.17562e-12	-2.60136e-09	-1.93499
11861101	chr19:11861101:G:T	1.69614e-98	-2.60136e-09	-2.47422	2.16023e-13	-2.60136e-09	-2.47431	2.43567e-12	-2.60136e-09	-2.47403
11861537	chr19:11861537:T:G	3.32882e-98	-2.60136e-09	-1.79995	3.08564e-13	-2.60136e-09	-2.11776	3.99355e-12	-2.60136e-09	-1.97957
11861684	chr19:11861684:G:A	2.30003e-99	-2.06297	-2.40926	3.94337e-14	-2.14268	-2.03239	5.44585e-13	-1.59144	-2.38054
11861785	chr19:11861785:T:C	1.15184e-99	-2.83619	-2.3276	1.31659e-14	-2.81543	-2.45664	1.57542e-13	-2.84026	-2.37205
11861831	chr19:11861831:A:T	2.83989e-98	-1.95881	-6.54159e-09	3.58343e-13	-1.9682	-6.54159e-09	5.22223e-12	-1.71133	-6.54159e-09
11861836	chr19:11861836:T:A	2.30256e-99	-2.06382	-2.40732	3.95954e-14	-2.14364	-2.02734	5.45166e-13	-1.59271	-2.37821
11862667	chr19:11862667:A:G	4.7306e-98	-2.60136e-09	-1.44852	4.36246e-13	-2.60136e-09	-1.77149	5.50803e-12	-2.60136e-09	-1.65804
11862705	chr19:11862705:G:A	1.29618e-98	-2.74315	-6.54159e-09	1.55887e-13	-2.80056	-6.54159e-09	1.77323e-12	-2.79145	-6.54159e-09
11862959	chr19:11862959:C:T	1.8993e-98	-2.60136e-09	-2.36108	2.45634e-13	-2.60136e-09	-2.34585	2.6532e-12	-2.60136e-09	-2.38849
11863045	chr19:11863045:GCC:G	4.72184e-98	-2.60136e-09	-1.45037	4.35355e-13	-2.60136e-09	-1.77353	5.4963e-12	-2.60136e-09	-1.66018
11863436	chr19:11863436:A:G	6.60239e-98	-1.34785	0.232709	1.66782e-12	-1.21252	0.782095	1.3572e-11	-0.687241	-0.0689985
11863440	chr19:11863440:A:G	2.29171e-99	-2.32783	-2.14803	4.14189e-14	-2.43043	-1.69552	3.2049e-13	-2.52767	-1.97448
11863616	chr19:11863616:C:G	3.06425e-99	-2.84308	-1.34227	3.65076e-14	-2.78553	-1.46664	4.1609e-13	-2.81422	-1.42688
11863665	chr19:11863665:G:T	2.43433e-99	-2.10487	-2.31062	2.30037e-14	-2.2744	-2.43964	3.47501e-13	-2.27463	-2.14661
11864055	chr19:11864055:G:A	1.82253e-98	-2.40235	-6.54159e-09	2.86131e-13	-2.19324	-6.54159e-09	3.01376e-12	-2.26106	-6.54159e-09
11864068	chr19:11864068:G:A	9.64691e-98	-2.60136e-09	-0.735935	8.02682e-13	-2.60136e-09	-1.16173	1.03544e-11	-2.60136e-09	-1.02684
11864803	chr19:11864803:T:C	1.99759e-98	-2.60136e-09	-2.31063	2.41017e-13	-2.60136e-09	-2.36483	2.85534e-12	-2.60136e-09	-2.31506
11865082	chr19:11865082:G:T	2.86853e-98	-1.94877	-6.54159e-09	3.62552e-13	-1.95653	-6.54159e-09	5.29149e-12	-1.69815	-6.54159e-09
11865237	chr19:11865237:C:T	2.4419e-99	-2.09837	-2.31401	2.31605e-14	-2.26606	-2.44119	3.49166e-13	-2.26505	-2.15141
11865575	chr19:11865575:C:T	1.95008e-98	-2.60136e-09	-2.3347	2.3401e-13	-2.60136e-09	-2.39433	2.70465e-12	-2.60136e-09	-2.36928
11865884	chr19:11865884:G:A	3.22264e-98	-2.60136e-09	-1.83237	3.00161e-13	-2.60136e-09	-2.14537	3.8621e-12	-2.60136e-09	-2.01304
11866157	chr19:11866157:A:G	1.73357e-98	-2.60136e-09	-2.45239	2.19896e-13	-2.60136e-09	-2.45654	2.47175e-12	-2.60136e-09	-2.45933
11866172	chr19:11866172:C:T	2.8991e-98	-2.60136e-09	-1.93817	2.79308e-13	-2.60136e-09	-2.21738	3.54971e-12	-2.60136e-09	-2.09739
11866332	chr19:11866332:G:A	2.983e-98	-2.60136e-09	-1.90964	2.85066e-13	-2.60136e-09	-2.19697	3.63784e-12	-2.60136e-09	-2.07286
11866757	chr19:11866757:G:C	6.48552e-99	-1.38009	-2.05549	5.26671e-14	-1.61412	-2.27158	1.12874e-12	-1.50254	-1.74061
11866996	chr19:11866996:C:T	2.25609e-99	-2.3492	-2.14233	4.01298e-14	-2.44999	-1.70758	3.11297e-13	-2.54493	-1.98632
11867204	chr19:11867204:C:T	2.42056e-99	-2.11054	-2.31062	2.29412e-14	-2.27712	-2.43964	3.46852e-13	-2.2765	-2.14661
11867315	chr19:11867315:A:G	2.00788e-98	-2.60136e-09	-2.30549	2.20734e-13	-2.60136e-09	-2.45273	2.62799e-12	-2.60136e-09	-2.39803
11868083	chr19:11868083:T:C	2.81898e-98	-2.60136e-09	-1.9662	2.59799e-13	-2.60136e-09	-2.28978	3.18093e-12	-2.60136e-09	-2.20708
11868251	chr19:11868251:C:T	3.66438e-98	-2.60136e-09	-1.70391	3.54335e-13	-2.60136e-09	-1.97945	4.30909e-12	-2.60136e-09	-1.90353
11868418	chr19:11868418:C:T	1.71641e-98	-2.60136e-09	-2.46234	2.18013e-13	-2.60136e-09	-2.46514	2.43482e-12	-2.60136e-09	-2.47438
11868490	chr19:11868490:C:G	2.96323e-98	-1.91629	-6.54159e-09	3.76091e-13	-1.91986	-6.54159e-09	5.51627e-12	-1.65655	-6.54159e-09
11868821	chr19:11868821:T:C	6.19673e-99	-1.41725	-2.06389	5.07341e-14	-1.64471	-2.27839	1.07805e-12	-1.53428	-1.75481
11868854	chr19:11868854:T:C	1.68212e-99	-2.40424	-2.38086	2.69969e-14	-2.12008	-2.43389	2.87627e-13	-2.17026	-2.44008
11869160	chr19:11869160:A:G	3.12954e-98	-2.60136e-09	-1.86169	4.82296e-13	-2.60136e-09	-1.67114	5.0515e-12	-2.60136e-09	-1.74457
11869495	chr19:11869495:TG:T	5.25273e-98	-2.60136e-09	-1.34382	5.26762e-13	-2.60136e-09	-1.58294	6.2398e-12	-2.60136e-09	-1.5333
11869517	chr19:11869517:T:C	2.28026e-99	-2.2817	-2.19917	3.92034e-14	-2.39096	-1.78996	3.07459e-13	-2.49241	-2.05125
11869566	chr19:11869566:A:ATGTAAACTTTACTTTTCATGCTTATGTACTTTAATTTTTATTTCAAC	1.72769e-98	-2.60136e-09	-2.45579	2.20699e-13	-2.60136e-09	-2.45289	2.49483e-12	-2.60136e-09	-2.45003
11869747	chr19:11869747:C:G	1.71232e-98	-2.60136e-09	-2.46472	2.19912e-13	-2.60136e-09	-2.45646	2.48559e-12	-2.60136e-09	-2.45374
11869761	chr19:11869761:A:G	8.09881e-98	-2.60136e-09	-0.910855	1.55044e-12	-2.60136e-09	-0.503401	1.54032e-11	-2.60136e-09	-0.629679
11869879	chr19:11869879:G:A	7.566e-98	-2.60136e-09	-0.978908	7.3203e-13	-2.60136e-09	-1.25387	7.25526e-12	-2.60136e-09	-1.38252
11869909	chr19:11869909:G:A	3.02602e-98	-2.60136e-09	-1.89533	2.89223e-13	-2.60136e-09	-2.18249	3.69954e-12	-2.60136e-09	-2.05604
11870006	chr19:11870006:T:C	4.59045e-99	-1.3255	-2.45568	4.7991e-14	-1.51526	-2.46342	5.81641e-13	-1.44076	-2.46539
11870023	chr19:11870023:G:C	4.41775e-99	-1.36486	-2.45467	4.6256e-14	-1.55286	-2.46264	5.59507e-13	-1.47888	-2.46607
11870038	chr19:11870038:C:T	2.26735e-99	-2.03173	-2.45481	2.40906e-14	-2.1935	-2.47438	2.9471e-13	-2.20781	-2.37821
11870138	chr19:11870138:G:A	1.71109e-98	-2.60136e-09	-2.46544	2.19516e-13	-2.60136e-09	-2.45827	2.48146e-12	-2.60136e-09	-2.45541
11870159	chr19:11870159:G:A	6.67534e-98	-2.60136e-09	-1.10415	7.09082e-13	-2.60136e-09	-1.28572	9.355e-12	-2.60136e-09	-1.12834
11870519	chr19:11870519:T:A	5.11737e-98	-2.60136e-09	-1.36993	4.66357e-13	-2.60136e-09	-1.70474	5.93285e-12	-2.60136e-09	-1.58375
11870527	chr19:11870527:G:A	1.74104e-98	-2.60136e-09	-2.44809	2.20564e-13	-2.60136e-09	-2.45351	2.43998e-12	-2.60136e-09	-2.47226
11870560	chr19:11870560:T:C	4.23607e-99	-1.40757	-2.45395	4.4461e-14	-1.59279	-2.46229	5.36191e-13	-1.52104	-2.46648
11870693	chr19:11870693:C:G	5.84982e-98	-2.60136e-09	-1.23616	4.18949e-13	-2.60136e-09	-1.81194	5.39281e-12	-2.60136e-09	-1.67918
11870730	chr19:11870730:C:T	5.8734e-98	-2.60136e-09	-1.23214	4.19995e-13	-2.60136e-09	-1.80945	5.40802e-12	-2.60136e-09	-1.67637
11870775	chr19:11870775:C:T	7.89928e-98	-2.60136e-09	-0.935801	1.49258e-12	-2.60136e-09	-0.541433	1.48625e-11	-2.60136e-09	-0.665412
11870939	chr19:11870939:C:A	1.70211e-98	-2.60136e-09	-2.4707	2.16397e-13	-2.60136e-09	-2.47258	2.43731e-12	-2.60136e-09	-2.47336
11871685	chr19:11871685:A:C	2.62848e-98	-2.60136e-09	-2.03617	3.26892e-13	-2.60136e-09	-2.06006	3.41839e-12	-2.60136e-09	-2.13508
11871836	chr19:11871836:G:A	1.57546e-98	-2.54802	-6.54159e-09	1.89148e-13	-2.60717	-6.54159e-09	2.29683e-12	-2.53272	-6.54159e-09
11872454	chr19:11872454:A:T	2.30069e-98	-2.60136e-09	-2.16936	2.43109e-13	-2.60136e-09	-2.35618	2.98808e-12	-2.60136e-09	-2.26962
11872548	chr19:11872548:T:A	2.39144e-98	-2.60136e-09	-2.13067	2.49216e-13	-2.60136e-09	-2.33137	3.0876e-12	-2.60136e-09	-2.23686
11873030	chr19:11873030:A:G	3.44934e-98	-2.60136e-09	-1.76439	3.17163e-13	-2.60136e-09	-2.09028	4.13303e-12	-2.60136e-09	-1.94524
11873040	chr19:11873040:T:C	3.4024e-98	-2.60136e-09	-1.77809	3.14464e-13	-2.60136e-09	-2.09882	4.09192e-12	-2.60136e-09	-1.95524
11873252	chr19:11873252:C:T	8.77813e-98	-2.60136e-09	-0.830308	7.37127e-13	-2.60136e-09	-1.24693	9.47301e-12	-2.60136e-09	-1.1158
11873302	chr19:11873302:T:G	3.43464e-98	-2.60136e-09	-1.76866	3.17369e-13	-2.60136e-09	-2.08963	4.13657e-12	-2.60136e-09	-1.94438
11873533	chr19:11873533:C:A	3.44543e-98	-2.60136e-09	-1.76552	3.17952e-13	-2.60136e-09	-2.08779	4.14579e-12	-2.60136e-09	-1.94216
11873598	chr19:11873598:A:G	3.20321e-98	-2.60136e-09	-1.83842	3.01165e-13	-2.60136e-09	-2.14203	3.88486e-12	-2.60136e-09	-2.00716
11874019	chr19:11874019:C:T	1.89092e-98	-2.60136e-09	-2.36551	2.42473e-13	-2.60136e-09	-2.3588	2.86487e-12	-2.60136e-09	-2.31173
11874026	chr19:11874026:A:G	2.5107e-99	-1.98032	-2.40427	3.39992e-14	-2.11546	-2.2079	2.8493e-13	-2.25169	-2.36807
11874201	chr19:11874201:TGAG:T	1.07903e-99	-2.75531	-2.47379	1.33836e-14	-2.80556	-2.4501	1.51966e-13	-2.7824	-2.46595
11874212	chr19:11874212:T:C	6.53765e-98	-2.60136e-09	-1.12499	5.92565e-13	-2.60136e-09	-1.46523	7.52285e-12	-2.60136e-09	-1.34631
11874339	chr19:11874339:G:A	1.17326e-98	-2.84279	-6.54159e-09	1.49984e-13	-2.83916	-6.54159e-09	1.69103e-12	-2.83891	-6.54159e-09
11874436	chr19:11874436:G:C	2.46697e-98	-2.60136e-09	-2.09958	2.43529e-13	-2.60136e-09	-2.35446	2.92916e-12	-2.60136e-09	-2.28954
11875108	chr19:11875108:C:T	3.30322e-98	-1.80767	-6.54159e-09	3.80709e-13	-1.90766	-6.54159e-09	5.70017e-12	-1.62376	-6.54159e-09
11875916	chr19:11875916:TA:T	1.60414e-98	-2.52999	-6.54159e-09	1.80706e-13	-2.65282	-6.54159e-09	2.53329e-12	-2.43473	-6.54159e-09
11876022	chr19:11876022:T:C	6.57117e-98	-2.60136e-09	-1.11988	5.98678e-13	-2.60136e-09	-1.45497	7.61847e-12	-2.60136e-09	-1.33368
11876219	chr19:11876219:C:T	2.02049e-98	-2.60136e-09	-2.29923	2.41023e-13	-2.60136e-09	-2.3648	2.79882e-12	-2.60136e-09	-2.33505
11876483	chr19:11876483:T:C	4.95531e-98	-2.60136e-09	-1.40211	3.93879e-13	-2.60136e-09	-1.87365	5.02812e-12	-2.60136e-09	-1.74921
11876530	chr19:11876530:C:T	1.70536e-98	-2.60136e-09	-2.4688	2.17878e-13	-2.60136e-09	-2.46576	2.44377e-12	-2.60136e-09	-2.47071
11876615	chr19:11876615:T:C	2.6509e-98	-2.60136e-09	-2.02767	2.49773e-13	-2.60136e-09	-2.32914	3.0311e-12	-2.60136e-09	-2.25532
11876715	chr19:11876715:C:T	1.71777e-98	-2.60136e-09	-2.46155	2.19623e-13	-2.60136e-09	-2.45778	2.45779e-12	-2.60136e-09	-2.46499
11876878	chr19:11876878:G:A	1.83056e-98	-2.60136e-09	-2.39795	2.33819e-13	-2.60136e-09	-2.39515	2.55369e-12	-2.60136e-09	-2.42671
11877190	chr19:11877190:A:G	2.48923e-99	-1.92064	-2.47254	2.65342e-14	-2.13246	-2.4388	3.21443e-13	-2.06902	-2.43016
11877508	chr19:11877508:A:C	1.49846e-99	-2.42967	-2.47105	1.92321e-14	-2.42237	-2.47074	3.2245e-13	-2.06862	-2.42744
11877700	chr19:11877700:G:A	2.33683e-99	-1.9832	-2.47317	2.52349e-14	-2.18384	-2.43762	3.03877e-13	-2.12378	-2.43161
11877935	chr19:11877935:T:C	3.49069e-98	-1.75247	-6.54159e-09	5.44122e-13	-1.55052	-6.54159e-09	6.16463e-12	-1.54542	-6.54159e-09
11878156	chr19:11878156:A:G	1.42404e-99	-2.48573	-2.46594	1.81386e-14	-2.4782	-2.47345	3.03248e-13	-2.14413	-2.41333
11878159	chr19:11878159:A:G	1.43802e-99	-2.47852	-2.46337	1.82251e-14	-2.47282	-2.47408	3.079e-13	-2.13551	-2.40672
11878611	chr19:11878611:A:G	1.78314e-98	-2.4242	-6.54159e-09	2.79402e-13	-2.21704	-6.54159e-09	2.93444e-12	-2.28773	-6.54159e-09
11878658	chr19:11878658:G:A	3.21005e-98	-1.83629	-6.54159e-09	3.69299e-13	-1.93809	-6.54159e-09	5.51835e-12	-1.65617	-6.54159e-09
11878703	chr19:11878703:G:A	2.01458e-99	-2.29746	-2.30729	2.7603e-14	-2.28564	-2.24613	3.70759e-13	-1.92938	-2.42707
11878748	chr19:11878748:G:GA	3.04712e-98	-2.60136e-09	-1.88837	4.15303e-13	-2.60136e-09	-1.82068	4.27981e-12	-2.60136e-09	-1.91034
11878882	chr19:11878882:G:A	4.44778e-98	-1.51017	-6.54159e-09	4.66577e-13	-1.70427	-6.54159e-09	4.20925e-12	-1.92697	-6.54159e-09
11878933	chr19:11878933:A:T	2.61592e-99	-1.87192	-2.47162	2.63854e-14	-2.10872	-2.46816	2.87463e-13	-2.13653	-2.47438
11879327	chr19:11879327:G:A	1.75345e-99	-2.56463	-2.17894	1.97503e-14	-2.64918	-2.21734	2.33081e-13	-2.59965	-2.22096
11879776	chr19:11879776:T:C	2.19142e-98	-2.60136e-09	-2.21802	2.60324e-13	-2.60136e-09	-2.28777	3.11476e-12	-2.60136e-09	-2.2281
11879800	chr19:11879800:C:T	1.29455e-98	-2.74441	-6.54159e-09	1.53291e-13	-2.81736	-6.54159e-09	1.88326e-12	-2.73124	-6.54159e-09
11879830	chr19:11879830:A:G	6.68688e-98	-2.60136e-09	-1.10242	6.05127e-13	-2.60136e-09	-1.44425	7.70618e-12	-2.60136e-09	-1.32223
11880097	chr19:11880097:G:C	1.95999e-98	-2.60136e-09	-2.32963	2.47505e-13	-2.60136e-09	-2.33826	2.73104e-12	-2.60136e-09	-2.35957
11880299	chr19:11880299:G:A	2.34606e-98	-2.60136e-09	-2.14984	2.35541e-13	-2.60136e-09	-2.38781	2.8125e-12	-2.60136e-09	-2.33018
11880403	chr19:11880403:T:C	4.8471e-99	-2.10655	-1.62023	7.18128e-14	-1.91582	-1.65981	7.94146e-13	-1.60404	-1.9907
11880423	chr19:11880423:G:A	3.09247e-98	-1.8736	-6.54159e-09	3.56664e-13	-1.9729	-6.54159e-09	5.30277e-12	-1.69602	-6.54159e-09
11881147	chr19:11881147:C:T	2.27638e-99	-2.01048	-2.47209	2.41624e-14	-2.22158	-2.44332	2.94358e-13	-2.1622	-2.42501
11881358	chr19:11881358:G:A	1.37859e-98	-2.68151	-6.54159e-09	2.19222e-13	-2.45961	-6.54159e-09	2.16424e-12	-2.59218	-6.54159e-09
11881446	chr19:11881446:G:A	2.23217e-99	-2.64779	-1.85439	2.76812e-14	-2.7325	-1.79644	3.07391e-13	-2.67649	-1.8674
11881541	chr19:11881541:G:A	2.11433e-98	-2.60136e-09	-2.25384	2.73536e-13	-2.60136e-09	-2.23826	2.91464e-12	-2.60136e-09	-2.29451
11881614	chr19:11881614:C:A	3.63509e-98	-2.60136e-09	-1.71194	3.93899e-13	-2.60136e-09	-1.8736	4.64364e-12	-2.60136e-09	-1.82875
11882166	chr19:11882166:C:T	6.60827e-98	-1.11425	-6.54159e-09	6.7963e-13	-1.32814	-6.54159e-09	1.02643e-11	-1.03558	-6.54159e-09
11882321	chr19:11882321:G:A	1.82597e-98	-2.60136e-09	-2.40046	2.21223e-13	-2.60136e-09	-2.45052	2.52258e-12	-2.60136e-09	-2.43897
11882399	chr19:11882399:G:A	4.70245e-99	-1.29566	-2.46142	4.66473e-14	-1.53439	-2.47269	7.16127e-13	-1.22391	-2.47424
11882430	chr19:11882430:A:G	2.08586e-98	-2.60136e-09	-2.26739	2.35926e-13	-2.60136e-09	-2.38617	2.74526e-12	-2.60136e-09	-2.35437
11882790	chr19:11882790:T:C	1.2588e-99	-2.79056	-2.28443	1.85689e-14	-2.70976	-2.21844	1.7694e-13	-2.78131	-2.31488
11882988	chr19:11882988:G:T	3.72737e-98	-2.60136e-09	-1.68687	4.89257e-13	-2.60136e-09	-1.6568	5.97757e-12	-2.60136e-09	-1.57624
11883385	chr19:11883385:C:T	1.04702e-98	-0.518122	-2.4385	1.10338e-13	-0.719928	-2.42622	1.36791e-12	-0.676856	-2.37411
11883565	chr19:11883565:G:C	3.72085e-98	-2.60136e-09	-1.68862	4.88295e-13	-2.60136e-09	-1.65877	5.96541e-12	-2.60136e-09	-1.57827
11884103	chr19:11884103:C:T	3.72029e-98	-2.60136e-09	-1.68877	5.65328e-13	-2.60136e-09	-1.51229	5.77414e-12	-2.60136e-09	-1.61086
11884251	chr19:11884251:A:G	5.26011e-99	-1.30084	-2.34417	3.83204e-14	-1.79059	-2.41312	6.5316e-13	-1.37186	-2.41833
11884336	chr19:11884336:T:C	1.22601e-99	-2.82336	-2.27803	1.74735e-14	-2.78511	-2.2039	1.67897e-13	-2.82998	-2.31868
11884462	chr19:11884462:C:T	5.65509e-98	-2.60136e-09	-1.27002	6.39711e-13	-2.60136e-09	-1.38868	6.55083e-12	-2.60136e-09	-1.48466
11884611	chr19:11884611:C:G	1.4196e-99	-2.77305	-2.18174	2.20945e-14	-2.7014	-2.05296	1.99968e-13	-2.77605	-2.1978
11884688	chr19:11884688:T:C	3.40311e-98	-2.60136e-09	-1.77788	4.89949e-13	-2.60136e-09	-1.65539	6.656e-12	-2.60136e-09	-1.46873
11884693	chr19:11884693:C:T	4.10635e-99	-1.56397	-2.32865	5.42055e-14	-1.53563	-2.32128	5.74768e-13	-1.66643	-2.25162
11884736	chr19:11884736:A:G	2.45485e-98	-2.60136e-09	-2.10451	2.57363e-13	-2.60136e-09	-2.2992	3.02886e-12	-2.60136e-09	-2.25606
11885286	chr19:11885286:C:T	2.02782e-99	-2.44743	-2.15077	2.83125e-14	-2.49339	-2.013	2.27151e-13	-2.50482	-2.34157
11885348	chr19:11885348:TA:T	6.28218e-98	-2.60136e-09	-1.16485	6.92957e-13	-2.60136e-09	-1.30872	8.42861e-12	-2.60136e-09	-1.23262
11885959	chr19:11885959:T:A	2.08497e-98	-2.60136e-09	-2.26782	2.62441e-13	-2.60136e-09	-2.27967	3.03402e-12	-2.60136e-09	-2.25436
11886066	chr19:11886066:A:G	2.15579e-98	-2.60136e-09	-2.23442	2.77926e-13	-2.60136e-09	-2.22234	3.34753e-12	-2.60136e-09	-2.15603
11886088	chr19:11886088:G:A	3.41622e-99	-2.82837	-1.24825	5.35749e-14	-2.8403	-1.02831	4.33963e-13	-2.84309	-1.35596
11886096	chr19:11886096:G:A	1.61205e-99	-2.36267	-2.46498	2.80421e-14	-2.18997	-2.32602	3.16345e-13	-2.13169	-2.38348
11886176	chr19:11886176:A:G	1.80689e-99	-2.51829	-2.19526	1.94549e-14	-2.52492	-2.35668	2.46858e-13	-2.53761	-2.22558
11886349	chr19:11886349:C:T	1.70514e-98	-2.60136e-09	-2.46892	2.47928e-13	-2.60136e-09	-2.33656	2.61027e-12	-2.60136e-09	-2.4048
11886368	chr19:11886368:T:C	2.89958e-99	-2.76093	-1.47966	7.37375e-14	-2.78534	-0.763843	4.4433e-13	-2.81784	-1.3576
11886382	chr19:11886382:C:A	2.94768e-99	-2.8267	-1.39744	5.20854e-14	-2.83815	-1.05866	4.02515e-13	-2.84228	-1.432
11886608	chr19:11886608:T:C	3.40127e-99	-2.81915	-1.26185	6.16634e-14	-2.83298	-0.895019	4.60793e-13	-2.84311	-1.29595
11886795	chr19:11886795:G:T	3.89905e-99	-1.73129	-2.21313	5.81404e-14	-1.32742	-2.45941	5.72008e-13	-1.81109	-2.11176
11886830	chr19:11886830:C:T	3.58661e-99	-2.79228	-1.23567	6.62079e-14	-2.81096	-0.845937	4.55824e-13	-2.83928	-1.31062
11886900	chr19:11886900:C:G	6.99546e-98	-2.60136e-09	-1.05731	6.81244e-13	-2.60136e-09	-1.32577	9.16506e-12	-2.60136e-09	-1.14885
11887352	chr19:11887352:A:T	4.81047e-99	-2.73102	-1.00334	1.424e-13	-2.76802	-0.12303	8.3286e-13	-2.79727	-0.749872
11887364	chr19:11887364:A:G	1.58126e-98	-2.82577	0.281422	4.41874e-13	-2.81142	1.05276	2.09643e-12	-2.74697	0.122954
11887515	chr19:11887515:G:C	1.37592e-98	-2.68345	-6.54159e-09	1.51075e-13	-2.83192	-6.54159e-09	1.68714e-12	-2.84122	-6.54159e-09
11887941	chr19:11887941:C:T	1.96778e-98	-2.32567	-6.54159e-09	2.1019e-13	-2.50168	-6.54159e-09	3.19634e-12	-2.20224	-6.54159e-09
11887962	chr19:11887962:C:T	3.91297e-98	-2.80712	1.16884	1.13396e-12	-2.77846	1.96223	4.92405e-12	-2.69949	0.929373
11888106	chr19:11888106:C:T	1.73676e-98	-2.60136e-09	-2.45055	2.20266e-13	-2.60136e-09	-2.45486	2.43791e-12	-2.60136e-09	-2.47311
11888221	chr19:11888221:A:G	1.61355e-98	-2.52414	-6.54159e-09	1.50071e-13	-2.83859	-6.54159e-09	1.71247e-12	-2.82631	-6.54159e-09
11888263	chr19:11888263:T:C	2.53986e-98	-2.60136e-09	-2.07046	3.01429e-13	-2.60136e-09	-2.14116	3.99974e-12	-2.60136e-09	-1.97802
11888366	chr19:11888366:C:T	1.21322e-98	-2.8093	-6.54159e-09	1.51113e-13	-2.83167	-6.54159e-09	1.70613e-12	-2.83002	-6.54159e-09
11888949	chr19:11888949:C:CG	3.3088e-99	-2.83443	-1.27414	5.79646e-14	-2.83983	-0.950029	4.11682e-13	-2.83698	-1.41477
11889026	chr19:11889026:A:G	1.87691e-98	-2.60136e-09	-2.37295	2.81498e-13	-2.60136e-09	-2.20957	2.93421e-12	-2.60136e-09	-2.28781
11889209	chr19:11889209:T:A	1.80092e-98	-2.60136e-09	-2.41427	2.29767e-13	-2.60136e-09	-2.41263	2.69115e-12	-2.60136e-09	-2.37428
11889425	chr19:11889425:T:G	2.76987e-98	-2.60136e-09	-1.98377	2.9188e-13	-2.60136e-09	-2.17335	3.49978e-12	-2.60136e-09	-2.11155
11889480	chr19:11889480:A:G	5.68488e-98	-2.60136e-09	-1.26476	6.58742e-13	-2.60136e-09	-1.35936	8.36515e-12	-2.60136e-09	-1.24018
11889579	chr19:11889579:C:G	1.72772e-98	-2.60136e-09	-2.45577	2.19984e-13	-2.60136e-09	-2.45614	2.44559e-12	-2.60136e-09	-2.46997
11889639	chr19:11889639:C:T	3.84352e-98	-2.60136e-09	-1.65618	3.81329e-13	-2.60136e-09	-1.90603	4.4977e-12	-2.60136e-09	-1.86068
11890134	chr19:11890134:C:T	1.49305e-99	-2.77316	-2.13117	1.51953e-14	-2.7988	-2.3299	2.66143e-13	-2.80279	-1.88518
11890342	chr19:11890342:G:A	3.24618e-98	-2.60136e-09	-1.82509	3.93596e-13	-2.60136e-09	-1.87437	4.26042e-12	-2.60136e-09	-1.91488
11890355	chr19:11890355:G:A	1.85527e-99	-2.7007	-1.98643	4.55453e-14	-2.55951	-1.47147	4.23992e-13	-2.38467	-1.83763
11890820	chr19:11890820:A:G	3.18987e-98	-2.60136e-09	-1.84259	4.45892e-13	-2.60136e-09	-1.74962	4.68338e-12	-2.60136e-09	-1.82023
11891296	chr19:11891296:T:C	2.56715e-98	-2.60136e-09	-2.05977	2.99831e-13	-2.60136e-09	-2.14647	4.00716e-12	-2.60136e-09	-1.97617
11891451	chr19:11891451:A:G	1.14137e-97	-2.60136e-09	-0.567755	1.98577e-12	-2.60136e-09	-0.255931	1.41886e-11	-2.60136e-09	-0.711814
11891599	chr19:11891599:C:T	1.25326e-99	-2.80899	-2.27042	1.92823e-14	-2.75422	-2.13628	2.56679e-13	-2.71146	-2.01272
11892170	chr19:11892170:G:A	1.69791e-98	-2.60136e-09	-2.47318	2.17489e-13	-2.60136e-09	-2.46754	2.43553e-12	-2.60136e-09	-2.47409
11892298	chr19:11892298:G:C	2.00718e-99	-2.77943	-1.829	4.8862e-14	-2.62733	-1.33337	4.38837e-13	-2.48363	-1.70425
11892344	chr19:11892344:T:G	7.22177e-99	-2.76777	-0.560283	1.93597e-13	-2.79915	0.215232	1.03712e-12	-2.83477	-0.493029
11892431	chr19:11892431:G:A	2.35625e-98	-2.60136e-09	-2.1455	3.17982e-13	-2.60136e-09	-2.0877	3.80254e-12	-2.60136e-09	-2.02858
11893024	chr19:11893024:G:A	1.30225e-98	-2.73848	-6.54159e-09	1.72134e-13	-2.70142	-6.54159e-09	1.78085e-12	-2.78716	-6.54159e-09
11893456	chr19:11893456:A:G	1.54544e-99	-2.78827	-2.08158	1.55836e-14	-2.80745	-2.29602	2.79379e-13	-2.81118	-1.82826
11893617	chr19:11893617:G:A	6.7979e-99	-2.76001	-0.628535	1.71514e-13	-2.80215	0.0971171	1.03675e-12	-2.83122	-0.496939
11894209	chr19:11894209:G:A	1.70686e-98	-2.60136e-09	-2.46792	2.1635e-13	-2.60136e-09	-2.4728	2.46196e-12	-2.60136e-09	-2.46329
11894497	chr19:11894497:A:G	2.74032e-98	-2.60136e-09	-1.9945	3.53354e-13	-2.60136e-09	-1.98222	4.806e-12	-2.60136e-09	-1.79439
11894784	chr19:11894784:G:A	1.65853e-98	-2.49664	-6.54159e-09	2.57765e-13	-2.29765	-6.54159e-09	2.14738e-12	-2.6	-6.54159e-09
11895045	chr19:11895045:G:A	2.4809e-98	-2.60136e-09	-2.09395	3.28569e-13	-2.60136e-09	-2.05495	3.54053e-12	-2.60136e-09	-2.09997
11895129	chr19:11895129:A:T	5.58682e-99	-2.76902	-0.81573	1.4475e-13	-2.79831	-0.0763742	8.07663e-13	-2.83424	-0.743619
11895137	chr19:11895137:G:C	2.54072e-98	-2.07012	-6.54159e-09	4.0597e-13	-1.84341	-6.54159e-09	4.51401e-12	-1.85707	-6.54159e-09
11895302	chr19:11895302:G:T	1.68163e-99	-2.79722	-1.98818	1.60336e-14	-2.81628	-2.25873	3.04318e-13	-2.81856	-1.73537
11896419	chr19:11896419:T:C	3.03677e-98	-1.89178	-6.54159e-09	6.24074e-13	-1.41342	-6.54159e-09	5.87243e-12	-1.59398	-6.54159e-09
11896508	chr19:11896508:G:A	2.27318e-98	-2.829	0.647609	2.36744e-13	-2.84126	0.458543	5.71304e-12	-2.84158	1.22008
11896667	chr19:11896667:A:G	1.44983e-99	-2.83961	-2.0941	2.92153e-14	-2.77108	-1.70392	2.64918e-13	-2.66853	-2.02406
11897245	chr19:11897245:G:A	4.44709e-99	-2.74597	-1.06694	1.10184e-13	-2.78072	-0.366814	6.04594e-13	-2.82661	-1.04083
11897304	chr19:11897304:G:A	2.07525e-98	-2.60136e-09	-2.27249	2.40588e-13	-2.60136e-09	-2.36661	2.7584e-12	-2.60136e-09	-2.3496
11897502	chr19:11897502:G:C	1.58167e-99	-2.79839	-2.04829	1.58098e-14	-2.81582	-2.27324	2.88863e-13	-2.81866	-1.78739
11897507	chr19:11897507:C:T	1.6534e-98	-2.49974	-6.54159e-09	1.83901e-13	-2.63529	-6.54159e-09	2.66909e-12	-2.38251	-6.54159e-09
11897549	chr19:11897549:T:C	2.13174e-98	-2.60136e-09	-2.24563	2.61197e-13	-2.60136e-09	-2.28442	3.01642e-12	-2.60136e-09	-2.26018
11897740	chr19:11897740:T:C	2.99162e-98	-2.04711	0.140351	7.31206e-13	-1.43783	0.182833	6.5949e-12	-1.78994	0.311981
11897815	chr19:11897815:T:G	2.25471e-98	-2.60136e-09	-2.18955	2.92981e-13	-2.60136e-09	-2.16959	3.77927e-12	-2.60136e-09	-2.03472
11897925	chr19:11897925:A:C	1.8449e-98	-2.60136e-09	-2.39014	2.52871e-13	-2.60136e-09	-2.31681	2.70794e-12	-2.60136e-09	-2.36806
11898118	chr19:11898118:A:T	6.02512e-99	-2.73408	-0.775136	1.53279e-13	-2.77022	-0.0472176	7.90863e-13	-2.82125	-0.777635
11898273	chr19:11898273:T:C	1.94188e-99	-2.81365	-1.82785	2.7035e-14	-2.80259	-1.74997	2.64072e-13	-2.83652	-1.85926
11898304	chr19:11898304:C:T	1.74066e-98	-2.60136e-09	-2.44831	2.16092e-13	-2.60136e-09	-2.47399	2.43629e-12	-2.60136e-09	-2.47378
11898511	chr19:11898511:C:T	1.96938e-99	-2.61651	-2.01093	2.9934e-14	-2.78475	-1.66595	2.45514e-13	-2.78291	-1.98574
11899131	chr19:11899131:A:G	6.75938e-99	-2.83084	-0.563387	1.23807e-13	-2.82113	-0.209836	8.25942e-13	-2.81907	-0.736415
11899335	chr19:11899335:A:G	2.1949e-98	-2.60136e-09	-2.21644	2.53568e-13	-2.60136e-09	-2.31406	3.06681e-12	-2.60136e-09	-2.24361
11899383	chr19:11899383:C:T	1.68435e-98	-2.48119	-6.54159e-09	1.86493e-13	-2.6213	-6.54159e-09	2.72773e-12	-2.36078	-6.54159e-09
11899617	chr19:11899617:G:A	1.17555e-98	-2.84083	-6.54159e-09	1.54438e-13	-2.8099	-6.54159e-09	1.74789e-12	-2.80584	-6.54159e-09
11899753	chr19:11899753:T:A	3.85285e-98	-2.60136e-09	-1.65376	4.54211e-13	-2.60136e-09	-1.73113	4.4026e-12	-2.60136e-09	-1.88206
11900483	chr19:11900483:A:G	2.04605e-98	-2.60136e-09	-2.28666	2.51684e-13	-2.60136e-09	-2.32152	2.89901e-12	-2.60136e-09	-2.29988
11900891	chr19:11900891:T:C	1.19182e-98	-2.82709	-6.54159e-09	1.49895e-13	-2.83976	-6.54159e-09	1.68984e-12	-2.83962	-6.54159e-09
11901096	chr19:11901096:A:G	1.80959e-98	-2.40947	-6.54159e-09	2.0049e-13	-2.54893	-6.54159e-09	3.09904e-12	-2.23316	-6.54159e-09
11901144	chr19:11901144:G:A	1.97099e-99	-2.65948	-1.96714	3.08659e-14	-2.804	-1.61604	2.502e-13	-2.79769	-1.95205
11901317	chr19:11901317:G:A	1.44519e-99	-2.83948	-2.09744	2.57404e-14	-2.8249	-1.77673	2.28062e-13	-2.74795	-2.09444
11901421	chr19:11901421:G:T	2.57995e-99	-2.67679	-1.6806	5.87578e-14	-2.72004	-1.05623	3.42535e-13	-2.79207	-1.64356
11901596	chr19:11901596:C:T	1.98642e-99	-2.65199	-1.96683	3.09924e-14	-2.80045	-1.6155	2.51074e-13	-2.79389	-1.95236
11901984	chr19:11901984:T:C	4.22346e-99	-2.21247	-1.65203	3.99767e-14	-2.39731	-1.76408	3.97986e-13	-2.40048	-1.88512
11902696	chr19:11902696:C:T	1.29722e-98	-2.74235	-6.54159e-09	1.85643e-13	-2.62587	-6.54159e-09	2.08646e-12	-2.62878	-6.54159e-09
11903195	chr19:11903195:G:A	1.81257e-98	-2.40783	-6.54159e-09	1.49595e-13	-2.84176	-6.54159e-09	1.71123e-12	-2.82704	-6.54159e-09
11903459	chr19:11903459:A:G	5.20799e-99	-2.70488	-0.950084	1.27851e-13	-2.7473	-0.251531	6.77754e-13	-2.80495	-0.948277
11903540	chr19:11903540:C:G	2.19965e-99	-2.0456	-2.47126	5.24879e-14	-1.55603	-2.33308	3.04696e-13	-2.09076	-2.46193
11903812	chr19:11903812:G:A	2.25856e-99	-2.76571	-1.72472	3.74216e-14	-2.70306	-1.52438	5.62918e-13	-2.63952	-1.29935
11903924	chr19:11903924:G:A	2.04514e-98	-2.60136e-09	-2.28711	2.2414e-13	-2.60136e-09	-2.43742	2.58982e-12	-2.60136e-09	-2.41266
11904384	chr19:11904384:G:C	2.30442e-98	-2.60136e-09	-2.16774	2.99334e-13	-2.60136e-09	-2.14813	3.94453e-12	-2.60136e-09	-1.99192
11904730	chr19:11904730:G:A	2.34829e-99	-2.69459	-1.75688	5.01628e-14	-2.39194	-1.54248	4.83742e-13	-2.28741	-1.80304
11904786	chr19:11904786:T:C	1.83738e-98	-2.60136e-09	-2.39423	2.17868e-13	-2.60136e-09	-2.4658	2.48149e-12	-2.60136e-09	-2.45539
11905200	chr19:11905200:G:T	1.7186e-98	-2.60136e-09	-2.46106	2.16947e-13	-2.60136e-09	-2.47004	2.43594e-12	-2.60136e-09	-2.47392
11906243	chr19:11906243:A:G	2.42177e-99	-2.7513	-1.66936	4.04598e-14	-2.68472	-1.46467	6.14945e-13	-2.61764	-1.23284
11906449	chr19:11906449:A:G	1.41808e-99	-2.79332	-2.16253	1.46479e-14	-2.81268	-2.35271	2.48087e-13	-2.81503	-1.9432
11906542	chr19:11906542:C:A	2.02531e-98	-2.29685	-6.54159e-09	1.51759e-13	-2.8274	-6.54159e-09	1.82844e-12	-2.76079	-6.54159e-09
11906743	chr19:11906743:A:T	1.17668e-98	-2.83988	-6.54159e-09	1.50727e-13	-2.83422	-6.54159e-09	1.72308e-12	-2.82014	-6.54159e-09
11907009	chr19:11907009:G:A	7.14458e-98	-2.60136e-09	-1.03622	1.31494e-12	-2.60136e-09	-0.668147	9.52143e-12	-2.60136e-09	-1.11071
11907070	chr19:11907070:A:G	2.34678e-99	-2.69292	-1.7592	5.28382e-14	-2.73281	-1.14964	3.16919e-13	-2.79945	-1.71391
11907139	chr19:11907139:A:G	1.01299e-97	1.65025	-2.33733	5.49972e-13	0.851419	-2.39124	7.46985e-12	1.04099	-2.39436
11907387	chr19:11907387:T:C	1.98609e-98	-2.60136e-09	-2.3164	2.35283e-13	-2.60136e-09	-2.3889	2.69693e-12	-2.60136e-09	-2.37214
11907501	chr19:11907501:A:G	1.45822e-99	-2.71906	-2.20888	2.42193e-14	-2.81658	-1.84596	2.02238e-13	-2.82109	-2.14147
11908236	chr19:11908236:T:C	2.00589e-98	-2.60136e-09	-2.30648	2.36991e-13	-2.60136e-09	-2.38167	2.71835e-12	-2.60136e-09	-2.36423
11908588	chr19:11908588:A:G	1.49393e-99	-2.79825	-2.1055	1.51636e-14	-2.81596	-2.31483	2.6624e-13	-2.81844	-1.86916
11908706	chr19:11908706:A:G	1.95919e-98	-2.60136e-09	-2.33004	2.22024e-13	-2.60136e-09	-2.44691	2.54192e-12	-2.60136e-09	-2.43133
11908709	chr19:11908709:G:A	1.51503e-99	-2.71983	-2.16989	2.56745e-14	-2.81728	-1.78692	2.11094e-13	-2.82182	-2.09788
11908920	chr19:11908920:G:A	1.83117e-98	-2.60136e-09	-2.39762	2.16705e-13	-2.60136e-09	-2.47116	2.46232e-12	-2.60136e-09	-2.46315
11910289	chr19:11910289:G:A	1.80843e-98	-2.60136e-09	-2.41011	2.16479e-13	-2.60136e-09	-2.4722	2.46179e-12	-2.60136e-09	-2.46336
11910461	chr19:11910461:T:C	1.68824e-99	-2.32493	-2.45654	3.46829e-14	-1.9183	-2.38515	4.01656e-13	-1.83067	-2.44574
11910562	chr19:11910562:A:C	2.31728e-98	-2.60136e-09	-2.16218	3.73324e-13	-2.60136e-09	-1.92725	3.75937e-12	-2.60136e-09	-2.04
11910616	chr19:11910616:G:A	1.93499e-98	-2.60136e-09	-2.34247	2.66596e-13	-2.60136e-09	-2.26396	3.35794e-12	-2.60136e-09	-2.15292
11910885	chr19:11910885:A:C	1.72168e-98	-2.45927	-6.54159e-09	1.91303e-13	-2.59584	-6.54159e-09	2.90399e-12	-2.29817	-6.54159e-09
11910995	chr19:11910995:G:A	2.02736e-99	-2.15834	-2.44008	3.15396e-14	-1.97478	-2.42367	3.43258e-13	-1.98083	-2.4527
11911182	chr19:11911182:A:G	2.48519e-98	-2.60136e-09	-2.09222	2.57467e-13	-2.60136e-09	-2.2988	3.06067e-12	-2.60136e-09	-2.24562
11911374	chr19:11911374:G:A	2.19699e-98	-2.60136e-09	-2.21549	2.8537e-13	-2.60136e-09	-2.19591	3.71244e-12	-2.60136e-09	-2.05256
11911421	chr19:11911421:A:C	2.32484e-98	-2.60136e-09	-2.15892	2.46114e-13	-2.60136e-09	-2.3439	2.90493e-12	-2.60136e-09	-2.29784
11912455	chr19:11912455:C:A	2.34925e-99	-2.65344	-1.79762	3.70294e-14	-2.80332	-1.43466	2.91998e-13	-2.79389	-1.80137
11913114	chr19:11913114:A:G	2.28012e-98	-2.60136e-09	-2.17835	2.4308e-13	-2.60136e-09	-2.3563	2.86365e-12	-2.60136e-09	-2.31215
11913582	chr19:11913582:G:A	3.80666e-99	-2.7531	-1.2153	9.64331e-14	-2.52394	-0.7569	7.994e-13	-2.40114	-1.18701
11913640	chr19:11913640:C:T	2.31829e-98	-2.60136e-09	-2.16174	3.05957e-13	-2.60136e-09	-2.12625	4.04432e-12	-2.60136e-09	-1.96694
11914067	chr19:11914067:C:T	1.99455e-98	-2.60136e-09	-2.31215	2.37546e-13	-2.60136e-09	-2.37933	2.72735e-12	-2.60136e-09	-2.36092
11914556	chr19:11914556:A:G	2.45093e-99	-2.65224	-1.75644	3.92252e-14	-2.80345	-1.37692	3.05479e-13	-2.79485	-1.75527
11914603	chr19:11914603:G:C	1.94956e-98	-2.60136e-09	-2.33497	2.44583e-13	-2.60136e-09	-2.35014	2.89624e-12	-2.60136e-09	-2.30084
11914671	chr19:11914671:G:A	1.68091e-98	-2.48324	-6.54159e-09	1.7653e-13	-2.6762	-6.54159e-09	2.07277e-12	-2.63536	-6.54159e-09
11914703	chr19:11914703:A:T	1.34019e-99	-2.80371	-2.20863	1.40244e-14	-2.82273	-2.38617	2.30514e-13	-2.82359	-2.00811
11914757	chr19:11914757:C:T	1.7592e-98	-2.43771	-6.54159e-09	1.93539e-13	-2.58421	-6.54159e-09	2.94319e-12	-2.28476	-6.54159e-09
11915179	chr19:11915179:T:C	1.8708e-98	-2.60136e-09	-2.37621	2.33595e-13	-2.60136e-09	-2.3961	2.565e-12	-2.60136e-09	-2.42229
11915344	chr19:11915344:C:T	1.21315e-98	-2.80935	-6.54159e-09	1.50884e-13	-2.83318	-6.54159e-09	1.71053e-12	-2.82745	-6.54159e-09
11916223	chr19:11916223:C:G	1.92113e-98	-2.60136e-09	-2.34966	2.42032e-13	-2.60136e-09	-2.36062	2.86058e-12	-2.60136e-09	-2.31323
11916378	chr19:11916378:G:A	2.06724e-98	-2.60136e-09	-2.27636	2.29417e-13	-2.60136e-09	-2.41415	2.67788e-12	-2.60136e-09	-2.37923
11916469	chr19:11916469:G:T	2.86257e-99	-2.71759	-1.53585	4.65912e-14	-2.7587	-1.24958	3.5276e-13	-2.80218	-1.60404
11916869	chr19:11916869:T:C	2.56001e-98	-2.60136e-09	-2.06256	3.32382e-13	-2.60136e-09	-2.04341	3.58738e-12	-2.60136e-09	-2.08683
11917127	chr19:11917127:G:A	6.54392e-98	-2.60136e-09	-1.12404	1.18334e-12	-2.60136e-09	-0.773597	8.70692e-12	-2.60136e-09	-1.20013
11917616	chr19:11917616:C:T	2.68785e-99	-2.64996	-1.66646	4.38632e-14	-2.80524	-1.26338	3.28783e-13	-2.79603	-1.68058
11918110	chr19:11918110:C:T	1.70725e-98	-2.60136e-09	-2.46769	2.18002e-13	-2.60136e-09	-2.46519	2.43833e-12	-2.60136e-09	-2.47294
11918272	chr19:11918272:C:T	2.30553e-98	-2.60136e-09	-2.16726	2.45825e-13	-2.60136e-09	-2.34507	2.90221e-12	-2.60136e-09	-2.29878
11918314	chr19:11918314:C:A	1.26614e-99	-2.84186	-2.22732	2.02716e-14	-2.77721	-2.06326	2.04625e-13	-2.67962	-2.27121
11918614	chr19:11918614:G:A	2.11747e-99	-2.70041	-1.85453	4.47722e-14	-2.40503	-1.64308	4.37212e-13	-2.30297	-1.88861
11919725	chr19:11919725:G:C	2.37e-98	-2.60136e-09	-2.13968	3.08256e-13	-2.60136e-09	-2.11876	4.08362e-12	-2.60136e-09	-1.95727
11919826	chr19:11919826:C:G	2.10876e-99	-2.69905	-1.86	4.46779e-14	-2.40016	-1.65005	4.36604e-13	-2.29807	-1.89491
11919980	chr19:11919980:G:A	1.1938e-97	-2.60136e-09	-0.522843	9.79185e-13	-2.60136e-09	-0.962972	1.27602e-11	-2.60136e-09	-0.817919
11920301	chr19:11920301:C:G	1.64164e-99	-2.72223	-2.08724	2.25179e-14	-2.83484	-1.90054	2.02662e-13	-2.82663	-2.13384
11920654	chr19:11920654:GA:G	1.70511e-98	-2.60136e-09	-2.46894	2.16257e-13	-2.60136e-09	-2.47322	2.45558e-12	-2.60136e-09	-2.46589
11921715	chr19:11921715:C:T	2.17804e-98	-2.60136e-09	-2.22415	3.22004e-13	-2.60136e-09	-2.07513	3.26845e-12	-2.60136e-09	-2.17994
11922524	chr19:11922524:T:G	1.37082e-98	-2.20468	-0.482481	8.07916e-14	-2.58293	-0.874889	2.41153e-12	-2.50499	0.0209997
11922593	chr19:11922593:A:T	1.65351e-99	-2.8217	-1.98056	2.91532e-14	-2.83459	-1.64254	2.43653e-13	-2.8431	-1.93317
11922673	chr19:11922673:G:T	2.8744e-98	-2.60136e-09	-1.94673	3.10855e-13	-2.60136e-09	-2.11037	3.68262e-12	-2.60136e-09	-2.06063
11923413	chr19:11923413:T:C	2.51803e-98	-2.60136e-09	-2.07909	3.19615e-13	-2.60136e-09	-2.08258	4.21811e-12	-2.60136e-09	-1.92486
11923790	chr19:11923790:G:A	1.92527e-98	-2.60136e-09	-2.34751	2.55012e-13	-2.60136e-09	-2.30838	2.79229e-12	-2.60136e-09	-2.33739
11923791	chr19:11923791:G:C	1.95799e-99	-2.81296	-1.82027	2.87097e-14	-2.79623	-1.69623	3.38762e-13	-2.75298	-1.69373
11924082	chr19:11924082:A:G	1.88539e-98	-2.60136e-09	-2.36844	2.71759e-13	-2.60136e-09	-2.24478	2.92876e-12	-2.60136e-09	-2.28967
11924722	chr19:11924722:C:T	1.74324e-98	-2.60136e-09	-2.44682	2.16069e-13	-2.60136e-09	-2.47409	2.43682e-12	-2.60136e-09	-2.47356
11925014	chr19:11925014:G:GAC	2.47146e-98	-2.60136e-09	-2.09776	3.1514e-13	-2.60136e-09	-2.09668	4.1493e-12	-2.60136e-09	-1.94131
11925053	chr19:11925053:G:A	1.68217e-98	-2.48249	-6.54159e-09	1.8719e-13	-2.61757	-6.54159e-09	2.79312e-12	-2.33709	-6.54159e-09
11925161	chr19:11925161:G:A	1.99747e-98	-2.60136e-09	-2.31069	2.99663e-13	-2.60136e-09	-2.14704	3.20635e-12	-2.60136e-09	-2.19912
11925286	chr19:11925286:G:A	1.75172e-98	-2.60136e-09	-2.44198	2.16008e-13	-2.60136e-09	-2.47438	2.4406e-12	-2.60136e-09	-2.47201
11925751	chr19:11925751:G:C	1.5778e-97	1.97925	-2.22321	9.95257e-13	1.13659	-2.08328	1.25622e-11	1.42205	-2.25561
11925927	chr19:11925927:G:A	1.85284e-98	-2.38585	-6.54159e-09	2.02511e-13	-2.5389	-6.54159e-09	3.14872e-12	-2.21726	-6.54159e-09
11926046	chr19:11926046:G:A	2.10581e-98	-2.60136e-09	-2.25787	3.23866e-13	-2.60136e-09	-2.06936	3.32473e-12	-2.60136e-09	-2.16286
11926348	chr19:11926348:C:G	1.01132e-99	-2.84236	-2.45154	1.47877e-14	-2.84074	-2.31515	1.48526e-13	-2.8037	-2.46754
11926428	chr19:11926428:G:A	2.0171e-98	-2.60136e-09	-2.30091	3.06512e-13	-2.60136e-09	-2.12444	3.16357e-12	-2.60136e-09	-2.21255
11926680	chr19:11926680:C:T	1.69587e-98	-2.60136e-09	-2.47438	2.22963e-13	-2.60136e-09	-2.44269	2.47761e-12	-2.60136e-09	-2.45695
11926729	chr19:11926729:A:G	1.01195e-99	-2.84151	-2.45177	1.48086e-14	-2.83929	-2.31519	1.49283e-13	-2.79859	-2.46757
11927411	chr19:11927411:C:T	1.81892e-98	-2.60136e-09	-2.40433	2.72059e-13	-2.60136e-09	-2.24367	2.92369e-12	-2.60136e-09	-2.2914
11927580	chr19:11927580:A:G	1.74143e-98	-2.60136e-09	-2.44786	2.17178e-13	-2.60136e-09	-2.46898	2.46353e-12	-2.60136e-09	-2.46266
11928395	chr19:11928395:T:C	1.69791e-98	-1.03302	-1.44016	3.83971e-13	-0.201934	-1.69719	4.47696e-12	-0.529405	-1.3359
11928449	chr19:11928449:T:TGTAGTCTTACTACAGAGATCAGTAGTGAAGAG	2.21914e-98	-2.60136e-09	-2.20545	3.14901e-13	-2.60136e-09	-2.09744	3.32035e-12	-2.60136e-09	-2.16418
11928458	chr19:11928458:C:T	1.77951e-98	-2.60136e-09	-2.42624	2.2683e-13	-2.60136e-09	-2.42549	2.50254e-12	-2.60136e-09	-2.44694
11928504	chr19:11928504:G:A	1.69654e-98	-2.60136e-09	-2.47398	2.17938e-13	-2.60136e-09	-2.46548	2.43714e-12	-2.60136e-09	-2.47343
11928517	chr19:11928517:G:A	1.04651e-99	-2.81264	-2.44706	1.51195e-14	-2.79939	-2.33432	1.61213e-13	-2.71966	-2.46963
11929468	chr19:11929468:C:T	1.78559e-98	-2.42282	-6.54159e-09	1.5025e-13	-2.83739	-6.54159e-09	1.83535e-12	-2.75702	-6.54159e-09
11929570	chr19:11929570:C:A	2.11336e-98	-2.25429	-6.54159e-09	2.52798e-13	-2.3171	-6.54159e-09	3.97633e-12	-1.98389	-6.54159e-09
11930721	chr19:11930721:C:T	1.893e-98	-2.36441	-6.54159e-09	2.34522e-13	-2.39214	-6.54159e-09	3.52032e-12	-2.1057	-6.54159e-09
11931580	chr19:11931580:C:T	2.35437e-98	-2.1463	-6.54159e-09	2.80351e-13	-2.21365	-6.54159e-09	4.52795e-12	-1.85398	-6.54159e-09
11931770	chr19:11931770:A:G	1.34262e-98	-2.70795	-6.54159e-09	1.49791e-13	-2.84045	-6.54159e-09	1.68769e-12	-2.84089	-6.54159e-09
11931853	chr19:11931853:C:T	2.26857e-98	-2.18342	-6.54159e-09	2.75136e-13	-2.23243	-6.54159e-09	4.31923e-12	-1.90117	-6.54159e-09
11932149	chr19:11932149:A:G	1.20591e-98	-2.81534	-6.54159e-09	1.64e-13	-2.74982	-6.54159e-09	1.76269e-12	-2.79741	-6.54159e-09
11932307	chr19:11932307:A:G	8.55337e-98	-0.856246	-6.54159e-09	7.1139e-13	-1.28247	-6.54159e-09	9.10012e-12	-1.15596	-6.54159e-09
11932319	chr19:11932319:G:C	1.71116e-98	-2.60136e-09	-2.4654	2.32484e-13	-2.60136e-09	-2.40087	2.54442e-12	-2.60136e-09	-2.43035
11932440	chr19:11932440:T:C	1.88386e-98	-2.60136e-09	-2.36925	2.22934e-13	-2.60136e-09	-2.44282	2.57147e-12	-2.60136e-09	-2.41978
11933042	chr19:11933042:A:G	8.66145e-98	-0.84369	-6.54159e-09	4.13931e-13	-1.82399	-6.54159e-09	5.76938e-12	-1.61169	-6.54159e-09
11933801	chr19:11933801:C:T	1.95886e-98	-2.33021	-6.54159e-09	2.40685e-13	-2.3662	-6.54159e-09	3.64345e-12	-2.07132	-6.54159e-09
11933848	chr19:11933848:A:G	1.68088e-98	-2.48326	-6.54159e-09	2.35657e-13	-2.38732	-6.54159e-09	3.22808e-12	-2.19236	-6.54159e-09
11934109	chr19:11934109:A:G	2.1062e-98	-2.25769	-6.54159e-09	2.5354e-13	-2.31417	-6.54159e-09	3.97846e-12	-1.98336	-6.54159e-09
11934651	chr19:11934651:A:G	2.16782e-98	-2.22885	-6.54159e-09	2.60441e-13	-2.28732	-6.54159e-09	4.12667e-12	-1.94678	-6.54159e-09
11935101	chr19:11935101:G:A	1.97012e-98	-2.32448	-6.54159e-09	2.42952e-13	-2.35683	-6.54159e-09	3.69185e-12	-2.05812	-6.54159e-09
11935331	chr19:11935331:G:C	1.00946e-99	-2.84309	-2.45265	1.41522e-14	-2.84128	-2.35854	1.47328e-13	-2.80689	-2.47245
11935511	chr19:11935511:C:T	1.15842e-97	-0.552933	-6.54159e-09	5.27713e-13	-1.58114	-6.54159e-09	7.81797e-12	-1.30783	-6.54159e-09
11935521	chr19:11935521:T:C	1.12232e-99	-2.73704	-2.45271	1.48542e-14	-2.72032	-2.43109	1.5003e-13	-2.82275	-2.43842
11935866	chr19:11935866:G:C	1.01835e-99	-2.84177	-2.4452	1.50304e-14	-2.8392	-2.30041	1.49795e-13	-2.79846	-2.46427
11936078	chr19:11936078:A:G	1.02006e-99	-2.83795	-2.44734	1.50316e-14	-2.83328	-2.30626	1.52092e-13	-2.78189	-2.46563
11936347	chr19:11936347:C:A	1.03359e-99	-2.84082	-2.4313	1.55068e-14	-2.83817	-2.27025	1.51595e-13	-2.79487	-2.45593
11936554	chr19:11936554:G:A	1.51476e-99	-2.63464	-2.25526	2.09211e-14	-2.6651	-2.14383	2.55837e-13	-2.72366	-2.00381
11936600	chr19:11936600:A:T	1.78009e-98	-2.60136e-09	-2.42591	2.16026e-13	-2.60136e-09	-2.4743	2.46e-12	-2.60136e-09	-2.46409
11936756	chr19:11936756:C:T	2.01052e-98	-2.60136e-09	-2.30418	2.48834e-13	-2.60136e-09	-2.33291	2.65228e-12	-2.60136e-09	-2.38883
11936773	chr19:11936773:TC:T	1.71655e-98	-2.60136e-09	-2.46225	2.17046e-13	-2.60136e-09	-2.46958	2.43607e-12	-2.60136e-09	-2.47387
11936829	chr19:11936829:G:A	1.02969e-99	-2.84058	-2.43532	1.54087e-14	-2.8364	-2.27836	1.5201e-13	-2.78975	-2.45832
11936986	chr19:11936986:T:C	1.48299e-99	-2.46277	-2.44833	2.23141e-14	-2.27009	-2.47438	2.77572e-13	-2.18402	-2.4619
11937207	chr19:11937207:T:C	1.7555e-98	-2.43982	-6.54159e-09	2.70944e-13	-2.24778	-6.54159e-09	2.74204e-12	-2.35555	-6.54159e-09
11937488	chr19:11937488:TCC:T	1.79317e-98	-2.60136e-09	-2.41859	2.35209e-13	-2.60136e-09	-2.38922	2.51506e-12	-2.60136e-09	-2.44195
11937709	chr19:11937709:C:T	1.74647e-98	-2.60136e-09	-2.44497	2.16038e-13	-2.60136e-09	-2.47424	2.43758e-12	-2.60136e-09	-2.47324
11937746	chr19:11937746:CCAAGGTG:C	3.1428e-98	-2.60136e-09	-1.85746	3.47937e-13	-2.60136e-09	-1.99767	4.16587e-12	-2.60136e-09	-1.93733
11937930	chr19:11937930:G:A	1.69914e-98	-2.60136e-09	-2.47245	2.1734e-13	-2.60136e-09	-2.46823	2.43652e-12	-2.60136e-09	-2.47368
11938089	chr19:11938089:G:C	1.69875e-98	-2.60136e-09	-2.47268	2.20274e-13	-2.60136e-09	-2.45482	2.45642e-12	-2.60136e-09	-2.46555
11938092	chr19:11938092:G:A	1.88515e-98	-2.60136e-09	-2.36857	2.34452e-13	-2.60136e-09	-2.39244	2.63364e-12	-2.60136e-09	-2.39589
11938278	chr19:11938278:A:C	2.83388e-99	-2.2419	-2.02161	4.71346e-14	-2.28225	-1.71444	5.33632e-13	-1.97644	-2.01586
11938322	chr19:11938322:T:C	1.91488e-98	-2.60136e-09	-2.35292	2.42721e-13	-2.60136e-09	-2.35778	2.83937e-12	-2.60136e-09	-2.32067
11938793	chr19:11938793:A:G	2.34548e-98	-2.15008	-6.54159e-09	2.22646e-13	-2.44411	-6.54159e-09	2.97022e-12	-2.27562	-6.54159e-09
11938834	chr19:11938834:TC:T	1.8684e-98	-2.37749	-6.54159e-09	2.03874e-13	-2.53219	-6.54159e-09	3.17916e-12	-2.20764	-6.54159e-09
11938939	chr19:11938939:C:T	1.69912e-98	-2.60136e-09	-2.47246	2.2293e-13	-2.60136e-09	-2.44283	2.46009e-12	-2.60136e-09	-2.46405
11939064	chr19:11939064:G:A	1.59311e-98	-2.53688	-6.54159e-09	2.38492e-13	-2.37536	-6.54159e-09	2.33214e-12	-2.51746	-6.54159e-09
11939328	chr19:11939328:A:C	1.7973e-98	-2.41629	-6.54159e-09	1.97715e-13	-2.56287	-6.54159e-09	3.04113e-12	-2.25202	-6.54159e-09
11939373	chr19:11939373:T:A	1.29649e-98	-2.74291	-6.54159e-09	1.71378e-13	-2.70582	-6.54159e-09	1.73076e-12	-2.81569	-6.54159e-09
11939401	chr19:11939401:T:A	1.79335e-98	-2.60136e-09	-2.41849	2.34182e-13	-2.60136e-09	-2.39359	2.51102e-12	-2.60136e-09	-2.44356
11939408	chr19:11939408:C:T	1.89691e-98	-2.60136e-09	-2.36235	2.71032e-13	-2.60136e-09	-2.24746	2.91634e-12	-2.60136e-09	-2.29392
11939606	chr19:11939606:C:G	1.17948e-98	-2.8375	-6.54159e-09	1.54982e-13	-2.80638	-6.54159e-09	1.70998e-12	-2.82777	-6.54159e-09
11940008	chr19:11940008:C:T	2.02416e-98	-2.60136e-09	-2.29742	3.0527e-13	-2.60136e-09	-2.1285	3.26378e-12	-2.60136e-09	-2.18136
11940079	chr19:11940079:G:A	2.1117e-98	-2.60136e-09	-2.25508	2.84512e-13	-2.60136e-09	-2.19892	2.9107e-12	-2.60136e-09	-2.29586
11940453	chr19:11940453:C:T	1.76115e-98	-2.60136e-09	-2.4366	2.2976e-13	-2.60136e-09	-2.41266	2.48066e-12	-2.60136e-09	-2.45573
11940547	chr19:11940547:G:A	1.18055e-98	-2.83659	-6.54159e-09	1.49407e-13	-2.84302	-6.54159e-09	1.68443e-12	-2.84283	-6.54159e-09
11940829	chr19:11940829:G:A	2.70031e-99	-2.27196	-2.03983	4.49705e-14	-2.31166	-1.73202	5.07382e-13	-2.01289	-2.02985
11940899	chr19:11940899:G:A	1.22214e-99	-2.84309	-2.26147	2.0465e-14	-2.84182	-1.98915	1.71107e-13	-2.81124	-2.31848
11940940	chr19:11940940:A:G	1.2257e-99	-2.84265	-2.25899	1.94597e-14	-2.838	-2.04335	1.69428e-13	-2.8028	-2.33678
11941013	chr19:11941013:C:G	1.51007e-99	-2.61695	-2.27605	2.65908e-14	-2.50801	-2.06112	2.83653e-13	-2.39032	-2.23393
11941281	chr19:11941281:C:T	2.23993e-98	-2.60136e-09	-2.19613	3.02403e-13	-2.60136e-09	-2.13793	3.05924e-12	-2.60136e-09	-2.24608
11941355	chr19:11941355:C:T	2.28909e-98	-2.60136e-09	-2.17442	2.51613e-13	-2.60136e-09	-2.3218	2.99201e-12	-2.60136e-09	-2.2683
11941645	chr19:11941645:G:A	2.2262e-98	-2.60136e-09	-2.20228	3.01752e-13	-2.60136e-09	-2.14009	3.05659e-12	-2.60136e-09	-2.24695
11941646	chr19:11941646:C:T	3.27554e-98	-2.60136e-09	-1.81609	6.46383e-13	-2.60136e-09	-1.3783	5.71375e-12	-2.60136e-09	-1.62138
11941692	chr19:11941692:G:A	1.78051e-98	-2.60136e-09	-2.42567	2.24729e-13	-2.60136e-09	-2.4348	2.59511e-12	-2.60136e-09	-2.41062
11942344	chr19:11942344:A:T	2.70976e-98	-2.60136e-09	-2.00571	3.36171e-13	-2.60136e-09	-2.03207	4.10258e-12	-2.60136e-09	-1.95264
11942381	chr19:11942381:C:T	1.78695e-98	-2.60136e-09	-2.42206	2.24547e-13	-2.60136e-09	-2.43561	2.77196e-12	-2.60136e-09	-2.3447
11942504	chr19:11942504:A:G	2.443e-99	-1.96506	-2.44687	2.51171e-14	-2.17104	-2.4551	3.16726e-13	-2.12033	-2.39364
11942562	chr19:11942562:G:A	2.12093e-98	-2.60136e-09	-2.25072	3.29568e-13	-2.60136e-09	-2.05191	3.3716e-12	-2.60136e-09	-2.14886
11942883	chr19:11942883:A:G	1.77459e-98	-2.60136e-09	-2.429	2.31234e-13	-2.60136e-09	-2.40626	2.49185e-12	-2.60136e-09	-2.45123
11943391	chr19:11943391:G:A	1.21444e-99	-2.84299	-2.26789	2.02213e-14	-2.84155	-2.0014	1.7015e-13	-2.80967	-2.32566
11943724	chr19:11943724:C:T	9.55582e-98	-2.60136e-09	-0.745422	9.9871e-13	-2.60136e-09	-0.943229	9.75712e-12	-2.60136e-09	-1.08625
11943974	chr19:11943974:T:C	1.23682e-99	-2.84299	-2.24962	2.07653e-14	-2.84148	-1.97493	1.72749e-13	-2.8096	-2.31056
11944322	chr19:11944322:T:TTAAA	1.2431e-99	-2.84287	-2.24468	2.09265e-14	-2.84109	-1.96759	1.73799e-13	-2.80776	-2.30634
11944381	chr19:11944381:A:G	1.50977e-98	-2.59062	-6.54159e-09	1.65313e-13	-2.74185	-6.54159e-09	2.37917e-12	-2.4975	-6.54159e-09
11944469	chr19:11944469:A:G	3.59332e-98	-1.7235	-6.54159e-09	2.40368e-13	-2.36752	-6.54159e-09	3.2853e-12	-2.17479	-6.54159e-09
11944586	chr19:11944586:C:T	1.34415e-98	-2.70681	-6.54159e-09	1.76145e-13	-2.67838	-6.54159e-09	2.02141e-12	-2.66046	-6.54159e-09
11945132	chr19:11945132:A:C	1.86444e-98	-2.37961	-6.54159e-09	2.03546e-13	-2.5338	-6.54159e-09	3.17168e-12	-2.20999	-6.54159e-09
11945146	chr19:11945146:C:T	1.82242e-98	-2.60136e-09	-2.4024	2.384e-13	-2.60136e-09	-2.37574	2.53999e-12	-2.60136e-09	-2.43209
11945325	chr19:11945325:T:G	2.02654e-98	-2.60136e-09	-2.29624	3.03804e-13	-2.60136e-09	-2.13331	3.2432e-12	-2.60136e-09	-2.18769
11945564	chr19:11945564:G:A	1.96007e-98	-2.60136e-09	-2.32959	2.42158e-13	-2.60136e-09	-2.3601	2.7205e-12	-2.60136e-09	-2.36343
11945849	chr19:11945849:G:A	1.86233e-98	-2.38074	-6.54159e-09	2.03367e-13	-2.53468	-6.54159e-09	3.16758e-12	-2.21128	-6.54159e-09
11945931	chr19:11945931:G:A	1.96007e-98	-2.60136e-09	-2.32959	2.42158e-13	-2.60136e-09	-2.3601	2.7205e-12	-2.60136e-09	-2.36343
11946232	chr19:11946232:C:T	2.51261e-98	-2.60136e-09	-2.08125	3.06437e-13	-2.60136e-09	-2.12468	3.72511e-12	-2.60136e-09	-2.04915
11946276	chr19:11946276:T:C	1.14897e-99	-2.70633	-2.45996	1.81188e-14	-2.69071	-2.26203	1.47827e-13	-2.80798	-2.46799
11946794	chr19:11946794:C:T	1.7017e-98	-2.60136e-09	-2.47095	2.1926e-13	-2.60136e-09	-2.45944	2.44905e-12	-2.60136e-09	-2.46855
11946807	chr19:11946807:C:T	1.651e-98	-2.77509	0.273895	1.64438e-13	-2.83485	0.0876866	3.83878e-12	-2.81232	0.793218
11946944	chr19:11946944:C:T	3.2864e-99	-2.14425	-1.97111	5.48056e-14	-2.1834	-1.6625	6.28558e-13	-1.85302	-1.97556
11947101	chr19:11947101:A:G	2.74951e-99	-2.28027	-2.01347	4.58825e-14	-2.31944	-1.70417	5.13365e-13	-2.02275	-2.00826
11947521	chr19:11947521:A:G	2.58739e-99	-1.89048	-2.46402	2.64028e-14	-2.10774	-2.46848	3.27895e-13	-2.05511	-2.4242
11947526	chr19:11947526:G:A	2.57203e-99	-1.89644	-2.46402	2.626e-14	-2.11317	-2.46848	3.26089e-13	-2.06063	-2.4242
11947721	chr19:11947721:C:T	5.09319e-99	-1.2534	-2.42385	1.20492e-13	-0.623007	-2.4351	6.95973e-13	-1.32854	-2.39815
11947757	chr19:11947757:G:A	1.27417e-99	-2.84304	-2.21982	2.15992e-14	-2.84167	-1.93536	1.76586e-13	-2.81091	-2.28729
11947888	chr19:11947888:G:A	3.11637e-98	-2.60136e-09	-1.8659	3.41946e-13	-2.60136e-09	-2.01504	4.09812e-12	-2.60136e-09	-1.95372
11947907	chr19:11947907:C:T	2.90697e-98	-2.60136e-09	-1.93546	3.5123e-13	-2.60136e-09	-1.98825	3.83903e-12	-2.60136e-09	-2.01903
11948208	chr19:11948208:A:G	1.85616e-98	-2.38406	-6.54159e-09	2.03394e-13	-2.53455	-6.54159e-09	3.1604e-12	-2.21355	-6.54159e-09
11948985	chr19:11948985:C:G	1.75952e-98	-2.60136e-09	-2.43753	2.16039e-13	-2.60136e-09	-2.47424	2.43721e-12	-2.60136e-09	-2.4734
11949485	chr19:11949485:G:A	2.74921e-98	-2.60136e-09	-1.99126	3.03649e-13	-2.60136e-09	-2.13382	3.6379e-12	-2.60136e-09	-2.07284
11949971	chr19:11949971:A:G	2.16315e-98	-2.60136e-09	-2.23101	2.93239e-13	-2.60136e-09	-2.1687	2.98135e-12	-2.60136e-09	-2.27187
11950457	chr19:11950457:G:A	1.8645e-98	-2.37958	-6.54159e-09	2.01291e-13	-2.54494	-6.54159e-09	3.12079e-12	-2.22617	-6.54159e-09
11950490	chr19:11950490:G:A	1.73054e-98	-2.60136e-09	-2.45414	2.16032e-13	-2.60136e-09	-2.47427	2.43943e-12	-2.60136e-09	-2.47249
11950569	chr19:11950569:C:T	2.74315e-98	-2.60136e-09	-1.99347	3.50691e-13	-2.60136e-09	-1.98979	4.70733e-12	-2.60136e-09	-1.81513
11950718	chr19:11950718:TTAAA:T	1.32776e-98	-2.71908	-6.54159e-09	1.66072e-13	-2.73727	-6.54159e-09	1.71076e-12	-2.82731	-6.54159e-09
11950928	chr19:11950928:G:A	1.77254e-98	-2.60136e-09	-2.43016	2.16589e-13	-2.60136e-09	-2.47169	2.46178e-12	-2.60136e-09	-2.46337
11951034	chr19:11951034:C:T	3.77651e-98	-2.60136e-09	-1.67377	3.93454e-13	-2.60136e-09	-1.87473	4.74077e-12	-2.60136e-09	-1.80805
11952038	chr19:11952038:G:A	2.77445e-99	-2.24255	-2.04215	4.59908e-14	-2.28321	-1.73804	5.23318e-13	-1.97735	-2.03447
11952845	chr19:11952845:A:G	1.12366e-99	-2.74035	-2.44822	1.46929e-14	-2.72466	-2.43767	1.50736e-13	-2.82459	-2.43189
11952931	chr19:11952931:G:T	1.70596e-98	-2.60136e-09	-2.46844	2.16041e-13	-2.60136e-09	-2.47423	2.436e-12	-2.60136e-09	-2.47389
11952956	chr19:11952956:C:T	1.959e-98	-2.33014	-6.54159e-09	2.11994e-13	-2.49313	-6.54159e-09	3.36785e-12	-2.14998	-6.54159e-09
11953051	chr19:11953051:G:A	2.70165e-98	-2.60136e-09	-2.00871	3.45465e-13	-2.60136e-09	-2.0048	4.62454e-12	-2.60136e-09	-1.83287
11953275	chr19:11953275:G:A	1.70282e-98	-2.60136e-09	-2.47029	2.18981e-13	-2.60136e-09	-2.46071	2.44712e-12	-2.60136e-09	-2.46934
11953371	chr19:11953371:C:T	2.50616e-98	-2.60136e-09	-2.08382	3.14889e-13	-2.60136e-09	-2.09747	3.82338e-12	-2.60136e-09	-2.02312
11953956	chr19:11953956:T:G	1.45478e-99	-2.67986	-2.25044	2.58225e-14	-2.57592	-2.02252	2.68549e-13	-2.47461	-2.20437
11954195	chr19:11954195:G:A	2.76178e-99	-2.25018	-2.0391	4.57922e-14	-2.28991	-1.73567	5.19796e-13	-1.98612	-2.03245
11954274	chr19:11954274:C:G	2.19856e-98	-2.60136e-09	-2.21477	2.70823e-13	-2.60136e-09	-2.24823	3.72458e-12	-2.60136e-09	-2.0493
11954737	chr19:11954737:C:A	1.8525e-98	-2.60136e-09	-2.38603	2.78101e-13	-2.60136e-09	-2.22171	2.98784e-12	-2.60136e-09	-2.2697
11954744	chr19:11954744:C:CT	1.82327e-98	-2.60136e-09	-2.40194	2.38334e-13	-2.60136e-09	-2.37602	2.53968e-12	-2.60136e-09	-2.43221
11955339	chr19:11955339:C:T	1.96107e-98	-2.60136e-09	-2.32908	2.42323e-13	-2.60136e-09	-2.35942	2.72224e-12	-2.60136e-09	-2.3628
11955957	chr19:11955957:T:A	2.86409e-98	-2.60136e-09	-1.95032	4.39982e-13	-2.60136e-09	-1.76296	4.37966e-12	-2.60136e-09	-1.88728
11955967	chr19:11955967:G:A	2.65378e-99	-1.85514	-2.47403	2.74676e-14	-2.06235	-2.47434	3.32154e-13	-2.01564	-2.45076
11956677	chr19:11956677:G:A	1.70282e-98	-2.60136e-09	-2.47029	2.18981e-13	-2.60136e-09	-2.46071	2.44712e-12	-2.60136e-09	-2.46934
11957093	chr19:11957093:T:C	2.47751e-98	-2.60136e-09	-2.09532	3.00454e-13	-2.60136e-09	-2.1444	3.71265e-12	-2.60136e-09	-2.05251
11957123	chr19:11957123:G:A	1.69874e-98	-2.47268	-6.54159e-09	1.94118e-13	-2.58122	-6.54159e-09	2.93644e-12	-2.28705	-6.54159e-09
11958031	chr19:11958031:T:G	2.46881e-98	-2.60136e-09	-2.09883	3.16196e-13	-2.60136e-09	-2.09333	4.15104e-12	-2.60136e-09	-1.94089
11958268	chr19:11958268:GTAA:G	1.3936e-99	-2.64965	-2.32362	2.18228e-14	-2.68204	-2.0847	2.56001e-13	-2.3487	-2.37813
11958269	chr19:11958269:T:G	1.77338e-98	-2.42968	-6.54159e-09	1.94358e-13	-2.57999	-6.54159e-09	2.93206e-12	-2.28855	-6.54159e-09
11958565	chr19:11958565:C:T	1.02616e-99	-2.8431	-2.43623	1.29575e-14	-2.83193	-2.45609	1.55446e-13	-2.84042	-2.38529
11958628	chr19:11958628:A:G	1.80144e-98	-2.60136e-09	-2.41399	2.35246e-13	-2.60136e-09	-2.38906	2.51814e-12	-2.60136e-09	-2.44073
11958629	chr19:11958629:T:G	1.25822e-99	-2.66218	-2.41328	2.11408e-14	-2.52931	-2.26918	2.18301e-13	-2.48316	-2.40297
11958640	chr19:11958640:G:A	1.70163e-98	-2.60136e-09	-2.47099	2.16661e-13	-2.60136e-09	-2.47136	2.43682e-12	-2.60136e-09	-2.47356
11958653	chr19:11958653:C:G	1.03362e-99	-2.82024	-2.45185	1.32915e-14	-2.7934	-2.46917	1.56031e-13	-2.80514	-2.41681
11958722	chr19:11958722:G:A	3.08704e-98	-2.60136e-09	-1.87536	4.25991e-13	-2.60136e-09	-1.79527	4.08388e-12	-2.60136e-09	-1.9572
11959025	chr19:11959025:G:T	1.8827e-98	-2.36987	-6.54159e-09	2.05189e-13	-2.52576	-6.54159e-09	3.20796e-12	-2.19861	-6.54159e-09
11959161	chr19:11959161:T:G	1.2145e-99	-2.84309	-2.26773	2.01061e-14	-2.84199	-2.00668	1.69314e-13	-2.81186	-2.32839
11959244	chr19:11959244:A:G	2.52399e-98	-2.60136e-09	-2.07673	3.07815e-13	-2.60136e-09	-2.12019	3.74343e-12	-2.60136e-09	-2.04425
11959569	chr19:11959569:G:A	1.96007e-98	-2.60136e-09	-2.32959	2.42158e-13	-2.60136e-09	-2.3601	2.7205e-12	-2.60136e-09	-2.36343
11959893	chr19:11959893:ACTCTT:A	1.51229e-98	-2.58894	-6.54159e-09	1.74598e-13	-2.68721	-6.54159e-09	1.98441e-12	-2.67893	-6.54159e-09
11960030	chr19:11960030:T:G	1.98659e-99	-2.83602	-1.78272	3.8902e-14	-2.84227	-1.34638	2.77084e-13	-2.84117	-1.80651
11960096	chr19:11960096:G:A	2.38517e-99	-2.82338	-1.61251	4.83152e-14	-2.8343	-1.13764	3.31998e-13	-2.8428	-1.62408
11960313	chr19:11960313:C:T	1.86614e-98	-2.3787	-6.54159e-09	2.04014e-13	-2.5315	-6.54159e-09	3.17914e-12	-2.20764	-6.54159e-09
11960414	chr19:11960414:C:CT	1.6979e-98	-2.60136e-09	-2.47318	2.18454e-13	-2.60136e-09	-2.46312	2.44706e-12	-2.60136e-09	-2.46936
11960802	chr19:11960802:C:A	1.6979e-98	-2.60136e-09	-2.47318	2.18454e-13	-2.60136e-09	-2.46312	2.44706e-12	-2.60136e-09	-2.46936
11960918	chr19:11960918:T:C	2.37557e-99	-2.82382	-1.6161	4.81938e-14	-2.83567	-1.13879	3.31658e-13	-2.84296	-1.62495
11961112	chr19:11961112:T:C	2.34525e-99	-2.82418	-1.62858	4.74113e-14	-2.83592	-1.15491	3.27554e-13	-2.84299	-1.63736
11961127	chr19:11961127:T:C	1.45171e-98	-2.62983	-6.54159e-09	1.88489e-13	-2.61066	-6.54159e-09	2.3464e-12	-2.51137	-6.54159e-09
11962144	chr19:11962144:G:A	2.07843e-98	-2.60136e-09	-2.27096	3.17084e-13	-2.60136e-09	-2.09053	3.26448e-12	-2.60136e-09	-2.18115
11962145	chr19:11962145:T:C	2.41936e-99	-2.77477	-1.64688	4.73111e-14	-2.82788	-1.16507	3.55439e-13	-2.83157	-1.56708
11962288	chr19:11962288:C:G	2.26957e-98	-2.60136e-09	-2.18298	3.00902e-13	-2.60136e-09	-2.14291	3.04466e-12	-2.60136e-09	-2.25086
11962716	chr19:11962716:T:C	1.92992e-98	-2.60136e-09	-2.34509	2.39693e-13	-2.60136e-09	-2.37033	2.69341e-12	-2.60136e-09	-2.37344
11962836	chr19:11962836:A:C	1.76702e-99	-2.2657	-2.47017	2.02298e-14	-2.42403	-2.41851	3.16696e-13	-2.09187	-2.42219
11962914	chr19:11962914:T:C	2.86593e-98	-2.60136e-09	-1.94968	3.42648e-13	-2.60136e-09	-2.01299	4.19114e-12	-2.60136e-09	-1.93128
11962919	chr19:11962919:C:A	2.80439e-98	-2.60136e-09	-1.97139	3.41889e-13	-2.60136e-09	-2.01521	4.18303e-12	-2.60136e-09	-1.93322
11963092	chr19:11963092:T:A	1.36486e-98	-2.69152	-6.54159e-09	2.07233e-13	-2.51585	-6.54159e-09	2.54741e-12	-2.42917	-6.54159e-09
11963456	chr19:11963456:C:G	1.21881e-99	-2.71431	-2.39297	1.70184e-14	-2.78716	-2.22824	1.59722e-13	-2.80373	-2.39484
11963485	chr19:11963485:T:C	1.71604e-98	-2.60136e-09	-2.46255	2.17527e-13	-2.60136e-09	-2.46737	2.4376e-12	-2.60136e-09	-2.47324
11964227	chr19:11964227:C:G	1.18556e-99	-2.70527	-2.42967	1.7048e-14	-2.6626	-2.35106	2.00946e-13	-2.53184	-2.43713
11964257	chr19:11964257:G:C	1.18491e-99	-2.72801	-2.40748	1.64909e-14	-2.79593	-2.25095	1.5652e-13	-2.81102	-2.4078
11964364	chr19:11964364:A:T	4.139e-98	-2.60136e-09	-1.58212	6.02377e-13	-2.60136e-09	-1.44881	7.39751e-12	-2.60136e-09	-1.36311
11964623	chr19:11964623:C:T	1.21818e-99	-2.7099	-2.3979	1.6896e-14	-2.78437	-2.23825	1.59193e-13	-2.80135	-2.40054
11964660	chr19:11964660:C:G	2.17823e-98	-2.60136e-09	-2.22406	3.36114e-13	-2.60136e-09	-2.03224	3.43512e-12	-2.60136e-09	-2.1302
11964772	chr19:11964772:TTGAG:T	1.69713e-98	-2.60136e-09	-2.47363	2.17509e-13	-2.60136e-09	-2.46745	2.43823e-12	-2.60136e-09	-2.47298
11964974	chr19:11964974:T:G	1.79892e-98	-2.41538	-6.54159e-09	1.98357e-13	-2.55963	-6.54159e-09	3.04856e-12	-2.24958	-6.54159e-09
11965356	chr19:11965356:C:T	1.21548e-99	-2.7111	-2.39892	1.68332e-14	-2.78473	-2.24162	1.58964e-13	-2.80167	-2.40166
11965604	chr19:11965604:AATT:A	1.26644e-99	-2.67842	-2.39053	1.74777e-14	-2.7623	-2.22647	1.63409e-13	-2.78245	-2.39329
11965630	chr19:11965630:A:G	1.70137e-98	-2.60136e-09	-2.47114	2.19868e-13	-2.60136e-09	-2.45666	2.4518e-12	-2.60136e-09	-2.46743
11965913	chr19:11965913:C:A	1.24452e-99	-2.69883	-2.38758	1.73317e-14	-2.77725	-2.21991	1.61921e-13	-2.79515	-2.38975
11966036	chr19:11966036:G:A	9.91475e-98	1.72859	-2.43714	6.17821e-13	0.965684	-2.38918	7.94005e-12	1.11341	-2.40574
11966266	chr19:11966266:C:T	1.23094e-99	-2.7037	-2.39369	1.70912e-14	-2.77894	-2.23219	1.60547e-13	-2.79689	-2.39653
11966400	chr19:11966400:A:G	1.23998e-99	-2.70933	-2.38073	1.73933e-14	-2.78354	-2.21008	1.61948e-13	-2.80069	-2.38405
11966466	chr19:11966466:T:A	3.88949e-98	-2.60136e-09	-1.64429	5.63284e-13	-2.60136e-09	-1.51591	6.89848e-12	-2.60136e-09	-1.43295
11966562	chr19:11966562:T:C	1.50202e-99	-2.48004	-2.41831	1.86248e-14	-2.6108	-2.31439	2.70327e-13	-2.35133	-2.32104
11966807	chr19:11966807:G:A	2.42718e-98	-2.60136e-09	-2.11584	3.10487e-13	-2.60136e-09	-2.11155	4.0749e-12	-2.60136e-09	-1.9594
11966825	chr19:11966825:C:T	9.87799e-100	-2.8431	-2.47434	1.3302e-14	-2.84295	-2.41882	1.47561e-13	-2.8119	-2.46586
11967162	chr19:11967162:T:C	1.18939e-99	-2.73117	-2.40055	1.6671e-14	-2.79703	-2.23899	1.57468e-13	-2.81213	-2.40066
11967560	chr19:11967560:C:T	1.20438e-99	-2.72418	-2.39501	1.676e-14	-2.79283	-2.23787	1.582e-13	-2.80824	-2.3999
11967655	chr19:11967655:G:A	1.17583e-99	-2.76155	-2.38163	1.68508e-14	-2.81228	-2.21301	1.58046e-13	-2.82354	-2.38559
11968318	chr19:11968318:C:G	1.78879e-98	-2.42104	-6.54159e-09	1.97959e-13	-2.56163	-6.54159e-09	3.04367e-12	-2.25119	-6.54159e-09
11968463	chr19:11968463:T:A	1.23676e-99	-2.7002	-2.39247	1.7135e-14	-2.7772	-2.23137	1.60844e-13	-2.79536	-2.39622
11968467	chr19:11968467:C:T	1.79368e-98	-2.60136e-09	-2.4183	2.33923e-13	-2.60136e-09	-2.3947	2.50915e-12	-2.60136e-09	-2.44431
11968883	chr19:11968883:G:A	9.88418e-100	-2.84298	-2.47382	1.34084e-14	-2.84309	-2.41072	1.46715e-13	-2.81477	-2.46874
11969032	chr19:11969032:A:G	1.21787e-99	-2.71419	-2.39386	1.69578e-14	-2.78674	-2.23222	1.59525e-13	-2.80324	-2.39657
11969265	chr19:11969265:C:T	1.55756e-99	-2.44448	-2.41755	1.9398e-14	-2.56794	-2.31658	2.84955e-13	-2.29687	-2.32281
11969310	chr19:11969310:C:T	2.12082e-99	-2.18425	-2.3691	1.90131e-14	-2.50906	-2.3955	3.84843e-13	-2.04536	-2.27381
11969399	chr19:11969399:C:T	1.81141e-98	-2.60136e-09	-2.40847	2.34941e-13	-2.60136e-09	-2.39036	2.51617e-12	-2.60136e-09	-2.44151
11969445	chr19:11969445:CTAGTTATG:C	1.89291e-98	-2.60136e-09	-2.36446	2.42068e-13	-2.60136e-09	-2.36048	2.57073e-12	-2.60136e-09	-2.42006
11969722	chr19:11969722:C:T	2.49823e-98	-2.60136e-09	-2.08699	3.19563e-13	-2.60136e-09	-2.08274	4.2178e-12	-2.60136e-09	-1.92494
11969852	chr19:11969852:A:C	1.70636e-99	-2.3382	-2.43259	2.06341e-14	-2.48172	-2.34103	3.14523e-13	-2.17401	-2.34694
11969909	chr19:11969909:C:T	1.22907e-99	-2.70321	-2.39569	1.70656e-14	-2.77889	-2.23374	1.60407e-13	-2.7969	-2.39739
11970034	chr19:11970034:G:A	1.721e-98	-2.60136e-09	-2.45967	2.2114e-13	-2.60136e-09	-2.4509	2.43814e-12	-2.60136e-09	-2.47302
11970055	chr19:11970055:A:G	2.53119e-98	-2.60136e-09	-2.07388	3.23284e-13	-2.60136e-09	-2.07116	4.26904e-12	-2.60136e-09	-1.91286
11970106	chr19:11970106:G:T	1.80029e-98	-2.60136e-09	-2.41462	2.34895e-13	-2.60136e-09	-2.39055	2.51558e-12	-2.60136e-09	-2.44175
11970168	chr19:11970168:C:T	2.0138e-98	-2.60136e-09	-2.30255	2.46765e-13	-2.60136e-09	-2.34126	2.77334e-12	-2.60136e-09	-2.3442
11970333	chr19:11970333:C:T	1.721e-98	-2.60136e-09	-2.45967	2.2114e-13	-2.60136e-09	-2.4509	2.43814e-12	-2.60136e-09	-2.47302
11970792	chr19:11970792:A:G	1.07012e-99	-2.7688	-2.46859	1.32621e-14	-2.82645	-2.43834	1.43874e-13	-2.82876	-2.47431
11970800	chr19:11970800:G:A	2.45295e-99	-2.07518	-2.33269	2.12966e-14	-2.42633	-2.36482	4.58285e-13	-1.91837	-2.22614
11970880	chr19:11970880:G:A	1.90497e-98	-2.60136e-09	-2.35811	2.34804e-13	-2.60136e-09	-2.39094	2.63965e-12	-2.60136e-09	-2.3936
11971325	chr19:11971325:G:A	1.20673e-99	-2.72626	-2.39098	1.6982e-14	-2.79447	-2.22308	1.59268e-13	-2.81004	-2.39138
11971448	chr19:11971448:T:C	4.25644e-99	-1.50431	-2.35241	1.10704e-13	-0.753634	-2.3892	6.8753e-13	-1.40302	-2.33588
11971488	chr19:11971488:G:T	5.55841e-98	-2.60136e-09	-1.28726	9.71841e-13	-2.60136e-09	-0.970501	8.81029e-12	-2.60136e-09	-1.18833
11971916	chr19:11971916:G:A	2.85179e-98	-2.60136e-09	-1.95463	4.38427e-13	-2.60136e-09	-1.7665	4.37423e-12	-2.60136e-09	-1.88852
11972396	chr19:11972396:A:T	1.67697e-99	-2.37218	-2.41599	2.05983e-14	-2.51041	-2.31407	3.10585e-13	-2.21322	-2.32033
11972822	chr19:11972822:T:A	2.74325e-98	-2.60136e-09	-1.99343	3.80252e-13	-2.60136e-09	-1.90886	4.49267e-12	-2.60136e-09	-1.8618
11972826	chr19:11972826:T:G	1.76071e-98	-2.60136e-09	-2.43686	2.28017e-13	-2.60136e-09	-2.42027	2.47284e-12	-2.60136e-09	-2.45888
11973017	chr19:11973017:A:G	2.23048e-98	-2.60136e-09	-2.20035	2.55721e-13	-2.60136e-09	-2.3056	3.23102e-12	-2.60136e-09	-2.19145
11973103	chr19:11973103:CAT:C	2.33569e-98	-2.60136e-09	-2.15426	2.78266e-13	-2.60136e-09	-2.22112	3.13385e-12	-2.60136e-09	-2.22199
11973261	chr19:11973261:A:G	1.73325e-99	-2.3691	-2.38606	2.18111e-14	-2.50454	-2.26273	3.18542e-13	-2.23778	-2.27047
11973597	chr19:11973597:C:T	1.71185e-98	-2.60136e-09	-2.465	2.20711e-13	-2.60136e-09	-2.45284	2.43654e-12	-2.60136e-09	-2.47367
11973736	chr19:11973736:A:T	1.85106e-99	-2.33018	-2.35922	1.73448e-14	-2.60834	-2.38806	3.32809e-13	-2.20344	-2.26099
11973739	chr19:11973739:G:T	1.19797e-99	-2.70265	-2.42188	1.52544e-14	-2.66006	-2.46476	2.09174e-13	-2.52721	-2.40163
11974222	chr19:11974222:G:T	1.71013e-98	-2.60136e-09	-2.46601	2.19064e-13	-2.60136e-09	-2.46033	2.43483e-12	-2.60136e-09	-2.47438
11974359	chr19:11974359:A:G	1.76547e-99	-2.32429	-2.41246	2.16739e-14	-2.47017	-2.30341	3.31343e-13	-2.15777	-2.31109
11974470	chr19:11974470:A:G	1.797e-98	-2.41645	-6.54159e-09	1.9823e-13	-2.56027	-6.54159e-09	3.04538e-12	-2.25062	-6.54159e-09
11974538	chr19:11974538:C:T	1.91154e-98	-2.60136e-09	-2.35466	2.46022e-13	-2.60136e-09	-2.34427	2.88505e-12	-2.60136e-09	-2.30471
11974838	chr19:11974838:AGT:A	1.17386e-98	-2.84228	-6.54159e-09	1.53269e-13	-2.8175	-6.54159e-09	1.73239e-12	-2.81475	-6.54159e-09
11974852	chr19:11974852:C:T	2.50709e-98	-2.60136e-09	-2.08345	2.92106e-13	-2.60136e-09	-2.17258	3.46237e-12	-2.60136e-09	-2.1223
11975002	chr19:11975002:A:G	1.69882e-98	-2.60136e-09	-2.47264	2.28372e-13	-2.60136e-09	-2.41872	2.52018e-12	-2.60136e-09	-2.43992
11975165	chr19:11975165:G:C	1.65195e-99	-2.39271	-2.41049	2.04903e-14	-2.52818	-2.30156	3.07256e-13	-2.23599	-2.30834
11975168	chr19:11975168:A:G	9.91366e-100	-2.84272	-2.47111	1.36458e-14	-2.84288	-2.39338	1.4543e-13	-2.81982	-2.47249
11975400	chr19:11975400:TTTA:T	1.89941e-99	-2.53681	-2.12681	2.67023e-14	-2.64818	-1.91676	3.77689e-13	-2.40957	-1.92836
11975443	chr19:11975443:G:A	1.17662e-99	-2.73163	-2.41088	1.73487e-14	-2.68049	-2.31568	1.98781e-13	-2.56611	-2.41369
11975449	chr19:11975449:C:G	2.35849e-99	-2.09108	-2.35605	3.42541e-14	-2.08561	-2.23027	5.11341e-13	-1.79405	-2.24092
11975458	chr19:11975458:C:T	2.11097e-99	-2.20975	-2.34826	1.92482e-14	-2.51495	-2.37732	3.92664e-13	-2.05457	-2.24448
11975632	chr19:11975632:T:C	1.72733e-98	-2.60136e-09	-2.456	2.40733e-13	-2.60136e-09	-2.366	2.63177e-12	-2.60136e-09	-2.39659
11976130	chr19:11976130:G:C	2.07132e-99	-2.22269	-2.35429	1.90411e-14	-2.52223	-2.38087	3.86016e-13	-2.06529	-2.25084
11976323	chr19:11976323:T:C	9.91438e-100	-2.84311	-2.47064	1.36964e-14	-2.84309	-2.38947	1.46324e-13	-2.81318	-2.473
11976378	chr19:11976378:G:C	9.90814e-100	-2.84311	-2.47128	1.36459e-14	-2.84307	-2.39318	1.465e-13	-2.81252	-2.47246
11976500	chr19:11976500:A:G	1.73313e-99	-2.36495	-2.39028	2.17942e-14	-2.50353	-2.26452	3.27744e-13	-2.20495	-2.27482
11976510	chr19:11976510:T:C	9.89456e-100	-2.84203	-2.47372	1.34048e-14	-2.84239	-2.41169	1.45541e-13	-2.82299	-2.46856
11976780	chr19:11976780:C:T	1.74899e-98	-2.44353	-6.54159e-09	1.94225e-13	-2.58067	-6.54159e-09	2.95889e-12	-2.27944	-6.54159e-09
11977001	chr19:11977001:C:G	1.71634e-98	-2.60136e-09	-2.46238	2.21558e-13	-2.60136e-09	-2.44901	2.4385e-12	-2.60136e-09	-2.47287
11977067	chr19:11977067:G:A	1.71875e-98	-2.60136e-09	-2.46098	2.17246e-13	-2.60136e-09	-2.46866	2.53239e-12	-2.60136e-09	-2.43509
11977349	chr19:11977349:C:T	1.76443e-99	-2.38439	-2.35294	2.25659e-14	-2.5201	-2.21315	3.37992e-13	-2.22725	-2.22174
11977522	chr19:11977522:A:G	1.71227e-98	-2.60136e-09	-2.46475	2.35038e-13	-2.60136e-09	-2.38995	2.57949e-12	-2.60136e-09	-2.41666
11977573	chr19:11977573:A:AT	1.67742e-99	-2.40095	-2.38696	2.11485e-14	-2.53415	-2.26397	3.15542e-13	-2.24607	-2.27165
11977674	chr19:11977674:C:T	1.7189e-99	-2.37741	-2.38606	2.15992e-14	-2.5143	-2.26273	3.24711e-13	-2.2186	-2.27047
11977690	chr19:11977690:A:C	1.71529e-99	-2.37951	-2.38607	2.15548e-14	-2.51591	-2.26318	3.23981e-13	-2.22045	-2.27088
11977733	chr19:11977733:G:A	1.69884e-98	-2.60136e-09	-2.47262	2.16097e-13	-2.60136e-09	-2.47396	2.44096e-12	-2.60136e-09	-2.47186
11977800	chr19:11977800:G:A	1.71521e-99	-2.37956	-2.38606	2.15638e-14	-2.51594	-2.26273	3.23953e-13	-2.22094	-2.27047
11978252	chr19:11978252:G:A	1.8051e-98	-2.60136e-09	-2.41196	2.21396e-13	-2.60136e-09	-2.44974	2.55238e-12	-2.60136e-09	-2.42723
11978549	chr19:11978549:G:T	1.71283e-99	-2.38095	-2.38606	2.15386e-14	-2.51711	-2.26273	3.23431e-13	-2.22255	-2.27047
11978734	chr19:11978734:T:C	1.73144e-99	-2.3657	-2.39051	2.16063e-14	-2.50456	-2.27215	3.26451e-13	-2.20397	-2.27975
11978889	chr19:11978889:G:A	1.7079e-98	-2.60136e-09	-2.46731	2.18696e-13	-2.60136e-09	-2.46201	2.4357e-12	-2.60136e-09	-2.47402
11978894	chr19:11978894:T:C	1.7146e-99	-2.37827	-2.3877	2.15461e-14	-2.51491	-2.26459	3.2386e-13	-2.21937	-2.27232
11979088	chr19:11979088:G:A	1.27424e-99	-2.72192	-2.34089	1.95186e-14	-2.67902	-2.19931	2.15963e-13	-2.55796	-2.33895
11979132	chr19:11979132:C:T	1.82825e-99	-2.31726	-2.38454	2.282e-14	-2.46379	-2.25827	3.50332e-13	-2.14667	-2.26645
11979168	chr19:11979168:A:G	1.81943e-99	-2.33171	-2.37493	2.26091e-14	-2.47572	-2.25562	3.44986e-13	-2.16578	-2.26272
11979239	chr19:11979239:G:A	1.14465e-99	-2.69587	-2.47419	1.51312e-14	-2.71979	-2.41315	1.48385e-13	-2.80438	-2.46782
11979589	chr19:11979589:T:C	1.02284e-99	-2.84239	-2.44018	1.27748e-14	-2.83619	-2.46603	1.51847e-13	-2.8404	-2.40874
11979607	chr19:11979607:C:T	1.72651e-98	-2.60136e-09	-2.45647	2.23507e-13	-2.60136e-09	-2.44025	2.4449e-12	-2.60136e-09	-2.47025
11979847	chr19:11979847:C:A	1.68069e-98	-2.48337	-6.54159e-09	1.87918e-13	-2.61369	-6.54159e-09	2.81496e-12	-2.3293	-6.54159e-09
11979950	chr19:11979950:C:A	1.44674e-99	-2.51532	-2.42053	1.39324e-14	-2.84278	-2.37269	1.51022e-13	-2.80424	-2.45034
11979971	chr19:11979971:A:G	2.46451e-98	-2.60136e-09	-2.10058	3.16726e-13	-2.60136e-09	-2.09166	4.17214e-12	-2.60136e-09	-1.93582
11980032	chr19:11980032:A:T	1.71945e-99	-2.38127	-2.38188	2.17123e-14	-2.51781	-2.25401	3.26987e-13	-2.22038	-2.2617
11980193	chr19:11980193:A:G	1.69289e-99	-2.39266	-2.38606	2.13303e-14	-2.52683	-2.26273	3.1914e-13	-2.23591	-2.27047
11980223	chr19:11980223:C:A	1.70642e-99	-2.36894	-2.40182	2.12219e-14	-2.50742	-2.28724	3.19924e-13	-2.20937	-2.29455
11980387	chr19:11980387:A:AAG	1.1965e-98	-2.82317	-6.54159e-09	1.77443e-13	-2.67104	-6.54159e-09	1.91445e-12	-2.71482	-6.54159e-09
11980554	chr19:11980554:G:A	1.71486e-99	-2.37977	-2.38606	2.15549e-14	-2.51636	-2.26273	3.23807e-13	-2.22139	-2.27047
11980798	chr19:11980798:C:T	1.69042e-98	-2.4776	-6.54159e-09	1.76954e-13	-2.67381	-6.54159e-09	2.15578e-12	-2.5961	-6.54159e-09
11980844	chr19:11980844:G:A	1.17845e-99	-2.71241	-2.42854	1.71342e-14	-2.66688	-2.34173	2.00049e-13	-2.54303	-2.43041
11981015	chr19:11981015:G:A	1.70471e-98	-2.60136e-09	-2.46918	2.18711e-13	-2.60136e-09	-2.46194	2.43499e-12	-2.60136e-09	-2.47431
11981143	chr19:11981143:G:A	1.05743e-99	-2.83768	-2.41164	1.51941e-14	-2.82725	-2.30154	1.62907e-13	-2.7441	-2.43473
11981188	chr19:11981188:G:A	1.81171e-99	-2.32483	-2.38606	2.25843e-14	-2.4697	-2.26273	3.45097e-13	-2.15771	-2.27047
11981244	chr19:11981244:C:T	1.77614e-98	-2.60136e-09	-2.42813	2.31168e-13	-2.60136e-09	-2.40655	2.49099e-12	-2.60136e-09	-2.45157
11981435	chr19:11981435:A:G	1.70861e-99	-2.35994	-2.40954	2.10936e-14	-2.50041	-2.30032	3.1902e-13	-2.19943	-2.30732
11981762	chr19:11981762:T:C	1.18499e-98	-2.83283	-6.54159e-09	1.50877e-13	-2.83323	-6.54159e-09	1.68447e-12	-2.8428	-6.54159e-09
11981881	chr19:11981881:A:T	2.09085e-99	-2.22105	-2.34653	1.9195e-14	-2.52103	-2.37401	3.90816e-13	-2.06346	-2.24031
11982284	chr19:11982284:G:A	1.7897e-99	-2.33705	-2.38606	2.2335e-14	-2.4808	-2.26273	3.39946e-13	-2.17275	-2.27047
11982407	chr19:11982407:G:A	1.39797e-99	-2.67493	-2.2952	2.19149e-14	-2.62686	-2.13567	2.41839e-13	-2.49088	-2.29285
11982493	chr19:11982493:A:G	1.74308e-98	-2.60136e-09	-2.44692	2.24854e-13	-2.60136e-09	-2.43424	2.45532e-12	-2.60136e-09	-2.46599
11982607	chr19:11982607:G:T	1.74813e-99	-2.36098	-2.38563	2.19062e-14	-2.50095	-2.26197	3.30964e-13	-2.20027	-2.26973
11982687	chr19:11982687:T:C	1.04279e-99	-2.83828	-2.42498	1.29685e-14	-2.82769	-2.45948	1.55159e-13	-2.83438	-2.39318
11982891	chr19:11982891:T:C	2.50921e-98	-2.60136e-09	-2.0826	3.24244e-13	-2.60136e-09	-2.0682	4.29318e-12	-2.60136e-09	-1.90722
11983108	chr19:11983108:T:C	1.20543e-99	-2.68924	-2.42908	1.75727e-14	-2.64197	-2.34137	2.06695e-13	-2.51073	-2.43003
11983249	chr19:11983249:C:T	2.05801e-99	-2.22278	-2.36064	1.8959e-14	-2.52223	-2.38518	3.8352e-13	-2.06526	-2.25735
11983304	chr19:11983304:G:A	1.78912e-99	-2.33633	-2.3871	2.23186e-14	-2.48014	-2.26413	3.39776e-13	-2.17186	-2.27186
11983319	chr19:11983319:A:G	1.70125e-98	-2.60136e-09	-2.47121	2.20317e-13	-2.60136e-09	-2.45463	2.45459e-12	-2.60136e-09	-2.46629
11983552	chr19:11983552:A:G	1.73295e-99	-2.37015	-2.38518	2.17474e-14	-2.50872	-2.26148	3.27617e-13	-2.21089	-2.26927
11983749	chr19:11983749:G:C	1.67439e-99	-2.38693	-2.40278	2.08342e-14	-2.52411	-2.28899	3.12546e-13	-2.23102	-2.29624
11983845	chr19:11983845:G:A	1.17546e-98	-2.84091	-6.54159e-09	1.54373e-13	-2.81032	-6.54159e-09	1.7464e-12	-2.80669	-6.54159e-09
11983924	chr19:11983924:C:G	2.1565e-99	-2.17182	-2.36486	1.95987e-14	-2.48532	-2.38891	4.03587e-13	-2.00843	-2.26319
11983967	chr19:11983967:G:A	1.71974e-98	-2.60136e-09	-2.4604	2.22376e-13	-2.60136e-09	-2.44532	2.4409e-12	-2.60136e-09	-2.47189
11984131	chr19:11984131:C:T	1.74637e-99	-2.33856	-2.40905	2.15567e-14	-2.4821	-2.29691	3.2842e-13	-2.17448	-2.30323
11984442	chr19:11984442:G:T	2.01903e-98	-2.60136e-09	-2.29996	2.59352e-13	-2.60136e-09	-2.29151	3.0751e-12	-2.60136e-09	-2.24091
11984463	chr19:11984463:G:T	1.64306e-99	-2.3957	-2.4129	2.03565e-14	-2.5303	-2.30599	3.04342e-13	-2.24087	-2.31299
11984773	chr19:11984773:A:G	3.89416e-98	-2.60136e-09	-1.64309	5.64317e-13	-2.60136e-09	-1.51408	6.9111e-12	-2.60136e-09	-1.43112
11984783	chr19:11984783:T:C	1.55629e-99	-2.43982	-2.42303	1.92392e-14	-2.56785	-2.32489	2.83133e-13	-2.29445	-2.33164
11984815	chr19:11984815:C:T	1.51425e-99	-2.45005	-2.44019	1.67917e-14	-2.55462	-2.47418	3.0715e-13	-2.14823	-2.39644
11984881	chr19:11984881:C:T	1.66891e-99	-2.37027	-2.42272	2.03813e-14	-2.51056	-2.32451	3.06739e-13	-2.21466	-2.33135
11984918	chr19:11984918:A:G	1.6582e-99	-2.40755	-2.39187	2.07839e-14	-2.54115	-2.27437	3.08847e-13	-2.25692	-2.28224
11984973	chr19:11984973:T:A	1.19034e-99	-2.67184	-2.45908	1.76476e-14	-2.59411	-2.38498	2.09373e-13	-2.47431	-2.45358
11985040	chr19:11985040:GGGATT:G	1.46052e-99	-2.46	-2.46637	1.68644e-14	-2.56297	-2.46152	2.89297e-13	-2.1629	-2.44165
11985091	chr19:11985091:T:C	1.77064e-98	-2.60136e-09	-2.43123	2.18189e-13	-2.60136e-09	-2.46433	2.50795e-12	-2.60136e-09	-2.44479
11985257	chr19:11985257:C:G	1.27872e-99	-2.60173	-2.45757	1.82421e-14	-2.47186	-2.47409	2.2261e-13	-2.40035	-2.46624
11985493	chr19:11985493:A:G	1.61007e-98	-2.52629	-6.54159e-09	1.82029e-13	-2.64553	-6.54159e-09	2.72673e-12	-2.36115	-6.54159e-09
11985647	chr19:11985647:T:C	2.37819e-99	-2.27578	-2.16303	2.16242e-14	-2.37928	-2.3966	5.32563e-13	-1.86137	-2.13293
11985921	chr19:11985921:G:T	4.73339e-98	-2.60136e-09	-1.44793	5.12789e-13	-2.60136e-09	-1.60983	5.62788e-12	-2.60136e-09	-1.63652
11986254	chr19:11986254:T:C	1.69593e-98	-2.60136e-09	-2.47434	2.22237e-13	-2.60136e-09	-2.44595	2.47149e-12	-2.60136e-09	-2.45943
11986290	chr19:11986290:G:GAAAAA	7.83604e-98	-2.60136e-09	-0.943839	9.11721e-13	-2.60136e-09	-1.03436	1.179e-11	-2.60136e-09	-0.896999
11986486	chr19:11986486:T:C	1.6659e-98	-2.49221	-6.54159e-09	1.7604e-13	-2.67898	-6.54159e-09	2.21905e-12	-2.56717	-6.54159e-09
11986551	chr19:11986551:A:G	1.11444e-99	-2.81494	-2.38186	1.3105e-14	-2.82835	-2.44836	1.73555e-13	-2.7763	-2.33921
11986564	chr19:11986564:C:T	2.32971e-98	-2.60136e-09	-2.15683	2.98553e-13	-2.60136e-09	-2.15075	3.88185e-12	-2.60136e-09	-2.00794
11986630	chr19:11986630:T:A	1.03954e-99	-2.81988	-2.44651	1.28096e-14	-2.82516	-2.47434	1.58131e-13	-2.7833	-2.42528
11986661	chr19:11986661:T:C	1.94109e-97	-2.60136e-09	-0.0367379	2.82759e-12	-2.60136e-09	0.0974867	3.73805e-11	-2.60136e-09	0.256899
11986878	chr19:11986878:AC:A	2.13525e-98	-2.60136e-09	-2.24399	2.46016e-13	-2.60136e-09	-2.3443	3.21855e-12	-2.60136e-09	-2.19532
11987600	chr19:11987600:G:A	1.97784e-98	-2.60136e-09	-2.32057	2.63457e-13	-2.60136e-09	-2.2758	2.75197e-12	-2.60136e-09	-2.35193
11987622	chr19:11987622:G:T	1.538e-99	-2.65569	-2.21899	1.87609e-14	-2.55725	-2.36066	2.60422e-13	-2.46523	-2.24447
11987887	chr19:11987887:C:T	1.06365e-99	-2.80671	-2.43674	1.36562e-14	-2.76603	-2.46947	1.58628e-13	-2.79703	-2.40841
11988347	chr19:11988347:TTGGC:T	1.3764e-99	-2.68481	-2.30088	1.69657e-14	-2.59101	-2.42749	2.24302e-13	-2.51	-2.34901
11988360	chr19:11988360:A:G	1.03766e-99	-2.79506	-2.47313	1.37258e-14	-2.80491	-2.42551	1.5863e-13	-2.73448	-2.47095
11988476	chr19:11988476:A:G	1.00716e-99	-2.82496	-2.47306	1.33676e-14	-2.83117	-2.42569	1.51016e-13	-2.78367	-2.47094
11989215	chr19:11989215:A:G	1.99296e-98	-2.60136e-09	-2.31295	2.95456e-13	-2.60136e-09	-2.16117	3.06805e-12	-2.60136e-09	-2.24321
11989249	chr19:11989249:T:C	1.54837e-98	-2.56537	-6.54159e-09	1.76346e-13	-2.67725	-6.54159e-09	2.5717e-12	-2.41968	-6.54159e-09
11990083	chr19:11990083:A:G	1.76614e-98	-2.60136e-09	-2.43378	2.21142e-13	-2.60136e-09	-2.45089	2.44282e-12	-2.60136e-09	-2.4711
11990244	chr19:11990244:T:C	1.20152e-99	-2.82238	-2.29919	1.35656e-14	-2.82273	-2.41942	1.93639e-13	-2.78106	-2.22495
11990359	chr19:11990359:G:A	2.04344e-98	-2.60136e-09	-2.28794	2.48737e-13	-2.60136e-09	-2.3333	3.25634e-12	-2.60136e-09	-2.18365
11990555	chr19:11990555:G:T	1.85523e-98	-2.38456	-6.54159e-09	2.44107e-13	-2.35209	-6.54159e-09	2.50966e-12	-2.44411	-6.54159e-09
11990579	chr19:11990579:T:G	1.18017e-99	-2.84231	-2.29719	1.39645e-14	-2.80903	-2.40414	1.66644e-13	-2.83176	-2.32439
11990975	chr19:11990975:T:C	1.00843e-99	-2.82634	-2.47042	1.30571e-14	-2.83087	-2.4495	1.51918e-13	-2.78815	-2.46052
11991094	chr19:11991094:G:A	3.01854e-98	-2.60136e-09	-1.8978	3.61877e-13	-2.60136e-09	-1.95839	4.07724e-12	-2.60136e-09	-1.95883
11991274	chr19:11991274:G:GTA	1.70107e-98	-2.60136e-09	-2.47132	2.16123e-13	-2.60136e-09	-2.47384	2.43482e-12	-2.60136e-09	-2.47438
11991446	chr19:11991446:T:C	1.76378e-98	-2.43511	-6.54159e-09	2.71255e-13	-2.24664	-6.54159e-09	2.73998e-12	-2.3563	-6.54159e-09
11991459	chr19:11991459:C:T	1.92738e-98	-2.60136e-09	-2.34641	2.60123e-13	-2.60136e-09	-2.28854	3.27461e-12	-2.60136e-09	-2.17805
11991467	chr19:11991467:C:T	1.74301e-99	-2.65883	-2.09072	2.03787e-14	-2.55763	-2.27757	2.90273e-13	-2.46668	-2.1345
11992058	chr19:11992058:G:C	1.69656e-98	-2.60136e-09	-2.47397	2.22981e-13	-2.60136e-09	-2.44261	2.47715e-12	-2.60136e-09	-2.45714
11992140	chr19:11992140:A:C	1.51533e-98	-2.58694	-6.54159e-09	1.7348e-13	-2.69363	-6.54159e-09	2.50426e-12	-2.44626	-6.54159e-09
11992147	chr19:11992147:A:G	1.51397e-98	-2.58784	-6.54159e-09	1.73375e-13	-2.69424	-6.54159e-09	2.5017e-12	-2.44728	-6.54159e-09
11992190	chr19:11992190:G:C	1.54344e-98	-2.56856	-6.54159e-09	1.75891e-13	-2.67983	-6.54159e-09	2.56061e-12	-2.424	-6.54159e-09
11992581	chr19:11992581:A:G	4.97393e-98	-2.60136e-09	-1.39836	1.0854e-12	-2.60136e-09	-0.859991	9.11285e-12	-2.60136e-09	-1.15457
11992601	chr19:11992601:G:A	1.97625e-98	-2.60136e-09	-2.32137	2.63716e-13	-2.60136e-09	-2.27482	2.75208e-12	-2.60136e-09	-2.35189
11992761	chr19:11992761:TAC:T	1.5942e-98	-2.5362	-6.54159e-09	1.80331e-13	-2.6549	-6.54159e-09	2.66431e-12	-2.38431	-6.54159e-09
11992907	chr19:11992907:C:CTTA	1.57044e-99	-2.69604	-2.15776	1.81883e-14	-2.60632	-2.3426	2.4913e-13	-2.52859	-2.22545
11993091	chr19:11993091:G:A	6.10852e-98	1.06825	-2.26114	4.13435e-13	0.375173	-2.20037	4.0417e-12	0.327019	-2.2946
11993174	chr19:11993174:T:C	9.98031e-100	-2.83859	-2.46854	1.28601e-14	-2.84077	-2.45479	1.48772e-13	-2.81349	-2.4561
11993464	chr19:11993464:T:G	1.73283e-98	-2.60136e-09	-2.45282	2.16776e-13	-2.60136e-09	-2.47083	2.46884e-12	-2.60136e-09	-2.4605
11993505	chr19:11993505:G:C	1.0271e-99	-2.80494	-2.47348	1.35115e-14	-2.81356	-2.43259	1.56226e-13	-2.75174	-2.46896
11994215	chr19:11994215:G:A	2.64047e-98	-2.60136e-09	-2.03161	3.33569e-13	-2.60136e-09	-2.03984	4.04026e-12	-2.60136e-09	-1.96794
11994594	chr19:11994594:A:G	9.94922e-100	-2.83958	-2.47066	1.28777e-14	-2.84139	-2.45281	1.48163e-13	-2.81587	-2.45783
11994809	chr19:11994809:A:G	1.39105e-99	-2.70793	-2.26717	1.68547e-14	-2.62053	-2.40453	2.24766e-13	-2.544	-2.31295
11994867	chr19:11994867:G:A	1.7595e-98	-2.60136e-09	-2.43754	2.18035e-13	-2.60136e-09	-2.46504	2.48187e-12	-2.60136e-09	-2.45524
11995182	chr19:11995182:T:C	2.16266e-98	-2.60136e-09	-2.23123	2.72225e-13	-2.60136e-09	-2.24307	3.03093e-12	-2.60136e-09	-2.25538
11995506	chr19:11995506:G:A	2.45446e-98	-2.60136e-09	-2.10467	3.51162e-13	-2.60136e-09	-1.98844	4.23586e-12	-2.60136e-09	-1.92067
11996019	chr19:11996019:G:A	1.61543e-99	-2.72946	-2.0961	1.84496e-14	-2.64121	-2.29344	2.6196e-13	-2.55527	-2.14855
11996068	chr19:11996068:CCTT:C	1.88521e-98	-2.60136e-09	-2.36853	2.48249e-13	-2.60136e-09	-2.33526	2.62547e-12	-2.60136e-09	-2.39899
11996168	chr19:11996168:C:T	2.51258e-99	-2.84291	-1.54093	2.7527e-14	-2.81006	-1.72447	3.96362e-13	-2.81881	-1.47087
11996451	chr19:11996451:G:C	1.79506e-98	-2.60136e-09	-2.41753	2.25291e-13	-2.60136e-09	-2.4323	2.77615e-12	-2.60136e-09	-2.34319
11997007	chr19:11997007:C:T	1.21573e-98	-2.80723	-6.54159e-09	1.4966e-13	-2.84133	-6.54159e-09	1.68575e-12	-2.84204	-6.54159e-09
11997721	chr19:11997721:C:T	1.74118e-98	-2.60136e-09	-2.44801	2.42284e-13	-2.60136e-09	-2.35958	2.6503e-12	-2.60136e-09	-2.38958
11997929	chr19:11997929:G:T	1.83923e-98	-2.60136e-09	-2.39323	2.24463e-13	-2.60136e-09	-2.43598	2.58966e-12	-2.60136e-09	-2.41272
11998063	chr19:11998063:C:T	1.72468e-98	-2.60136e-09	-2.45753	2.18069e-13	-2.60136e-09	-2.46488	2.59455e-12	-2.60136e-09	-2.41084
11998715	chr19:11998715:A:G	6.3452e-98	-2.60136e-09	-1.15487	6.94394e-13	-2.60136e-09	-1.30665	6.94401e-12	-2.60136e-09	-1.42637
11999035	chr19:11999035:G:A	1.92738e-98	-2.60136e-09	-2.34641	2.55687e-13	-2.60136e-09	-2.30574	2.68697e-12	-2.60136e-09	-2.37584
11999204	chr19:11999204:T:C	1.14554e-99	-2.75471	-2.41457	1.2934e-14	-2.81552	-2.47431	1.94035e-13	-2.61237	-2.39159
11999236	chr19:11999236:C:T	1.97759e-98	-2.60136e-09	-2.3207	2.4332e-13	-2.60136e-09	-2.35531	3.14492e-12	-2.60136e-09	-2.21846
11999325	chr19:11999325:A:G	2.11449e-98	-2.60136e-09	-2.25376	2.85595e-13	-2.60136e-09	-2.19512	2.94682e-12	-2.60136e-09	-2.28352
11999423	chr19:11999423:T:A	1.23949e-99	-2.64367	-2.44679	1.40461e-14	-2.74679	-2.46056	2.19213e-13	-2.4419	-2.44006
11999889	chr19:11999889:AGCAGGCCATCAGCTGGCGGATGAG:A	1.92569e-98	-2.60136e-09	-2.34729	2.30776e-13	-2.60136e-09	-2.40825	2.67388e-12	-2.60136e-09	-2.38072
11999968	chr19:11999968:G:A	2.02097e-98	-2.60136e-09	-2.29899	2.48696e-13	-2.60136e-09	-2.33346	3.24488e-12	-2.60136e-09	-2.18717
12000331	chr19:12000331:C:T	2.83467e-98	-2.60136e-09	-1.96065	3.40489e-13	-2.60136e-09	-2.01931	3.82812e-12	-2.60136e-09	-2.02188
12000521	chr19:12000521:T:G	1.94493e-98	-2.60136e-09	-2.33735	2.59295e-13	-2.60136e-09	-2.29173	2.71439e-12	-2.60136e-09	-2.36568
12001172	chr19:12001172:G:A	1.95744e-98	-2.60136e-09	-2.33093	2.61219e-13	-2.60136e-09	-2.28434	2.72995e-12	-2.60136e-09	-2.35997
12001603	chr19:12001603:G:A	1.76302e-98	-2.60136e-09	-2.43555	2.18353e-13	-2.60136e-09	-2.46358	2.49544e-12	-2.60136e-09	-2.44978
12001689	chr19:12001689:G:A	1.69586e-98	-2.60136e-09	-2.47438	2.16244e-13	-2.60136e-09	-2.47329	2.47226e-12	-2.60136e-09	-2.45912
12001911	chr19:12001911:G:A	1.87429e-98	-2.60136e-09	-2.37434	2.26911e-13	-2.60136e-09	-2.42514	2.61822e-12	-2.60136e-09	-2.40176
12001912	chr19:12001912:C:T	2.58242e-98	-2.60136e-09	-2.05385	3.39191e-13	-2.60136e-09	-2.02313	4.4916e-12	-2.60136e-09	-1.86204
12002373	chr19:12002373:G:A	2.66629e-98	-2.60136e-09	-2.02188	3.21724e-13	-2.60136e-09	-2.076	3.61694e-12	-2.60136e-09	-2.07862
12002898	chr19:12002898:A:G	2.4894e-98	-2.60136e-09	-2.09053	3.44539e-13	-2.60136e-09	-2.00749	4.15861e-12	-2.60136e-09	-1.93907
12003336	chr19:12003336:G:C	1.71518e-98	-2.60136e-09	-2.46305	2.33911e-13	-2.60136e-09	-2.39475	2.57118e-12	-2.60136e-09	-2.41989
12003351	chr19:12003351:C:T	1.23152e-98	-2.79432	-6.54159e-09	1.51787e-13	-2.82722	-6.54159e-09	1.76244e-12	-2.79755	-6.54159e-09
12004147	chr19:12004147:AAAC:A	1.98642e-98	-2.60136e-09	-2.31624	2.44501e-13	-2.60136e-09	-2.35047	3.16736e-12	-2.60136e-09	-2.21135
12004154	chr19:12004154:A:C	1.7097e-98	-2.60136e-09	-2.46625	2.16022e-13	-2.60136e-09	-2.47431	2.5104e-12	-2.60136e-09	-2.44381
12005191	chr19:12005191:A:G	1.33479e-99	-2.8215	-2.19489	1.7797e-14	-2.84052	-2.13014	1.9333e-13	-2.79671	-2.2109
12005313	chr19:12005313:G:T	1.92003e-99	-2.66759	-1.98522	1.73571e-14	-2.72797	-2.26772	3.23825e-13	-2.7262	-1.76561
12006099	chr19:12006099:G:C	1.71591e-99	-2.73349	-2.03172	1.82895e-14	-2.66919	-2.27417	2.67709e-13	-2.56963	-2.11248
12006148	chr19:12006148:G:A	1.44313e-98	-2.63575	-6.54159e-09	1.57873e-13	-2.7879	-6.54159e-09	1.84812e-12	-2.75008	-6.54159e-09
12006288	chr19:12006288:A:G	1.85588e-98	-2.60136e-09	-2.38421	2.23982e-13	-2.60136e-09	-2.43813	2.5871e-12	-2.60136e-09	-2.41372
12006420	chr19:12006420:C:T	1.73948e-98	-2.60136e-09	-2.44898	2.19017e-13	-2.60136e-09	-2.46054	2.43561e-12	-2.60136e-09	-2.47405
12006602	chr19:12006602:G:A	1.61979e-98	-0.349297	-2.17098	1.01251e-13	-1.41242	-1.81968	1.26029e-12	-1.07507	-2.05784
12007328	chr19:12007328:T:A	1.7663e-98	-2.60136e-09	-2.43368	2.3005e-13	-2.60136e-09	-2.4114	2.50095e-12	-2.60136e-09	-2.44758
12007411	chr19:12007411:C:G	1.74532e-98	-2.60136e-09	-2.44563	2.25637e-13	-2.60136e-09	-2.43077	2.46794e-12	-2.60136e-09	-2.46087
12008336	chr19:12008336:GGTATCCTT:G	2.00982e-98	-2.60136e-09	-2.30453	2.39836e-13	-2.60136e-09	-2.36974	2.79512e-12	-2.60136e-09	-2.33638
12008536	chr19:12008536:T:C	1.72693e-98	-2.60136e-09	-2.45623	2.37161e-13	-2.60136e-09	-2.38095	2.60119e-12	-2.60136e-09	-2.40828
12009088	chr19:12009088:C:A	1.52401e-99	-2.73856	-2.14525	1.66157e-14	-2.67688	-2.36246	2.32724e-13	-2.58332	-2.23884
12009127	chr19:12009127:T:A	1.76413e-98	-2.60136e-09	-2.43492	2.47601e-13	-2.60136e-09	-2.33787	2.69894e-12	-2.60136e-09	-2.37139
12009454	chr19:12009454:A:G	2.92555e-98	-2.60136e-09	-1.92909	3.52044e-13	-2.60136e-09	-1.98594	3.95467e-12	-2.60136e-09	-1.98936
12009521	chr19:12009521:C:T	4.9769e-99	-2.40787	-1.29248	4.56158e-14	-2.26458	-1.76486	7.63931e-13	-2.11538	-1.51815
12009581	chr19:12009581:C:T	3.00861e-98	-0.708971	-1.19212	3.48831e-13	-1.52625	-0.468858	3.23297e-12	-1.2304	-0.960452
12010033	chr19:12010033:G:T	1.34055e-99	-2.60524	-2.40684	1.42897e-14	-2.71694	-2.47321	2.45725e-13	-2.39617	-2.37162
12010072	chr19:12010072:C:CT	2.2584e-98	-2.60136e-09	-2.18792	3.51918e-13	-2.60136e-09	-1.9863	3.57332e-12	-2.60136e-09	-2.09076
12010143	chr19:12010143:T:C	1.91463e-98	-2.60136e-09	-2.35305	2.52124e-13	-2.60136e-09	-2.31977	2.65687e-12	-2.60136e-09	-2.3871
12010205	chr19:12010205:G:T	2.00907e-98	-2.60136e-09	-2.3049	2.46879e-13	-2.60136e-09	-2.34079	3.21214e-12	-2.60136e-09	-2.19731
12010520	chr19:12010520:C:T	1.74416e-98	-2.60136e-09	-2.4463	2.26233e-13	-2.60136e-09	-2.42813	2.47075e-12	-2.60136e-09	-2.45973
12010643	chr19:12010643:C:T	1.5507e-99	-2.75155	-2.1149	1.78159e-14	-2.64766	-2.32194	2.53839e-13	-2.55711	-2.1782
12010744	chr19:12010744:G:A	1.14781e-98	-1.08872	-1.776	2.54013e-13	-0.330176	-1.98213	2.92059e-12	-0.601004	-1.69146
12010799	chr19:12010799:G:A	1.98504e-98	-2.60136e-09	-2.31693	2.44128e-13	-2.60136e-09	-2.352	3.1602e-12	-2.60136e-09	-2.21362
12010967	chr19:12010967:C:T	2.0057e-98	-2.60136e-09	-2.30658	2.46292e-13	-2.60136e-09	-2.34318	3.20039e-12	-2.60136e-09	-2.20098
12011516	chr19:12011516:T:C	1.78453e-98	-2.60136e-09	-2.42342	2.19996e-13	-2.60136e-09	-2.45608	2.52233e-12	-2.60136e-09	-2.43907
12011658	chr19:12011658:T:G	1.71975e-98	-2.60136e-09	-2.4604	2.35162e-13	-2.60136e-09	-2.38942	2.58288e-12	-2.60136e-09	-2.41535
12011886	chr19:12011886:G:A	1.33717e-97	-2.60136e-09	-0.409433	1.33587e-12	-2.60136e-09	-0.652358	1.31303e-11	-2.60136e-09	-0.789326
12012099	chr19:12012099:G:A	1.71966e-98	-2.60136e-09	-2.46044	2.35086e-13	-2.60136e-09	-2.38974	2.58191e-12	-2.60136e-09	-2.41572
12012341	chr19:12012341:C:T	1.32682e-99	-2.65915	-2.36322	1.37447e-14	-2.75815	-2.47089	2.3519e-13	-2.46697	-2.34464
12012428	chr19:12012428:G:A	1.54416e-99	-2.7527	-2.11798	1.67173e-14	-2.69224	-2.34101	2.34164e-13	-2.60737	-2.20862
12012447	chr19:12012447:A:G	1.40639e-98	-2.66155	-6.54159e-09	1.57118e-13	-2.7927	-6.54159e-09	1.68627e-12	-2.84173	-6.54159e-09
12012614	chr19:12012614:C:A	1.51252e-99	-2.74854	-2.14284	1.67974e-14	-2.68519	-2.34328	2.37716e-13	-2.59215	-2.20878
12012682	chr19:12012682:A:G	1.25993e-98	-2.77152	-6.54159e-09	1.53391e-13	-2.81671	-6.54159e-09	1.79449e-12	-2.77953	-6.54159e-09
12012804	chr19:12012804:TCTA:T	1.17835e-98	-2.83845	-6.54159e-09	1.49572e-13	-2.84191	-6.54159e-09	1.68641e-12	-2.84165	-6.54159e-09
12013304	chr19:12013304:A:G	2.71297e-99	-2.61971	-1.6874	2.80003e-14	-2.83217	-1.68531	2.64041e-13	-2.84037	-1.85553
12013374	chr19:12013374:G:A	1.78664e-98	-2.60136e-09	-2.42223	2.22534e-13	-2.60136e-09	-2.44461	2.54448e-12	-2.60136e-09	-2.43032
12013418	chr19:12013418:C:T	1.28183e-97	-2.60136e-09	-0.451699	1.27566e-12	-2.60136e-09	-0.698478	1.25702e-11	-2.60136e-09	-0.832919
12013577	chr19:12013577:A:G	1.83699e-98	-2.60136e-09	-2.39445	2.58816e-13	-2.60136e-09	-2.29358	2.79386e-12	-2.60136e-09	-2.33683
12013784	chr19:12013784:T:A	1.72564e-98	-2.60136e-09	-2.45697	2.16684e-13	-2.60136e-09	-2.47125	2.55769e-12	-2.60136e-09	-2.42515
12013807	chr19:12013807:A:G	1.20774e-98	-2.81382	-6.54159e-09	1.69794e-13	-2.71511	-6.54159e-09	1.87825e-12	-2.73391	-6.54159e-09
12014046	chr19:12014046:A:T	2.6137e-98	-2.60136e-09	-2.0418	3.14501e-13	-2.60136e-09	-2.0987	3.53782e-12	-2.60136e-09	-2.10074
12014305	chr19:12014305:C:T	1.74533e-98	-2.60136e-09	-2.44563	2.19971e-13	-2.60136e-09	-2.4562	2.46757e-12	-2.60136e-09	-2.46102
12014530	chr19:12014530:G:A	2.01239e-99	-2.68579	-1.92004	2.07703e-14	-2.60961	-2.20656	3.11577e-13	-2.49927	-2.03109
12014790	chr19:12014790:T:C	2.67844e-98	-2.60136e-09	-2.01734	3.17928e-13	-2.60136e-09	-2.08787	3.57331e-12	-2.60136e-09	-2.09076
12016555	chr19:12016555:G:A	2.90547e-98	-2.60136e-09	-1.93598	2.80156e-13	-2.60136e-09	-2.21435	3.38837e-12	-2.60136e-09	-2.1439
12016810	chr19:12016810:C:A	1.77157e-98	-2.60136e-09	-2.43071	2.19029e-13	-2.60136e-09	-2.46049	2.50601e-12	-2.60136e-09	-2.44556
12016942	chr19:12016942:A:G	1.72616e-98	-2.60136e-09	-2.45667	2.36894e-13	-2.60136e-09	-2.38208	2.5988e-12	-2.60136e-09	-2.4092
12016961	chr19:12016961:T:C	1.22844e-99	-2.83152	-2.2679	1.31748e-14	-2.8411	-2.43029	1.95527e-13	-2.74356	-2.25275
12017206	chr19:12017206:T:C	1.88474e-99	-2.71666	-1.9547	1.97743e-14	-2.64424	-2.22107	2.95405e-13	-2.53953	-2.04414
12017321	chr19:12017321:G:A	2.42014e-98	-2.60136e-09	-2.11874	2.93845e-13	-2.60136e-09	-2.16664	3.30568e-12	-2.60136e-09	-2.16861
12017396	chr19:12017396:T:C	1.98162e-98	-2.60136e-09	-2.31866	2.75817e-13	-2.60136e-09	-2.22996	2.83697e-12	-2.60136e-09	-2.32151
12017493	chr19:12017493:A:G	1.42096e-99	-2.58151	-2.37232	1.44893e-14	-2.70294	-2.47334	2.5758e-13	-2.35869	-2.36199
12018173	chr19:12018173:G:A	2.43085e-98	-2.60136e-09	-2.11433	2.94998e-13	-2.60136e-09	-2.16272	3.31845e-12	-2.60136e-09	-2.16475
12018583	chr19:12018583:C:T	3.14719e-98	-1.85606	-6.54159e-09	2.39874e-13	-2.36958	-6.54159e-09	3.45205e-12	-2.12528	-6.54159e-09
12018675	chr19:12018675:C:G	3.26163e-98	-2.60136e-09	-1.82034	3.12693e-13	-2.60136e-09	-2.10447	3.30074e-12	-2.60136e-09	-2.17011
12018943	chr19:12018943:A:C	1.52355e-98	-2.58153	-6.54159e-09	2.3015e-13	-2.41096	-6.54159e-09	2.35167e-12	-2.50913	-6.54159e-09
12019662	chr19:12019662:A:G	1.39122e-99	-2.60317	-2.37181	1.42643e-14	-2.71886	-2.47308	2.51169e-13	-2.38638	-2.3595
12019932	chr19:12019932:TAATA:T	2.01832e-98	-2.60136e-09	-2.30031	2.82868e-13	-2.60136e-09	-2.20471	2.89535e-12	-2.60136e-09	-2.30114
12020329	chr19:12020329:G:A	1.75338e-98	-2.60136e-09	-2.44103	2.18305e-13	-2.60136e-09	-2.4638	2.61772e-12	-2.60136e-09	-2.40195
12020459	chr19:12020459:T:G	1.71719e-98	-2.60136e-09	-2.46188	2.44963e-13	-2.60136e-09	-2.34859	2.6083e-12	-2.60136e-09	-2.40555
12020789	chr19:12020789:C:T	2.26122e-98	-2.60136e-09	-2.18667	2.86607e-13	-2.60136e-09	-2.19158	3.69345e-12	-2.60136e-09	-2.05769
12020855	chr19:12020855:C:G	1.3772e-99	-2.56649	-2.41862	1.46291e-14	-2.6957	-2.47097	2.49652e-13	-2.33738	-2.41455
12020890	chr19:12020890:C:T	3.30933e-99	-2.62755	-1.48086	3.17975e-14	-2.50072	-1.88958	4.79951e-13	-2.41541	-1.68292
12021217	chr19:12021217:G:A	1.94486e-98	-2.60136e-09	-2.33738	2.84943e-13	-2.60136e-09	-2.1974	2.975e-12	-2.60136e-09	-2.27401
12021287	chr19:12021287:CCTT:C	7.6466e-98	-0.968311	-6.54159e-09	1.68938e-12	-0.417578	-6.54159e-09	1.19081e-11	-0.887032	-6.54159e-09
12021628	chr19:12021628:A:T	2.4358e-98	-2.60136e-09	-2.1123	2.95479e-13	-2.60136e-09	-2.16109	3.32393e-12	-2.60136e-09	-2.1631
12021959	chr19:12021959:C:T	2.08582e-98	-2.60136e-09	-2.26741	3.14548e-13	-2.60136e-09	-2.09856	3.23354e-12	-2.60136e-09	-2.19067
12022108	chr19:12022108:C:T	1.75231e-98	-2.60136e-09	-2.44164	2.24644e-13	-2.60136e-09	-2.43518	2.4954e-12	-2.60136e-09	-2.4498
12022339	chr19:12022339:TATC:T	2.49161e-98	-2.60136e-09	-2.08964	3.44792e-13	-2.60136e-09	-2.00675	4.16178e-12	-2.60136e-09	-1.93831
12022721	chr19:12022721:G:A	2.41892e-98	-2.60136e-09	-2.11925	3.18204e-13	-2.60136e-09	-2.087	4.16547e-12	-2.60136e-09	-1.93742
12022877	chr19:12022877:C:T	1.29819e-98	-2.7416	-6.54159e-09	1.82728e-13	-2.64169	-6.54159e-09	1.9164e-12	-2.7138	-6.54159e-09
12022954	chr19:12022954:G:C	1.70765e-99	-2.7319	-2.03814	1.79024e-14	-2.66555	-2.29921	2.56958e-13	-2.5722	-2.15089
12023474	chr19:12023474:G:A	1.87642e-99	-2.70922	-1.96657	1.96262e-14	-2.63741	-2.23542	2.92621e-13	-2.53207	-2.06106
12024060	chr19:12024060:G:A	1.73201e-98	-2.60136e-09	-2.45329	2.16819e-13	-2.60136e-09	-2.47063	2.56255e-12	-2.60136e-09	-2.42325
12024166	chr19:12024166:A:T	2.78448e-99	-2.46458	-1.81651	2.37819e-14	-2.78796	-1.89281	3.93992e-13	-2.72809	-1.56758
12024550	chr19:12024550:G:A	2.4358e-98	-2.60136e-09	-2.1123	2.95479e-13	-2.60136e-09	-2.16109	3.32393e-12	-2.60136e-09	-2.1631
12024956	chr19:12024956:T:G	2.4358e-98	-2.60136e-09	-2.1123	2.95479e-13	-2.60136e-09	-2.16109	3.32393e-12	-2.60136e-09	-2.1631
12025063	chr19:12025063:T:C	1.7879e-98	-2.60136e-09	-2.42153	2.51904e-13	-2.60136e-09	-2.32064	2.73908e-12	-2.60136e-09	-2.35663
12025217	chr19:12025217:T:G	1.5302e-99	-2.83328	-2.04647	2.37065e-14	-2.75686	-1.92709	3.28329e-13	-2.71742	-1.76057
12025322	chr19:12025322:G:A	1.70335e-98	-2.60136e-09	-2.46997	2.36459e-13	-2.60136e-09	-2.38392	2.5407e-12	-2.60136e-09	-2.43181
12025410	chr19:12025410:A:C	1.74452e-98	-2.60136e-09	-2.44609	2.17301e-13	-2.60136e-09	-2.46841	2.47632e-12	-2.60136e-09	-2.45748
12025568	chr19:12025568:G:A	1.79816e-98	-2.60136e-09	-2.41581	2.20818e-13	-2.60136e-09	-2.45235	2.52145e-12	-2.60136e-09	-2.43941
12025708	chr19:12025708:A:T	1.36967e-99	-2.61666	-2.37393	1.41351e-14	-2.72741	-2.47362	2.45563e-13	-2.40343	-2.36503
12026205	chr19:12026205:C:T	1.17318e-98	-2.84285	-6.54159e-09	1.52503e-13	-2.82251	-6.54159e-09	1.72417e-12	-2.8195	-6.54159e-09
12026691	chr19:12026691:T:G	1.80642e-98	-2.60136e-09	-2.41123	2.51768e-13	-2.60136e-09	-2.32118	2.7283e-12	-2.60136e-09	-2.36057
12026696	chr19:12026696:G:A	2.13915e-98	-2.60136e-09	-2.24216	2.60439e-13	-2.60136e-09	-2.28732	3.45963e-12	-2.60136e-09	-2.12309
12027324	chr19:12027324:C:T	1.81856e-98	-2.60136e-09	-2.40453	2.59121e-13	-2.60136e-09	-2.2924	2.80803e-12	-2.60136e-09	-2.33177
12027376	chr19:12027376:C:T	2.38963e-98	-2.60136e-09	-2.13143	2.70908e-13	-2.60136e-09	-2.24791	3.20765e-12	-2.60136e-09	-2.19871
12027629	chr19:12027629:C:T	2.11224e-98	-2.60136e-09	-2.25482	2.47296e-13	-2.60136e-09	-2.33911	2.89662e-12	-2.60136e-09	-2.30071
12027709	chr19:12027709:C:T	2.43694e-98	-2.60136e-09	-2.11183	2.95503e-13	-2.60136e-09	-2.16101	3.32442e-12	-2.60136e-09	-2.16296
12028299	chr19:12028299:A:G	1.93875e-98	-2.60136e-09	-2.34053	2.56639e-13	-2.60136e-09	-2.30202	2.69522e-12	-2.60136e-09	-2.37277
12028454	chr19:12028454:A:T	1.78857e-98	-2.60136e-09	-2.42116	2.52055e-13	-2.60136e-09	-2.32005	2.74054e-12	-2.60136e-09	-2.3561
12029081	chr19:12029081:C:T	2.04161e-98	-2.60136e-09	-2.28883	2.87948e-13	-2.60136e-09	-2.18691	2.93866e-12	-2.60136e-09	-2.2863
12029446	chr19:12029446:C:T	1.62902e-99	-2.7427	-2.07448	1.70513e-14	-2.70512	-2.30835	2.49471e-13	-2.59752	-2.15514
12029944	chr19:12029944:C:T	3.7884e-98	-2.60136e-09	-1.67063	8.03776e-13	-2.60136e-09	-1.16037	6.9131e-12	-2.60136e-09	-1.43083
12030411	chr19:12030411:A:G	1.2699e-99	-2.83146	-2.23476	1.33742e-14	-2.84109	-2.41528	2.01801e-13	-2.74312	-2.22161
12030712	chr19:12030712:A:G	1.19458e-99	-2.827	-2.30036	1.28552e-14	-2.83968	-2.45626	1.90747e-13	-2.72985	-2.29121
12030924	chr19:12030924:A:G	1.7448e-98	-2.60136e-09	-2.44593	2.20086e-13	-2.60136e-09	-2.45568	2.65217e-12	-2.60136e-09	-2.38887
12031915	chr19:12031915:G:T	1.29939e-98	-2.74068	-6.54159e-09	1.77153e-13	-2.67268	-6.54159e-09	2.20855e-12	-2.57192	-6.54159e-09
12032104	chr19:12032104:T:A	1.30044e-99	-2.64448	-2.39798	1.38327e-14	-2.74868	-2.47398	2.28844e-13	-2.44482	-2.39414
12033215	chr19:12033215:T:G	1.32878e-98	-2.71831	-6.54159e-09	1.8863e-13	-2.60991	-6.54159e-09	1.93078e-12	-2.70633	-6.54159e-09
12033423	chr19:12033423:G:T	1.72795e-98	-2.60136e-09	-2.45563	2.16709e-13	-2.60136e-09	-2.47114	2.46413e-12	-2.60136e-09	-2.46241
12033541	chr19:12033541:G:A	2.8649e-98	-2.60136e-09	-1.95004	4.06055e-13	-2.60136e-09	-1.8432	4.97812e-12	-2.60136e-09	-1.7592
12033778	chr19:12033778:C:T	1.76504e-98	-2.60136e-09	-2.4344	2.19615e-13	-2.60136e-09	-2.45782	2.65438e-12	-2.60136e-09	-2.38804
12034433	chr19:12034433:C:T	1.73285e-98	-2.60136e-09	-2.45281	2.25307e-13	-2.60136e-09	-2.43223	2.46493e-12	-2.60136e-09	-2.46209
12035059	chr19:12035059:G:A	1.43934e-98	-2.63839	-6.54159e-09	2.39051e-13	-2.37302	-6.54159e-09	2.32375e-12	-2.52107	-6.54159e-09
12035178	chr19:12035178:C:G	2.60676e-98	-2.60136e-09	-2.04447	3.20673e-13	-2.60136e-09	-2.07927	3.60955e-12	-2.60136e-09	-2.08067
12035555	chr19:12035555:T:C	1.46001e-99	-2.64829	-2.27843	1.71093e-14	-2.57564	-2.43444	2.36753e-13	-2.45481	-2.35018
12036132	chr19:12036132:C:T	1.97351e-98	-2.60136e-09	-2.32276	2.69364e-13	-2.60136e-09	-2.25363	3.4091e-12	-2.60136e-09	-2.1378
12037347	chr19:12037347:A:G	1.4795e-99	-2.83249	-2.08097	2.31455e-14	-2.75163	-1.95626	3.18847e-13	-2.7128	-1.79449
12037446	chr19:12037446:C:T	1.78579e-98	-2.60136e-09	-2.42271	2.43637e-13	-2.60136e-09	-2.35401	2.61184e-12	-2.60136e-09	-2.40419
12038132	chr19:12038132:A:G	1.71891e-99	-2.57089	-2.19258	1.98654e-14	-2.48495	-2.37577	2.92035e-13	-2.34104	-2.25409
12038536	chr19:12038536:G:C	3.96002e-99	-1.66691	-2.262	1.00486e-13	-1.35507	-1.8846	7.11429e-13	-1.52107	-2.18366
12038721	chr19:12038721:G:A	5.41844e-98	-2.60136e-09	-1.31276	7.39808e-13	-2.60136e-09	-1.2433	7.22773e-12	-2.60136e-09	-1.38633
12039015	chr19:12039015:T:C	1.71157e-98	-2.60136e-09	-2.46516	2.16166e-13	-2.60136e-09	-2.47365	2.47687e-12	-2.60136e-09	-2.45726
12039059	chr19:12039059:T:A	1.36507e-99	-2.64783	-2.34611	1.81388e-14	-2.49257	-2.45907	2.22768e-13	-2.44379	-2.42209
12039116	chr19:12039116:G:A	1.7951e-98	-2.60136e-09	-2.41751	2.16553e-13	-2.60136e-09	-2.47186	2.49582e-12	-2.60136e-09	-2.44963
12039228	chr19:12039228:G:A	1.75723e-98	-2.60136e-09	-2.43883	2.17307e-13	-2.60136e-09	-2.46838	2.47771e-12	-2.60136e-09	-2.45691
12039709	chr19:12039709:T:G	6.67746e-98	-2.60136e-09	-1.10384	8.87576e-13	-2.60136e-09	-1.0612	1.13873e-11	-2.60136e-09	-0.931751
12039778	chr19:12039778:G:A	1.41699e-99	-2.67927	-2.27735	1.61498e-14	-2.64559	-2.42219	2.29193e-13	-2.5097	-2.32774
12039934	chr19:12039934:C:T	1.76084e-98	-2.60136e-09	-2.43678	2.21746e-13	-2.60136e-09	-2.44816	2.71913e-12	-2.60136e-09	-2.36394
12040192	chr19:12040192:C:T	2.81632e-98	-2.60136e-09	-1.96714	3.72938e-13	-2.60136e-09	-1.92828	3.83917e-12	-2.60136e-09	-2.019
12040706	chr19:12040706:G:A	1.79224e-98	-2.60136e-09	-2.41911	2.24347e-13	-2.60136e-09	-2.4365	2.47609e-12	-2.60136e-09	-2.45757
12040811	chr19:12040811:C:T	1.74938e-99	-2.62087	-2.12502	1.95709e-14	-2.54384	-2.33181	2.90013e-13	-2.41244	-2.18964
12041071	chr19:12041071:A:G	1.7714e-98	-2.60136e-09	-2.4308	2.22829e-13	-2.60136e-09	-2.44329	2.71804e-12	-2.60136e-09	-2.36434
12041087	chr19:12041087:G:A	1.7564e-98	-2.60136e-09	-2.43931	2.45434e-13	-2.60136e-09	-2.34666	2.67543e-12	-2.60136e-09	-2.38014
12041449	chr19:12041449:G:A	3.27545e-98	-2.60136e-09	-1.81612	3.95101e-13	-2.60136e-09	-1.87055	4.48654e-12	-2.60136e-09	-1.86317
12041552	chr19:12041552:G:A	1.82656e-99	-2.57105	-2.13167	2.0566e-14	-2.48508	-2.34098	3.02482e-13	-2.35756	-2.20242
12041654	chr19:12041654:G:T	1.71427e-98	-2.60136e-09	-2.46358	2.19987e-13	-2.60136e-09	-2.45612	2.43888e-12	-2.60136e-09	-2.47271
12042774	chr19:12042774:A:T	2.06348e-99	-2.61731	-1.96345	2.17793e-14	-2.5371	-2.23163	3.27669e-13	-2.42214	-2.05786
12043522	chr19:12043522:C:T	1.74595e-98	-2.60136e-09	-2.44527	2.17508e-13	-2.60136e-09	-2.46746	2.6034e-12	-2.60136e-09	-2.40743
12043633	chr19:12043633:G:A	2.37492e-99	-2.35915	-2.08105	2.86002e-14	-2.28551	-2.21077	5.30182e-13	-2.0303	-1.96849
12043706	chr19:12043706:G:A	2.47857e-98	-2.60136e-09	-2.09489	2.73068e-13	-2.60136e-09	-2.23997	3.23188e-12	-2.60136e-09	-2.19119
12043720	chr19:12043720:T:A	3.32758e-98	-2.60136e-09	-1.80033	4.04309e-13	-2.60136e-09	-1.84751	4.47305e-12	-2.60136e-09	-1.86618
12043984	chr19:12043984:G:C	2.45598e-98	0.366666	-2.47071	1.67252e-13	-0.257195	-2.473	2.08687e-12	-0.155664	-2.47292
12044505	chr19:12044505:C:T	1.72648e-98	-2.60136e-09	-2.45648	2.2275e-13	-2.60136e-09	-2.44364	2.4821e-12	-2.60136e-09	-2.45515
12045400	chr19:12045400:C:T	2.52603e-98	-2.60136e-09	-2.07592	2.94465e-13	-2.60136e-09	-2.16453	3.58941e-12	-2.60136e-09	-2.08626
12045520	chr19:12045520:T:C	1.65874e-99	-2.48628	-2.31282	1.61078e-14	-2.62555	-2.44484	3.65172e-13	-2.18461	-2.18703
12045754	chr19:12045754:G:A	2.46173e-99	-2.39407	-2.01022	2.91706e-14	-2.32506	-2.15147	5.48258e-13	-2.07853	-1.88673
12045926	chr19:12045926:G:A	2.08761e-98	-2.60136e-09	-2.26655	3.17391e-13	-2.60136e-09	-2.08956	3.26645e-12	-2.60136e-09	-2.18055
12045970	chr19:12045970:C:T	1.46102e-97	-2.60136e-09	-0.320853	1.39085e-12	-2.60136e-09	-0.612025	1.38931e-11	-2.60136e-09	-0.732862
12046024	chr19:12046024:A:G	1.25571e-98	-2.77487	-6.54159e-09	1.74397e-13	-2.68836	-6.54159e-09	1.87434e-12	-2.73599	-6.54159e-09
12046080	chr19:12046080:A:G	2.06767e-99	-2.35119	-2.22755	1.85993e-14	-2.52449	-2.40208	4.81602e-13	-2.01903	-2.07586
12046438	chr19:12046438:G:A	2.57832e-99	-2.30693	-2.05109	3.12069e-14	-2.22325	-2.1858	5.90594e-13	-1.95733	-1.93355
12046692	chr19:12046692:G:C	5.64448e-98	-1.27189	-6.54159e-09	6.04215e-13	-1.44576	-6.54159e-09	9.21088e-12	-1.14387	-6.54159e-09
12047245	chr19:12047245:C:T	5.68854e-98	-2.60136e-09	-1.26412	6.05761e-13	-2.60136e-09	-1.44321	6.54272e-12	-2.60136e-09	-1.4859
12047985	chr19:12047985:C:T	2.04937e-98	-2.60136e-09	-2.28504	3.07891e-13	-2.60136e-09	-2.11995	3.18015e-12	-2.60136e-09	-2.20732
12049222	chr19:12049222:G:A	1.19789e-98	-2.82201	-6.54159e-09	1.49394e-13	-2.84311	-6.54159e-09	1.68421e-12	-2.84296	-6.54159e-09
12049250	chr19:12049250:CAGG:C	3.8893e-99	-1.68579	-2.26114	1.13826e-13	-1.22774	-1.88729	7.85e-13	-1.41612	-2.1902
12049947	chr19:12049947:G:A	2.08042e-98	-2.60136e-09	-2.27	2.72717e-13	-2.60136e-09	-2.24126	2.90771e-12	-2.60136e-09	-2.29689
12050411	chr19:12050411:CA:C	2.31751e-98	-2.60136e-09	-2.16208	2.75327e-13	-2.60136e-09	-2.23173	3.26978e-12	-2.60136e-09	-2.17953
12050415	chr19:12050415:A:T	2.31751e-98	-2.60136e-09	-2.16208	2.75327e-13	-2.60136e-09	-2.23173	3.26978e-12	-2.60136e-09	-2.17953
12050430	chr19:12050430:T:C	1.74948e-98	-2.60136e-09	-2.44325	2.19576e-13	-2.60136e-09	-2.458	2.65498e-12	-2.60136e-09	-2.38781
12051035	chr19:12051035:G:A	2.25699e-99	-2.40781	-2.08332	2.73208e-14	-2.32862	-2.21343	5.02145e-13	-2.08242	-1.9707
12051171	chr19:12051171:C:T	1.76755e-98	-2.60136e-09	-2.43298	2.21916e-13	-2.60136e-09	-2.4474	2.71003e-12	-2.60136e-09	-2.36729
12051270	chr19:12051270:T:C	1.42654e-99	-2.66174	-2.28817	1.50168e-14	-2.71764	-2.42288	2.94989e-13	-2.41119	-2.17387
12051471	chr19:12051471:G:A	1.83311e-98	-2.60136e-09	-2.39656	2.62507e-13	-2.60136e-09	-2.27942	2.83828e-12	-2.60136e-09	-2.32105
12051897	chr19:12051897:G:A	2.16332e-99	-2.42181	-2.11171	2.62587e-14	-2.34674	-2.23496	4.78208e-13	-2.10146	-2.0005
12051959	chr19:12051959:G:A	1.83099e-98	-2.60136e-09	-2.39771	2.45331e-13	-2.60136e-09	-2.34709	3.03992e-12	-2.60136e-09	-2.25242
12052141	chr19:12052141:A:G	1.83509e-98	-2.60136e-09	-2.39548	2.27933e-13	-2.60136e-09	-2.42064	2.84561e-12	-2.60136e-09	-2.31847
12052591	chr19:12052591:G:T	2.65791e-98	-2.60136e-09	-2.02503	3.61013e-13	-2.60136e-09	-1.96078	3.75893e-12	-2.60136e-09	-2.04012
12054075	chr19:12054075:G:A	1.7423e-98	-2.60136e-09	-2.44737	2.17054e-13	-2.60136e-09	-2.46955	2.58512e-12	-2.60136e-09	-2.41448
12054173	chr19:12054173:T:C	2.97798e-99	-1.8641	-2.34981	4.79992e-14	-1.51955	-2.45895	3.61042e-13	-2.0554	-2.32761
12054614	chr19:12054614:T:C	1.73172e-99	-2.52824	-2.22781	1.76975e-14	-2.60065	-2.37562	4.00867e-13	-2.21119	-2.06719
12054659	chr19:12054659:G:A	1.89386e-98	-2.60136e-09	-2.36395	2.41555e-13	-2.60136e-09	-2.3626	3.11494e-12	-2.60136e-09	-2.22804
12054831	chr19:12054831:T:G	2.95621e-98	0.548962	-2.46762	2.13021e-13	-0.0883905	-2.39991	2.65376e-12	0.079198	-2.46747
12054955	chr19:12054955:T:C	2.49928e-99	-2.21698	-2.17218	2.95028e-14	-2.15181	-2.3134	5.51628e-13	-1.85009	-2.10904
12055367	chr19:12055367:A:G	1.75743e-99	-2.50829	-2.23302	2.05494e-14	-2.45853	-2.36833	3.38054e-13	-2.25122	-2.19758
12055554	chr19:12055554:T:C	1.50823e-99	-2.57483	-2.31939	1.74917e-14	-2.5704	-2.41757	2.73586e-13	-2.37324	-2.28715
12055594	chr19:12055594:A:G	2.10833e-98	-2.60136e-09	-2.25668	3.51637e-13	-2.60136e-09	-1.98709	3.24873e-12	-2.60136e-09	-2.18599
12055620	chr19:12055620:T:C	2.52095e-98	-2.60136e-09	-2.07794	4.5322e-13	-2.60136e-09	-1.73332	4.27099e-12	-2.60136e-09	-1.9124
12055750	chr19:12055750:C:T	1.28641e-99	-2.58146	-2.47185	1.67331e-14	-2.58273	-2.44957	2.25525e-13	-2.38169	-2.47189
12056212	chr19:12056212:C:T	1.71747e-98	-2.60136e-09	-2.46172	2.16102e-13	-2.60136e-09	-2.47394	2.44783e-12	-2.60136e-09	-2.46905
12056538	chr19:12056538:C:T	1.35802e-99	-2.78503	-2.2141	1.4913e-14	-2.79081	-2.35665	1.95115e-13	-2.79817	-2.20025
12056942	chr19:12056942:A:G	1.32772e-98	-2.71911	-6.54159e-09	1.99768e-13	-2.55253	-6.54159e-09	2.31382e-12	-2.52535	-6.54159e-09
12057399	chr19:12057399:C:T	1.2593e-98	-2.77202	-6.54159e-09	1.494e-13	-2.84306	-6.54159e-09	1.77078e-12	-2.79283	-6.54159e-09
12057462	chr19:12057462:C:T	1.71205e-98	-2.60136e-09	-2.46488	2.19869e-13	-2.60136e-09	-2.45666	2.4367e-12	-2.60136e-09	-2.4736
12057528	chr19:12057528:G:C	4.53634e-99	-2.23551	-1.55752	3.95263e-14	-2.30553	-1.8672	9.23022e-13	-2.26653	-1.17783
12057540	chr19:12057540:G:A	3.05446e-98	-2.60136e-09	-1.88597	3.95595e-13	-2.60136e-09	-1.8693	5.39587e-12	-2.60136e-09	-1.67862
12057976	chr19:12057976:T:C	2.94129e-99	-2.25224	-1.97407	2.29458e-14	-2.42454	-2.29202	3.7367e-13	-2.53983	-1.8088
12058348	chr19:12058348:A:C	1.17411e-99	-2.73052	-2.41412	1.45706e-14	-2.70215	-2.46854	1.72196e-13	-2.71864	-2.40474
12058496	chr19:12058496:A:G	7.61561e-99	-0.910257	-2.3647	5.16224e-14	-1.54701	-2.35873	6.1538e-13	-1.62116	-2.22861
12059147	chr19:12059147:G:A	1.11823e-99	-2.76878	-2.42463	1.37305e-14	-2.75889	-2.47118	1.6249e-13	-2.76498	-2.41641
12059151	chr19:12059151:T:C	2.03649e-98	-2.60136e-09	-2.29135	2.66785e-13	-2.60136e-09	-2.26325	2.91423e-12	-2.60136e-09	-2.29465
12059223	chr19:12059223:G:A	1.33418e-97	-2.60136e-09	-0.411669	1.75246e-12	-2.60136e-09	-0.380919	2.28588e-11	-2.60136e-09	-0.234915
12059272	chr19:12059272:TG:T	1.55667e-99	-2.65184	-2.21077	1.73288e-14	-2.63997	-2.35735	2.29796e-13	-2.64261	-2.19221
12059274	chr19:12059274:TTTG:T	1.52128e-99	-2.64859	-2.23702	1.71009e-14	-2.63613	-2.37443	2.24562e-13	-2.63884	-2.21902
12060027	chr19:12060027:G:A	2.0003e-98	-2.60136e-09	-2.30928	2.45358e-13	-2.60136e-09	-2.34697	2.87344e-12	-2.60136e-09	-2.30874
12061014	chr19:12061014:G:A	1.69627e-98	-2.60136e-09	-2.47414	2.24909e-13	-2.60136e-09	-2.434	2.46233e-12	-2.60136e-09	-2.46314
12061127	chr19:12061127:C:T	1.87132e-98	-2.60136e-09	-2.37593	2.63708e-13	-2.60136e-09	-2.27485	2.78725e-12	-2.60136e-09	-2.3392
12061189	chr19:12061189:C:T	2.59895e-99	-2.08869	-2.26136	2.17984e-14	-2.32039	-2.44747	2.8848e-13	-2.42633	-2.18105
12061234	chr19:12061234:C:G	2.55229e-98	-2.60136e-09	-2.06558	3.11327e-13	-2.60136e-09	-2.10885	3.49748e-12	-2.60136e-09	-2.11221
12061302	chr19:12061302:T:G	1.73249e-98	-2.60136e-09	-2.45302	2.39486e-13	-2.60136e-09	-2.3712	2.56443e-12	-2.60136e-09	-2.42252
12061366	chr19:12061366:G:C	1.81327e-98	-2.60136e-09	-2.40744	2.50681e-13	-2.60136e-09	-2.32551	2.7277e-12	-2.60136e-09	-2.36079
12061513	chr19:12061513:G:A	1.17897e-99	-2.7383	-2.40222	1.45284e-14	-2.70946	-2.46413	1.73215e-13	-2.72616	-2.39131
12061526	chr19:12061526:G:A	1.7231e-98	-2.60136e-09	-2.45845	2.21982e-13	-2.60136e-09	-2.4471	2.44432e-12	-2.60136e-09	-2.47048
12061919	chr19:12061919:G:A	2.58606e-98	-2.60136e-09	-2.05244	3.15281e-13	-2.60136e-09	-2.09623	3.5418e-12	-2.60136e-09	-2.09962
12062094	chr19:12062094:G:A	2.45621e-98	-2.60136e-09	-2.10395	2.94207e-13	-2.60136e-09	-2.16541	3.52032e-12	-2.60136e-09	-2.1057
12062197	chr19:12062197:T:C	2.22233e-98	-2.60136e-09	-2.20402	3.0862e-13	-2.60136e-09	-2.11758	3.70352e-12	-2.60136e-09	-2.05497
12062591	chr19:12062591:C:T	1.81804e-98	-2.60136e-09	-2.40481	2.42299e-13	-2.60136e-09	-2.35952	2.57008e-12	-2.60136e-09	-2.42031
12062622	chr19:12062622:C:T	1.83822e-98	-2.60136e-09	-2.39377	2.33606e-13	-2.60136e-09	-2.39606	2.51679e-12	-2.60136e-09	-2.44126
12062762	chr19:12062762:T:C	1.07822e-98	-0.531064	-2.39619	7.58055e-14	-1.07001	-2.45151	7.56157e-13	-1.27148	-2.37228
12064051	chr19:12064051:T:C	2.56249e-99	-1.98575	-2.37843	2.47699e-14	-2.17319	-2.46687	2.68977e-13	-2.3426	-2.33478
12064617	chr19:12064617:A:T	1.08315e-99	-2.81052	-2.41476	1.39868e-14	-2.81487	-2.39671	1.51036e-13	-2.81757	-2.43692
12065193	chr19:12065193:C:T	1.74057e-98	-2.60136e-09	-2.44836	2.36173e-13	-2.60136e-09	-2.38513	2.58736e-12	-2.60136e-09	-2.41361
12065234	chr19:12065234:G:T	8.7246e-98	-2.60136e-09	-0.836426	1.02734e-12	-2.60136e-09	-0.914962	1.37108e-11	-2.60136e-09	-0.746068
12065286	chr19:12065286:C:T	2.97209e-99	-1.75079	-2.4651	2.41521e-14	-2.23448	-2.43084	2.92736e-13	-2.16292	-2.42981
12065439	chr19:12065439:G:A	1.70892e-98	-2.60136e-09	-2.46671	2.3264e-13	-2.60136e-09	-2.4002	2.51847e-12	-2.60136e-09	-2.4406
12065609	chr19:12065609:A:AT	1.02441e-97	-2.60136e-09	-0.675872	2.36567e-12	-2.60136e-09	-0.0808765	1.85992e-11	-2.60136e-09	-0.441132
12065711	chr19:12065711:C:T	1.74193e-98	-2.60136e-09	-2.44758	2.44301e-13	-2.60136e-09	-2.35129	2.60678e-12	-2.60136e-09	-2.40613
12065849	chr19:12065849:G:A	1.6982e-98	-2.60136e-09	-2.473	2.26865e-13	-2.60136e-09	-2.42534	2.47371e-12	-2.60136e-09	-2.45853
12065894	chr19:12065894:T:C	4.60857e-99	-1.81498	-1.96226	3.02104e-14	-2.20043	-2.24108	5.26188e-13	-2.29701	-1.70934
12065975	chr19:12065975:G:A	1.80755e-98	-2.60136e-09	-2.4106	2.49526e-13	-2.60136e-09	-2.33013	2.71666e-12	-2.60136e-09	-2.36485
12065979	chr19:12065979:G:A	1.69816e-98	-2.60136e-09	-2.47302	2.26902e-13	-2.60136e-09	-2.42517	2.47397e-12	-2.60136e-09	-2.45843
12066072	chr19:12066072:A:T	8.37641e-98	-2.60136e-09	-0.877152	1.01895e-12	-2.60136e-09	-0.923163	1.3603e-11	-2.60136e-09	-0.753959
12067107	chr19:12067107:G:A	2.15958e-98	-2.60136e-09	-2.23266	2.96579e-13	-2.60136e-09	-2.15738	3.29369e-12	-2.60136e-09	-2.17224
12067126	chr19:12067126:G:T	1.1515e-98	-0.462928	-2.39858	7.67444e-14	-1.11469	-2.39452	8.68048e-13	-1.23507	-2.27069
12067135	chr19:12067135:G:A	3.78597e-98	-2.60136e-09	-1.67127	6.99417e-13	-2.60136e-09	-1.29945	6.38342e-12	-2.60136e-09	-1.51055
12067155	chr19:12067155:G:A	1.81851e-98	-2.60136e-09	-2.40455	2.41233e-13	-2.60136e-09	-2.36393	2.56283e-12	-2.60136e-09	-2.42314
12067743	chr19:12067743:C:T	2.86213e-98	0.329447	-2.28045	1.54416e-13	-0.574267	-2.23578	1.95117e-12	-0.596487	-2.09933
12067866	chr19:12067866:C:T	6.63841e-98	-2.60136e-09	-1.1097	6.57529e-13	-2.60136e-09	-1.3612	8.53355e-12	-2.60136e-09	-1.22025
12068455	chr19:12068455:G:A	2.92957e-98	-2.60136e-09	-1.92772	2.80722e-13	-2.60136e-09	-2.21233	3.40339e-12	-2.60136e-09	-2.13948
12068897	chr19:12068897:G:A	2.58422e-98	0.252658	-2.30581	1.41717e-13	-0.62788	-2.26798	1.76896e-12	-0.65529	-2.13857
12069289	chr19:12069289:T:A	2.04036e-98	-2.60136e-09	-2.28945	2.48733e-13	-2.60136e-09	-2.33331	2.94636e-12	-2.60136e-09	-2.28368
12069308	chr19:12069308:G:C	9.06687e-97	1.50464	-6.54159e-09	3.07768e-12	0.18224	-6.54159e-09	3.11752e-11	0.0753729	-6.54159e-09
12069896	chr19:12069896:G:A	1.89563e-98	-2.60136e-09	-2.36302	2.37075e-13	-2.60136e-09	-2.38131	2.76866e-12	-2.60136e-09	-2.34589
12069945	chr19:12069945:C:T	1.86575e-98	-2.60136e-09	-2.37891	2.32919e-13	-2.60136e-09	-2.399	2.72378e-12	-2.60136e-09	-2.36223
12070043	chr19:12070043:A:C	1.79155e-98	-2.60136e-09	-2.41949	2.35091e-13	-2.60136e-09	-2.38972	2.5188e-12	-2.60136e-09	-2.44047
12070181	chr19:12070181:G:A	1.60654e-98	-0.0761342	-2.45236	1.18633e-13	-0.653932	-2.41973	1.00133e-12	-0.889173	-2.47375
12070287	chr19:12070287:A:G	1.71158e-98	-2.60136e-09	-2.46515	2.16926e-13	-2.60136e-09	-2.47014	2.4679e-12	-2.60136e-09	-2.46088
12070633	chr19:12070633:A:C	1.77409e-98	-2.60136e-09	-2.42929	2.33729e-13	-2.60136e-09	-2.39553	2.51261e-12	-2.60136e-09	-2.44293
12070725	chr19:12070725:A:G	2.52322e-98	0.210946	-2.28798	1.38101e-13	-0.676635	-2.24508	1.73988e-12	-0.700835	-2.1096
12070793	chr19:12070793:G:A	1.81264e-98	-2.60136e-09	-2.40779	2.50532e-13	-2.60136e-09	-2.32611	2.72631e-12	-2.60136e-09	-2.3613
12071860	chr19:12071860:G:A	8.8301e-99	-0.726874	-2.40012	6.06582e-14	-1.34915	-2.39529	6.92639e-13	-1.45951	-2.27198
12072075	chr19:12072075:T:C	5.24155e-99	-1.73704	-1.9115	3.22939e-14	-2.16147	-2.21335	5.76844e-13	-2.25559	-1.65884
12072588	chr19:12072588:T:C	1.74601e-98	-2.60136e-09	-2.44524	2.2816e-13	-2.60136e-09	-2.41965	2.4766e-12	-2.60136e-09	-2.45737
12072646	chr19:12072646:C:T	3.39512e-98	0.663501	-2.44373	1.5108e-13	-0.397841	-2.43404	2.10542e-12	-0.18237	-2.43737
12072669	chr19:12072669:C:T	3.1949e-98	-2.60136e-09	-1.84102	5.80339e-13	-2.60136e-09	-1.48608	5.38062e-12	-2.60136e-09	-1.68145
12073208	chr19:12073208:G:A	1.72223e-98	-2.60136e-09	-2.45895	2.17883e-13	-2.60136e-09	-2.46573	2.48584e-12	-2.60136e-09	-2.45364
12073402	chr19:12073402:C:T	2.816e-98	-2.60136e-09	-1.96726	3.0174e-13	-2.60136e-09	-2.14013	3.6006e-12	-2.60136e-09	-2.08315
12073448	chr19:12073448:G:A	3.97856e-98	-2.60136e-09	-1.62165	7.43943e-13	-2.60136e-09	-1.23773	6.74844e-12	-2.60136e-09	-1.45494
12073451	chr19:12073451:C:T	2.08775e-98	-0.0566632	-2.20982	1.2074e-13	-0.935848	-2.1202	1.63157e-12	-0.902145	-1.97256
12073676	chr19:12073676:G:A	1.69931e-98	-2.60136e-09	-2.47235	2.17245e-13	-2.60136e-09	-2.46867	2.43899e-12	-2.60136e-09	-2.47267
12073688	chr19:12073688:A:AT	1.31659e-98	-0.277028	-2.4505	9.91152e-14	-0.837405	-2.416	8.40265e-13	-1.06503	-2.47326
12073970	chr19:12073970:G:T	3.19098e-98	-2.60136e-09	-1.84224	5.79633e-13	-2.60136e-09	-1.4873	5.37403e-12	-2.60136e-09	-1.68267
12074287	chr19:12074287:G:A	4.72634e-99	-1.82972	-1.92229	2.97429e-14	-2.23666	-2.22044	5.30071e-13	-2.3275	-1.6715
12075333	chr19:12075333:T:C	4.52495e-99	-1.81821	-1.97734	2.8816e-14	-2.24632	-2.24244	4.92709e-13	-2.31653	-1.75556
12075796	chr19:12075796:A:G	1.2972e-98	-0.289055	-2.45331	9.70943e-14	-0.851821	-2.42219	8.26556e-13	-1.08077	-2.47396
12075917	chr19:12075917:A:G	6.59307e-99	-2.82453	-0.59461	1.47194e-13	-2.8143	-0.0436414	1.06063e-12	-2.84075	-0.46464
12076042	chr19:12076042:G:C	5.39934e-99	-1.7197	-1.89918	3.30767e-14	-2.14617	-2.2047	5.93268e-13	-2.24268	-1.64368
12076107	chr19:12076107:G:T	2.14629e-99	-2.7565	-1.78491	2.40327e-14	-2.65371	-2.01657	3.46295e-13	-2.67617	-1.74854
12076155	chr19:12076155:ATTATC:A	1.32001e-98	-2.72493	-6.54159e-09	1.58535e-13	-2.78372	-6.54159e-09	1.86818e-12	-2.73929	-6.54159e-09
12076336	chr19:12076336:C:G	1.30872e-98	-2.73352	-6.54159e-09	1.85585e-13	-2.62618	-6.54159e-09	1.98067e-12	-2.68082	-6.54159e-09
12076395	chr19:12076395:A:G	4.05407e-99	-1.70602	-2.19942	2.77567e-14	-2.12211	-2.40411	4.07227e-13	-2.21577	-2.04686
12076731	chr19:12076731:G:A	1.71158e-98	-2.60136e-09	-2.46515	2.16926e-13	-2.60136e-09	-2.47014	2.4679e-12	-2.60136e-09	-2.46088
12076773	chr19:12076773:A:C	2.27189e-98	-2.60136e-09	-2.18196	2.8269e-13	-2.60136e-09	-2.20534	3.24955e-12	-2.60136e-09	-2.18573
12076806	chr19:12076806:T:C	1.33591e-98	-2.71296	-6.54159e-09	1.83158e-13	-2.63934	-6.54159e-09	2.04092e-12	-2.65085	-6.54159e-09
12076870	chr19:12076870:A:T	4.20809e-98	-2.60136e-09	-1.56556	5.2028e-13	-2.60136e-09	-1.59533	5.66409e-12	-2.60136e-09	-1.63011
12077046	chr19:12077046:T:G	5.13816e-99	-1.8036	-1.86486	3.20061e-14	-2.20776	-2.17601	5.89072e-13	-2.29979	-1.59366
12077092	chr19:12077092:G:A	2.14914e-99	-2.08448	-2.45561	1.43644e-14	-2.72369	-2.46125	1.64306e-13	-2.69719	-2.47309
12077451	chr19:12077451:A:G	5.00591e-99	-1.77652	-1.91802	3.12162e-14	-2.18814	-2.22061	5.5147e-13	-2.28774	-1.67168
12077815	chr19:12077815:A:G	2.46787e-98	0.217808	-2.31702	1.33297e-13	-0.676481	-2.28063	1.66589e-12	-0.699593	-2.1543
12077953	chr19:12077953:T:C	1.15453e-98	-0.409641	-2.44924	7.97295e-14	-1.02765	-2.44341	8.45794e-13	-1.17465	-2.35709
12078076	chr19:12078076:G:A	2.53032e-98	0.224893	-2.29912	1.37993e-13	-0.66172	-2.26077	1.73259e-12	-0.685185	-2.12945
12078205	chr19:12078205:C:T	2.65081e-98	-2.60136e-09	-2.02771	3.19613e-13	-2.60136e-09	-2.08258	3.58947e-12	-2.60136e-09	-2.08625
12078329	chr19:12078329:A:G	1.82376e-98	-2.60136e-09	-2.40167	2.32106e-13	-2.60136e-09	-2.4025	2.69214e-12	-2.60136e-09	-2.37391
12078564	chr19:12078564:C:T	1.21925e-98	-0.498098	-2.30623	1.3916e-13	-0.440097	-2.47397	1.28178e-12	-0.918778	-2.19723
12078760	chr19:12078760:A:G	1.89234e-98	-2.60136e-09	-2.36476	2.6776e-13	-2.60136e-09	-2.2596	2.89043e-12	-2.60136e-09	-2.30285
12078817	chr19:12078817:T:C	2.38909e-98	0.186529	-2.31819	1.29725e-13	-0.701475	-2.2828	1.62269e-12	-0.722802	-2.15736
12078892	chr19:12078892:T:C	8.96619e-99	-2.71192	-0.399773	8.17548e-14	-2.82927	-0.616699	9.81482e-13	-2.8252	-0.557747
12079153	chr19:12079153:T:TC	2.08486e-98	-2.60136e-09	-2.26787	2.84635e-13	-2.60136e-09	-2.19848	3.39441e-12	-2.60136e-09	-2.14212
12079387	chr19:12079387:C:T	1.86078e-98	-2.60136e-09	-2.38158	2.51951e-13	-2.60136e-09	-2.32046	2.96464e-12	-2.60136e-09	-2.2775
12080160	chr19:12080160:G:A	1.71736e-98	-2.60136e-09	-2.46179	2.20519e-13	-2.60136e-09	-2.45371	2.43918e-12	-2.60136e-09	-2.47259
12080246	chr19:12080246:A:G	2.56491e-98	0.338182	-2.39883	1.29702e-13	-0.619614	-2.36484	1.56745e-12	-0.653733	-2.26107
12080256	chr19:12080256:A:G	3.09482e-98	0.370099	-2.24294	1.56984e-13	-0.575941	-2.21761	2.00618e-12	-0.596808	-2.07121
12080282	chr19:12080282:A:G	1.93089e-98	-2.60136e-09	-2.34459	2.64592e-13	-2.60136e-09	-2.27151	3.13706e-12	-2.60136e-09	-2.22096
12080418	chr19:12080418:A:G	1.30735e-98	-0.31803	-2.41654	1.05955e-13	-0.821304	-2.36537	8.48035e-13	-1.0691	-2.45998
12080639	chr19:12080639:A:G	1.88106e-98	-2.60136e-09	-2.37074	2.6543e-13	-2.60136e-09	-2.26834	2.868e-12	-2.60136e-09	-2.31064
12080749	chr19:12080749:A:G	5.5491e-99	-1.71369	-1.87783	3.39642e-14	-2.133	-2.19138	6.18696e-13	-2.22839	-1.616
12081529	chr19:12081529:C:T	1.76356e-98	-2.60136e-09	-2.43524	2.31291e-13	-2.60136e-09	-2.40602	2.49635e-12	-2.60136e-09	-2.44942
12081631	chr19:12081631:A:G	1.83156e-98	-2.60136e-09	-2.39741	2.38543e-13	-2.60136e-09	-2.37514	2.62916e-12	-2.60136e-09	-2.39759
12082272	chr19:12082272:T:C	5.70014e-99	-1.62385	-1.94082	3.47912e-14	-2.06382	-2.23651	6.06983e-13	-2.16368	-1.69983
12082350	chr19:12082350:G:T	4.07741e-98	-2.60136e-09	-1.59711	7.66648e-13	-2.60136e-09	-1.20767	6.93493e-12	-2.60136e-09	-1.42768
12082511	chr19:12082511:A:G	3.67678e-98	-2.60136e-09	-1.70054	6.92e-13	-2.60136e-09	-1.31011	6.37601e-12	-2.60136e-09	-1.51171
12082586	chr19:12082586:A:G	3.63481e-98	-2.60136e-09	-1.71202	6.82577e-13	-2.60136e-09	-1.32382	6.29673e-12	-2.60136e-09	-1.52422
12082821	chr19:12082821:G:A	1.71046e-98	-2.60136e-09	-2.46581	2.16816e-13	-2.60136e-09	-2.47064	2.46578e-12	-2.60136e-09	-2.46174
12082826	chr19:12082826:T:C	3.0252e-98	-2.60136e-09	-1.8956	3.64804e-13	-2.60136e-09	-1.95033	4.00261e-12	-2.60136e-09	-1.97731
12083580	chr19:12083580:A:T	1.22852e-98	-0.322377	-2.47438	9.6882e-14	-0.811564	-2.46464	8.36044e-13	-1.08487	-2.45846
12083607	chr19:12083607:A:G	2.45115e-98	0.214451	-2.32047	1.33359e-13	-0.670688	-2.28596	1.66259e-12	-0.694327	-2.16155
12083641	chr19:12083641:A:G	2.10039e-98	-2.60136e-09	-2.26045	3.18595e-13	-2.60136e-09	-2.08577	3.27895e-12	-2.60136e-09	-2.17673
12083888	chr19:12083888:C:T	3.18486e-98	-2.60136e-09	-1.84416	5.78447e-13	-2.60136e-09	-1.48935	5.36394e-12	-2.60136e-09	-1.68455
12084180	chr19:12084180:G:A	2.51093e-98	0.151821	-2.23374	1.42892e-13	-0.737332	-2.15027	1.83819e-12	-0.7472	-2.00827
12084207	chr19:12084207:G:A	3.56285e-98	-2.60136e-09	-1.73201	6.6615e-13	-2.60136e-09	-1.34818	6.15792e-12	-2.60136e-09	-1.54651
12084910	chr19:12084910:TCG:T	2.29621e-99	-2.78234	-1.69156	2.48685e-14	-2.69574	-1.94036	3.66364e-13	-2.71518	-1.6532
12085375	chr19:12085375:G:A	2.20945e-99	-2.77127	-1.74114	2.4415e-14	-2.67859	-1.97591	3.56805e-13	-2.69726	-1.69756
12085571	chr19:12085571:A:C	3.45366e-98	-2.60136e-09	-1.76314	4.05907e-13	-2.60136e-09	-1.84357	4.53459e-12	-2.60136e-09	-1.85252
12085604	chr19:12085604:A:G	1.72641e-98	-2.60136e-09	-2.45653	2.18209e-13	-2.60136e-09	-2.46424	2.49162e-12	-2.60136e-09	-2.45132
12086478	chr19:12086478:C:G	1.17736e-97	-2.60136e-09	-0.536709	1.49219e-12	-2.60136e-09	-0.541695	1.957e-11	-2.60136e-09	-0.390252
12087050	chr19:12087050:T:G	3.61159e-98	-2.60136e-09	-1.71842	6.12355e-13	-2.60136e-09	-1.43238	5.84367e-12	-2.60136e-09	-1.59889
12087073	chr19:12087073:C:T	1.70526e-98	-2.60136e-09	-2.46886	2.17135e-13	-2.60136e-09	-2.46917	2.43586e-12	-2.60136e-09	-2.47395
12087155	chr19:12087155:C:T	2.48829e-98	-2.60136e-09	-2.09097	3.15074e-13	-2.60136e-09	-2.09689	3.51795e-12	-2.60136e-09	-2.10637
12087339	chr19:12087339:T:G	4.03704e-98	0.29601	-1.90307	2.97978e-13	-0.0264163	-2.12626	3.40216e-12	-0.370999	-1.76884
12087720	chr19:12087720:C:A	1.23311e-98	-2.79303	-6.54159e-09	1.68802e-13	-2.72096	-6.54159e-09	1.82798e-12	-2.76104	-6.54159e-09
12088064	chr19:12088064:AG:A	3.05917e-98	-2.60136e-09	-1.88443	5.60007e-13	-2.60136e-09	-1.52174	5.30157e-12	-2.60136e-09	-1.69625
12088234	chr19:12088234:A:AT	3.05917e-98	-2.60136e-09	-1.88443	5.60007e-13	-2.60136e-09	-1.52174	5.30157e-12	-2.60136e-09	-1.69625
12088496	chr19:12088496:G:A	1.27701e-98	-2.75805	-6.54159e-09	1.51919e-13	-2.82635	-6.54159e-09	1.70747e-12	-2.82924	-6.54159e-09
12088504	chr19:12088504:T:C	5.81223e-98	-2.60136e-09	-1.24261	7.08952e-13	-2.60136e-09	-1.28591	8.98682e-12	-2.60136e-09	-1.16849
12088829	chr19:12088829:ATAAT:A	5.38368e-98	-2.60136e-09	-1.3192	6.72807e-13	-2.60136e-09	-1.33823	8.51194e-12	-2.60136e-09	-1.22278
12088940	chr19:12088940:G:A	3.04798e-98	0.269337	-2.15743	3.84463e-13	0.52222	-2.42007	4.05084e-12	0.0159989	-1.98133
12089104	chr19:12089104:T:C	1.71796e-98	-2.60136e-09	-2.46144	2.16206e-13	-2.60136e-09	-2.47346	2.46089e-12	-2.60136e-09	-2.46373
12089562	chr19:12089562:C:T	2.79143e-98	-2.60136e-09	-1.97602	4.47506e-13	-2.60136e-09	-1.746	4.38985e-12	-2.60136e-09	-1.88496
12089708	chr19:12089708:T:C	3.051e-98	-2.60136e-09	-1.8871	5.28551e-13	-2.60136e-09	-1.57955	5.07569e-12	-2.60136e-09	-1.73979
12090144	chr19:12090144:C:T	2.60595e-98	-2.04477	-6.54159e-09	3.86754e-13	-1.8919	-6.54159e-09	4.40591e-12	-1.8813	-6.54159e-09
12090834	chr19:12090834:C:T	1.6959e-98	-2.60136e-09	-2.47436	2.16083e-13	-2.60136e-09	-2.47403	2.46402e-12	-2.60136e-09	-2.46246
12091040	chr19:12091040:G:A	1.69586e-98	-2.60136e-09	-2.47439	2.16029e-13	-2.60136e-09	-2.47428	2.45948e-12	-2.60136e-09	-2.4643
12091075	chr19:12091075:C:T	1.21162e-98	-2.81061	-6.54159e-09	1.63924e-13	-2.75029	-6.54159e-09	1.78587e-12	-2.78434	-6.54159e-09
12091466	chr19:12091466:C:A	1.72475e-98	-2.60136e-09	-2.45749	2.17455e-13	-2.60136e-09	-2.4677	2.47867e-12	-2.60136e-09	-2.45653
12091626	chr19:12091626:G:A	2.78786e-98	-2.60136e-09	-1.9773	4.46822e-13	-2.60136e-09	-1.74753	4.38424e-12	-2.60136e-09	-1.88624
12091928	chr19:12091928:A:G	2.78171e-98	-2.60136e-09	-1.97951	4.45521e-13	-2.60136e-09	-1.75045	4.37289e-12	-2.60136e-09	-1.88883
12091973	chr19:12091973:G:A	3.13418e-99	-2.8145	-1.34829	9.12839e-14	-2.79481	-0.540912	6.52139e-13	-2.83917	-0.952578
12092072	chr19:12092072:A:G	2.77366e-98	-2.60136e-09	-1.9824	4.43846e-13	-2.60136e-09	-1.75422	4.35783e-12	-2.60136e-09	-1.89228
12092079	chr19:12092079:T:C	5.73181e-98	-2.60136e-09	-1.25654	7.20682e-13	-2.60136e-09	-1.26949	9.14145e-12	-2.60136e-09	-1.15143
12092292	chr19:12092292:A:C	2.75909e-98	-2.60136e-09	-1.98767	4.41179e-13	-2.60136e-09	-1.76024	4.33455e-12	-2.60136e-09	-1.89763
12092416	chr19:12092416:G:A	2.78171e-98	-2.60136e-09	-1.97951	4.45521e-13	-2.60136e-09	-1.75045	4.37289e-12	-2.60136e-09	-1.88883
12092534	chr19:12092534:C:T	1.18716e-98	-2.83101	-6.54159e-09	1.72121e-13	-2.70149	-6.54159e-09	1.90445e-12	-2.72006	-6.54159e-09
12092784	chr19:12092784:A:G	2.78171e-98	-2.60136e-09	-1.97951	4.45521e-13	-2.60136e-09	-1.75045	4.37289e-12	-2.60136e-09	-1.88883
12092795	chr19:12092795:G:C	2.95071e-98	-2.60136e-09	-1.92053	4.80071e-13	-2.60136e-09	-1.67576	4.67565e-12	-2.60136e-09	-1.82188
12093116	chr19:12093116:C:T	2.78239e-98	-2.60136e-09	-1.97926	4.45386e-13	-2.60136e-09	-1.75075	4.36782e-12	-2.60136e-09	-1.88999
12093570	chr19:12093570:G:A	2.82475e-98	-2.60136e-09	-1.96415	4.53235e-13	-2.60136e-09	-1.73328	4.44114e-12	-2.60136e-09	-1.87334
12094188	chr19:12094188:C:T	2.71706e-98	-2.60136e-09	-2.00302	4.34504e-13	-2.60136e-09	-1.77549	4.27397e-12	-2.60136e-09	-1.91171
12094189	chr19:12094189:G:A	1.58017e-98	-2.54504	-6.54159e-09	2.18648e-13	-2.46223	-6.54159e-09	2.51095e-12	-2.44359	-6.54159e-09
12094586	chr19:12094586:C:T	2.89235e-98	-2.60136e-09	-1.9405	4.68521e-13	-2.60136e-09	-1.70011	4.57425e-12	-2.60136e-09	-1.84381
12094952	chr19:12094952:A:C	2.7098e-98	-2.60136e-09	-2.0057	4.31597e-13	-2.60136e-09	-1.7822	4.24993e-12	-2.60136e-09	-1.91735
12094994	chr19:12094994:C:T	1.82883e-98	-2.60136e-09	-2.39889	2.26591e-13	-2.60136e-09	-2.42655	2.60922e-12	-2.60136e-09	-2.4052
12095204	chr19:12095204:C:T	1.17981e-99	-2.84289	-2.29692	1.58725e-14	-2.80738	-2.27772	1.76819e-13	-2.80267	-2.29421
12095217	chr19:12095217:AAAT:A	1.94375e-98	-2.60136e-09	-2.33795	2.76864e-13	-2.60136e-09	-2.22617	2.97372e-12	-2.60136e-09	-2.27444
12095676	chr19:12095676:A:G	2.65073e-98	-2.60136e-09	-2.02774	4.19043e-13	-2.60136e-09	-1.81172	4.14017e-12	-2.60136e-09	-1.94351
12095731	chr19:12095731:G:T	1.90775e-98	-2.35665	-6.54159e-09	2.00021e-13	-2.55127	-6.54159e-09	2.45021e-12	-2.46808	-6.54159e-09
12096253	chr19:12096253:A:C	2.77896e-98	-2.60136e-09	-1.9805	4.44988e-13	-2.60136e-09	-1.75165	4.36818e-12	-2.60136e-09	-1.8899
12096424	chr19:12096424:A:G	2.13485e-98	-2.60136e-09	-2.24418	2.97812e-13	-2.60136e-09	-2.15323	3.6797e-12	-2.60136e-09	-2.06142
12096923	chr19:12096923:T:C	4.94707e-98	-2.60136e-09	-1.40378	6.25815e-13	-2.60136e-09	-1.41064	7.89276e-12	-2.60136e-09	-1.29831
12097021	chr19:12097021:GTAATT:G	2.77585e-98	-2.60136e-09	-1.98161	4.44163e-13	-2.60136e-09	-1.7535	4.36076e-12	-2.60136e-09	-1.89161
12097602	chr19:12097602:T:G	2.77509e-98	-2.60136e-09	-1.98189	4.44346e-13	-2.60136e-09	-1.75309	4.36238e-12	-2.60136e-09	-1.89123
12097669	chr19:12097669:TG:T	5.0104e-98	0.680263	-2.07132	2.91592e-13	0.044168	-2.21851	3.87414e-12	0.064531	-2.07446
12097891	chr19:12097891:A:G	2.77103e-98	-2.60136e-09	-1.98335	4.44703e-13	-2.60136e-09	-1.75229	4.35858e-12	-2.60136e-09	-1.89211
12098081	chr19:12098081:A:G	2.78713e-98	-2.60136e-09	-1.97756	4.46681e-13	-2.60136e-09	-1.74785	4.38299e-12	-2.60136e-09	-1.88652
12098088	chr19:12098088:T:C	2.78713e-98	-2.60136e-09	-1.97756	4.46681e-13	-2.60136e-09	-1.74785	4.38299e-12	-2.60136e-09	-1.88652
12098124	chr19:12098124:A:G	1.87756e-98	-2.60136e-09	-2.3726	2.35647e-13	-2.60136e-09	-2.38736	2.74537e-12	-2.60136e-09	-2.35433
12098169	chr19:12098169:G:A	3.14123e-98	-2.60136e-09	-1.85796	4.46331e-13	-2.60136e-09	-1.74863	6.49821e-12	-2.60136e-09	-1.49273
12098340	chr19:12098340:T:C	2.78171e-98	-2.60136e-09	-1.97951	4.45521e-13	-2.60136e-09	-1.75045	4.37289e-12	-2.60136e-09	-1.88883
12098352	chr19:12098352:C:T	1.2184e-98	-2.80503	-6.54159e-09	1.50595e-13	-2.8351	-6.54159e-09	1.75251e-12	-2.8032	-6.54159e-09
12098367	chr19:12098367:G:A	1.74978e-98	-2.60136e-09	-2.44308	2.30633e-13	-2.60136e-09	-2.40886	2.7718e-12	-2.60136e-09	-2.34475
12098369	chr19:12098369:T:G	2.78554e-98	-2.60136e-09	-1.97813	4.46083e-13	-2.60136e-09	-1.74919	4.37813e-12	-2.60136e-09	-1.88763
12098456	chr19:12098456:T:C	2.78171e-98	-2.60136e-09	-1.97951	4.45521e-13	-2.60136e-09	-1.75045	4.37289e-12	-2.60136e-09	-1.88883
12098694	chr19:12098694:T:C	2.78171e-98	-2.60136e-09	-1.97951	4.45521e-13	-2.60136e-09	-1.75045	4.37289e-12	-2.60136e-09	-1.88883
12098698	chr19:12098698:C:T	2.35413e-98	-2.1464	-6.54159e-09	2.23266e-13	-2.44133	-6.54159e-09	2.22619e-12	-2.56396	-6.54159e-09
12098801	chr19:12098801:G:A	4.73771e-98	0.430016	-1.87703	3.29812e-13	0.0377206	-2.08889	3.928e-12	-0.278514	-1.71761
12099120	chr19:12099120:A:G	2.78171e-98	-2.60136e-09	-1.97951	4.45521e-13	-2.60136e-09	-1.75045	4.37289e-12	-2.60136e-09	-1.88883
12099154	chr19:12099154:G:A	6.1731e-98	-2.60136e-09	-1.18237	8.35024e-13	-2.60136e-09	-1.12223	1.31373e-11	-2.60136e-09	-0.788797
12099449	chr19:12099449:G:A	6.1947e-98	-2.60136e-09	-1.17888	7.78017e-13	-2.60136e-09	-1.19294	9.90456e-12	-2.60136e-09	-1.07126
12099868	chr19:12099868:A:G	2.77115e-98	-2.60136e-09	-1.98331	4.4336e-13	-2.60136e-09	-1.75531	4.35354e-12	-2.60136e-09	-1.89326
12099884	chr19:12099884:A:G	2.76789e-98	-2.60136e-09	-1.98449	4.42941e-13	-2.60136e-09	-1.75626	4.35089e-12	-2.60136e-09	-1.89387
12100376	chr19:12100376:A:G	1.64347e-98	-1.53223	-0.973531	1.01915e-13	-1.84297	-1.38259	3.15929e-12	-1.69532	-0.51858
12100459	chr19:12100459:T:G	1.25197e-97	-2.60136e-09	-0.475265	1.2254e-12	-2.60136e-09	-0.738667	1.23541e-11	-2.60136e-09	-0.850266
12100691	chr19:12100691:G:C	2.89987e-98	-2.60136e-09	-1.93791	4.68429e-13	-2.60136e-09	-1.70031	4.57498e-12	-2.60136e-09	-1.84365
12100756	chr19:12100756:C:T	2.78171e-98	-2.60136e-09	-1.97951	4.45521e-13	-2.60136e-09	-1.75045	4.37289e-12	-2.60136e-09	-1.88883
12101052	chr19:12101052:G:A	2.78802e-98	-2.60136e-09	-1.97724	4.46453e-13	-2.60136e-09	-1.74836	4.38154e-12	-2.60136e-09	-1.88685
12101187	chr19:12101187:A:G	3.5654e-97	-2.60136e-09	0.57129	4.52135e-12	-2.60136e-09	0.566873	6.15554e-11	-2.60136e-09	0.755686
12101443	chr19:12101443:A:G	1.74477e-98	-2.60136e-09	-2.44595	2.19059e-13	-2.60136e-09	-2.46035	2.50657e-12	-2.60136e-09	-2.44534
12101460	chr19:12101460:A:G	2.78766e-98	-2.60136e-09	-1.97737	4.46893e-13	-2.60136e-09	-1.74737	4.38472e-12	-2.60136e-09	-1.88613
12101681	chr19:12101681:A:G	5.52101e-98	0.533682	-1.82769	3.52496e-13	0.064312	-2.04897	4.31258e-12	-0.243155	-1.65956
12102044	chr19:12102044:T:TA	2.4237e-98	-2.60136e-09	-2.11728	3.00444e-13	-2.60136e-09	-2.14443	3.36653e-12	-2.60136e-09	-2.15037
12102707	chr19:12102707:G:A	3.07236e-98	-2.60136e-09	-1.88013	4.34462e-13	-2.60136e-09	-1.77558	6.28445e-12	-2.60136e-09	-1.52617
12103329	chr19:12103329:CT:C	5.43465e-98	0.0752654	-1.38504	3.44636e-13	-0.441994	-1.56521	4.97355e-12	-0.660727	-1.09939
12103422	chr19:12103422:T:C	2.83334e-98	-2.60136e-09	-1.96112	4.55452e-13	-2.60136e-09	-1.7284	4.46068e-12	-2.60136e-09	-1.86895
12103486	chr19:12103486:C:T	1.73608e-99	-2.28937	-2.46416	1.47167e-14	-2.69789	-2.46282	2.06085e-13	-2.52828	-2.41544
12103645	chr19:12103645:C:T	2.74185e-98	-2.60136e-09	-1.99394	4.37802e-13	-2.60136e-09	-1.76793	4.30474e-12	-2.60136e-09	-1.90454
12103770	chr19:12103770:C:T	9.9354e-100	-2.84094	-2.4707	1.74456e-14	-2.52945	-2.46116	1.66709e-13	-2.68141	-2.47435
12103796	chr19:12103796:G:A	5.53524e-98	0.956621	-2.24806	3.19679e-13	0.285613	-2.36799	3.96389e-12	0.275007	-2.26203
12103811	chr19:12103811:C:T	1.82181e-98	-2.60136e-09	-2.40274	2.30528e-13	-2.60136e-09	-2.40932	2.58047e-12	-2.60136e-09	-2.41628
12103843	chr19:12103843:A:G	2.56252e-98	-2.60136e-09	-2.06158	3.44635e-13	-2.60136e-09	-2.00721	4.39769e-12	-2.60136e-09	-1.88317
12104047	chr19:12104047:A:G	6.1986e-98	0.20887	-1.38712	3.92107e-13	-0.309691	-1.56847	5.62117e-12	-0.534483	-1.10323
12104191	chr19:12104191:C:T	4.08187e-98	-2.82569	1.22967	3.96879e-13	-2.7303	0.864239	1.09251e-11	-2.78152	1.80833
12104750	chr19:12104750:TATTC:T	5.88103e-98	0.975034	-2.20587	3.35446e-13	0.305786	-2.34002	4.18885e-12	0.291302	-2.22313
12105070	chr19:12105070:G:C	1.95479e-98	-2.60136e-09	-2.33229	2.63995e-13	-2.60136e-09	-2.27376	2.87872e-12	-2.60136e-09	-2.3069
12105264	chr19:12105264:T:C	2.78171e-98	-2.60136e-09	-1.97951	4.45521e-13	-2.60136e-09	-1.75045	4.37289e-12	-2.60136e-09	-1.88883
12105633	chr19:12105633:G:A	7.05551e-98	0.769915	-1.81868	4.6557e-13	0.345874	-2.05231	5.43819e-12	-0.00426101	-1.66654
12105882	chr19:12105882:CAATGTTGCTTCCATG:C	1.70079e-98	-2.60136e-09	-2.47148	2.16361e-13	-2.60136e-09	-2.47275	2.44091e-12	-2.60136e-09	-2.47188
12105943	chr19:12105943:G:T	2.08101e-97	2.3731	-2.34023	8.03279e-13	1.26456	-2.42555	1.1559e-11	1.46985	-2.38663
12105998	chr19:12105998:G:A	1.45785e-98	-2.62561	-6.54159e-09	1.78949e-13	-2.66259	-6.54159e-09	2.87709e-12	-2.30747	-6.54159e-09
12106083	chr19:12106083:G:A	5.26425e-98	-2.60136e-09	-1.34163	7.16671e-13	-2.60136e-09	-1.27508	1.1138e-11	-2.60136e-09	-0.953888
12106253	chr19:12106253:A:G	1.7796e-98	-2.60136e-09	-2.42619	2.35883e-13	-2.60136e-09	-2.38636	2.73544e-12	-2.60136e-09	-2.35796
12106341	chr19:12106341:C:T	1.53858e-97	2.19593	-2.46505	5.57739e-13	0.932723	-2.45853	9.16771e-12	1.31378	-2.46235
12106388	chr19:12106388:A:G	6.31727e-98	0.652165	-1.81145	3.93442e-13	0.160507	-2.03527	4.82222e-12	-0.151007	-1.64001
12106459	chr19:12106459:G:A	2.68865e-98	-2.60136e-09	-2.01353	4.27604e-13	-2.60136e-09	-1.7915	4.21453e-12	-2.60136e-09	-1.92571
12106550	chr19:12106550:G:A	2.78171e-98	-2.60136e-09	-1.97951	4.45521e-13	-2.60136e-09	-1.75045	4.37289e-12	-2.60136e-09	-1.88883
12106600	chr19:12106600:T:C	2.84886e-98	-2.60136e-09	-1.95565	4.5995e-13	-2.60136e-09	-1.71858	4.49878e-12	-2.60136e-09	-1.86045
12106970	chr19:12106970:T:G	2.78852e-98	-2.60136e-09	-1.97706	4.4651e-13	-2.60136e-09	-1.74823	4.38208e-12	-2.60136e-09	-1.88673
12107227	chr19:12107227:C:T	1.34906e-99	-2.54302	-2.46273	1.47896e-14	-2.84069	-2.31508	1.49571e-13	-2.81996	-2.44427
12107280	chr19:12107280:A:G	2.83606e-98	-2.60136e-09	-1.96016	4.57578e-13	-2.60136e-09	-1.72375	4.47765e-12	-2.60136e-09	-1.86515
12107364	chr19:12107364:C:T	1.99075e-98	-2.60136e-09	-2.31406	2.99753e-13	-2.60136e-09	-2.14673	3.0372e-12	-2.60136e-09	-2.25331
12107454	chr19:12107454:G:A	2.59581e-98	-2.60136e-09	-2.04867	4.02382e-13	-2.60136e-09	-1.85229	4.1115e-12	-2.60136e-09	-1.95046
12107983	chr19:12107983:C:T	2.64869e-98	-2.60136e-09	-2.02851	4.19772e-13	-2.60136e-09	-1.80998	4.12879e-12	-2.60136e-09	-1.94627
12108241	chr19:12108241:T:C	4.5439e-98	-2.60136e-09	-1.48879	5.60666e-13	-2.60136e-09	-1.52057	7.55389e-12	-2.60136e-09	-1.34219
12108257	chr19:12108257:G:A	2.78874e-98	-2.60136e-09	-1.97698	4.46398e-13	-2.60136e-09	-1.74848	4.3805e-12	-2.60136e-09	-1.88709
12108270	chr19:12108270:A:G	2.88072e-98	-2.60136e-09	-1.94453	4.6422e-13	-2.60136e-09	-1.70933	4.53739e-12	-2.60136e-09	-1.8519
12108732	chr19:12108732:A:G	2.78171e-98	-2.60136e-09	-1.97951	4.45521e-13	-2.60136e-09	-1.75045	4.37289e-12	-2.60136e-09	-1.88883
12108775	chr19:12108775:C:G	9.97693e-100	-2.83825	-2.46922	1.28615e-14	-2.82256	-2.47289	1.46777e-13	-2.82982	-2.45327
12108800	chr19:12108800:G:A	2.76535e-98	-2.60136e-09	-1.98541	4.41899e-13	-2.60136e-09	-1.75861	4.34073e-12	-2.60136e-09	-1.89621
12109142	chr19:12109142:C:T	1.48165e-98	-2.60942	-6.54159e-09	1.52055e-13	-2.82545	-6.54159e-09	1.68464e-12	-2.8427	-6.54159e-09
12109238	chr19:12109238:C:A	2.78171e-98	-2.60136e-09	-1.97951	4.45521e-13	-2.60136e-09	-1.75045	4.37289e-12	-2.60136e-09	-1.88883
12109409	chr19:12109409:T:C	1.71868e-98	-2.60136e-09	-2.46101	2.18829e-13	-2.60136e-09	-2.4614	2.43603e-12	-2.60136e-09	-2.47388
12109559	chr19:12109559:G:A	2.7685e-98	-2.60136e-09	-1.98427	4.43178e-13	-2.60136e-09	-1.75572	4.35193e-12	-2.60136e-09	-1.89363
12109595	chr19:12109595:A:C	2.69015e-98	-2.60136e-09	-2.01298	4.27793e-13	-2.60136e-09	-1.79105	4.21633e-12	-2.60136e-09	-1.92529
12109757	chr19:12109757:A:G	3.40367e-98	-2.60136e-09	-1.77772	4.83747e-13	-2.60136e-09	-1.66813	7.13806e-12	-2.60136e-09	-1.39881
12109798	chr19:12109798:A:G	4.26819e-98	0.595954	-2.14734	2.62185e-13	0.02283	-2.30347	3.33632e-12	0.0142938	-2.17368
12110050	chr19:12110050:A:C	1.19468e-98	-2.82469	-6.54159e-09	1.57035e-13	-2.79322	-6.54159e-09	1.77745e-12	-2.78907	-6.54159e-09
12110108	chr19:12110108:C:G	2.94922e-98	-2.60136e-09	-1.92103	4.81065e-13	-2.60136e-09	-1.67369	4.68311e-12	-2.60136e-09	-1.82029
12110169	chr19:12110169:C:CAG	2.94922e-98	-2.60136e-09	-1.92103	4.81065e-13	-2.60136e-09	-1.67369	4.68311e-12	-2.60136e-09	-1.82029
12110246	chr19:12110246:A:G	1.72303e-98	-2.60136e-09	-2.45849	2.1725e-13	-2.60136e-09	-2.46865	2.47482e-12	-2.60136e-09	-2.45808
12110256	chr19:12110256:A:G	2.94922e-98	-2.60136e-09	-1.92103	4.81065e-13	-2.60136e-09	-1.67369	4.68311e-12	-2.60136e-09	-1.82029
12110352	chr19:12110352:G:A	2.94922e-98	-2.60136e-09	-1.92103	4.81065e-13	-2.60136e-09	-1.67369	4.68311e-12	-2.60136e-09	-1.82029
12110885	chr19:12110885:A:G	3.18494e-98	0.105088	-1.94923	2.38882e-13	-0.225705	-2.14802	2.79405e-12	-0.533642	-1.80312
12111034	chr19:12111034:T:C	7.81113e-98	1.51493	-2.46195	3.32165e-13	0.413183	-2.45724	5.40949e-12	0.784774	-2.46087
12111444	chr19:12111444:G:A	7.29646e-98	1.44779	-2.46297	3.14283e-13	0.358417	-2.45782	5.09723e-12	0.725786	-2.46134
12111566	chr19:12111566:C:G	5.4323e-99	-2.4911	-1.12169	3.78352e-14	-2.68918	-1.52727	4.80493e-13	-2.70238	-1.39481
12111969	chr19:12111969:C:T	2.94723e-98	-2.60136e-09	-1.92171	4.80975e-13	-2.60136e-09	-1.67388	4.68247e-12	-2.60136e-09	-1.82042
12112046	chr19:12112046:T:C	4.89931e-99	-1.61103	-2.10503	6.52799e-14	-1.36597	-2.30503	9.28978e-13	-1.58072	-1.8572
12112767	chr19:12112767:G:A	1.83009e-98	-2.60136e-09	-2.39821	2.41699e-13	-2.60136e-09	-2.362	2.65235e-12	-2.60136e-09	-2.38881
12113357	chr19:12113357:T:C	3.75498e-98	0.190622	-1.87011	2.76214e-13	-0.143547	-2.08497	3.29834e-12	-0.45772	-1.71311
12113377	chr19:12113377:C:T	1.89638e-98	-2.60136e-09	-2.36262	2.65841e-13	-2.60136e-09	-2.2668	2.87107e-12	-2.60136e-09	-2.30957
12113509	chr19:12113509:T:G	5.83865e-98	-2.60136e-09	-1.23807	1.0954e-12	-2.60136e-09	-0.850818	9.03328e-12	-2.60136e-09	-1.16334
12113684	chr19:12113684:C:G	1.52464e-98	-2.58082	-6.54159e-09	1.84228e-13	-2.63352	-6.54159e-09	2.12572e-12	-2.61014	-6.54159e-09
12113813	chr19:12113813:T:A	2.84302e-98	-2.60136e-09	-1.95771	4.57515e-13	-2.60136e-09	-1.72388	4.47859e-12	-2.60136e-09	-1.86494
12114101	chr19:12114101:T:C	1.85281e-98	-2.60136e-09	-2.38587	2.25553e-13	-2.60136e-09	-2.43114	2.60389e-12	-2.60136e-09	-2.40724
12114362	chr19:12114362:A:G	2.78171e-98	-2.60136e-09	-1.97951	4.45521e-13	-2.60136e-09	-1.75045	4.37289e-12	-2.60136e-09	-1.88883
12114822	chr19:12114822:G:A	2.78171e-98	-2.60136e-09	-1.97951	4.45521e-13	-2.60136e-09	-1.75045	4.37289e-12	-2.60136e-09	-1.88883
12115449	chr19:12115449:A:T	2.82586e-98	-0.123863	-1.8399	1.96349e-13	-0.503494	-2.0663	2.48463e-12	-0.771691	-1.68244
12115793	chr19:12115793:A:C	2.78142e-98	-2.60136e-09	-1.97961	4.45824e-13	-2.60136e-09	-1.74977	4.37521e-12	-2.60136e-09	-1.8883
12115892	chr19:12115892:T:C	2.75032e-98	-2.60136e-09	-1.99086	4.39441e-13	-2.60136e-09	-1.76419	4.31921e-12	-2.60136e-09	-1.90118
12115922	chr19:12115922:C:G	1.7063e-98	-2.60136e-09	-2.46824	2.16874e-13	-2.60136e-09	-2.47037	2.43651e-12	-2.60136e-09	-2.47368
12115958	chr19:12115958:A:G	3.37923e-98	0.0620387	-1.84696	2.48505e-13	-0.268951	-2.06528	3.01454e-12	-0.575469	-1.68533
12116233	chr19:12116233:C:T	2.78059e-98	-2.60136e-09	-1.97991	4.45395e-13	-2.60136e-09	-1.75073	4.37262e-12	-2.60136e-09	-1.88889
12116280	chr19:12116280:G:A	1.23634e-97	-2.60136e-09	-0.487833	1.17897e-12	-2.60136e-09	-0.777298	1.18774e-11	-2.60136e-09	-0.889613
12116386	chr19:12116386:A:G	9.94373e-100	-2.84306	-2.46774	1.32499e-14	-2.79318	-2.47252	1.51115e-13	-2.8019	-2.45207
12116413	chr19:12116413:A:G	3.51585e-98	-2.60136e-09	-1.74529	5.04195e-13	-2.60136e-09	-1.62673	7.48628e-12	-2.60136e-09	-1.35118
12116552	chr19:12116552:T:G	3.87873e-98	-2.60136e-09	-1.64706	5.88453e-13	-2.60136e-09	-1.4722	8.87164e-12	-2.60136e-09	-1.18139
12116570	chr19:12116570:C:A	9.11587e-98	-0.792555	-6.54159e-09	5.31523e-13	-1.57395	-6.54159e-09	5.613e-12	-1.63917	-6.54159e-09
12116675	chr19:12116675:C:T	3.39123e-98	-2.60136e-09	-1.78138	4.84013e-13	-2.60136e-09	-1.66758	7.13996e-12	-2.60136e-09	-1.39854
12116810	chr19:12116810:T:C	2.78122e-98	-2.60136e-09	-1.97968	4.452e-13	-2.60136e-09	-1.75117	4.36992e-12	-2.60136e-09	-1.88951
12117212	chr19:12117212:T:A	2.78868e-98	-2.60136e-09	-1.977	4.46858e-13	-2.60136e-09	-1.74745	4.38433e-12	-2.60136e-09	-1.88621
12117310	chr19:12117310:C:T	3.48976e-98	-2.60136e-09	-1.75274	3.60883e-13	-2.60136e-09	-1.96114	4.37769e-12	-2.60136e-09	-1.88773
12117672	chr19:12117672:G:C	1.84954e-98	-2.60136e-09	-2.38764	2.35631e-13	-2.60136e-09	-2.38743	2.8864e-12	-2.60136e-09	-2.30424
12117706	chr19:12117706:A:G	2.41459e-98	-2.60136e-09	-2.12104	3.90887e-13	-2.60136e-09	-1.88128	3.91542e-12	-2.60136e-09	-1.99933
12118089	chr19:12118089:G:A	2.77807e-98	-2.60136e-09	-1.98082	4.45034e-13	-2.60136e-09	-1.75154	4.36831e-12	-2.60136e-09	-1.88987
12118163	chr19:12118163:C:A	2.71939e-98	-2.60136e-09	-2.00217	4.33838e-13	-2.60136e-09	-1.77702	4.26738e-12	-2.60136e-09	-1.91325
12119210	chr19:12119210:T:G	2.82848e-98	-2.60136e-09	-1.96283	4.54731e-13	-2.60136e-09	-1.72999	4.45493e-12	-2.60136e-09	-1.87024
12119322	chr19:12119322:T:C	1.9414e-98	-2.60136e-09	-2.33916	2.35231e-13	-2.60136e-09	-2.38912	2.61345e-12	-2.60136e-09	-2.40358
12119483	chr19:12119483:A:C	8.14178e-98	1.55526	-2.46082	3.46707e-13	0.454208	-2.45542	5.65975e-12	0.828428	-2.4593
12119565	chr19:12119565:A:G	2.65831e-98	-2.60136e-09	-2.02488	4.21452e-13	-2.60136e-09	-1.80599	4.16042e-12	-2.60136e-09	-1.93864
12119953	chr19:12119953:C:T	2.99111e-98	-0.0540123	-1.85291	2.05755e-13	-0.444794	-2.07821	2.58344e-12	-0.71461	-1.70052
12120167	chr19:12120167:A:G	1.85923e-98	-2.60136e-09	-2.38241	2.19874e-13	-2.60136e-09	-2.45664	2.51383e-12	-2.60136e-09	-2.44244
12120178	chr19:12120178:TA:T	1.70766e-98	-2.60136e-09	-2.46745	2.2414e-13	-2.60136e-09	-2.43742	2.48384e-12	-2.60136e-09	-2.45444
12120180	chr19:12120180:TA:T	4.15983e-98	-2.60136e-09	-1.5771	7.45998e-13	-2.60136e-09	-1.23497	7.1787e-12	-2.60136e-09	-1.39313
12120206	chr19:12120206:T:C	1.00669e-99	-2.83975	-2.45874	1.32565e-14	-2.81743	-2.44777	1.44801e-13	-2.82548	-2.47116
12120269	chr19:12120269:G:A	2.83289e-98	-2.60136e-09	-1.96128	4.57061e-13	-2.60136e-09	-1.72488	4.47179e-12	-2.60136e-09	-1.86646
12120273	chr19:12120273:C:T	2.68682e-98	-2.60136e-09	-2.01421	4.28951e-13	-2.60136e-09	-1.78835	4.22415e-12	-2.60136e-09	-1.92343
12120512	chr19:12120512:G:C	4.83633e-98	-2.60136e-09	-1.42642	5.28327e-13	-2.60136e-09	-1.57998	9.05532e-12	-2.60136e-09	-1.1609
12120687	chr19:12120687:G:A	1.06554e-97	1.83774	-2.47425	4.2499e-13	0.675152	-2.47278	7.00573e-12	1.05628	-2.47381
12120867	chr19:12120867:G:C	3.56939e-98	-2.60136e-09	-1.73018	5.2936e-13	-2.60136e-09	-1.57802	7.90391e-12	-2.60136e-09	-1.29689
12121041	chr19:12121041:T:C	2.78514e-98	-2.60136e-09	-1.97827	4.4861e-13	-2.60136e-09	-1.74354	4.39488e-12	-2.60136e-09	-1.88381
12121243	chr19:12121243:G:A	2.83636e-98	-2.60136e-09	-1.96005	4.56976e-13	-2.60136e-09	-1.72506	4.47344e-12	-2.60136e-09	-1.86609
12121343	chr19:12121343:T:C	2.76556e-98	-2.60136e-09	-1.98533	4.43899e-13	-2.60136e-09	-1.7541	4.34838e-12	-2.60136e-09	-1.89445
12121890	chr19:12121890:GC:G	1.49585e-99	-2.68625	-2.21621	2.18741e-14	-2.35352	-2.41087	2.20502e-13	-2.59674	-2.27936
12122274	chr19:12122274:C:T	2.18819e-98	-2.60136e-09	-2.2195	3.01563e-13	-2.60136e-09	-2.14072	3.25357e-12	-2.60136e-09	-2.1845
12122860	chr19:12122860:C:G	9.96459e-100	-2.84014	-2.46856	1.36464e-14	-2.76259	-2.47362	1.54206e-13	-2.77763	-2.45609
12122906	chr19:12122906:T:C	2.78668e-98	-2.60136e-09	-1.97772	4.46483e-13	-2.60136e-09	-1.74829	4.38139e-12	-2.60136e-09	-1.88689
12123101	chr19:12123101:G:A	2.78171e-98	-2.60136e-09	-1.97951	4.45521e-13	-2.60136e-09	-1.75045	4.37289e-12	-2.60136e-09	-1.88883
12123220	chr19:12123220:A:G	3.60245e-98	0.109407	-1.83037	2.50737e-13	-0.274066	-2.05122	3.13734e-12	-0.558633	-1.66224
12123224	chr19:12123224:G:A	1.33079e-98	-2.7168	-6.54159e-09	1.56591e-13	-2.79605	-6.54159e-09	1.68622e-12	-2.84176	-6.54159e-09
12123407	chr19:12123407:G:A	3.05927e-98	-2.60136e-09	-1.8844	4.98035e-13	-2.60136e-09	-1.63902	4.83733e-12	-2.60136e-09	-1.78789
12123964	chr19:12123964:C:T	2.04503e-98	-2.60136e-09	-2.28716	2.86877e-13	-2.60136e-09	-2.19064	3.09062e-12	-2.60136e-09	-2.23588
12124171	chr19:12124171:C:T	1.84233e-97	-0.0889553	-6.54159e-09	2.66677e-12	0.0389305	-6.54159e-09	2.91667e-11	0.00877743	-6.54159e-09
12124245	chr19:12124245:G:A	3.11905e-98	-1.86504	-6.54159e-09	5.96966e-13	-1.45783	-6.54159e-09	5.24297e-12	-1.70736	-6.54159e-09
12124256	chr19:12124256:T:C	4.04967e-98	0.244096	-1.84803	2.9109e-13	-0.100458	-2.0756	3.47934e-12	-0.417998	-1.69941
12124663	chr19:12124663:C:T	9.93075e-100	-2.84309	-2.46901	1.32693e-14	-2.79063	-2.47361	1.5036e-13	-2.803	-2.45598
12124776	chr19:12124776:G:A	2.57696e-98	-2.60136e-09	-2.05596	4.05897e-13	-2.60136e-09	-1.84359	4.02279e-12	-2.60136e-09	-1.97228
12124786	chr19:12124786:T:C	2.32204e-98	-2.60136e-09	-2.16013	2.53311e-13	-2.60136e-09	-2.31508	2.96311e-12	-2.60136e-09	-2.27801
12125081	chr19:12125081:G:A	2.17344e-98	-2.60136e-09	-2.22626	2.40683e-13	-2.60136e-09	-2.36621	2.80008e-12	-2.60136e-09	-2.3346
12125483	chr19:12125483:A:G	3.97392e-98	0.305523	-1.92834	2.91935e-13	-0.0417064	-2.13145	3.39027e-12	-0.366264	-1.77708
12125751	chr19:12125751:T:C	6.71838e-98	-2.37037	1.27264	2.61092e-13	-2.70057	0.415753	1.06671e-11	-2.61023	1.61314
12125779	chr19:12125779:C:T	4.94395e-98	-1.40441	-6.54159e-09	4.14712e-13	-1.82211	-6.54159e-09	3.71646e-12	-2.05148	-6.54159e-09
12125963	chr19:12125963:T:C	2.11891e-98	-2.60136e-09	-2.25167	2.70732e-13	-2.60136e-09	-2.24856	3.67363e-12	-2.60136e-09	-2.06307
12126301	chr19:12126301:C:G	2.61159e-98	-2.60136e-09	-2.04261	4.10933e-13	-2.60136e-09	-1.83126	4.06808e-12	-2.60136e-09	-1.96108
12126409	chr19:12126409:C:T	7.45902e-98	-2.60136e-09	-0.993148	9.6118e-13	-2.60136e-09	-0.981532	1.49288e-11	-2.60136e-09	-0.660957
12126436	chr19:12126436:G:A	2.78171e-98	-2.60136e-09	-1.97951	4.45521e-13	-2.60136e-09	-1.75045	4.37289e-12	-2.60136e-09	-1.88883
12126477	chr19:12126477:C:A	2.78171e-98	-2.60136e-09	-1.97951	4.45521e-13	-2.60136e-09	-1.75045	4.37289e-12	-2.60136e-09	-1.88883
12127278	chr19:12127278:CT:C	2.4995e-98	-2.60136e-09	-2.08648	3.12343e-13	-2.60136e-09	-2.10559	3.49863e-12	-2.60136e-09	-2.11188
12127391	chr19:12127391:G:A	2.42523e-98	-2.60136e-09	-2.11665	3.76395e-13	-2.60136e-09	-1.91905	3.76314e-12	-2.60136e-09	-2.039
12127625	chr19:12127625:AAAAG:A	5.14364e-98	-2.60136e-09	-1.36481	7.73277e-13	-2.60136e-09	-1.19906	1.19687e-11	-2.60136e-09	-0.881959
12128017	chr19:12128017:C:T	1.87496e-98	-2.60136e-09	-2.37399	2.27574e-13	-2.60136e-09	-2.42222	2.63142e-12	-2.60136e-09	-2.39673
12128428	chr19:12128428:T:G	1.76853e-98	-2.60136e-09	-2.43242	2.20374e-13	-2.60136e-09	-2.45437	2.52802e-12	-2.60136e-09	-2.43681
12128497	chr19:12128497:A:G	2.4497e-98	-2.60136e-09	-2.10661	3.90948e-13	-2.60136e-09	-1.88112	3.89504e-12	-2.60136e-09	-2.00455
12128843	chr19:12128843:C:T	3.35984e-98	-2.60136e-09	-1.79068	5.90566e-13	-2.60136e-09	-1.46861	5.55392e-12	-2.60136e-09	-1.64975
12128978	chr19:12128978:T:C	1.56319e-99	-2.51096	-2.34747	1.51855e-14	-2.79055	-2.3388	2.03706e-13	-2.68128	-2.27404
12129357	chr19:12129357:A:T	3.97854e-98	-1.62166	-6.54159e-09	2.69175e-13	-2.25433	-6.54159e-09	3.46892e-12	-2.12041	-6.54159e-09
12129467	chr19:12129467:A:T	1.79281e-98	-2.60136e-09	-2.41879	2.20968e-13	-2.60136e-09	-2.45168	2.54085e-12	-2.60136e-09	-2.43175
12129803	chr19:12129803:A:G	3.2384e-98	-2.60136e-09	-1.82749	5.73548e-13	-2.60136e-09	-1.49785	5.38069e-12	-2.60136e-09	-1.68143
12129886	chr19:12129886:A:G	3.40203e-98	-2.60136e-09	-1.7782	6.00387e-13	-2.60136e-09	-1.45212	5.63846e-12	-2.60136e-09	-1.63464
12130032	chr19:12130032:GA:G	2.45855e-98	-2.60136e-09	-2.103	3.37999e-13	-2.60136e-09	-2.02665	4.68949e-12	-2.60136e-09	-1.81893
12130150	chr19:12130150:C:T	1.0283e-99	-2.83375	-2.4435	1.28025e-14	-2.83051	-2.46955	1.48199e-13	-2.84311	-2.43035
12130160	chr19:12130160:A:C	5.50096e-99	-2.5588	-1.04144	1.12621e-13	-2.82042	-0.305243	9.81987e-13	-2.65029	-0.73214
12130345	chr19:12130345:A:G	9.73407e-98	-2.60136e-09	-0.72694	1.9606e-12	-2.60136e-09	-0.268686	1.55564e-11	-2.60136e-09	-0.619778
12130430	chr19:12130430:A:G	3.22625e-98	-2.60136e-09	-1.83125	5.61218e-13	-2.60136e-09	-1.51958	5.30316e-12	-2.60136e-09	-1.69595
12130569	chr19:12130569:AT:A	6.83348e-99	-2.36819	-1.01513	4.59903e-14	-2.59879	-1.42247	5.83461e-13	-2.6234	-1.27962
12131485	chr19:12131485:T:C	1.74996e-98	-2.60136e-09	-2.44298	2.17561e-13	-2.60136e-09	-2.46722	2.4812e-12	-2.60136e-09	-2.45551
12131645	chr19:12131645:A:T	1.08263e-99	-2.84267	-2.38309	1.70948e-14	-2.77602	-2.23489	1.58852e-13	-2.82602	-2.37801
12131817	chr19:12131817:C:T	3.23963e-98	-2.60136e-09	-1.82711	4.94907e-13	-2.60136e-09	-1.64532	4.71954e-12	-2.60136e-09	-1.81254
12131914	chr19:12131914:T:A	3.33514e-98	-2.60136e-09	-1.79806	5.84132e-13	-2.60136e-09	-1.47957	5.49875e-12	-2.60136e-09	-1.65973
12132461	chr19:12132461:C:T	1.62527e-98	-2.5169	-6.54159e-09	1.97141e-13	-2.56577	-6.54159e-09	2.52426e-12	-2.4383	-6.54159e-09
12133085	chr19:12133085:A:G	1.11392e-97	-0.592106	-6.54159e-09	1.6114e-12	-0.464834	-6.54159e-09	1.77717e-11	-0.486646	-6.54159e-09
12133703	chr19:12133703:A:G	2.10597e-98	-2.60136e-09	-2.25779	2.48731e-13	-2.60136e-09	-2.33332	2.92013e-12	-2.60136e-09	-2.29262
12133809	chr19:12133809:G:A	3.34082e-98	-2.60136e-09	-1.79635	5.8553e-13	-2.60136e-09	-1.47718	5.51048e-12	-2.60136e-09	-1.6576
12134239	chr19:12134239:G:A	3.67025e-98	-2.60136e-09	-1.70231	6.55012e-13	-2.60136e-09	-1.36504	6.10176e-12	-2.60136e-09	-1.55567
12134367	chr19:12134367:G:A	3.76606e-98	-1.67654	-6.54159e-09	3.9818e-13	-1.86279	-6.54159e-09	5.45956e-12	-1.66688	-6.54159e-09
12134567	chr19:12134567:C:T	1.38714e-98	-2.67533	-6.54159e-09	2.05644e-13	-2.52354	-6.54159e-09	2.19258e-12	-2.57917	-6.54159e-09
12134624	chr19:12134624:C:A	1.76929e-98	-2.60136e-09	-2.43199	2.29581e-13	-2.60136e-09	-2.41344	2.52883e-12	-2.60136e-09	-2.43649
12134888	chr19:12134888:G:C	3.63209e-98	-2.60136e-09	-1.71276	6.45676e-13	-2.60136e-09	-1.37939	6.0246e-12	-2.60136e-09	-1.5684
12135350	chr19:12135350:C:T	1.78871e-97	-2.60136e-09	-0.118494	1.62105e-12	-2.60136e-09	-0.458862	1.6158e-11	-2.60136e-09	-0.581833
12135487	chr19:12135487:G:A	3.00328e-98	-2.60136e-09	-1.90287	3.61409e-13	-2.60136e-09	-1.95968	4.05107e-12	-2.60136e-09	-1.96527
12136424	chr19:12136424:A:G	3.54746e-98	-2.60136e-09	-1.73634	6.25812e-13	-2.60136e-09	-1.41064	5.85081e-12	-2.60136e-09	-1.59767
12136518	chr19:12136518:T:C	1.14324e-99	-2.8227	-2.34859	1.35045e-14	-2.84256	-2.40411	1.67907e-13	-2.84001	-2.30858
12136559	chr19:12136559:T:C	1.00613e-99	-2.84018	-2.45887	1.27991e-14	-2.8275	-2.47282	1.46729e-13	-2.84173	-2.44169
12136916	chr19:12136916:A:G	1.04412e-99	-2.81331	-2.44868	1.26493e-14	-2.84215	-2.46995	1.48758e-13	-2.83803	-2.43166
12136935	chr19:12136935:T:G	2.07009e-98	-2.60136e-09	-2.27498	2.46148e-13	-2.60136e-09	-2.34376	2.88629e-12	-2.60136e-09	-2.30428
12137210	chr19:12137210:G:A	1.19887e-98	-2.82119	-6.54159e-09	1.56806e-13	-2.79469	-6.54159e-09	1.68712e-12	-2.84123	-6.54159e-09
12137418	chr19:12137418:C:T	1.53698e-98	-2.57275	-6.54159e-09	2.55003e-13	-2.30842	-6.54159e-09	2.6221e-12	-2.40028	-6.54159e-09
12137492	chr19:12137492:G:A	5.19821e-99	-2.37814	-1.2787	3.63569e-14	-2.60905	-1.64726	4.54136e-13	-2.63015	-1.52346
12137555	chr19:12137555:C:T	3.41588e-98	-2.60136e-09	-1.77414	6.00618e-13	-2.60136e-09	-1.45173	5.6345e-12	-2.60136e-09	-1.63534
12137673	chr19:12137673:G:A	1.07207e-99	-2.79189	-2.44368	1.26612e-14	-2.84225	-2.4689	1.5096e-13	-2.82607	-2.42893
12137742	chr19:12137742:A:AG	1.10479e-99	-2.82806	-2.37744	1.5938e-14	-2.83426	-2.24673	1.55015e-13	-2.84237	-2.38611
12137797	chr19:12137797:C:T	1.04506e-99	-2.79645	-2.46463	1.25879e-14	-2.8427	-2.47426	1.47173e-13	-2.82856	-2.45183
12137813	chr19:12137813:C:T	1.02406e-99	-2.80749	-2.47389	1.35683e-14	-2.76869	-2.47327	1.42881e-13	-2.84167	-2.46832
12138313	chr19:12138313:C:T	1.81389e-98	-2.60136e-09	-2.4071	2.23679e-13	-2.60136e-09	-2.43948	2.57754e-12	-2.60136e-09	-2.41742
12138314	chr19:12138314:G:A	1.046e-99	-2.80142	-2.45876	1.25977e-14	-2.84304	-2.47313	1.47871e-13	-2.83154	-2.44412
12138550	chr19:12138550:AGTGGT:A	2.1752e-98	-2.60136e-09	-2.22545	2.55363e-13	-2.60136e-09	-2.30701	3.00823e-12	-2.60136e-09	-2.2629
12138919	chr19:12138919:T:C	3.51475e-98	-2.60136e-09	-1.7456	6.20395e-13	-2.60136e-09	-1.41934	5.8093e-12	-2.60136e-09	-1.60479
12139235	chr19:12139235:G:C	3.51475e-98	-2.60136e-09	-1.7456	6.20395e-13	-2.60136e-09	-1.41934	5.8093e-12	-2.60136e-09	-1.60479
12140168	chr19:12140168:C:G	3.6456e-98	-1.70905	-6.54159e-09	2.84597e-13	-2.19862	-6.54159e-09	3.47479e-12	-2.11872	-6.54159e-09
12140932	chr19:12140932:C:T	7.31155e-98	-2.60136e-09	-1.01312	7.46673e-13	-2.60136e-09	-1.23407	7.53956e-12	-2.60136e-09	-1.34409
12141045	chr19:12141045:G:A	2.58309e-98	-2.60136e-09	-2.05359	3.63419e-13	-2.60136e-09	-1.95414	3.85706e-12	-2.60136e-09	-2.01435
12141448	chr19:12141448:C:T	7.32561e-98	-2.60136e-09	-1.0112	9.01795e-13	-2.60136e-09	-1.04531	1.15925e-11	-2.60136e-09	-0.913892
12141618	chr19:12141618:T:C	3.51512e-98	-2.60136e-09	-1.7455	6.20017e-13	-2.60136e-09	-1.41995	5.80593e-12	-2.60136e-09	-1.60537
12141749	chr19:12141749:A:C	1.03091e-99	-2.83392	-2.4408	1.45722e-14	-2.82703	-2.34355	1.46614e-13	-2.84311	-2.44109
12142512	chr19:12142512:C:T	1.09942e-99	-2.80775	-2.40262	1.30048e-14	-2.84298	-2.44139	1.59048e-13	-2.83131	-2.3715
12142762	chr19:12142762:TTGG:T	2.19039e-98	-2.60136e-09	-2.21849	2.78508e-13	-2.60136e-09	-2.22025	3.08522e-12	-2.60136e-09	-2.23763
12143031	chr19:12143031:TAGA:T	1.93786e-98	-2.60136e-09	-2.34099	3.31502e-13	-2.60136e-09	-2.04606	3.95475e-12	-2.60136e-09	-1.98933
12143560	chr19:12143560:G:T	3.64292e-98	-2.60136e-09	-1.70979	6.50335e-13	-2.60136e-09	-1.37221	6.06124e-12	-2.60136e-09	-1.56234
12143871	chr19:12143871:T:C	1.02977e-99	-2.80465	-2.47117	1.28649e-14	-2.84308	-2.45211	1.4328e-13	-2.83288	-2.47432
```
