## Supplementary material for "Characterization of shared and ancestry-specific signals driving complex traits using multi-ancestry fine-mapping": susiex_nc3.cs80.summary

```
# chr19:9623790-12143998
CS_ID	CS_LENGTH	CS_PURITY	MAX_PIP_SNP	BP	REF_ALLELE	ALT_ALLELE	REF_FRQ	BETA	SE	-LOG10P	MAX_PIP	POST-HOC_PROB_POP1	POST-HOC_PROB_POP2
1	2	0.997691	chr19:11085680:AC:A	11085680	A,A	AC,AC	1,1	inf,inf	inf,inf	64.6626,31.1984	0.793735	1	1
2	4	0.926114	chr19:11116926:C:T	11116926	T,T	C,C	1,1	-inf,-inf	inf,inf	12.3226,1.51434	0.336555	1	0.496622
3	1	1	chr19:11120527:G:A	11120527	A,NA	G,NA	1,NA	inf,NA	inf,NA	12.8652,NA	0.999993	0.999998	0.500002
```
