## Supplementary material for "Characterization of shared and ancestry-specific signals driving complex traits using multi-ancestry fine-mapping": s1.afreq

```
#CHROM	ID	REF	ALT	ALT_FREQS	OBS_CT
19	rs892066	C	G	0.109344	1006
19	rs2278426	C	T	0.0427435	1006
19	rs1836003	T	C	0.439364	1006
19	rs10411534	C	A	0.421471	1006
19	rs10413278	A	G	0.469185	1006
19	rs10419122	G	A	0.05666	1006
19	rs77877763	G	A	0.0119284	1006
19	rs2116877	C	T	0.897614	1006
19	rs4804579	T	C	0.157058	1006
19	rs12978266	G	A	0.73161	1006
19	rs72996217	G	A	0.121272	1006
19	rs2116876	A	G	0.77833	1006
19	rs4804580	A	C	0.776342	1006
19	rs8101588	T	C	0.897614	1006
19	rs34545822	C	G	0.00994036	1006
19	rs8113582	A	T	0.775348	1006
19	rs7252293	C	T	0.157058	1006
19	rs6511730	C	T	0.751491	1006
19	rs12462741	C	T	0.142147	1006
19	rs2043301	C	A	0.142147	1006
19	rs62131083	A	G	0.0258449	1006
19	rs8100370	C	A	0.833996	1006
19	rs6511731	T	G	0.833996	1006
19	rs35918208	T	C	0.690855	1006
19	rs7258016	A	C	0.143141	1006
19	rs7246205	T	C	0.837972	1006
19	rs5027412	A	T	0.83499	1006
19	rs4804157	C	A	0.689861	1006
19	rs2043303	C	T	0.143141	1006
19	rs11671207	C	G	0.690855	1006
19	rs11668270	T	G	0.690855	1006
19	rs11085768	G	A	0.143141	1006
19	rs140992104	T	C	0.0109344	1006
19	rs7248924	T	C	0.143141	1006
19	rs11878624	G	C	0.859841	1006
19	rs56965685	G	A	0.701789	1006
19	rs146898772	C	T	0.0159046	1006
19	rs4804582	A	G	0.143141	1006
19	rs416231	C	T	0.143141	1006
19	rs396460	C	T	0.143141	1006
19	rs2445128	G	A	0.849901	1006
19	rs4804583	C	T	0.847913	1006
19	rs4804584	T	C	0.847913	1006
19	rs1560700	T	A	0.703777	1006
19	rs376047	C	T	0.846918	1006
19	rs322130	G	C	0.145129	1006
19	rs322131	G	A	0.145129	1006
19	rs322132	G	A	0.144135	1006
19	rs322133	G	A	0.145129	1006
19	rs322134	T	C	0.144135	1006
19	rs322135	A	G	0.146123	1006
19	rs4804158	T	C	0.702783	1006
19	rs4804159	A	G	0.702783	1006
19	rs4804160	A	T	0.702783	1006
19	rs144577721	C	T	0.144135	1006
19	rs113848170	A	G	0.702783	1006
19	rs56293109	A	G	0.701789	1006
19	rs34857309	G	A	0.702783	1006
19	rs147869779	C	A	0.0178926	1006
19	rs142834163	G	A	0.0159046	1006
19	rs12610280	G	A	0.702783	1006
19	rs638137	T	C	0.144135	1006
19	rs12608933	A	T	0.702783	1006
19	rs12610405	C	T	0.702783	1006
19	rs8103542	G	C	0.143141	1006
19	rs11881532	G	A	0.143141	1006
19	rs11880252	T	G	0.702783	1006
19	rs80188339	T	C	0.702783	1006
19	rs12979297	G	A	0.702783	1006
19	rs12973338	T	C	0.846918	1006
19	rs12979510	G	A	0.702783	1006
19	rs405357	C	T	0.144135	1006
19	rs379909	A	G	0.846918	1006
19	rs11085770	C	T	0.702783	1006
19	rs735725	A	T	0.701789	1006
19	rs1869772	C	G	0.143141	1006
19	rs78918520	C	T	0.702783	1006
19	rs117729886	G	A	0.0109344	1006
19	rs387363	C	G	0.143141	1006
19	rs11666094	G	A	0.703777	1006
19	rs387018	C	T	0.143141	1006
19	rs385365	C	T	0.845924	1006
19	rs450832	G	A	0.141153	1006
19	rs375323	C	T	0.842942	1006
19	rs401511	A	G	0.843936	1006
19	rs78276779	C	T	0.139165	1006
19	rs77628412	C	T	0.0188867	1006
19	rs417525	C	T	0.139165	1006
19	rs139737459	G	A	0.0248509	1006
19	rs10413374	G	A	0.705765	1006
19	rs382975	A	G	0.139165	1006
19	rs382060	T	C	0.139165	1006
19	rs147774812	C	T	0.0139165	1006
19	rs415922	G	A	0.140159	1006
19	rs2925132	G	A	0.139165	1006
19	rs2436472	A	T	0.84493	1006
19	rs2436473	A	C	0.84493	1006
19	rs151018814	G	T	0.0248509	1006
19	rs364667	G	A	0.139165	1006
19	rs8113260	G	T	0.705765	1006
19	rs4804585	T	C	0.705765	1006
19	rs399597	C	A	0.140159	1006
19	rs11667138	C	T	0.704771	1006
19	rs142145812	A	G	0.107356	1006
19	rs412298	A	G	0.84493	1006
19	rs4614849	C	T	0.705765	1006
19	rs390313	T	C	0.846918	1006
19	rs11085773	A	G	0.707753	1006
19	rs11085774	A	G	0.66501	1006
19	rs11085775	T	C	0.707753	1006
19	rs72991455	T	G	0.107356	1006
19	rs376642	C	T	0.293241	1006
19	rs62131088	T	A	0.15507	1006
19	rs79054196	G	A	0.0159046	1006
19	rs673748	G	A	0.295229	1006
19	rs62131090	G	A	0.0934394	1006
19	rs57976436	T	C	0.0934394	1006
19	rs60436974	T	G	0.0934394	1006
19	rs7249225	A	G	0.0944334	1006
19	rs74969323	C	T	0.0934394	1006
19	rs10411025	G	A	0.0934394	1006
19	rs62131094	T	C	0.0934394	1006
19	rs184618322	G	A	0.00994036	1006
19	rs62131095	C	T	0.0815109	1006
19	rs139460280	C	T	0.00994036	1006
19	rs62131097	A	G	0.0924453	1006
19	rs62131098	G	A	0.082505	1006
19	rs2082451	A	G	0.0924453	1006
19	rs2082450	A	G	0.0924453	1006
19	rs2082449	T	A	0.0815109	1006
19	rs2099343	T	C	0.082505	1006
19	rs7247014	T	C	0.0924453	1006
19	rs148356565	T	C	0.0407555	1006
19	rs74179982	G	A	0.0218688	1006
19	rs322126	C	T	0.185885	1006
19	rs12459282	A	G	0.0924453	1006
19	rs322125	C	T	0.185885	1006
19	rs144170877	C	T	0.00994036	1006
19	rs322124	C	G	0.188867	1006
19	rs8105017	C	T	0.0884692	1006
19	rs10410471	G	A	0.0884692	1006
19	rs28654265	C	T	0.0884692	1006
19	rs118086956	G	A	0.028827	1006
19	rs322129	C	T	0.188867	1006
19	rs10405396	T	C	0.0785288	1006
19	rs10425758	C	A	0.0884692	1006
19	rs62131099	C	T	0.0944334	1006
19	rs10407198	T	C	0.0884692	1006
19	rs192418809	A	T	0.00994036	1006
19	rs322128	C	T	0.189861	1006
19	rs114764986	G	A	0.0785288	1006
19	rs117260055	G	A	0.0119284	1006
19	rs140796548	T	A	0.00994036	1006
19	rs76288974	C	T	0.0775348	1006
19	rs439151	C	A	0.193837	1006
19	rs367996	A	G	0.280318	1006
19	rs450069	A	C	0.287276	1006
19	rs412934	G	A	0.301193	1006
19	rs1975776	A	G	0.241551	1006
19	rs62131100	C	G	0.0606362	1006
19	rs62131101	G	A	0.0606362	1006
19	rs403027	C	T	0.292247	1006
19	rs403010	C	T	0.292247	1006
19	rs117458588	C	T	0.0218688	1006
19	rs453766	C	G	0.229622	1006
19	rs374409	A	G	0.293241	1006
19	rs94517	C	T	0.292247	1006
19	rs393423	G	T	0.292247	1006
19	rs94515	G	A	0.293241	1006
19	rs94514	C	A	0.300199	1006
19	rs94513	A	G	0.293241	1006
19	rs150078686	C	T	0.0417495	1006
19	rs377665	C	T	0.293241	1006
19	rs452145	T	C	0.293241	1006
19	rs423304	G	A	0.293241	1006
19	rs422496	A	G	0.301193	1006
19	rs150858048	G	C	0.0188867	1006
19	rs414852	C	T	0.293241	1006
19	rs473775	T	C	0.293241	1006
19	rs406566	G	A	0.293241	1006
19	rs12327600	A	G	0.0606362	1006
19	rs12327783	C	T	0.0606362	1006
19	rs397707	G	A	0.293241	1006
19	rs420703	C	A	0.296223	1006
19	rs418547	G	A	0.293241	1006
19	rs35753011	T	A	0.0208748	1006
19	rs322160	C	G	0.293241	1006
19	rs322159	T	C	0.293241	1006
19	rs322158	A	G	0.295229	1006
19	rs322153	C	A	0.294235	1006
19	rs322152	T	C	0.298211	1006
19	rs56121005	C	T	0.0188867	1006
19	rs322151	C	T	0.230616	1006
19	rs322150	T	G	0.23161	1006
19	rs118081085	C	T	0.0457256	1006
19	rs322148	C	T	0.295229	1006
19	rs322147	G	A	0.4334	1006
19	rs7248896	G	A	0.198807	1006
19	rs322146	T	C	0.435388	1006
19	rs322145	G	C	0.435388	1006
19	rs322144	C	G	0.435388	1006
19	rs322143	T	C	0.435388	1006
19	rs17699238	T	G	0.198807	1006
19	rs322142	A	G	0.435388	1006
19	rs322141	C	A	0.4334	1006
19	rs322140	A	C	0.243539	1006
19	rs143343619	G	A	0.0228628	1006
19	rs322139	T	G	0.241551	1006
19	rs322138	C	T	0.241551	1006
19	rs322137	C	T	0.243539	1006
19	rs145352048	C	T	0.0159046	1006
19	rs322136	G	A	0.228628	1006
19	rs8112129	T	G	0.239563	1006
19	rs148986241	G	A	0.0149105	1006
19	rs433281	C	G	0.260437	1006
19	rs117956697	A	G	0.0139165	1006
19	rs651774	G	A	0.185885	1006
19	rs7417	A	G	0.102386	1006
19	rs396384	C	T	0.0695825	1006
19	rs412293	G	C	0.0695825	1006
19	rs445169	A	C	0.0695825	1006
19	rs411834	G	A	0.0695825	1006
19	rs445026	G	C	0.0705765	1006
19	rs386670	C	T	0.0695825	1006
19	rs383547	C	T	0.0705765	1006
19	rs399878	A	G	0.0954274	1006
19	rs12980573	A	G	0.026839	1006
19	rs172757	C	T	0.0626243	1006
19	rs12981706	A	G	0.0318091	1006
19	rs28453057	C	A	0.0328032	1006
19	rs117570571	G	A	0.0576541	1006
19	rs28397710	T	A	0.0328032	1006
19	rs28579547	T	C	0.0328032	1006
19	rs318686	G	A	0.0626243	1006
19	rs112585859	G	A	0.0328032	1006
19	rs28379411	A	G	0.0337972	1006
19	rs141474617	A	C	0.00795229	1006
19	rs318687	C	G	0.0626243	1006
19	rs318688	G	A	0.0636183	1006
19	rs8110894	A	G	0.0337972	1006
19	rs10422156	A	G	0.0337972	1006
19	rs10422167	A	G	0.0337972	1006
19	rs10401767	T	C	0.0337972	1006
19	rs318689	T	C	0.0984095	1006
19	rs28594188	G	A	0.0328032	1006
19	rs318690	A	G	0.0934394	1006
19	rs7249270	G	A	0.0934394	1006
19	rs62131129	G	A	0.497018	1006
19	rs36042866	C	T	0.0258449	1006
19	rs56296509	G	A	0.0337972	1006
19	rs34256954	T	C	0.0258449	1006
19	rs7246752	G	A	0.0964215	1006
19	rs380764	A	T	0.0337972	1006
19	rs59296210	C	T	0.0357853	1006
19	rs445733	A	C	0.0337972	1006
19	rs150887309	A	G	0.0149105	1006
19	rs448743	T	C	0.130219	1006
19	rs113957604	C	A	0.026839	1006
19	rs77810042	T	C	0.0258449	1006
19	rs113770127	C	T	0.026839	1006
19	rs896412	C	G	0.503976	1006
19	rs74179986	G	A	0.0258449	1006
19	rs74993229	T	C	0.027833	1006
19	rs34272088	T	G	0.0258449	1006
19	rs34514579	G	C	0.0258449	1006
19	rs34346796	G	A	0.0258449	1006
19	rs112354933	G	C	0.0298211	1006
19	rs3816864	T	G	0.454274	1006
19	rs316505	C	T	0.026839	1006
19	rs172731	T	C	0.43837	1006
19	rs178418	A	C	0.43837	1006
19	rs186421	C	T	0.43837	1006
19	rs34970351	G	T	0.0258449	1006
19	rs3969860	C	T	0.0258449	1006
19	rs113278289	T	C	0.0457256	1006
19	rs57031301	G	A	0.0258449	1006
19	rs60718624	G	T	0.0258449	1006
19	rs59494980	G	A	0.0258449	1006
19	rs73922646	A	G	0.0258449	1006
19	rs76840102	C	T	0.0258449	1006
19	rs56086326	T	G	0.0258449	1006
19	rs34938145	G	A	0.0258449	1006
19	rs11883262	A	C	0.0258449	1006
19	rs55945847	G	A	0.0258449	1006
19	rs111816320	G	A	0.0457256	1006
19	rs35671762	C	T	0.0258449	1006
19	rs12971348	C	T	0.0258449	1006
19	rs12976443	G	A	0.0258449	1006
19	rs7245780	G	A	0.0258449	1006
19	rs36106958	C	T	0.0258449	1006
19	rs11882629	C	T	0.0258449	1006
19	rs12976608	T	C	0.457256	1006
19	rs111737410	G	A	0.111332	1006
19	rs12984429	G	T	0.0258449	1006
19	rs36097565	G	T	0.0258449	1006
19	rs118019382	C	T	0.0198807	1006
19	rs62131132	A	G	0.0168986	1006
19	rs75414152	A	G	0.0258449	1006
19	rs78153179	C	T	0.0258449	1006
19	rs147275653	T	C	0.0159046	1006
19	rs12975236	C	G	0.428429	1006
19	rs7251786	C	T	0.452286	1006
19	rs6887	G	C	0.45328	1006
19	rs34764693	C	T	0.0258449	1006
19	rs3745690	T	C	0.45328	1006
19	rs192744487	A	G	0.00994036	1006
19	rs149195948	C	T	0.00894632	1006
19	rs4804161	C	G	0.428429	1006
19	rs59656596	T	C	0.0248509	1006
19	rs160914	G	A	0.0188867	1006
19	rs75735316	G	A	0.0487078	1006
19	rs317916	T	C	0.0685885	1006
19	rs143046204	C	T	0.0109344	1006
19	rs11540666	C	G	0.0695825	1006
19	rs12983706	C	T	0.310139	1006
19	rs112161762	G	A	0.055666	1006
19	rs8108707	G	A	0.0685885	1006
19	rs317914	C	T	0.0129225	1006
19	rs317915	T	C	0.0685885	1006
19	rs145077847	A	G	0.0129225	1006
19	rs318709	A	G	0.0129225	1006
19	rs146207376	C	T	0.0129225	1006
19	rs318710	T	C	0.0347913	1006
19	rs79872513	A	G	0.0387674	1006
19	rs318712	T	C	0.0695825	1006
19	rs17719222	C	T	0.139165	1006
19	rs113792641	G	A	0.055666	1006
19	rs316499	T	C	0.682903	1006
19	rs117848409	C	T	0.0129225	1006
19	rs150360353	T	C	0.0208748	1006
19	rs143957958	C	T	0.0129225	1006
19	rs34651602	T	C	0.11829	1006
19	rs61745773	C	T	0.0178926	1006
19	rs62131141	G	A	0.0208748	1006
19	rs77080457	G	T	0.0129225	1006
19	rs78532283	A	C	0.0188867	1006
19	rs62131143	C	G	0.0188867	1006
19	rs117580409	G	A	0.0188867	1006
19	rs111612809	T	C	0.0129225	1006
19	rs4804162	G	A	0.0129225	1006
19	rs116917543	A	C	0.0337972	1006
19	rs55966307	C	T	0.0208748	1006
19	rs4804163	G	A	0.0129225	1006
19	rs318719	T	C	0.0705765	1006
19	rs318720	T	G	0.0705765	1006
19	rs389099	A	C	0.0705765	1006
19	rs111379688	G	C	0.055666	1006
19	rs11673556	T	C	0.2167	1006
19	rs12463320	T	C	0.0874751	1006
19	rs431144	G	C	0.0576541	1006
19	rs17719234	A	G	0.0337972	1006
19	rs12978096	T	G	0.12326	1006
19	rs111616124	C	T	0.0675944	1006
19	rs318699	A	G	0.647117	1006
19	rs112304155	G	A	0.0685885	1006
19	rs113183084	C	T	0.0328032	1006
19	rs117397691	T	C	0.0218688	1006
19	rs4804164	A	G	0.0685885	1006
19	rs150853688	G	A	0.0675944	1006
19	rs112061107	C	T	0.055666	1006
19	rs317923	A	G	0.0785288	1006
19	rs60297660	C	G	0.0119284	1006
19	rs143056404	G	A	0.0218688	1006
19	rs117074666	G	T	0.0337972	1006
19	rs117484085	G	A	0.0159046	1006
19	rs73922651	T	C	0.0666004	1006
19	rs73922652	T	C	0.0666004	1006
19	rs58198150	T	G	0.0666004	1006
19	rs366720	C	T	0.0775348	1006
19	rs367071	A	T	0.0775348	1006
19	rs394497	T	C	0.0775348	1006
19	rs394511	T	C	0.0775348	1006
19	rs379130	A	G	0.0775348	1006
19	rs366336	G	A	0.0755467	1006
19	rs3816865	G	A	0.0775348	1006
19	rs2291516	G	A	0.0914513	1006
19	rs112178079	T	C	0.0129225	1006
19	rs398056	T	C	0.0666004	1006
19	rs416871	G	A	0.0646123	1006
19	rs444731	A	T	0.0666004	1006
19	rs8104158	G	A	0.0129225	1006
19	rs10417491	T	A	0.0666004	1006
19	rs78163980	G	T	0.0656064	1006
19	rs112315719	C	A	0.0646123	1006
19	rs112073930	G	C	0.0646123	1006
19	rs111842975	C	G	0.0646123	1006
19	rs73510689	G	A	0.0646123	1006
19	rs73510690	G	A	0.0646123	1006
19	rs149677030	G	A	0.0536779	1006
19	rs443385	C	T	0.0646123	1006
19	rs401564	A	G	0.0775348	1006
19	rs111597522	A	C	0.055666	1006
19	rs390938	G	A	0.0775348	1006
19	rs317913	A	G	0.0666004	1006
19	rs12608612	T	C	0.0795229	1006
19	rs10403736	G	A	0.0646123	1006
19	rs317911	T	C	0.0248509	1006
19	rs4804165	C	T	0.0149105	1006
19	rs10419064	T	C	0.0785288	1006
19	rs10413578	A	G	0.0675944	1006
19	rs317910	A	G	0.0815109	1006
19	rs3745688	C	T	0.0675944	1006
19	rs222603	T	C	0.0815109	1006
19	rs10416704	T	G	0.0795229	1006
19	rs3810311	C	G	0.0347913	1006
19	rs148948303	C	T	0.0586481	1006
19	rs139037971	G	A	0.0347913	1006
19	rs366787	T	A	0.137177	1006
19	rs140305171	T	G	0.0536779	1006
19	rs150742778	C	G	0.0407555	1006
19	rs74359185	A	G	0.0526839	1006
19	rs111850362	G	T	0.0318091	1006
19	rs55680106	T	G	0.0646123	1006
19	rs4804592	G	T	0.0318091	1006
19	rs116886975	C	T	0.0377734	1006
19	rs35063798	A	C	0.0715706	1006
19	rs117361956	G	A	0.0159046	1006
19	rs59431306	T	A	0.0705765	1006
19	rs77279095	G	A	0.0377734	1006
19	rs160838	G	A	0.601392	1006
19	rs167479	G	T	0.460239	1006
19	rs112889689	C	A	0.00795229	1006
19	rs316501	A	G	0.882704	1006
19	rs113276820	C	T	0.00198807	1006
19	rs318694	T	C	0.963221	1006
19	rs34081	T	G	0.963221	1006
19	rs370633080	C	G	0.0129225	1006
19	rs149240140	G	T	0.084493	1006
19	rs144457094	C	T	0.084493	1006
19	rs501257	C	T	0.846918	1006
19	rs40501	T	C	0.959245	1006
19	rs34103	T	C	0.949304	1006
19	rs11879596	G	A	0.0198807	1006
19	rs35061520	G	A	0.028827	1006
19	rs34102	T	A	0.855865	1006
19	rs34101	G	A	0.945328	1006
19	rs34100	C	T	0.951292	1006
19	rs318695	T	C	0.963221	1006
19	rs34099	T	C	0.952286	1006
19	rs145458243	C	T	0.172962	1006
19	rs34095	G	A	0.430417	1006
19	rs34092	C	T	0.887674	1006
19	rs34091	A	T	0.898608	1006
19	rs34090	T	A	0.898608	1006
19	rs34089	G	A	0.887674	1006
19	rs149420193	C	T	0.0178926	1006
19	rs34088	C	T	0.898608	1006
19	rs111700101	G	A	0.0755467	1006
19	rs117985305	G	A	0.00795229	1006
19	rs61741137	A	G	0.00994036	1006
19	rs17426435	G	A	0.0755467	1006
19	rs45450094	C	T	0.0139165	1006
19	rs56015835	C	T	0.130219	1006
19	rs460660	G	C	0.910537	1006
19	rs456854	T	G	0.899602	1006
19	rs140248363	G	A	0.0745527	1006
19	rs313624	G	A	0.425447	1006
19	rs148144578	T	C	0.0228628	1006
19	rs137905359	C	G	0.0109344	1006
19	rs111395780	A	G	0.0745527	1006
19	rs80170279	T	C	0.0755467	1006
19	rs62131153	C	T	0.0606362	1006
19	rs115817702	C	T	0.0447316	1006
19	rs160839	T	C	0.106362	1006
19	rs2302973	C	T	0.0188867	1006
19	rs160840	T	C	0.101392	1006
19	rs11557488	G	A	0.225646	1006
19	rs111813645	A	G	0.0516899	1006
19	rs112532469	G	C	0.0218688	1006
19	rs160841	A	G	0.0994036	1006
19	rs45626947	C	T	0.0735586	1006
19	rs1971206	G	A	0.0337972	1006
19	rs755000	T	G	0.028827	1006
19	rs8101357	G	T	0.0894632	1006
19	rs4804598	A	T	0.485089	1006
19	rs8616	T	C	0.100398	1006
19	rs72992965	C	A	0.0656064	1006
19	rs138354612	C	T	0.0854871	1006
19	rs114348792	G	C	0.0457256	1006
19	rs141996336	G	A	0.0606362	1006
19	rs117845984	G	A	0.0616302	1006
19	rs3745686	G	A	0.055666	1006
19	rs311796	A	G	0.151093	1006
19	rs140996707	G	A	0.0139165	1006
19	rs311794	A	G	0.135189	1006
19	rs311793	A	G	0.135189	1006
19	rs143076301	C	T	0.0397614	1006
19	rs311792	G	A	0.137177	1006
19	rs311791	G	A	0.135189	1006
19	rs311789	A	G	0.204771	1006
19	rs311788	A	T	0.054672	1006
19	rs311787	G	A	0.054672	1006
19	rs28440978	C	T	0.082505	1006
19	rs311786	A	G	0.205765	1006
19	rs311785	G	C	0.054672	1006
19	rs311784	G	T	0.054672	1006
19	rs2242112	G	A	0.0536779	1006
19	rs61744781	G	A	0.082505	1006
19	rs311782	A	G	0.054672	1006
19	rs148384195	G	A	0.0964215	1006
19	rs311781	G	A	0.204771	1006
19	rs311780	G	A	0.055666	1006
19	rs311779	A	G	0.0626243	1006
19	rs311778	C	G	0.054672	1006
19	rs114026567	C	T	0.084493	1006
19	rs112046498	G	T	0.0944334	1006
19	rs192847	G	A	0.054672	1006
19	rs311776	T	A	0.0685885	1006
19	rs311775	A	G	0.191849	1006
19	rs170173	G	C	0.0536779	1006
19	rs170172	A	G	0.0536779	1006
19	rs76924454	A	G	0.0536779	1006
19	rs113931472	C	T	0.0536779	1006
19	rs493358	A	G	0.203777	1006
19	rs72992967	C	T	0.11332	1006
19	rs512192	G	A	0.0536779	1006
19	rs693131	T	C	0.202783	1006
19	rs11671597	T	C	0.0536779	1006
19	rs188723	T	C	0.121272	1006
19	rs77945020	T	C	0.054672	1006
19	rs167480	T	C	0.0775348	1006
19	rs311798	G	C	0.0198807	1006
19	rs28498052	G	A	0.0586481	1006
19	rs79402109	G	A	0.05666	1006
19	rs7257898	C	T	0.0526839	1006
19	rs190118275	C	T	0.00994036	1006
19	rs75989646	T	G	0.0516899	1006
19	rs10410504	T	C	0.141153	1006
19	rs115979535	A	T	0.0516899	1006
19	rs694857	C	G	0.141153	1006
19	rs62131156	A	G	0.05666	1006
19	rs113604534	G	C	0.0318091	1006
19	rs11672500	C	T	0.260437	1006
19	rs664477	A	G	0.143141	1006
19	rs78852838	A	G	0.0516899	1006
19	rs645170	T	G	0.140159	1006
19	rs17638167	C	T	0.054672	1006
19	rs150741652	G	A	0.0347913	1006
19	rs143854904	G	A	0.0119284	1006
19	rs113596225	A	G	0.0526839	1006
19	rs112943209	G	A	0.055666	1006
19	rs142631120	C	T	0.0516899	1006
19	rs13346717	T	C	0.0526839	1006
19	rs112113003	A	G	0.0526839	1006
19	rs616065	G	T	0.0308151	1006
19	rs116308200	G	A	0.0516899	1006
19	rs117232480	G	A	0.0119284	1006
19	rs7250291	A	G	0.0238569	1006
19	rs601492	C	T	0.0198807	1006
19	rs1671825	T	C	0.0387674	1006
19	rs78162058	A	G	0.0576541	1006
19	rs149961193	C	T	0.0168986	1006
19	rs311804	C	A	0.0208748	1006
19	rs75326959	G	A	0.0347913	1006
19	rs78895581	C	T	0.136183	1006
19	rs11878849	T	C	0.0685885	1006
19	rs55643734	G	A	0.0387674	1006
19	rs73512759	G	C	0.0387674	1006
19	rs10422275	T	C	0.115308	1006
19	rs112999652	G	A	0.0387674	1006
19	rs74547446	A	C	0.0397614	1006
19	rs4804167	C	A	0.492048	1006
19	rs311806	T	C	0.0675944	1006
19	rs118038330	G	A	0.0109344	1006
19	rs2302972	G	A	0.0387674	1006
19	rs62131158	A	G	0.055666	1006
19	rs112316419	C	T	0.0457256	1006
19	rs74552618	C	T	0.0129225	1006
19	rs311805	T	C	0.115308	1006
19	rs142199640	G	A	0.00994036	1006
19	rs117673751	A	G	0.0516899	1006
19	rs187361168	C	T	0.0129225	1006
19	rs146535510	G	A	0.00497018	1006
19	rs112377742	T	C	0.0178926	1006
19	rs142455960	A	G	0.0457256	1006
19	rs73512762	G	A	0.0178926	1006
19	rs78421569	A	G	0.0497018	1006
19	rs113820604	G	A	0.0387674	1006
19	rs79173269	C	T	0.0387674	1006
19	rs144327384	T	C	0.0387674	1006
19	rs112238363	C	T	0.0387674	1006
19	rs35949302	A	G	0.260437	1006
19	rs76998436	G	C	0.0387674	1006
19	rs145558787	C	T	0.0387674	1006
19	rs311802	G	A	0.0178926	1006
19	rs17447356	A	C	0.0387674	1006
19	rs311801	C	A	0.115308	1006
19	rs7508166	C	G	0.0387674	1006
19	rs12609753	C	T	0.0387674	1006
19	rs311800	A	G	0.0298211	1006
19	rs73512768	A	G	0.0387674	1006
19	rs74759079	G	T	0.028827	1006
19	rs74459869	A	G	0.0387674	1006
19	rs7508575	G	A	0.0387674	1006
19	rs73512770	G	A	0.0387674	1006
19	rs56367850	C	G	0.0387674	1006
19	rs79303830	G	A	0.0457256	1006
19	rs61024168	A	C	0.0387674	1006
19	rs2287671	A	C	0.0387674	1006
19	rs12611081	T	C	0.0387674	1006
19	rs12611106	T	C	0.0387674	1006
19	rs1966481	G	A	0.0387674	1006
19	rs1966480	C	A	0.0387674	1006
19	rs311799	T	C	0.115308	1006
19	rs12609195	G	T	0.0387674	1006
19	rs113786114	G	A	0.0387674	1006
19	rs657435	C	T	0.0178926	1006
19	rs116889989	T	C	0.0129225	1006
19	rs656508	G	T	0.0178926	1006
19	rs77905153	G	A	0.0387674	1006
19	rs79325797	C	T	0.0387674	1006
19	rs78971982	C	G	0.0467197	1006
19	rs116999894	G	A	0.0457256	1006
19	rs625417	T	C	0.104374	1006
19	rs645584	A	G	0.104374	1006
19	rs624899	C	T	0.0666004	1006
19	rs624524	T	G	0.10338	1006
19	rs644699	T	C	0.0636183	1006
19	rs149418749	A	C	0.0457256	1006
19	rs611840	C	T	0.0178926	1006
19	rs79925707	G	C	0.0457256	1006
19	rs10417716	C	G	0.0477137	1006
19	rs598813	C	T	0.0178926	1006
19	rs4520944	C	A	0.0397614	1006
19	rs585790	T	C	0.0576541	1006
19	rs660887	C	G	0.105368	1006
19	rs680184	C	T	0.104374	1006
19	rs1062958	A	G	0.0397614	1006
19	rs35513404	C	T	0.0477137	1006
19	rs7254233	T	C	0.106362	1006
19	rs73512787	T	G	0.0178926	1006
19	rs34803265	G	A	0.083499	1006
19	rs8108598	A	C	0.0387674	1006
19	rs8111571	T	C	0.0387674	1006
19	rs59952955	T	G	0.0397614	1006
19	rs113581950	G	A	0.0397614	1006
19	rs72992996	G	A	0.303181	1006
19	rs149959265	T	C	0.0457256	1006
19	rs113285175	T	A	0.105368	1006
19	rs73512794	T	C	0.0576541	1006
19	rs2871605	T	C	0.0397614	1006
19	rs116893606	C	T	0.0188867	1006
19	rs145961795	G	A	0.0457256	1006
19	rs112793225	C	T	0.0178926	1006
19	rs12609928	C	G	0.105368	1006
19	rs8113534	G	C	0.105368	1006
19	rs73512799	C	T	0.0178926	1006
19	rs77063470	G	A	0.0178926	1006
19	rs73512800	A	G	0.0178926	1006
19	rs17001450	G	A	0.0497018	1006
19	rs7253585	C	G	0.137177	1006
19	rs112571451	T	C	0.106362	1006
19	rs142910930	C	T	0.0149105	1006
19	rs12609372	A	G	0.0437376	1006
19	rs151072307	C	T	0.0188867	1006
19	rs58333508	G	A	0.0188867	1006
19	rs10417632	A	G	0.0646123	1006
19	rs112078584	G	A	0.0397614	1006
19	rs112800378	T	C	0.0407555	1006
19	rs143491398	G	A	0.0437376	1006
19	rs6511735	G	A	0.0646123	1006
19	rs143547892	C	T	0.00596421	1006
19	rs113880710	G	A	0.0397614	1006
19	rs10406077	A	G	0.0646123	1006
19	rs113872371	G	C	0.0208748	1006
19	rs59855845	A	G	0.0188867	1006
19	rs112682128	G	A	0.00596421	1006
19	rs145875239	G	A	0.00994036	1006
19	rs55857421	C	T	0.0188867	1006
19	rs73514607	G	A	0.0188867	1006
19	rs73514609	G	A	0.0188867	1006
19	rs142035232	C	G	0.0397614	1006
19	rs113393152	G	A	0.0417495	1006
19	rs149098840	G	A	0.0228628	1006
19	rs113807561	A	G	0.0397614	1006
19	rs57178064	G	T	0.0188867	1006
19	rs7258326	A	C	0.0646123	1006
19	rs6511736	A	T	0.0646123	1006
19	rs55846444	G	A	0.0188867	1006
19	rs10412437	A	G	0.0238569	1006
19	rs10418021	T	G	0.0646123	1006
19	rs8109511	T	C	0.0188867	1006
19	rs56044537	A	G	0.0238569	1006
19	rs8109248	C	T	0.0238569	1006
19	rs113259217	C	T	0.0397614	1006
19	rs112216620	G	A	0.0188867	1006
19	rs117507076	C	T	0.0129225	1006
19	rs76999223	T	G	0.0397614	1006
19	rs74646284	C	G	0.0397614	1006
19	rs112866986	T	C	0.0397614	1006
19	rs11085784	C	T	0.2167	1006
19	rs60817284	T	G	0.0646123	1006
19	rs78893286	G	T	0.0397614	1006
19	rs78722742	A	C	0.0397614	1006
19	rs145128974	A	C	0.0168986	1006
19	rs76377652	C	T	0.0139165	1006
19	rs8105461	T	C	0.0666004	1006
19	rs79092326	T	G	0.0397614	1006
19	rs79485345	T	C	0.0397614	1006
19	rs117663118	G	A	0.00894632	1006
19	rs72995003	G	A	0.0218688	1006
19	rs8105890	C	G	0.0188867	1006
19	rs74550340	G	A	0.0397614	1006
19	rs8109708	T	G	0.0636183	1006
19	rs138283881	G	A	0.0168986	1006
19	rs73514620	G	A	0.0188867	1006
19	rs13347094	T	G	0.0646123	1006
19	rs115987369	C	T	0.0397614	1006
19	rs7246527	A	G	0.0646123	1006
19	rs7246946	A	G	0.0188867	1006
19	rs76918697	T	A	0.0387674	1006
19	rs117622894	C	T	0.0397614	1006
19	rs112430167	C	A	0.0188867	1006
19	rs140735999	G	A	0.0397614	1006
19	rs138405741	C	T	0.0397614	1006
19	rs113093441	C	T	0.0188867	1006
19	rs8112501	A	C	0.0646123	1006
19	rs117238337	A	C	0.00795229	1006
19	rs73514622	C	T	0.0218688	1006
19	rs11880637	A	T	0.0318091	1006
19	rs79424686	G	T	0.0208748	1006
19	rs117270786	G	C	0.0417495	1006
19	rs78341426	G	A	0.0218688	1006
19	rs2052474	T	C	0.0805169	1006
19	rs116944697	G	A	0.0228628	1006
19	rs112634748	G	A	0.0258449	1006
19	rs59146686	A	C	0.0228628	1006
19	rs8110999	C	A	0.829026	1006
19	rs8111705	A	G	0.829026	1006
19	rs8100751	T	A	0.750497	1006
19	rs79983076	C	G	0.0337972	1006
19	rs72995011	G	A	0.00795229	1006
19	rs7359902	A	G	0.829026	1006
19	rs10417525	C	G	0.751491	1006
19	rs56196099	C	G	0.0228628	1006
19	rs12609292	G	T	0.337972	1006
19	rs1549169	A	G	0.828032	1006
19	rs7359952	C	T	0.0347913	1006
19	rs7359988	A	C	0.0367793	1006
19	rs7359858	T	C	0.0248509	1006
19	rs8606	A	G	0.831014	1006
19	rs151089299	C	T	0.0139165	1006
19	rs3810313	G	A	0.750497	1006
19	rs3848587	C	T	0.0785288	1006
19	rs10421961	A	G	0.0437376	1006
19	rs10415967	A	G	0.0785288	1006
19	rs61149527	T	C	0.0815109	1006
19	rs60438445	G	A	0.0337972	1006
19	rs10403711	G	T	0.0477137	1006
19	rs11881637	G	A	0.750497	1006
19	rs7255746	A	G	0.832008	1006
19	rs35863302	C	T	0.744533	1006
19	rs974697	A	G	0.0506958	1006
19	rs181454479	G	A	0.0238569	1006
19	rs12984574	G	A	0.744533	1006
19	rs2876698	C	G	0.744533	1006
19	rs117018452	C	T	0.0308151	1006
19	rs76375044	C	T	0.0159046	1006
19	rs7246871	A	G	0.0506958	1006
19	rs10410554	T	C	0.831014	1006
19	rs34912772	T	C	0.373757	1006
19	rs10405319	T	C	0.83002	1006
19	rs35383690	C	A	0.745527	1006
19	rs35128766	C	T	0.338966	1006
19	rs74862238	C	T	0.0586481	1006
19	rs34729479	C	A	0.749503	1006
19	rs117224236	A	G	0.028827	1006
19	rs80132751	G	A	0.301193	1006
19	rs143467043	G	A	0.00596421	1006
19	rs11673583	T	C	0.794235	1006
19	rs4804604	A	C	0.604374	1006
19	rs55806100	A	G	0.34493	1006
19	rs150670916	T	C	0.26839	1006
19	rs62129272	A	C	0.605368	1006
19	rs7253069	T	C	0.889662	1006
19	rs7253363	T	G	0.960239	1006
19	rs35963942	C	T	0.263419	1006
19	rs4804605	T	C	0.483101	1006
19	rs147041228	C	T	0.0238569	1006
19	rs149642807	G	A	0.122266	1006
19	rs78286652	A	G	0.0924453	1006
19	rs117694210	C	T	0.122266	1006
19	rs6511737	T	C	0.602386	1006
19	rs34944783	C	T	0.261431	1006
19	rs62129274	C	G	0.0924453	1006
19	rs10425533	A	G	0.602386	1006
19	rs150281461	G	T	0.0318091	1006
19	rs79859926	C	T	0.0795229	1006
19	rs2229531	C	T	0.115308	1006
19	rs2305799	C	T	0.129225	1006
19	rs62638747	G	A	0.129225	1006
19	rs2071485	G	A	0.12326	1006
19	rs2071484	T	C	0.343936	1006
19	rs2071483	G	T	0.0785288	1006
19	rs76639504	A	T	0.117296	1006
19	rs3760780	T	C	0.343936	1006
19	rs7256770	G	A	0.343936	1006
19	rs78023425	G	A	0.129225	1006
19	rs74747135	G	T	0.116302	1006
19	rs149147675	T	C	0.130219	1006
19	rs74180000	T	C	0.343936	1006
19	rs111582891	G	A	0.124254	1006
19	rs111931834	G	A	0.126243	1006
19	rs7247136	A	G	0.624254	1006
19	rs145756297	T	C	0.0298211	1006
19	rs35879291	T	C	0.345924	1006
19	rs79525531	G	A	0.130219	1006
19	rs72995045	C	T	0.0785288	1006
19	rs75279637	A	G	0.130219	1006
19	rs72995047	A	G	0.0785288	1006
19	rs76506615	C	G	0.130219	1006
19	rs9305023	T	C	0.345924	1006
19	rs8108397	G	A	0.0785288	1006
19	rs11880512	C	A	0.129225	1006
19	rs6511738	T	C	0.345924	1006
19	rs139798602	C	T	0.129225	1006
19	rs78804843	C	T	0.0149105	1006
19	rs11881292	C	T	0.129225	1006
19	rs78934187	A	G	0.345924	1006
19	rs11085786	G	A	0.875746	1006
19	rs118159575	A	G	0.028827	1006
19	rs79320712	G	A	0.0377734	1006
19	rs6511739	G	C	0.127237	1006
19	rs149502884	C	A	0.129225	1006
19	rs889366	G	A	0.514911	1006
19	rs79061565	C	G	0.129225	1006
19	rs77027253	C	G	0.0427435	1006
19	rs897811	A	C	0.129225	1006
19	rs8111258	G	A	0.0805169	1006
19	rs35414678	C	T	0.128231	1006
19	rs4804607	A	G	0.969185	1006
19	rs7255562	C	G	0.61829	1006
19	rs10425114	T	C	0.346918	1006
19	rs35541942	A	T	0.333996	1006
19	rs34357745	A	G	0.127237	1006
19	rs2328916	T	C	0.346918	1006
19	rs4308060	A	G	0.337972	1006
19	rs35746002	A	T	0.346918	1006
19	rs35511396	T	C	0.346918	1006
19	rs72997078	C	T	0.082505	1006
19	rs73922672	G	A	0.125249	1006
19	rs12972855	A	G	0.125249	1006
19	rs11667775	C	T	0.256461	1006
19	rs8110958	T	C	0.260437	1006
19	rs12460581	G	A	0.262425	1006
19	rs4052626	G	A	0.262425	1006
19	rs4052627	G	T	0.262425	1006
19	rs12981552	C	T	0.260437	1006
19	rs10409242	T	C	0.272366	1006
19	rs150884081	C	T	0.0616302	1006
19	rs10403399	C	G	0.272366	1006
19	rs181484652	A	G	0.027833	1006
19	rs12972904	G	A	0.260437	1006
19	rs8112083	A	G	0.263419	1006
19	rs10424332	A	C	0.285288	1006
19	rs112832421	C	T	0.262425	1006
19	rs11551815	C	T	0.263419	1006
19	rs72997090	G	C	0.263419	1006
19	rs147298484	G	A	0.0238569	1006
19	rs9807866	T	C	0.570577	1006
19	rs8106114	A	T	0.430417	1006
19	rs9807915	T	C	0.265408	1006
19	rs12151062	C	T	0.16501	1006
19	rs9807882	G	A	0.265408	1006
19	rs118048815	G	A	0.0477137	1006
19	rs76815782	T	C	0.0238569	1006
19	rs9973204	A	G	0.437376	1006
19	rs9789280	A	C	0.117296	1006
19	rs17448895	A	G	0.435388	1006
19	rs7253448	T	G	0.437376	1006
19	rs7249776	C	T	0.437376	1006
19	rs7249892	C	T	0.265408	1006
19	rs11671741	G	T	0.265408	1006
19	rs11668925	T	G	0.571571	1006
19	rs9973303	T	G	0.563618	1006
19	rs35675058	T	A	0.434394	1006
19	rs56276180	G	A	0.168986	1006
19	rs35448737	G	A	0.263419	1006
19	rs12461627	A	G	0.574553	1006
19	rs35315480	T	C	0.437376	1006
19	rs11672307	T	G	0.4334	1006
19	rs35864321	T	C	0.112326	1006
19	rs11085787	C	T	0.4334	1006
19	rs12976914	C	G	0.428429	1006
19	rs12978186	A	C	0.437376	1006
19	rs12975880	G	A	0.434394	1006
19	rs147888595	C	T	0.11829	1006
19	rs28823955	A	G	0.434394	1006
19	rs118050267	C	T	0.0109344	1006
19	rs12979369	T	C	0.434394	1006
19	rs12976530	G	A	0.434394	1006
19	rs1471110	A	G	0.168986	1006
19	rs1471111	G	A	0.434394	1006
19	rs4804608	A	C	0.264414	1006
19	rs4804609	A	C	0.434394	1006
19	rs12985274	G	T	0.442346	1006
19	rs62111846	C	A	0.16998	1006
19	rs117879880	A	C	0.117296	1006
19	rs35875992	G	T	0.434394	1006
19	rs35838244	C	A	0.432406	1006
19	rs61070894	C	T	0.181909	1006
19	rs180724379	C	T	0.00894632	1006
19	rs12151212	G	A	0.168986	1006
19	rs3923752	A	G	0.431412	1006
19	rs111922227	G	A	0.139165	1006
19	rs3922610	T	C	0.434394	1006
19	rs4411616	G	C	0.436382	1006
19	rs4545929	T	C	0.434394	1006
19	rs4804611	A	G	0.263419	1006
19	rs4804612	T	C	0.434394	1006
19	rs7531	A	G	0.434394	1006
19	rs142900227	C	T	0.0109344	1006
19	rs8105162	A	G	0.434394	1006
19	rs8104957	C	T	0.435388	1006
19	rs8104211	G	A	0.262425	1006
19	rs4804613	C	T	0.434394	1006
19	rs4804614	T	C	0.560636	1006
19	rs4804615	A	G	0.434394	1006
19	rs34924329	G	A	0.434394	1006
19	rs7256301	A	C	0.434394	1006
19	rs60059024	G	A	0.168986	1006
19	rs118119751	C	T	0.0198807	1006
19	rs34447952	C	T	0.263419	1006
19	rs35420552	T	C	0.434394	1006
19	rs2178224	T	A	0.434394	1006
19	rs55773439	C	G	0.0159046	1006
19	rs2141399	C	T	0.434394	1006
19	rs2141400	A	C	0.434394	1006
19	rs35085568	A	C	0.4334	1006
19	rs148029925	T	G	0.11829	1006
19	rs10412992	T	A	0.559642	1006
19	rs8102091	G	A	0.570577	1006
19	rs8106713	T	A	0.4334	1006
19	rs8103576	A	G	0.4334	1006
19	rs2141398	A	C	0.4334	1006
19	rs4366815	T	C	0.4334	1006
19	rs112096735	G	T	0.0994036	1006
19	rs12462302	A	G	0.4334	1006
19	rs187568415	G	A	0.0705765	1006
19	rs75825622	T	C	0.131213	1006
19	rs12373534	C	T	0.17495	1006
19	rs35697610	C	T	0.255467	1006
19	rs35362984	C	A	0.570577	1006
19	rs11879017	G	A	0.307157	1006
19	rs8106273	A	G	0.307157	1006
19	rs8108668	G	C	0.307157	1006
19	rs111978144	C	T	0.147117	1006
19	rs113072274	T	C	0.307157	1006
19	rs4239549	G	A	0.136183	1006
19	rs62111855	C	A	0.307157	1006
19	rs62111856	T	A	0.307157	1006
19	rs62111857	G	A	0.307157	1006
19	rs4804616	G	C	0.45328	1006
19	rs4804617	C	T	0.533797	1006
19	rs111772256	C	T	0.45328	1006
19	rs143962721	G	A	0.180915	1006
19	rs113810971	G	A	0.45328	1006
19	rs75151604	T	C	0.124254	1006
19	rs4052625	A	G	0.45328	1006
19	rs143186713	A	G	0.0119284	1006
19	rs74181603	C	A	0.119284	1006
19	rs60180694	C	A	0.180915	1006
19	rs7250798	T	C	0.454274	1006
19	rs56078531	C	T	0.180915	1006
19	rs373283902	C	T	0.00596421	1006
19	rs8109499	C	T	0.462227	1006
19	rs60775237	A	G	0.183897	1006
19	rs34365612	T	C	0.203777	1006
19	rs35685224	T	C	0.203777	1006
19	rs11085788	A	G	0.235586	1006
19	rs138452840	G	A	0.0208748	1006
19	rs8108002	T	C	0.446322	1006
19	rs12973387	C	T	0.122266	1006
19	rs112225946	C	G	0.233598	1006
19	rs11666185	T	C	0.416501	1006
19	rs35909449	A	G	0.0228628	1006
19	rs3865483	G	A	0.416501	1006
19	rs118013210	T	C	0.0536779	1006
19	rs148014041	C	T	0.233598	1006
19	rs75318023	C	T	0.233598	1006
19	rs4804621	G	C	0.233598	1006
19	rs72999181	G	A	0.0328032	1006
19	rs113012151	T	A	0.233598	1006
19	rs113006495	T	C	0.22167	1006
19	rs10408679	A	G	0.416501	1006
19	rs11665952	A	G	0.424453	1006
19	rs62113584	C	T	0.182903	1006
19	rs10403331	C	T	0.233598	1006
19	rs72999186	A	G	0.183897	1006
19	rs10408103	G	C	0.233598	1006
19	rs80060235	C	T	0.183897	1006
19	rs10418517	A	G	0.417495	1006
19	rs113696652	G	T	0.0318091	1006
19	rs118060147	A	G	0.0258449	1006
19	rs10426047	A	G	0.232604	1006
19	rs28373248	A	G	0.233598	1006
19	rs10407232	C	A	0.233598	1006
19	rs75080489	C	T	0.0119284	1006
19	rs10420734	T	C	0.427435	1006
19	rs10420009	C	A	0.425447	1006
19	rs12459055	T	C	0.417495	1006
19	rs8100206	C	T	0.184891	1006
19	rs8105395	A	G	0.425447	1006
19	rs4804623	A	G	0.0457256	1006
19	rs73001106	T	C	0.233598	1006
19	rs12983092	C	T	0.122266	1006
19	rs12462160	A	G	0.417495	1006
19	rs17449428	G	T	0.00695825	1006
19	rs77023463	C	T	0.0516899	1006
19	rs6511741	C	T	0.626243	1006
19	rs6511742	A	C	0.627237	1006
19	rs6511743	T	C	0.627237	1006
19	rs74420175	C	T	0.0159046	1006
19	rs6511744	G	A	0.627237	1006
19	rs7248836	T	C	0.627237	1006
19	rs4804624	T	C	0.630219	1006
19	rs4804625	T	A	0.630219	1006
19	rs4804626	G	T	0.632207	1006
19	rs4804627	C	T	0.632207	1006
19	rs4804628	G	C	0.630219	1006
19	rs4804629	C	T	0.629225	1006
19	rs4804630	C	T	0.630219	1006
19	rs4804631	C	T	0.630219	1006
19	rs4804632	C	G	0.630219	1006
19	rs112354959	C	T	0.0238569	1006
19	rs28664784	T	C	0.629225	1006
19	rs28373969	A	G	0.630219	1006
19	rs28714142	C	A	0.397614	1006
19	rs7252405	G	T	0.629225	1006
19	rs7253437	C	G	0.629225	1006
19	rs7252652	G	A	0.630219	1006
19	rs7257690	C	G	0.630219	1006
19	rs7258257	A	C	0.630219	1006
19	rs4804633	T	G	0.301193	1006
19	rs17001496	G	A	0.23161	1006
19	rs59273607	T	G	0.240557	1006
19	rs8104334	T	A	0.389662	1006
19	rs8101160	C	T	0.628231	1006
19	rs10417094	G	T	0.634195	1006
19	rs116825572	A	G	0.188867	1006
19	rs10425015	T	C	0.625249	1006
19	rs56398706	C	T	0.0258449	1006
19	rs13345223	T	C	0.395626	1006
19	rs74814996	C	T	0.126243	1006
19	rs13346587	G	C	0.120278	1006
19	rs13345729	T	C	0.120278	1006
19	rs11878184	C	T	0.112326	1006
19	rs146622258	T	C	0.116302	1006
19	rs11878714	G	C	0.11332	1006
19	rs188486437	C	T	0.00795229	1006
19	rs10422192	T	C	0.122266	1006
19	rs73498638	A	G	0.115308	1006
19	rs73498640	C	A	0.120278	1006
19	rs435998	A	G	0.122266	1006
19	rs172279	A	G	0.116302	1006
19	rs286281	G	C	0.122266	1006
19	rs111871141	G	A	0.114314	1006
19	rs112052371	T	G	0.112326	1006
19	rs286282	G	C	0.121272	1006
19	rs149830454	C	G	0.0298211	1006
19	rs286283	G	A	0.114314	1006
19	rs286284	A	G	0.121272	1006
19	rs286285	T	G	0.814115	1006
19	rs286286	A	G	0.121272	1006
19	rs57084032	A	G	0.120278	1006
19	rs138254629	G	A	0.0139165	1006
19	rs286287	A	C	0.114314	1006
19	rs62113588	C	T	0.026839	1006
19	rs286292	G	A	0.11332	1006
19	rs206863	A	G	0.11332	1006
19	rs286293	G	A	0.11332	1006
19	rs73498650	C	A	0.107356	1006
19	rs148568706	T	A	0.00695825	1006
19	rs139569726	C	A	0.0328032	1006
19	rs286294	G	A	0.114314	1006
19	rs112784759	C	G	0.11332	1006
19	rs73003167	G	A	0.0168986	1006
19	rs117254570	G	T	0.0258449	1006
19	rs176251	T	C	0.114314	1006
19	rs580422	C	T	0.121272	1006
19	rs112070527	G	T	0.11332	1006
19	rs286298	C	G	0.121272	1006
19	rs286299	G	T	0.120278	1006
19	rs8108874	C	T	0.120278	1006
19	rs185926	T	A	0.11332	1006
19	rs286300	C	T	0.11332	1006
19	rs286301	C	G	0.121272	1006
19	rs286302	A	G	0.114314	1006
19	rs286303	C	T	0.11332	1006
19	rs286304	A	G	0.121272	1006
19	rs286305	T	G	0.121272	1006
19	rs10401445	A	G	0.523857	1006
19	rs286306	A	C	0.121272	1006
19	rs73498675	G	A	0.11332	1006
19	rs73498677	A	G	0.11332	1006
19	rs176252	A	G	0.121272	1006
19	rs28727971	T	C	0.107356	1006
19	rs118124424	G	C	0.0437376	1006
19	rs286259	A	G	0.115308	1006
19	rs286260	A	C	0.115308	1006
19	rs73003174	T	A	0.0159046	1006
19	rs12609856	C	A	0.525845	1006
19	rs73498694	G	A	0.107356	1006
19	rs186965960	A	T	0.0477137	1006
19	rs73498696	G	T	0.10835	1006
19	rs11667612	G	T	0.0258449	1006
19	rs412088	A	G	0.117296	1006
19	rs73498702	T	C	0.22167	1006
19	rs34727309	A	G	0.138171	1006
19	rs149600528	T	C	0.0149105	1006
19	rs10424557	G	A	0.084493	1006
19	rs8103375	T	C	0.084493	1006
19	rs4804635	A	T	0.219682	1006
19	rs10409030	C	T	0.0536779	1006
19	rs7254781	T	G	0.499006	1006
19	rs286270	C	A	0.498012	1006
19	rs286271	G	A	0.478131	1006
19	rs11085792	T	C	0.499006	1006
19	rs286272	A	G	0.645129	1006
19	rs7251012	G	C	0.477137	1006
19	rs141846748	T	C	0.0188867	1006
19	rs138945021	G	A	0.0188867	1006
19	rs76183441	T	A	0.145129	1006
19	rs118025262	C	T	0.0139165	1006
19	rs74557317	A	G	0.0188867	1006
19	rs142766525	C	T	0.0188867	1006
19	rs143375324	T	G	0.0159046	1006
19	rs35762844	T	A	0.40159	1006
19	rs112350148	C	A	0.0666004	1006
19	rs286276	T	C	0.476143	1006
19	rs11882565	A	G	0.0914513	1006
19	rs5851	A	G	0.477137	1006
19	rs144085286	C	T	0.0149105	1006
19	rs11878969	C	T	0.372763	1006
19	rs9749384	T	C	0.465209	1006
19	rs10425194	A	G	0.0258449	1006
19	rs78411970	T	C	0.0149105	1006
19	rs34095709	G	T	0.146123	1006
19	rs10424919	C	G	0.0258449	1006
19	rs10425906	A	G	0.0258449	1006
19	rs4340427	G	A	0.0149105	1006
19	rs8112285	G	A	0.0258449	1006
19	rs8112299	G	C	0.0258449	1006
19	rs73500538	T	G	0.0258449	1006
19	rs9917001	C	G	0.0258449	1006
19	rs9917003	C	T	0.0258449	1006
19	rs117527073	A	T	0.0139165	1006
19	rs8108873	A	G	0.0258449	1006
19	rs9917060	G	T	0.0258449	1006
19	rs286268	A	C	0.559642	1006
19	rs62113590	G	A	0.375746	1006
19	rs10424527	A	G	0.0258449	1006
19	rs10422221	G	A	0.0258449	1006
19	rs74181610	T	G	0.147117	1006
19	rs10424746	A	G	0.0258449	1006
19	rs143087632	T	A	0.0178926	1006
19	rs4804636	C	T	0.375746	1006
19	rs8113332	T	C	0.560636	1006
19	rs11672371	G	C	0.0367793	1006
19	rs7260501	C	A	0.373757	1006
19	rs10410639	A	G	0.0258449	1006
19	rs73500544	T	G	0.0258449	1006
19	rs366452	A	G	0.412525	1006
19	rs138082320	G	A	0.0258449	1006
19	rs7257318	G	A	0.0258449	1006
19	rs6511745	C	G	0.0258449	1006
19	rs6511746	T	A	0.0258449	1006
19	rs6511747	T	C	0.0258449	1006
19	rs57164304	C	T	0.187873	1006
19	rs10418001	A	T	0.0258449	1006
19	rs4284746	T	C	0.400596	1006
19	rs10418223	A	G	0.0258449	1006
19	rs286262	G	A	0.412525	1006
19	rs10419757	A	C	0.0258449	1006
19	rs117150143	T	A	0.0139165	1006
19	rs6511748	C	A	0.0258449	1006
19	rs10412024	T	G	0.026839	1006
19	rs72986630	C	T	0.0586481	1006
19	rs7249221	A	G	0.026839	1006
19	rs7507492	C	A	0.372763	1006
19	rs12462188	T	G	0.372763	1006
19	rs138207993	C	T	0.0417495	1006
19	rs10413313	G	C	0.0149105	1006
19	rs7257524	A	G	0.0139165	1006
19	rs7257220	C	G	0.0149105	1006
19	rs113913600	T	C	0.0149105	1006
19	rs7256937	G	A	0.0149105	1006
19	rs7246508	A	G	0.0149105	1006
19	rs117916691	C	A	0.00795229	1006
19	rs7246743	A	C	0.0258449	1006
19	rs148391099	A	G	0.00795229	1006
19	rs7250188	C	T	0.0149105	1006
19	rs286266	A	C	0.524851	1006
19	rs8104646	C	T	0.0149105	1006
19	rs8105452	A	G	0.0149105	1006
19	rs76118163	C	G	0.0109344	1006
19	rs3948563	T	C	0.0149105	1006
19	rs2052488	T	C	0.0149105	1006
19	rs191287389	T	G	0.00795229	1006
19	rs142281905	C	T	0.0536779	1006
19	rs8112587	A	G	0.0149105	1006
19	rs8112591	A	G	0.0149105	1006
19	rs8111352	G	C	0.0149105	1006
19	rs13345106	A	G	0.0149105	1006
19	rs8112293	C	T	0.0149105	1006
19	rs10425278	C	A	0.0149105	1006
19	rs10405849	T	A	0.0149105	1006
19	rs147570483	G	A	0.0666004	1006
19	rs10426532	A	G	0.0149105	1006
19	rs10425793	C	T	0.0149105	1006
19	rs10403463	G	A	0.0149105	1006
19	rs56088622	G	A	0.0149105	1006
19	rs10412420	T	C	0.0149105	1006
19	rs112026241	T	C	0.0149105	1006
19	rs141114489	A	G	0.00795229	1006
19	rs10408153	A	G	0.0149105	1006
19	rs12979844	A	G	0.084493	1006
19	rs186129495	A	G	0.00497018	1006
19	rs111445675	G	C	0.0149105	1006
19	rs113920989	T	C	0.0646123	1006
19	rs113707440	T	C	0.0149105	1006
19	rs146036447	C	T	0.0149105	1006
19	rs112355379	A	G	0.0646123	1006
19	rs111453725	C	G	0.0149105	1006
19	rs143383743	C	T	0.0427435	1006
19	rs112606070	G	T	0.0149105	1006
19	rs113680895	C	T	0.0149105	1006
19	rs112781170	G	A	0.0149105	1006
19	rs7257818	A	G	0.0646123	1006
19	rs7258349	A	G	0.0149105	1006
19	rs6511749	G	A	0.0149105	1006
19	rs6511750	G	A	0.0149105	1006
19	rs147099052	C	T	0.00795229	1006
19	rs8101615	C	T	0.0149105	1006
19	rs28792382	C	G	0.0149105	1006
19	rs141739416	G	A	0.00795229	1006
19	rs10416172	G	C	0.0149105	1006
19	rs73500595	C	T	0.0159046	1006
19	rs11672554	A	G	0.497018	1006
19	rs10425348	T	C	0.0149105	1006
19	rs10425799	A	G	0.0149105	1006
19	rs10425198	C	T	0.0149105	1006
19	rs142854633	C	A	0.00695825	1006
19	rs8113812	A	G	0.0149105	1006
19	rs11666533	T	C	0.0795229	1006
19	rs8102978	T	G	0.0149105	1006
19	rs10406966	C	A	0.0149105	1006
19	rs182415590	G	A	0.00795229	1006
19	rs7252602	T	G	0.0149105	1006
19	rs7249076	C	T	0.0149105	1006
19	rs7252860	T	C	0.0149105	1006
19	rs7252983	T	A	0.0228628	1006
19	rs7252984	T	C	0.0228628	1006
19	rs8106986	T	G	0.0149105	1006
19	rs55825731	G	C	0.0109344	1006
19	rs8106643	C	G	0.0149105	1006
19	rs8107348	A	G	0.0149105	1006
19	rs8106141	G	T	0.0149105	1006
19	rs8107035	C	T	0.0149105	1006
19	rs8107488	A	G	0.0149105	1006
19	rs8102937	G	C	0.0149105	1006
19	rs8102938	G	T	0.0149105	1006
19	rs8104298	A	T	0.0149105	1006
19	rs8103172	G	T	0.0149105	1006
19	rs8103295	G	A	0.0149105	1006
19	rs8103422	G	T	0.0149105	1006
19	rs8104359	C	A	0.0149105	1006
19	rs73502525	C	A	0.0149105	1006
19	rs2032824	A	G	0.0149105	1006
19	rs2032823	A	G	0.83002	1006
19	rs2032822	G	A	0.0149105	1006
19	rs79172214	C	T	0.0417495	1006
19	rs184840440	T	C	0.00795229	1006
19	rs7247803	A	T	0.732604	1006
19	rs7247500	C	T	0.734592	1006
19	rs7251202	T	C	0.732604	1006
19	rs7251216	T	C	0.709742	1006
19	rs7251224	T	C	0.73161	1006
19	rs77159839	G	A	0.0129225	1006
19	rs115740062	A	G	0.00795229	1006
19	rs10412565	T	A	0.646123	1006
19	rs10406971	A	G	0.645129	1006
19	rs6511751	G	C	0.624254	1006
19	rs6511754	G	C	0.646123	1006
19	rs6511755	C	A	0.644135	1006
19	rs4600573	A	G	0.645129	1006
19	rs6511756	A	G	0.645129	1006
19	rs4261659	C	G	0.645129	1006
19	rs4558513	T	G	0.646123	1006
19	rs4566290	G	T	0.647117	1006
19	rs4488576	G	T	0.647117	1006
19	rs7255383	G	C	0.646123	1006
19	rs8099884	A	C	0.644135	1006
19	rs9305024	G	T	0.644135	1006
19	rs114153143	C	T	0.00795229	1006
19	rs114005162	A	G	0.00795229	1006
19	rs139655017	G	T	0.00795229	1006
19	rs78961098	A	G	0.0208748	1006
19	rs62110785	G	A	0.0149105	1006
19	rs76286748	G	A	0.00497018	1006
19	rs372058	C	T	0.358847	1006
19	rs384148	T	G	0.360835	1006
19	rs446331	C	T	0.360835	1006
19	rs383884	G	T	0.361829	1006
19	rs436643	G	A	0.359841	1006
19	rs408028	T	C	0.359841	1006
19	rs28639888	A	G	0.0248509	1006
19	rs440848	G	A	0.360835	1006
19	rs403773	C	T	0.360835	1006
19	rs61318047	C	G	0.0248509	1006
19	rs56933482	A	C	0.0248509	1006
19	rs57811164	C	T	0.0168986	1006
19	rs4352156	C	T	0.0248509	1006
19	rs60198456	C	T	0.0248509	1006
19	rs8106797	C	T	0.360835	1006
19	rs6511757	A	G	0.0168986	1006
19	rs413122	C	T	0.359841	1006
19	rs6511759	T	C	0.0248509	1006
19	rs6511760	T	C	0.0248509	1006
19	rs7257163	A	G	0.0248509	1006
19	rs7257287	A	G	0.0248509	1006
19	rs394957	G	A	0.360835	1006
19	rs7256942	C	T	0.0248509	1006
19	rs7256961	C	A	0.0248509	1006
19	rs10419444	G	C	0.0248509	1006
19	rs8100091	T	A	0.028827	1006
19	rs8111060	C	G	0.0248509	1006
19	rs117074361	A	G	0.00795229	1006
19	rs413983	C	G	0.385686	1006
19	rs8113205	G	A	0.0248509	1006
19	rs8100447	A	G	0.0248509	1006
19	rs59685848	C	T	0.0248509	1006
19	rs422054	C	T	0.385686	1006
19	rs389067	A	G	0.384692	1006
19	rs400020	A	G	0.384692	1006
19	rs11880786	G	A	0.384692	1006
19	rs429740	T	C	0.791252	1006
19	rs409436	A	G	0.384692	1006
19	rs400503	T	C	0.384692	1006
19	rs12973963	T	C	0.384692	1006
19	rs12982845	A	G	0.383698	1006
19	rs12980410	G	A	0.384692	1006
19	rs670240	T	G	0.384692	1006
19	rs435368	C	T	0.384692	1006
19	rs117820654	T	A	0.0347913	1006
19	rs393086	A	G	0.385686	1006
19	rs406614	C	G	0.384692	1006
19	rs444131	G	A	0.385686	1006
19	rs4804644	C	T	0.359841	1006
19	rs11666258	C	G	0.405567	1006
19	rs376797	A	G	0.384692	1006
19	rs441052	T	C	0.384692	1006
19	rs413767	T	C	0.384692	1006
19	rs145025827	C	T	0.027833	1006
19	rs412816	G	A	0.385686	1006
19	rs140637033	A	G	0.0159046	1006
19	rs45559636	T	A	0.0109344	1006
19	rs405745	A	T	0.383698	1006
19	rs371134	C	T	0.357853	1006
19	rs35633196	G	A	0.0129225	1006
19	rs4804646	T	A	0.383698	1006
19	rs799194	G	A	0.383698	1006
19	rs33949590	C	T	0.0854871	1006
19	rs799193	G	A	0.790258	1006
19	rs146452126	G	C	0.00894632	1006
19	rs77757514	T	C	0.0377734	1006
19	rs286216	G	C	0.383698	1006
19	rs10412492	A	G	0.0188867	1006
19	rs73504871	A	G	0.026839	1006
19	rs286217	T	C	0.359841	1006
19	rs286218	C	T	0.383698	1006
19	rs286219	C	G	0.358847	1006
19	rs286220	G	A	0.358847	1006
19	rs35646289	C	A	0.026839	1006
19	rs142312722	C	T	0.0248509	1006
19	rs117520176	T	C	0.0188867	1006
19	rs28438434	T	G	0.026839	1006
19	rs35722264	G	A	0.027833	1006
19	rs10417408	A	G	0.026839	1006
19	rs74181613	C	T	0.026839	1006
19	rs286221	A	G	0.38668	1006
19	rs138113150	A	G	0.00795229	1006
19	rs10403769	T	C	0.026839	1006
19	rs286222	A	T	0.351889	1006
19	rs12462039	C	T	0.026839	1006
19	rs113301904	T	C	0.00795229	1006
19	rs12977679	A	G	0.026839	1006
19	rs117404495	A	C	0.0467197	1006
19	rs367767817	C	T	0.0159046	1006
19	rs10401430	A	G	0.027833	1006
19	rs12986106	C	A	0.026839	1006
19	rs112145494	A	G	0.0298211	1006
19	rs150779600	T	C	0.0129225	1006
19	rs166969	G	T	0.115308	1006
19	rs425995	A	G	0.156064	1006
19	rs286223	G	A	0.156064	1006
19	rs7253875	A	G	0.403579	1006
19	rs76531076	G	A	0.0407555	1006
19	rs286224	A	G	0.115308	1006
19	rs286225	C	T	0.156064	1006
19	rs286226	T	G	0.156064	1006
19	rs118146246	G	A	0.0139165	1006
19	rs286227	G	A	0.115308	1006
19	rs286228	C	T	0.402584	1006
19	rs286229	T	C	0.156064	1006
19	rs286230	A	G	0.156064	1006
19	rs286231	T	A	0.156064	1006
19	rs286232	A	G	0.156064	1006
19	rs286233	A	G	0.156064	1006
19	rs79223109	A	G	0.0407555	1006
19	rs286234	G	A	0.156064	1006
19	rs286235	C	A	0.115308	1006
19	rs184056	C	T	0.156064	1006
19	rs11671641	A	T	0.246521	1006
19	rs286236	G	A	0.403579	1006
19	rs286237	C	T	0.402584	1006
19	rs117327942	C	T	0.0109344	1006
19	rs286238	A	T	0.156064	1006
19	rs7260645	T	C	0.156064	1006
19	rs74180187	C	A	0.0407555	1006
19	rs431393	A	G	0.402584	1006
19	rs55972630	T	C	0.247515	1006
19	rs8103944	G	C	0.156064	1006
19	rs286215	T	C	0.156064	1006
19	rs7254316	G	A	0.531809	1006
19	rs61736266	C	T	0.0119284	1006
19	rs17001666	G	C	0.0407555	1006
19	rs11670714	C	A	0.353877	1006
19	rs3095917	T	A	0.936382	1006
19	rs12977564	G	A	0.352883	1006
19	rs13346799	C	A	0.0407555	1006
19	rs2545819	G	A	0.402584	1006
19	rs12973655	T	A	0.352883	1006
19	rs146400365	C	T	0.0377734	1006
19	rs420807	T	A	0.402584	1006
19	rs77242075	G	A	0.106362	1006
19	rs4804647	C	G	0.351889	1006
19	rs74997702	A	C	0.0407555	1006
19	rs117233806	C	T	0.0159046	1006
19	rs2685675	T	C	0.360835	1006
19	rs166970	T	C	0.361829	1006
19	rs7252922	C	T	0.0407555	1006
19	rs286248	C	T	0.361829	1006
19	rs166971	T	C	0.402584	1006
19	rs1549	C	T	0.351889	1006
19	rs166972	A	G	0.361829	1006
19	rs62110816	A	G	0.246521	1006
19	rs144195312	G	A	0.0407555	1006
19	rs149138791	A	G	0.0258449	1006
19	rs2677564	C	T	0.351889	1006
19	rs286253	T	C	0.362823	1006
19	rs286254	G	C	0.365805	1006
19	rs2685672	G	A	0.351889	1006
19	rs286255	A	G	0.361829	1006
19	rs286256	C	T	0.361829	1006
19	rs17001671	T	C	0.0407555	1006
19	rs602574	G	T	0.361829	1006
19	rs13382092	T	A	0.105368	1006
19	rs10402456	A	G	0.027833	1006
19	rs147363586	C	T	0.0308151	1006
19	rs12978559	G	A	0.0168986	1006
19	rs34871157	T	A	0.106362	1006
19	rs587477	G	A	0.362823	1006
19	rs587859	C	A	0.362823	1006
19	rs378030	C	A	0.362823	1006
19	rs2545813	T	C	0.362823	1006
19	rs2685666	G	A	0.362823	1006
19	rs2545812	T	C	0.362823	1006
19	rs2685664	G	A	0.362823	1006
19	rs375534	G	A	0.362823	1006
19	rs11671713	A	G	0.352883	1006
19	rs418266	G	A	0.362823	1006
19	rs432939	G	A	0.362823	1006
19	rs619767	G	A	0.363817	1006
19	rs480794	T	G	0.362823	1006
19	rs149680967	C	T	0.0357853	1006
19	rs445012	A	G	0.362823	1006
19	rs417093	T	A	0.362823	1006
19	rs62110818	A	G	0.246521	1006
19	rs406262	A	G	0.362823	1006
19	rs416491	G	A	0.362823	1006
19	rs413333	A	G	0.362823	1006
19	rs406130	G	A	0.531809	1006
19	rs406386	G	A	0.363817	1006
19	rs421355	A	G	0.362823	1006
19	rs2545810	G	A	0.362823	1006
19	rs35392612	C	G	0.352883	1006
19	rs410885	G	A	0.362823	1006
19	rs451409	A	G	0.362823	1006
19	rs449342	G	A	0.362823	1006
19	rs427880	A	G	0.403579	1006
19	rs394416	A	C	0.403579	1006
19	rs436411	G	A	0.363817	1006
19	rs61742511	C	T	0.00497018	1006
19	rs400106	G	A	0.936382	1006
19	rs56167415	G	A	0.204771	1006
19	rs375049	G	A	0.362823	1006
19	rs3745669	T	C	0.352883	1006
19	rs430965	A	G	0.362823	1006
19	rs381973	A	G	0.362823	1006
19	rs434048	G	A	0.362823	1006
19	rs1062258	A	T	0.0407555	1006
19	rs598006	C	A	0.363817	1006
19	rs74181615	T	A	0.0934394	1006
19	rs2685659	A	T	0.352883	1006
19	rs2545808	C	T	0.362823	1006
19	rs600636	A	G	0.363817	1006
19	rs370816	A	G	0.362823	1006
19	rs2685658	T	C	0.352883	1006
19	rs631393	A	G	0.362823	1006
19	rs35062986	T	C	0.0924453	1006
19	rs401987	C	G	0.361829	1006
19	rs452897	G	T	0.362823	1006
19	rs429092	T	C	0.362823	1006
19	rs413273	G	A	0.362823	1006
19	rs62110835	T	G	0.352883	1006
19	rs72992396	A	C	0.0387674	1006
19	rs286241	T	C	0.40159	1006
19	rs142185439	G	A	0.0109344	1006
19	rs139532179	G	A	0.0387674	1006
19	rs149662891	G	A	0.0387674	1006
19	rs286242	T	C	0.40159	1006
19	rs448560	A	G	0.40159	1006
19	rs138116343	T	A	0.0178926	1006
19	rs286243	G	A	0.441352	1006
19	rs72992399	A	T	0.0387674	1006
19	rs286245	A	C	0.40159	1006
19	rs286246	T	C	0.402584	1006
19	rs2607451	T	C	0.40159	1006
19	rs2607452	A	G	0.402584	1006
19	rs1466307	A	G	0.40159	1006
19	rs1466308	T	C	0.40159	1006
19	rs2607454	G	T	0.353877	1006
19	rs2607455	A	G	0.40159	1006
19	rs62110837	G	T	0.12326	1006
19	rs143494653	G	A	0.0178926	1006
19	rs12976680	C	T	0.0407555	1006
19	rs149123407	G	A	0.0139165	1006
19	rs2607456	A	G	0.287276	1006
19	rs76055312	T	C	0.0188867	1006
19	rs2545822	G	C	0.2833	1006
19	rs10439165	C	T	0.115308	1006
19	rs74181618	G	C	0.115308	1006
19	rs12977095	G	A	0.0417495	1006
19	rs12977096	G	A	0.0417495	1006
19	rs12986409	T	A	0.0417495	1006
19	rs8103871	T	C	0.115308	1006
19	rs12972457	T	C	0.115308	1006
19	rs2112473	G	A	0.249503	1006
19	rs28722915	G	A	0.0347913	1006
19	rs58916800	C	A	0.0347913	1006
19	rs117807166	C	T	0.0387674	1006
19	rs137922532	C	G	0.0178926	1006
19	rs282748	G	A	0.367793	1006
19	rs117412421	C	T	0.0109344	1006
19	rs11667128	T	C	0.291252	1006
19	rs423280	C	T	0.405567	1006
19	rs76546609	C	T	0.0387674	1006
19	rs282749	A	G	0.5	1006
19	rs2551866	G	C	0.291252	1006
19	rs2735438	C	T	0.252485	1006
19	rs2551865	A	G	0.291252	1006
19	rs282750	G	C	0.405567	1006
19	rs117649999	G	A	0.0347913	1006
19	rs282751	C	T	0.114314	1006
19	rs282752	G	T	0.114314	1006
19	rs282753	A	G	0.114314	1006
19	rs2551863	G	A	0.252485	1006
19	rs282754	C	A	0.114314	1006
19	rs111367102	T	C	0.0914513	1006
19	rs117821647	A	G	0.0387674	1006
19	rs279207	A	C	0.114314	1006
19	rs279208	G	A	0.116302	1006
19	rs145494582	G	A	0.0109344	1006
19	rs76021722	C	T	0.0387674	1006
19	rs2551860	A	T	0.294235	1006
19	rs279209	C	T	0.117296	1006
19	rs72994204	G	A	0.0387674	1006
19	rs146752381	A	G	0.0387674	1006
19	rs3096449	G	A	0.260437	1006
19	rs2551857	G	A	0.259443	1006
19	rs279210	T	C	0.322068	1006
19	rs279211	G	A	0.0238569	1006
19	rs4804649	T	C	0.0785288	1006
19	rs72994210	A	T	0.0387674	1006
19	rs279212	T	A	0.0238569	1006
19	rs459363	A	G	0.0238569	1006
19	rs459364	A	G	0.322068	1006
19	rs62110838	G	T	0.259443	1006
19	rs17001715	G	A	0.0139165	1006
19	rs17705580	G	C	0.0387674	1006
19	rs77840160	G	A	0.0208748	1006
19	rs72994211	G	T	0.0387674	1006
19	rs62110839	C	T	0.259443	1006
19	rs11671596	G	C	0.298211	1006
19	rs279214	C	T	0.322068	1006
19	rs11085794	C	T	0.259443	1006
19	rs112352083	G	T	0.0447316	1006
19	rs10500209	T	C	0.260437	1006
19	rs72994214	C	G	0.0387674	1006
19	rs72994216	T	C	0.299205	1006
19	rs117322896	T	C	0.0119284	1006
19	rs279215	T	C	0.323062	1006
19	rs10418181	T	C	0.299205	1006
19	rs7507669	G	C	0.298211	1006
19	rs113622516	C	T	0.259443	1006
19	rs72994219	A	G	0.00894632	1006
19	rs10424433	T	C	0.298211	1006
19	rs117898538	G	A	0.0387674	1006
19	rs112209819	G	A	0.0129225	1006
19	rs279216	A	G	0.32505	1006
19	rs145655719	G	A	0.0526839	1006
19	rs72994223	C	T	0.0387674	1006
19	rs4804173	A	G	0.247515	1006
19	rs279217	A	C	0.0218688	1006
19	rs11085795	G	A	0.247515	1006
19	rs138281388	T	C	0.0238569	1006
19	rs393516	A	G	0.0218688	1006
19	rs393520	A	G	0.0218688	1006
19	rs75591591	A	G	0.0139165	1006
19	rs72994224	G	A	0.0387674	1006
19	rs279218	G	A	0.0218688	1006
19	rs76458827	G	A	0.0248509	1006
19	rs279219	A	T	0.308151	1006
19	rs4804174	G	C	0.247515	1006
19	rs118107001	G	A	0.0377734	1006
19	rs279220	C	A	0.305169	1006
19	rs141363065	C	T	0.00695825	1006
19	rs279221	T	C	0.0218688	1006
19	rs72994231	G	A	0.0387674	1006
19	rs279222	A	C	0.308151	1006
19	rs279223	T	G	0.0606362	1006
19	rs12459059	C	T	0.248509	1006
19	rs73921177	G	A	0.0397614	1006
19	rs72994233	C	T	0.0357853	1006
19	rs11085796	T	A	0.243539	1006
19	rs17381137	G	A	0.0347913	1006
19	rs17381158	A	G	0.0357853	1006
19	rs57239197	T	C	0.0477137	1006
19	rs62110840	C	T	0.337972	1006
19	rs73003905	A	G	0.0357853	1006
19	rs55912511	T	C	0.0477137	1006
19	rs2311783	C	G	0.0467197	1006
19	rs2311784	C	T	0.302187	1006
19	rs10403024	G	C	0.0139165	1006
19	rs279174	T	C	0.0656064	1006
19	rs4629088	C	T	0.254473	1006
19	rs279175	T	C	0.275348	1006
19	rs169403	A	G	0.0228628	1006
19	rs279178	T	C	0.299205	1006
19	rs279179	C	A	0.276342	1006
19	rs73003906	C	A	0.0347913	1006
19	rs279180	T	C	0.276342	1006
19	rs11085797	G	T	0.49006	1006
19	rs279181	C	T	0.277336	1006
19	rs279182	A	G	0.299205	1006
19	rs279183	A	T	0.299205	1006
19	rs10408418	A	G	0.0238569	1006
19	rs73003907	G	C	0.0377734	1006
19	rs3810315	C	T	0.0228628	1006
19	rs3810314	C	T	0.0238569	1006
19	rs114742725	A	G	0.0377734	1006
19	rs117657024	C	T	0.0347913	1006
19	rs144740256	G	T	0.0228628	1006
19	rs279185	A	T	0.274354	1006
19	rs279186	T	C	0.300199	1006
19	rs11669983	C	T	0.250497	1006
19	rs112864842	C	T	0.00596421	1006
19	rs28822107	G	A	0.0188867	1006
19	rs279188	G	C	0.299205	1006
19	rs113656532	C	T	0.00894632	1006
19	rs279189	G	T	0.299205	1006
19	rs279192	G	A	0.299205	1006
19	rs56077549	G	C	0.0198807	1006
19	rs279193	T	G	0.299205	1006
19	rs118135492	G	A	0.0387674	1006
19	rs62112975	A	G	0.251491	1006
19	rs279194	G	A	0.299205	1006
19	rs279195	T	A	0.308151	1006
19	rs7247828	G	C	0.250497	1006
19	rs117098377	G	A	0.0218688	1006
19	rs138349466	T	C	0.00994036	1006
19	rs279197	A	T	0.298211	1006
19	rs62112976	G	C	0.0208748	1006
19	rs11085798	G	T	0.251491	1006
19	rs62113965	G	C	0.250497	1006
19	rs62113966	T	C	0.0168986	1006
19	rs62113967	G	A	0.251491	1006
19	rs142205707	A	G	0.0198807	1006
19	rs279198	G	A	0.298211	1006
19	rs11672642	G	C	0.250497	1006
19	rs148087550	C	T	0.0228628	1006
19	rs279200	A	T	0.298211	1006
19	rs279201	T	C	0.255467	1006
19	rs10402963	C	T	0.0427435	1006
19	rs141645070	G	A	0.00994036	1006
19	rs73003914	C	T	0.0228628	1006
19	rs112736536	G	A	0.0159046	1006
19	rs279202	C	T	0.255467	1006
19	rs279203	C	G	0.892644	1006
19	rs142130401	T	C	0.0178926	1006
19	rs73003916	A	G	0.0228628	1006
19	rs28669313	G	A	0.0427435	1006
19	rs28541789	G	A	0.0198807	1006
19	rs537468	G	T	0.299205	1006
19	rs10425353	C	T	0.0427435	1006
19	rs62113968	C	T	0.0248509	1006
19	rs279204	G	A	0.255467	1006
19	rs183185150	G	A	0.0119284	1006
19	rs279205	A	G	0.298211	1006
19	rs11671654	C	G	0.492048	1006
19	rs8106238	G	A	0.00894632	1006
19	rs28588743	C	G	0.0437376	1006
19	rs111999105	G	A	0.0198807	1006
19	rs75636307	A	G	0.00894632	1006
19	rs12463082	A	G	0.250497	1006
19	rs141039381	A	T	0.0258449	1006
19	rs279224	A	G	0.299205	1006
19	rs138644472	A	G	0.083499	1006
19	rs28766934	A	G	0.250497	1006
19	rs146550035	T	C	0.0377734	1006
19	rs11085799	G	C	0.5	1006
19	rs28672858	G	T	0.0427435	1006
19	rs28585502	C	A	0.0427435	1006
19	rs279227	C	T	0.255467	1006
19	rs10414934	G	A	0.0427435	1006
19	rs112528075	G	A	0.0198807	1006
19	rs73003922	A	G	0.0427435	1006
19	rs118063589	G	A	0.00795229	1006
19	rs62113969	A	T	0.251491	1006
19	rs117047552	C	T	0.0228628	1006
19	rs34735843	C	T	0.0397614	1006
19	rs279228	G	T	0.284294	1006
19	rs73003925	C	T	0.0228628	1006
19	rs28704601	C	T	0.0427435	1006
19	rs28548856	C	A	0.0198807	1006
19	rs114978274	G	A	0.0198807	1006
19	rs79001645	C	G	0.0198807	1006
19	rs7246763	C	G	0.0427435	1006
19	rs279231	C	T	0.255467	1006
19	rs73003927	G	C	0.0228628	1006
19	rs62113970	T	G	0.163022	1006
19	rs62113971	G	A	0.163022	1006
19	rs279232	A	T	0.317097	1006
19	rs279233	A	C	0.318091	1006
19	rs10404066	G	C	0.295229	1006
19	rs73003933	T	C	0.0228628	1006
19	rs73003935	G	A	0.0228628	1006
19	rs113567195	G	C	0.083499	1006
19	rs150881145	G	A	0.0228628	1006
19	rs279235	C	G	0.0666004	1006
19	rs279236	A	G	0.0666004	1006
19	rs279237	G	A	0.0675944	1006
19	rs73003937	T	C	0.0656064	1006
19	rs8113106	C	T	0.897614	1006
19	rs8113226	C	A	0.0447316	1006
19	rs10407721	C	T	0.0447316	1006
19	rs73506894	C	T	0.0447316	1006
19	rs149432451	A	G	0.0188867	1006
19	rs61597331	C	T	0.0447316	1006
19	rs117196284	A	G	0.0238569	1006
19	rs141195790	A	G	0.0218688	1006
19	rs62113975	C	G	0.16998	1006
19	rs8101335	C	T	0.0447316	1006
19	rs73506896	A	G	0.0447316	1006
19	rs73506901	A	G	0.0447316	1006
19	rs113165066	G	A	0.0437376	1006
19	rs279244	G	C	0.0666004	1006
19	rs138260420	G	A	0.0228628	1006
19	rs279245	T	C	0.0675944	1006
19	rs279246	T	A	0.0666004	1006
19	rs445647	G	C	0.0666004	1006
19	rs56176360	C	A	0.0437376	1006
19	rs183953	A	G	0.0666004	1006
19	rs112486152	G	A	0.0119284	1006
19	rs279249	G	A	0.0666004	1006
19	rs8109969	T	C	0.0377734	1006
19	rs116856236	T	C	0.0328032	1006
19	rs13382072	A	C	0.0437376	1006
19	rs13382007	C	A	0.0437376	1006
19	rs117246881	C	G	0.0238569	1006
19	rs150712155	G	A	0.0129225	1006
19	rs137924620	G	A	0.0576541	1006
19	rs143715710	G	A	0.0437376	1006
19	rs279251	G	A	0.0666004	1006
19	rs279252	A	G	0.0666004	1006
19	rs279254	A	G	0.0228628	1006
19	rs113531904	T	C	0.0377734	1006
19	rs279255	G	A	0.0666004	1006
19	rs279256	C	A	0.564612	1006
19	rs10413462	A	C	0.0377734	1006
19	rs279257	T	C	0.0666004	1006
19	rs146132960	A	G	0.0228628	1006
19	rs141350851	A	G	0.0407555	1006
19	rs117799061	C	T	0.0298211	1006
19	rs279258	A	G	0.0666004	1006
19	rs73003947	A	C	0.0228628	1006
19	rs73003948	G	A	0.0228628	1006
19	rs279259	G	C	0.0666004	1006
19	rs279260	T	C	0.0675944	1006
19	rs55854091	G	A	0.0437376	1006
19	rs60697554	C	T	0.0437376	1006
19	rs58336952	A	G	0.0437376	1006
19	rs376075	A	G	0.0228628	1006
19	rs77752522	G	A	0.0228628	1006
19	rs371404	T	A	0.0228628	1006
19	rs4804175	C	T	0.484095	1006
19	rs192494	G	A	0.0666004	1006
19	rs45603541	A	T	0.0228628	1006
19	rs45621839	A	G	0.0377734	1006
19	rs75025831	C	T	0.0119284	1006
19	rs116990100	A	G	0.0228628	1006
19	rs73509026	C	G	0.0377734	1006
19	rs12327617	A	G	0.0964215	1006
19	rs77673544	C	T	0.0228628	1006
19	rs74917756	G	A	0.0228628	1006
19	rs150374781	G	T	0.0228628	1006
19	rs279262	C	A	0.0666004	1006
19	rs10405348	G	A	0.0437376	1006
19	rs279263	A	G	0.0675944	1006
19	rs147499900	C	T	0.0228628	1006
19	rs28655955	T	G	0.0377734	1006
19	rs11665808	T	C	0.0159046	1006
19	rs7256759	G	A	0.0437376	1006
19	rs279266	G	A	0.0228628	1006
19	rs279267	G	A	0.0228628	1006
19	rs183954	G	C	0.898608	1006
19	rs674838	C	G	0.0377734	1006
19	rs674841	C	T	0.0377734	1006
19	rs279272	C	T	0.028827	1006
19	rs73003954	T	C	0.0228628	1006
19	rs279273	T	G	0.0884692	1006
19	rs279274	C	G	0.028827	1006
19	rs73003955	G	T	0.0228628	1006
19	rs279275	T	G	0.0666004	1006
19	rs7248526	T	C	0.0228628	1006
19	rs3852901	T	G	0.0666004	1006
19	rs3852902	G	A	0.0666004	1006
19	rs73003958	G	A	0.0228628	1006
19	rs3852903	T	C	0.0666004	1006
19	rs117571579	C	T	0.0228628	1006
19	rs4081726	T	C	0.0666004	1006
19	rs73509052	T	G	0.0377734	1006
19	rs10414831	T	C	0.0666004	1006
19	rs117139438	T	C	0.0308151	1006
19	rs118025959	G	A	0.0129225	1006
19	rs279276	A	G	0.0666004	1006
19	rs59689881	T	C	0.0606362	1006
19	rs115020676	A	C	0.0228628	1006
19	rs3852904	C	G	0.0606362	1006
19	rs117315415	C	G	0.0129225	1006
19	rs7247516	C	G	0.0377734	1006
19	rs13343452	G	C	0.0606362	1006
19	rs151284827	T	C	0.0854871	1006
19	rs7250928	C	T	0.0606362	1006
19	rs72988649	T	G	0.0228628	1006
19	rs7250805	G	C	0.0606362	1006
19	rs7251835	C	T	0.0606362	1006
19	rs7255682	C	A	0.0606362	1006
19	rs60722046	G	A	0.082505	1006
19	rs10419423	C	T	0.0606362	1006
19	rs10417905	G	C	0.0606362	1006
19	rs10412870	A	G	0.0606362	1006
19	rs117593834	T	C	0.0228628	1006
19	rs279279	C	T	0.0666004	1006
19	rs59481042	T	C	0.0606362	1006
19	rs7256236	C	T	0.0606362	1006
19	rs7255304	G	A	0.0606362	1006
19	rs7255429	G	A	0.0606362	1006
19	rs143389506	C	G	0.0228628	1006
19	rs10407094	T	A	0.0606362	1006
19	rs279282	G	A	0.0666004	1006
19	rs72988652	A	G	0.0606362	1006
19	rs111914967	C	T	0.0228628	1006
19	rs143877708	A	C	0.0228628	1006
19	rs9305025	C	T	0.0606362	1006
19	rs28396304	G	T	0.0377734	1006
19	rs7253214	G	C	0.0606362	1006
19	rs9749387	A	G	0.0606362	1006
19	rs72988654	G	A	0.0228628	1006
19	rs7254383	C	A	0.0606362	1006
19	rs10415994	G	A	0.0606362	1006
19	rs8100892	T	C	0.547714	1006
19	rs72988656	A	T	0.0228628	1006
19	rs113958676	A	G	0.0228628	1006
19	rs72988659	G	T	0.0228628	1006
19	rs3865486	T	C	0.486083	1006
19	rs72988661	A	G	0.0228628	1006
19	rs72988662	A	G	0.0228628	1006
19	rs10417749	G	T	0.0377734	1006
19	rs2551850	G	C	0.0666004	1006
19	rs114440664	G	C	0.0228628	1006
19	rs2547464	A	G	0.0666004	1006
19	rs8112527	G	A	0.0377734	1006
19	rs142360593	C	G	0.0238569	1006
19	rs72988665	A	G	0.0228628	1006
19	rs56221912	G	C	0.0656064	1006
19	rs403674	T	C	0.0666004	1006
19	rs11883386	G	C	0.0666004	1006
19	rs111341608	A	G	0.0228628	1006
19	rs406072	T	C	0.0666004	1006
19	rs145825004	C	T	0.0228628	1006
19	rs72988671	C	T	0.0228628	1006
19	rs72988672	C	T	0.0228628	1006
19	rs72988674	A	C	0.0228628	1006
19	rs72988676	G	A	0.0228628	1006
19	rs7253997	T	C	0.0228628	1006
19	rs7254258	T	C	0.0228628	1006
19	rs7254529	T	C	0.0228628	1006
19	rs7250795	C	T	0.0228628	1006
19	rs7250894	C	G	0.0228628	1006
19	rs112017572	G	A	0.0377734	1006
19	rs111486980	C	T	0.0228628	1006
19	rs72988677	A	G	0.0228628	1006
19	rs279141	G	A	0.0725646	1006
19	rs73510924	G	A	0.0377734	1006
19	rs190705	C	A	0.0666004	1006
19	rs388288	T	C	0.028827	1006
19	rs114419819	C	A	0.0228628	1006
19	rs279142	C	A	0.899602	1006
19	rs72988679	A	T	0.0228628	1006
19	rs72988681	A	G	0.0228628	1006
19	rs111386150	C	A	0.0228628	1006
19	rs279144	G	C	0.0666004	1006
19	rs72988683	G	A	0.0228628	1006
19	rs184310705	C	T	0.0119284	1006
19	rs7359981	G	A	0.0377734	1006
19	rs73510930	A	G	0.0377734	1006
19	rs7258804	G	A	0.0377734	1006
19	rs143718027	G	A	0.0228628	1006
19	rs143200947	C	G	0.0228628	1006
19	rs114174688	A	G	0.0228628	1006
19	rs72988684	G	A	0.0228628	1006
19	rs60969085	G	A	0.0377734	1006
19	rs72988685	G	T	0.0228628	1006
19	rs279146	T	C	0.028827	1006
19	rs10084150	T	C	0.0377734	1006
19	rs72988688	G	A	0.0228628	1006
19	rs72988690	A	G	0.0228628	1006
19	rs111390596	G	C	0.0228628	1006
19	rs142899154	G	A	0.0178926	1006
19	rs72988691	C	T	0.0228628	1006
19	rs117653333	C	T	0.0357853	1006
19	rs72988693	G	T	0.0228628	1006
19	rs72988694	T	C	0.0228628	1006
19	rs279150	C	T	0.0437376	1006
19	rs113857460	C	T	0.0228628	1006
19	rs72988695	A	G	0.0228628	1006
19	rs10408992	T	A	0.0377734	1006
19	rs112556205	C	G	0.0377734	1006
19	rs72988696	A	G	0.0228628	1006
19	rs279151	T	C	0.0437376	1006
19	rs150065965	C	A	0.0188867	1006
19	rs10409509	G	T	0.0357853	1006
19	rs407796	C	T	0.028827	1006
19	rs401398	A	G	0.0646123	1006
19	rs446282	A	G	0.0646123	1006
19	rs62109802	C	A	0.261431	1006
19	rs118139650	T	C	0.0228628	1006
19	rs429472	C	T	0.0646123	1006
19	rs429074	T	C	0.0646123	1006
19	rs149383382	G	T	0.0198807	1006
19	rs143638099	G	T	0.0387674	1006
19	rs73000421	T	G	0.0586481	1006
19	rs373769	T	C	0.0646123	1006
19	rs77501121	T	C	0.0337972	1006
19	rs9989684	C	T	0.0357853	1006
19	rs117849332	G	C	0.0228628	1006
19	rs73000424	G	A	0.0735586	1006
19	rs442158	T	C	0.0646123	1006
19	rs365875	G	C	0.0646123	1006
19	rs387278	A	G	0.0646123	1006
19	rs440409	A	G	0.0646123	1006
19	rs111626990	A	G	0.0357853	1006
19	rs112126569	G	A	0.0367793	1006
19	rs139954428	C	T	0.0328032	1006
19	rs62109803	C	T	0.00994036	1006
19	rs147121300	C	T	0.0248509	1006
19	rs368325	T	C	0.0427435	1006
19	rs442446	T	C	0.0427435	1006
19	rs624976	T	A	0.0427435	1006
19	rs112915564	G	T	0.0367793	1006
19	rs150236454	C	T	0.0238569	1006
19	rs365323	C	T	0.0427435	1006
19	rs112315514	G	A	0.0367793	1006
19	rs374774121	C	T	0.00795229	1006
19	rs279155	T	C	0.0427435	1006
19	rs55754226	G	A	0.0666004	1006
19	rs10404882	G	A	0.0367793	1006
19	rs10411027	G	A	0.0367793	1006
19	rs112837631	C	A	0.0367793	1006
19	rs149849769	A	G	0.00894632	1006
19	rs113203385	A	G	0.05666	1006
19	rs279165	A	G	0.937376	1006
19	rs113033015	A	G	0.0318091	1006
19	rs112765800	G	A	0.0367793	1006
19	rs157182	T	C	0.0367793	1006
19	rs112074246	T	C	0.0367793	1006
19	rs157183	A	G	0.0427435	1006
19	rs157184	G	C	0.0427435	1006
19	rs77193050	C	T	0.05666	1006
19	rs11672566	A	C	0.0347913	1006
19	rs157185	A	G	0.0427435	1006
19	rs157186	T	A	0.0755467	1006
19	rs182188	C	G	0.0427435	1006
19	rs111626036	C	T	0.0357853	1006
19	rs76151643	A	T	0.0119284	1006
19	rs79806293	C	T	0.0218688	1006
19	rs279169	T	C	0.985089	1006
19	rs186697876	C	T	0.0208748	1006
19	rs117093195	C	T	0.0218688	1006
19	rs10420683	G	C	0.0367793	1006
19	rs10426947	G	A	0.0367793	1006
19	rs62109813	A	T	0.0725646	1006
19	rs117176621	T	G	0.0417495	1006
19	rs157190	T	C	0.0427435	1006
19	rs175751	T	G	0.0159046	1006
19	rs279170	A	T	0.0427435	1006
19	rs279171	C	T	0.0427435	1006
19	rs141290229	G	A	0.00397614	1006
19	rs111834033	C	T	0.0188867	1006
19	rs113264870	C	T	0.0367793	1006
19	rs55642433	G	A	0.054672	1006
19	rs1088069	A	G	0.0367793	1006
19	rs1091350	A	G	0.0367793	1006
19	rs3848588	C	T	0.0367793	1006
19	rs419421	T	A	0.0427435	1006
19	rs142373530	T	G	0.0248509	1006
19	rs113480571	G	A	0.0377734	1006
19	rs73000434	G	A	0.0427435	1006
19	rs3745672	T	C	0.0367793	1006
19	rs62109814	A	G	0.00994036	1006
19	rs7250427	C	T	0.0427435	1006
19	rs4804652	A	G	0.984095	1006
19	rs10419620	A	G	0.0367793	1006
19	rs35891603	G	C	0.0944334	1006
19	rs138396934	G	A	0.0367793	1006
19	rs75330109	T	A	0.0357853	1006
19	rs144758171	G	A	0.0477137	1006
19	rs113179794	G	A	0.0367793	1006
19	rs28397144	T	G	0.0427435	1006
19	rs28769358	T	C	0.0427435	1006
19	rs10414248	C	T	0.0367793	1006
19	rs143102708	G	A	0.0149105	1006
19	rs28533658	G	A	0.0367793	1006
19	rs10403392	A	T	0.0367793	1006
19	rs78398345	G	A	0.0377734	1006
19	rs67102109	G	C	0.0765408	1006
19	rs8101690	T	C	0.0437376	1006
19	rs111259072	G	A	0.0377734	1006
19	rs112152876	C	A	0.0377734	1006
19	rs143889828	A	G	0.0238569	1006
19	rs11880710	A	G	0.0447316	1006
19	rs10417006	G	A	0.0377734	1006
19	rs11668160	G	C	0.0367793	1006
19	rs7255420	G	A	0.0377734	1006
19	rs62109815	G	A	0.00994036	1006
19	rs8106275	G	A	0.0387674	1006
19	rs7257355	G	A	0.0377734	1006
19	rs10421718	G	A	0.0377734	1006
19	rs10404023	T	C	0.0377734	1006
19	rs144327532	A	G	0.0656064	1006
19	rs7246419	G	A	0.0377734	1006
19	rs7248287	T	C	0.0377734	1006
19	rs75282733	T	G	0.055666	1006
19	rs7248680	T	C	0.0377734	1006
19	rs76403598	A	G	0.0377734	1006
19	rs113033627	T	C	0.0377734	1006
19	rs112081361	C	T	0.0377734	1006
19	rs10401283	C	T	0.0586481	1006
19	rs113433154	G	T	0.0765408	1006
19	rs12979732	C	T	0.0407555	1006
19	rs147770332	G	C	0.223658	1006
19	rs75275742	G	A	0.0596421	1006
19	rs10409622	C	G	0.0596421	1006
19	rs28447243	T	C	0.140159	1006
19	rs10411299	A	C	0.0576541	1006
19	rs7254564	T	C	0.0815109	1006
19	rs7254539	A	G	0.0755467	1006
19	rs79343210	C	T	0.05666	1006
19	rs79219764	G	A	0.0576541	1006
19	rs1837258	G	T	0.139165	1006
19	rs57024566	G	A	0.139165	1006
19	rs10406268	C	T	0.139165	1006
19	rs10410566	G	A	0.0576541	1006
19	rs8105983	C	G	0.140159	1006
19	rs149870361	G	A	0.0765408	1006
19	rs67100770	T	C	0.0765408	1006
19	rs7249543	T	C	0.140159	1006
19	rs79770870	C	A	0.0576541	1006
19	rs1561408	C	T	0.082505	1006
19	rs8104495	C	T	0.0765408	1006
19	rs8106653	G	A	0.082505	1006
19	rs73514817	T	C	0.161034	1006
19	rs143941187	G	A	0.00894632	1006
19	rs58824531	G	T	0.082505	1006
19	rs113329877	C	T	0.0765408	1006
19	rs67604671	G	A	0.0765408	1006
19	rs77938068	G	A	0.0914513	1006
19	rs140000174	G	C	0.00994036	1006
19	rs7248116	G	A	0.082505	1006
19	rs67815603	A	G	0.0765408	1006
19	rs67156396	G	A	0.082505	1006
19	rs4608438	T	C	0.161034	1006
19	rs56019429	C	T	0.0765408	1006
19	rs112518795	C	T	0.0795229	1006
19	rs7250239	G	A	0.16004	1006
19	rs10424893	T	C	0.161034	1006
19	rs7259684	A	G	0.082505	1006
19	rs76842919	A	G	0.0755467	1006
19	rs7259845	A	G	0.161034	1006
19	rs6511763	G	C	0.161034	1006
19	rs8102258	T	C	0.0785288	1006
19	rs8112094	G	T	0.0785288	1006
19	rs146604057	C	G	0.0238569	1006
19	rs6511764	A	G	0.161034	1006
19	rs79709447	T	C	0.0109344	1006
19	rs10426017	T	G	0.161034	1006
19	rs55703333	G	A	0.0178926	1006
19	rs10426455	A	G	0.161034	1006
19	rs10424345	G	A	0.16004	1006
19	rs17001757	A	G	0.0765408	1006
19	rs111323668	T	C	0.082505	1006
19	rs73514866	G	A	0.0765408	1006
19	rs11670621	C	T	0.488072	1006
19	rs45624834	T	C	0.0765408	1006
19	rs7253123	T	C	0.985089	1006
19	rs112669089	G	A	0.0765408	1006
19	rs113171437	A	G	0.0775348	1006
19	rs111591836	A	G	0.0765408	1006
19	rs35056955	A	G	0.0159046	1006
19	rs17001758	A	G	0.082505	1006
19	rs8111750	A	G	0.161034	1006
19	rs8105245	T	C	0.0765408	1006
19	rs8105246	T	C	0.161034	1006
19	rs4082342	A	T	0.082505	1006
19	rs2862771	A	G	0.0765408	1006
19	rs6511765	T	C	0.985089	1006
19	rs60987304	G	A	0.0765408	1006
19	rs7245815	A	G	0.082505	1006
19	rs8113028	G	A	0.0785288	1006
19	rs12609977	A	G	0.145129	1006
19	rs57637988	A	G	0.027833	1006
19	rs55819838	C	A	0.0109344	1006
19	rs7260250	G	A	0.0805169	1006
19	rs10409284	T	G	0.0884692	1006
19	rs117133425	C	A	0.0238569	1006
19	rs62109817	G	A	0.00994036	1006
19	rs12972428	G	A	0.468191	1006
19	rs112461446	C	T	0.0397614	1006
19	rs118097688	C	T	0.0238569	1006
19	rs73000458	G	A	0.0785288	1006
19	rs140507506	C	T	0.0218688	1006
19	rs112909487	G	A	0.0168986	1006
19	rs10854119	C	T	0.134195	1006
19	rs146015867	G	T	0.0129225	1006
19	rs117590032	G	A	0.0109344	1006
19	rs141892149	C	T	0.0636183	1006
19	rs55959766	C	T	0.0198807	1006
19	rs8108641	G	C	0.084493	1006
19	rs8112522	C	T	0.219682	1006
19	rs12151354	C	T	0.0387674	1006
19	rs8111928	G	A	0.084493	1006
19	rs62109820	A	G	0.232604	1006
19	rs7252204	C	A	0.0815109	1006
19	rs8107525	A	C	0.084493	1006
19	rs11672836	A	G	0.0874751	1006
19	rs117062311	C	T	0.0536779	1006
19	rs12052145	C	T	0.0536779	1006
19	rs57876655	G	A	0.0874751	1006
19	rs6511766	A	G	0.0874751	1006
19	rs62109821	C	T	0.0964215	1006
19	rs12052173	C	T	0.135189	1006
19	rs28435774	G	A	0.0874751	1006
19	rs66539237	G	T	0.0815109	1006
19	rs75786029	G	A	0.0218688	1006
19	rs67318494	C	T	0.0805169	1006
19	rs28663315	A	G	0.0874751	1006
19	rs148855036	C	T	0.028827	1006
19	rs35757523	C	T	0.145129	1006
19	rs10425899	C	G	0.0864811	1006
19	rs7259386	G	A	0.0874751	1006
19	rs7249074	C	G	0.136183	1006
19	rs146614510	C	T	0.0119284	1006
19	rs8107823	A	G	0.0864811	1006
19	rs4268868	A	C	0.982107	1006
19	rs10423417	A	G	0.0874751	1006
19	rs17001768	T	C	0.0795229	1006
19	rs73000467	G	A	0.0795229	1006
19	rs1866382	C	G	0.970179	1006
19	rs1975349	T	C	0.22167	1006
19	rs8109273	T	C	0.0864811	1006
19	rs113224191	C	G	0.0188867	1006
19	rs73000469	A	C	0.0795229	1006
19	rs17638629	T	G	0.0457256	1006
19	rs7248813	A	T	0.0864811	1006
19	rs8103556	A	G	0.0864811	1006
19	rs73000472	A	G	0.135189	1006
19	rs143144500	C	A	0.00994036	1006
19	rs4804653	A	T	0.748509	1006
19	rs17001788	A	C	0.0795229	1006
19	rs8112112	C	T	0.0864811	1006
19	rs269813	T	C	0.135189	1006
19	rs112756455	G	A	0.0795229	1006
19	rs269812	C	G	0.130219	1006
19	rs10421353	A	G	0.0864811	1006
19	rs183623185	G	A	0.00894632	1006
19	rs112444199	C	T	0.0188867	1006
19	rs11665740	C	T	0.0149105	1006
19	rs142160996	G	A	0.0218688	1006
19	rs10408320	T	C	0.0864811	1006
19	rs2164984	G	C	0.0864811	1006
19	rs269807	C	T	0.130219	1006
19	rs11671982	A	G	0.0864811	1006
19	rs62109828	T	C	0.195825	1006
19	rs117872410	C	T	0.0457256	1006
19	rs67994743	T	C	0.0864811	1006
19	rs142709348	G	T	0.0298211	1006
19	rs17719999	T	C	0.054672	1006
19	rs113671908	C	T	0.124254	1006
19	rs117480200	A	C	0.0755467	1006
19	rs1980135	C	G	0.12326	1006
19	rs6511767	A	G	0.12326	1006
19	rs142361960	C	A	0.0695825	1006
19	rs1036593	A	T	0.12326	1006
19	rs76936724	C	T	0.0248509	1006
19	rs144638502	A	G	0.0149105	1006
19	rs117852624	G	A	0.0328032	1006
19	rs147602427	C	T	0.0168986	1006
19	rs111385587	T	C	0.129225	1006
19	rs150831625	T	C	0.129225	1006
19	rs12608894	A	G	0.129225	1006
19	rs145412679	G	A	0.0198807	1006
19	rs35893594	C	T	0.0357853	1006
19	rs155955	G	A	0.969185	1006
19	rs73002441	G	A	0.130219	1006
19	rs73002442	C	T	0.129225	1006
19	rs79988126	C	T	0.0467197	1006
19	rs8107587	G	A	0.129225	1006
19	rs73002444	C	G	0.129225	1006
19	rs45536046	C	G	0.0109344	1006
19	rs67943507	G	T	0.128231	1006
19	rs10419808	A	C	0.128231	1006
19	rs3760779	C	T	0.129225	1006
19	rs112823962	T	C	0.128231	1006
19	rs67726460	T	C	0.128231	1006
19	rs66756984	G	A	0.128231	1006
19	rs149597664	G	A	0.0168986	1006
19	rs12972621	T	G	0.45328	1006
19	rs7258368	C	T	0.128231	1006
19	rs271198	A	G	0.969185	1006
19	rs145883675	G	A	0.0328032	1006
19	rs7248932	A	G	0.128231	1006
19	rs56410962	C	T	0.128231	1006
19	rs271199	C	T	0.128231	1006
19	rs269821	A	G	0.128231	1006
19	rs7251030	A	G	0.128231	1006
19	rs7254290	A	G	0.128231	1006
19	rs8109178	A	T	0.142147	1006
19	rs56101707	A	G	0.0785288	1006
19	rs78481833	G	A	0.0427435	1006
19	rs187487884	T	A	0.0427435	1006
19	rs145648046	C	T	0.0218688	1006
19	rs112855743	G	A	0.127237	1006
19	rs7256668	G	T	0.127237	1006
19	rs113941663	T	C	0.0427435	1006
19	rs140624352	G	C	0.0427435	1006
19	rs149140411	G	A	0.0427435	1006
19	rs150716782	G	A	0.00795229	1006
19	rs80019187	G	A	0.0487078	1006
19	rs61151236	G	A	0.0914513	1006
19	rs117779019	T	C	0.0178926	1006
19	rs893546	C	T	0.440358	1006
19	rs117579730	C	T	0.0188867	1006
19	rs112580183	C	T	0.0904573	1006
19	rs112217048	C	T	0.054672	1006
19	rs80200968	C	T	0.0188867	1006
19	rs17638694	G	A	0.0695825	1006
19	rs12609116	C	T	0.127237	1006
19	rs718717	A	G	0.127237	1006
19	rs55962153	T	C	0.127237	1006
19	rs8106749	G	C	0.22664	1006
19	rs166601	T	C	0.127237	1006
19	rs112011473	G	A	0.128231	1006
19	rs111388156	G	A	0.0964215	1006
19	rs140778055	G	A	0.0188867	1006
19	rs62109831	G	T	0.0119284	1006
19	rs73002454	A	G	0.127237	1006
19	rs75215084	C	G	0.054672	1006
19	rs269816	A	G	0.127237	1006
19	rs76055793	C	T	0.0188867	1006
19	rs156178	T	C	0.981113	1006
19	rs145276359	T	C	0.130219	1006
19	rs143809871	G	T	0.00894632	1006
19	rs56043140	T	C	0.126243	1006
19	rs117771524	C	T	0.0298211	1006
19	rs269814	T	C	0.126243	1006
19	rs147274159	A	T	0.0347913	1006
19	rs148707150	A	G	0.0188867	1006
19	rs269815	T	C	0.126243	1006
19	rs111279059	G	A	0.0536779	1006
19	rs10421012	A	G	0.126243	1006
19	rs117439684	T	A	0.0427435	1006
19	rs6511769	A	G	0.463221	1006
19	rs56335684	C	T	0.22664	1006
19	rs112827507	G	A	0.0149105	1006
19	rs139529871	G	C	0.0129225	1006
19	rs189328343	C	T	0.00994036	1006
19	rs74503984	C	G	0.0467197	1006
19	rs547894263	C	T	0.00795229	1006
19	rs11669082	C	T	0.0129225	1006
19	rs2271624	G	A	0.126243	1006
19	rs12610074	G	A	0.126243	1006
19	rs8111785	G	T	0.126243	1006
19	rs2438578	A	G	0.257455	1006
19	rs73002460	C	G	0.126243	1006
19	rs3745660	T	C	0.126243	1006
19	rs138245622	A	T	0.0178926	1006
19	rs3098401	T	C	0.257455	1006
19	rs11672205	C	T	0.0129225	1006
19	rs113737643	A	T	0.0904573	1006
19	rs116848116	A	G	0.0347913	1006
19	rs2250605	T	G	0.126243	1006
19	rs10413260	C	G	0.126243	1006
19	rs117254982	T	C	0.0208748	1006
19	rs62109834	G	A	0.227634	1006
19	rs3106730	T	C	0.126243	1006
19	rs10408298	C	G	0.127237	1006
19	rs143575948	C	T	0.0526839	1006
19	rs2438582	T	C	0.126243	1006
19	rs2438583	C	T	0.256461	1006
19	rs149991530	C	T	0.0328032	1006
19	rs2459034	C	T	0.536779	1006
19	rs2438584	A	G	0.126243	1006
19	rs2459049	A	G	0.126243	1006
19	rs2438585	T	C	0.126243	1006
19	rs11085806	C	T	0.126243	1006
19	rs11670770	C	A	0.122266	1006
19	rs3106732	G	T	0.126243	1006
19	rs145504353	C	T	0.0318091	1006
19	rs2863683	T	A	0.127237	1006
19	rs77311706	C	T	0.0318091	1006
19	rs8101688	C	T	0.126243	1006
19	rs56176881	G	A	0.026839	1006
19	rs2438587	C	G	0.126243	1006
19	rs113624755	C	T	0.126243	1006
19	rs150792471	C	T	0.0178926	1006
19	rs113159840	C	T	0.126243	1006
19	rs12610989	G	A	0.126243	1006
19	rs75840015	G	A	0.0208748	1006
19	rs150049403	C	T	0.0208748	1006
19	rs8103742	C	T	0.126243	1006
19	rs143165990	G	A	0.0208748	1006
19	rs8103848	C	T	0.126243	1006
19	rs74572619	C	T	0.054672	1006
19	rs141846578	G	C	0.0188867	1006
19	rs2459047	G	A	0.126243	1006
19	rs112857842	G	A	0.126243	1006
19	rs8112603	G	A	0.126243	1006
19	rs112673877	G	A	0.0536779	1006
19	rs2438522	C	T	0.256461	1006
19	rs62111269	A	C	0.0109344	1006
19	rs55864992	G	A	0.126243	1006
19	rs55945144	G	A	0.126243	1006
19	rs73002469	C	T	0.0228628	1006
19	rs79641158	G	C	0.0119284	1006
19	rs117874124	C	T	0.027833	1006
19	rs12610322	G	A	0.126243	1006
19	rs76178564	C	A	0.0208748	1006
19	rs7255199	A	G	0.126243	1006
19	rs2459028	G	C	0.126243	1006
19	rs148428182	A	G	0.00894632	1006
19	rs11883075	G	A	0.126243	1006
19	rs11880689	A	G	0.126243	1006
19	rs73002472	G	A	0.026839	1006
19	rs73002473	A	G	0.0894632	1006
19	rs2438559	C	A	0.125249	1006
19	rs62111270	G	A	0.0109344	1006
19	rs117131203	G	A	0.0298211	1006
19	rs2459023	G	C	0.257455	1006
19	rs62111271	C	T	0.0685885	1006
19	rs62111272	C	T	0.0109344	1006
19	rs7251288	C	T	0.126243	1006
19	rs2459022	T	A	0.256461	1006
19	rs2459020	C	T	0.256461	1006
19	rs10164276	C	T	0.126243	1006
19	rs11668116	A	G	0.121272	1006
19	rs117443472	G	C	0.027833	1006
19	rs55877317	C	T	0.126243	1006
19	rs140094253	T	C	0.00894632	1006
19	rs2438547	T	C	0.126243	1006
19	rs11881857	G	A	0.126243	1006
19	rs117873791	G	A	0.0397614	1006
```
