## Supplementary material for "Characterization of shared and ancestry-specific signals driving complex traits using multi-ancestry fine-mapping": s1_snps.txt

```
rs892066
rs2278426
rs1836003
rs10411534
rs10413278
rs10419122
rs77877763
rs2116877
rs4804579
rs12978266
rs72996217
rs2116876
rs4804580
rs8101588
rs34545822
rs8113582
rs7252293
rs6511730
rs12462741
rs2043301
rs62131083
rs8100370
rs6511731
rs35918208
rs7258016
rs7246205
rs5027412
rs4804157
rs2043303
rs11671207
rs11668270
rs11085768
rs140992104
rs7248924
rs11878624
rs56965685
rs146898772
rs4804582
rs416231
rs396460
rs2445128
rs4804583
rs4804584
rs1560700
rs376047
rs322130
rs322131
rs322132
rs322133
rs322134
rs322135
rs4804158
rs4804159
rs4804160
rs144577721
rs113848170
rs56293109
rs34857309
rs147869779
rs142834163
rs12610280
rs638137
rs12608933
rs12610405
rs8103542
rs11881532
rs11880252
rs80188339
rs12979297
rs12973338
rs12979510
rs405357
rs379909
rs11085770
rs735725
rs1869772
rs78918520
rs117729886
rs387363
rs11666094
rs387018
rs385365
rs450832
rs375323
rs401511
rs78276779
rs77628412
rs417525
rs139737459
rs10413374
rs382975
rs382060
rs147774812
rs415922
rs2925132
rs2436472
rs2436473
rs151018814
rs364667
rs8113260
rs4804585
rs399597
rs11667138
rs142145812
rs412298
rs4614849
rs390313
rs11085773
rs11085774
rs11085775
rs72991455
rs376642
rs62131088
rs79054196
rs673748
rs62131090
rs57976436
rs60436974
rs7249225
rs74969323
rs10411025
rs62131094
rs184618322
rs62131095
rs139460280
rs62131097
rs62131098
rs2082451
rs2082450
rs2082449
rs2099343
rs7247014
rs148356565
rs74179982
rs322126
rs12459282
rs322125
rs144170877
rs322124
rs8105017
rs10410471
rs28654265
rs118086956
rs322129
rs10405396
rs10425758
rs62131099
rs10407198
rs192418809
rs322128
rs114764986
rs117260055
rs140796548
rs76288974
rs439151
rs367996
rs450069
rs412934
rs1975776
rs62131100
rs62131101
rs403027
rs403010
rs117458588
rs453766
rs374409
rs94517
rs393423
rs94515
rs94514
rs94513
rs150078686
rs377665
rs452145
rs423304
rs422496
rs150858048
rs414852
rs473775
rs406566
rs12327600
rs12327783
rs397707
rs420703
rs418547
rs35753011
rs322160
rs322159
rs322158
rs322153
rs322152
rs56121005
rs322151
rs322150
rs118081085
rs322148
rs322147
rs7248896
rs322146
rs322145
rs322144
rs322143
rs17699238
rs322142
rs322141
rs322140
rs143343619
rs322139
rs322138
rs322137
rs145352048
rs322136
rs8112129
rs148986241
rs433281
rs117956697
rs651774
rs7417
rs396384
rs412293
rs445169
rs411834
rs445026
rs386670
rs383547
rs399878
rs12980573
rs172757
rs12981706
rs28453057
rs117570571
rs28397710
rs28579547
rs318686
rs112585859
rs28379411
rs141474617
rs318687
rs318688
rs8110894
rs10422156
rs10422167
rs10401767
rs318689
rs28594188
rs318690
rs7249270
rs62131129
rs36042866
rs56296509
rs34256954
rs7246752
rs380764
rs59296210
rs445733
rs150887309
rs448743
rs113957604
rs77810042
rs113770127
rs896412
rs74179986
rs74993229
rs34272088
rs34514579
rs34346796
rs112354933
rs3816864
rs316505
rs172731
rs178418
rs186421
rs34970351
rs3969860
rs113278289
rs57031301
rs60718624
rs59494980
rs73922646
rs76840102
rs56086326
rs34938145
rs11883262
rs55945847
rs111816320
rs35671762
rs12971348
rs12976443
rs7245780
rs36106958
rs11882629
rs12976608
rs111737410
rs12984429
rs36097565
rs118019382
rs62131132
rs75414152
rs78153179
rs147275653
rs12975236
rs7251786
rs6887
rs34764693
rs3745690
rs192744487
rs149195948
rs4804161
rs59656596
rs160914
rs75735316
rs317916
rs143046204
rs11540666
rs12983706
rs112161762
rs8108707
rs317914
rs317915
rs145077847
rs318709
rs146207376
rs318710
rs79872513
rs318712
rs17719222
rs113792641
rs316499
rs117848409
rs150360353
rs143957958
rs34651602
rs61745773
rs62131141
rs77080457
rs78532283
rs62131143
rs117580409
rs111612809
rs4804162
rs116917543
rs55966307
rs4804163
rs318719
rs318720
rs389099
rs111379688
rs11673556
rs12463320
rs431144
rs17719234
rs12978096
rs111616124
rs318699
rs112304155
rs113183084
rs117397691
rs4804164
rs150853688
rs112061107
rs317923
rs60297660
rs143056404
rs117074666
rs117484085
rs73922651
rs73922652
rs58198150
rs366720
rs367071
rs394497
rs394511
rs379130
rs366336
rs3816865
rs2291516
rs112178079
rs398056
rs416871
rs444731
rs8104158
rs10417491
rs78163980
rs112315719
rs112073930
rs111842975
rs73510689
rs73510690
rs149677030
rs443385
rs401564
rs111597522
rs390938
rs317913
rs12608612
rs10403736
rs317911
rs4804165
rs10419064
rs10413578
rs317910
rs3745688
rs222603
rs10416704
rs3810311
rs148948303
rs139037971
rs366787
rs140305171
rs150742778
rs74359185
rs111850362
rs55680106
rs4804592
rs116886975
rs35063798
rs117361956
rs59431306
rs77279095
rs160838
rs167479
rs112889689
rs316501
rs113276820
rs318694
rs34081
rs370633080
rs149240140
rs144457094
rs501257
rs40501
rs34103
rs11879596
rs35061520
rs34102
rs34101
rs34100
rs318695
rs34099
rs145458243
rs34095
rs34092
rs34091
rs34090
rs34089
rs149420193
rs34088
rs111700101
rs117985305
rs61741137
rs17426435
rs45450094
rs56015835
rs460660
rs456854
rs140248363
rs313624
rs148144578
rs137905359
rs111395780
rs80170279
rs62131153
rs115817702
rs160839
rs2302973
rs160840
rs11557488
rs111813645
rs112532469
rs160841
rs45626947
rs1971206
rs755000
rs8101357
rs4804598
rs8616
rs72992965
rs138354612
rs114348792
rs141996336
rs117845984
rs3745686
rs311796
rs140996707
rs311794
rs311793
rs143076301
rs311792
rs311791
rs311789
rs311788
rs311787
rs28440978
rs311786
rs311785
rs311784
rs2242112
rs61744781
rs311782
rs148384195
rs311781
rs311780
rs311779
rs311778
rs114026567
rs112046498
rs192847
rs311776
rs311775
rs170173
rs170172
rs76924454
rs113931472
rs493358
rs72992967
rs512192
rs693131
rs11671597
rs188723
rs77945020
rs167480
rs311798
rs28498052
rs79402109
rs7257898
rs190118275
rs75989646
rs10410504
rs115979535
rs694857
rs62131156
rs113604534
rs11672500
rs664477
rs78852838
rs645170
rs17638167
rs150741652
rs143854904
rs113596225
rs112943209
rs142631120
rs13346717
rs112113003
rs616065
rs116308200
rs117232480
rs7250291
rs601492
rs1671825
rs78162058
rs149961193
rs311804
rs75326959
rs78895581
rs11878849
rs55643734
rs73512759
rs10422275
rs112999652
rs74547446
rs4804167
rs311806
rs118038330
rs2302972
rs62131158
rs112316419
rs74552618
rs311805
rs142199640
rs117673751
rs187361168
rs146535510
rs112377742
rs142455960
rs73512762
rs78421569
rs113820604
rs79173269
rs144327384
rs112238363
rs35949302
rs76998436
rs145558787
rs311802
rs17447356
rs311801
rs7508166
rs12609753
rs311800
rs73512768
rs74759079
rs74459869
rs7508575
rs73512770
rs56367850
rs79303830
rs61024168
rs2287671
rs12611081
rs12611106
rs1966481
rs1966480
rs311799
rs12609195
rs113786114
rs657435
rs116889989
rs656508
rs77905153
rs79325797
rs78971982
rs116999894
rs625417
rs645584
rs624899
rs624524
rs644699
rs149418749
rs611840
rs79925707
rs10417716
rs598813
rs4520944
rs585790
rs660887
rs680184
rs1062958
rs35513404
rs7254233
rs73512787
rs34803265
rs8108598
rs8111571
rs59952955
rs113581950
rs72992996
rs149959265
rs113285175
rs73512794
rs2871605
rs116893606
rs145961795
rs112793225
rs12609928
rs8113534
rs73512799
rs77063470
rs73512800
rs17001450
rs7253585
rs112571451
rs142910930
rs12609372
rs151072307
rs58333508
rs10417632
rs112078584
rs112800378
rs143491398
rs6511735
rs143547892
rs113880710
rs10406077
rs113872371
rs59855845
rs112682128
rs145875239
rs55857421
rs73514607
rs73514609
rs142035232
rs113393152
rs149098840
rs113807561
rs57178064
rs7258326
rs6511736
rs55846444
rs10412437
rs10418021
rs8109511
rs56044537
rs8109248
rs113259217
rs112216620
rs117507076
rs76999223
rs74646284
rs112866986
rs11085784
rs60817284
rs78893286
rs78722742
rs145128974
rs76377652
rs8105461
rs79092326
rs79485345
rs117663118
rs72995003
rs8105890
rs74550340
rs8109708
rs138283881
rs73514620
rs13347094
rs115987369
rs7246527
rs7246946
rs76918697
rs117622894
rs112430167
rs140735999
rs138405741
rs113093441
rs8112501
rs117238337
rs73514622
rs11880637
rs79424686
rs117270786
rs78341426
rs2052474
rs116944697
rs112634748
rs59146686
rs8110999
rs8111705
rs8100751
rs79983076
rs72995011
rs7359902
rs10417525
rs56196099
rs12609292
rs1549169
rs7359952
rs7359988
rs7359858
rs8606
rs151089299
rs3810313
rs3848587
rs10421961
rs10415967
rs61149527
rs60438445
rs10403711
rs11881637
rs7255746
rs35863302
rs974697
rs181454479
rs12984574
rs2876698
rs117018452
rs76375044
rs7246871
rs10410554
rs34912772
rs10405319
rs35383690
rs35128766
rs74862238
rs34729479
rs117224236
rs80132751
rs143467043
rs11673583
rs4804604
rs55806100
rs150670916
rs62129272
rs7253069
rs7253363
rs35963942
rs4804605
rs147041228
rs149642807
rs78286652
rs117694210
rs6511737
rs34944783
rs62129274
rs10425533
rs150281461
rs79859926
rs2229531
rs2305799
rs62638747
rs2071485
rs2071484
rs2071483
rs76639504
rs3760780
rs7256770
rs78023425
rs74747135
rs149147675
rs74180000
rs111582891
rs111931834
rs7247136
rs145756297
rs35879291
rs79525531
rs72995045
rs75279637
rs72995047
rs76506615
rs9305023
rs8108397
rs11880512
rs6511738
rs139798602
rs78804843
rs11881292
rs78934187
rs11085786
rs118159575
rs79320712
rs6511739
rs149502884
rs889366
rs79061565
rs77027253
rs897811
rs8111258
rs35414678
rs4804607
rs7255562
rs10425114
rs35541942
rs34357745
rs2328916
rs4308060
rs35746002
rs35511396
rs72997078
rs73922672
rs12972855
rs11667775
rs8110958
rs12460581
rs4052626
rs4052627
rs12981552
rs10409242
rs150884081
rs10403399
rs181484652
rs12972904
rs8112083
rs10424332
rs112832421
rs11551815
rs72997090
rs147298484
rs9807866
rs8106114
rs9807915
rs12151062
rs9807882
rs118048815
rs76815782
rs9973204
rs9789280
rs17448895
rs7253448
rs7249776
rs7249892
rs11671741
rs11668925
rs9973303
rs35675058
rs56276180
rs35448737
rs12461627
rs35315480
rs11672307
rs35864321
rs11085787
rs12976914
rs12978186
rs12975880
rs147888595
rs28823955
rs118050267
rs12979369
rs12976530
rs1471110
rs1471111
rs4804608
rs4804609
rs12985274
rs62111846
rs117879880
rs35875992
rs35838244
rs61070894
rs180724379
rs12151212
rs3923752
rs111922227
rs3922610
rs4411616
rs4545929
rs4804611
rs4804612
rs7531
rs142900227
rs8105162
rs8104957
rs8104211
rs4804613
rs4804614
rs4804615
rs34924329
rs7256301
rs60059024
rs118119751
rs34447952
rs35420552
rs2178224
rs55773439
rs2141399
rs2141400
rs35085568
rs148029925
rs10412992
rs8102091
rs8106713
rs8103576
rs2141398
rs4366815
rs112096735
rs12462302
rs187568415
rs75825622
rs12373534
rs35697610
rs35362984
rs11879017
rs8106273
rs8108668
rs111978144
rs113072274
rs4239549
rs62111855
rs62111856
rs62111857
rs4804616
rs4804617
rs111772256
rs143962721
rs113810971
rs75151604
rs4052625
rs143186713
rs74181603
rs60180694
rs7250798
rs56078531
rs373283902
rs8109499
rs60775237
rs34365612
rs35685224
rs11085788
rs138452840
rs8108002
rs12973387
rs112225946
rs11666185
rs35909449
rs3865483
rs118013210
rs148014041
rs75318023
rs4804621
rs72999181
rs113012151
rs113006495
rs10408679
rs11665952
rs62113584
rs10403331
rs72999186
rs10408103
rs80060235
rs10418517
rs113696652
rs118060147
rs10426047
rs28373248
rs10407232
rs75080489
rs10420734
rs10420009
rs12459055
rs8100206
rs8105395
rs4804623
rs73001106
rs12983092
rs12462160
rs17449428
rs77023463
rs6511741
rs6511742
rs6511743
rs74420175
rs6511744
rs7248836
rs4804624
rs4804625
rs4804626
rs4804627
rs4804628
rs4804629
rs4804630
rs4804631
rs4804632
rs112354959
rs28664784
rs28373969
rs28714142
rs7252405
rs7253437
rs7252652
rs7257690
rs7258257
rs4804633
rs17001496
rs59273607
rs8104334
rs8101160
rs10417094
rs116825572
rs10425015
rs56398706
rs13345223
rs74814996
rs13346587
rs13345729
rs11878184
rs146622258
rs11878714
rs188486437
rs10422192
rs73498638
rs73498640
rs435998
rs172279
rs286281
rs111871141
rs112052371
rs286282
rs149830454
rs286283
rs286284
rs286285
rs286286
rs57084032
rs138254629
rs286287
rs62113588
rs286292
rs206863
rs286293
rs73498650
rs148568706
rs139569726
rs286294
rs112784759
rs73003167
rs117254570
rs176251
rs580422
rs112070527
rs286298
rs286299
rs8108874
rs185926
rs286300
rs286301
rs286302
rs286303
rs286304
rs286305
rs10401445
rs286306
rs73498675
rs73498677
rs176252
rs28727971
rs118124424
rs286259
rs286260
rs73003174
rs12609856
rs73498694
rs186965960
rs73498696
rs11667612
rs412088
rs73498702
rs34727309
rs149600528
rs10424557
rs8103375
rs4804635
rs10409030
rs7254781
rs286270
rs286271
rs11085792
rs286272
rs7251012
rs141846748
rs138945021
rs76183441
rs118025262
rs74557317
rs142766525
rs143375324
rs35762844
rs112350148
rs286276
rs11882565
rs5851
rs144085286
rs11878969
rs9749384
rs10425194
rs78411970
rs34095709
rs10424919
rs10425906
rs4340427
rs8112285
rs8112299
rs73500538
rs9917001
rs9917003
rs117527073
rs8108873
rs9917060
rs286268
rs62113590
rs10424527
rs10422221
rs74181610
rs10424746
rs143087632
rs4804636
rs8113332
rs11672371
rs7260501
rs10410639
rs73500544
rs366452
rs138082320
rs7257318
rs6511745
rs6511746
rs6511747
rs57164304
rs10418001
rs4284746
rs10418223
rs286262
rs10419757
rs117150143
rs6511748
rs10412024
rs72986630
rs7249221
rs7507492
rs12462188
rs138207993
rs10413313
rs7257524
rs7257220
rs113913600
rs7256937
rs7246508
rs117916691
rs7246743
rs148391099
rs7250188
rs286266
rs8104646
rs8105452
rs76118163
rs3948563
rs2052488
rs191287389
rs142281905
rs8112587
rs8112591
rs8111352
rs13345106
rs8112293
rs10425278
rs10405849
rs147570483
rs10426532
rs10425793
rs10403463
rs56088622
rs10412420
rs112026241
rs141114489
rs10408153
rs12979844
rs186129495
rs111445675
rs113920989
rs113707440
rs146036447
rs112355379
rs111453725
rs143383743
rs112606070
rs113680895
rs112781170
rs7257818
rs7258349
rs6511749
rs6511750
rs147099052
rs8101615
rs28792382
rs141739416
rs10416172
rs73500595
rs11672554
rs10425348
rs10425799
rs10425198
rs142854633
rs8113812
rs11666533
rs8102978
rs10406966
rs182415590
rs7252602
rs7249076
rs7252860
rs7252983
rs7252984
rs8106986
rs55825731
rs8106643
rs8107348
rs8106141
rs8107035
rs8107488
rs8102937
rs8102938
rs8104298
rs8103172
rs8103295
rs8103422
rs8104359
rs73502525
rs2032824
rs2032823
rs2032822
rs79172214
rs184840440
rs7247803
rs7247500
rs7251202
rs7251216
rs7251224
rs77159839
rs115740062
rs10412565
rs10406971
rs6511751
rs6511754
rs6511755
rs4600573
rs6511756
rs4261659
rs4558513
rs4566290
rs4488576
rs7255383
rs8099884
rs9305024
rs114153143
rs114005162
rs139655017
rs78961098
rs62110785
rs76286748
rs372058
rs384148
rs446331
rs383884
rs436643
rs408028
rs28639888
rs440848
rs403773
rs61318047
rs56933482
rs57811164
rs4352156
rs60198456
rs8106797
rs6511757
rs413122
rs6511759
rs6511760
rs7257163
rs7257287
rs394957
rs7256942
rs7256961
rs10419444
rs8100091
rs8111060
rs117074361
rs413983
rs8113205
rs8100447
rs59685848
rs422054
rs389067
rs400020
rs11880786
rs429740
rs409436
rs400503
rs12973963
rs12982845
rs12980410
rs670240
rs435368
rs117820654
rs393086
rs406614
rs444131
rs4804644
rs11666258
rs376797
rs441052
rs413767
rs145025827
rs412816
rs140637033
rs45559636
rs405745
rs371134
rs35633196
rs4804646
rs799194
rs33949590
rs799193
rs146452126
rs77757514
rs286216
rs10412492
rs73504871
rs286217
rs286218
rs286219
rs286220
rs35646289
rs142312722
rs117520176
rs28438434
rs35722264
rs10417408
rs74181613
rs286221
rs138113150
rs10403769
rs286222
rs12462039
rs113301904
rs12977679
rs117404495
rs367767817
rs10401430
rs12986106
rs112145494
rs150779600
rs166969
rs425995
rs286223
rs7253875
rs76531076
rs286224
rs286225
rs286226
rs118146246
rs286227
rs286228
rs286229
rs286230
rs286231
rs286232
rs286233
rs79223109
rs286234
rs286235
rs184056
rs11671641
rs286236
rs286237
rs117327942
rs286238
rs7260645
rs74180187
rs431393
rs55972630
rs8103944
rs286215
rs7254316
rs61736266
rs17001666
rs11670714
rs3095917
rs12977564
rs13346799
rs2545819
rs12973655
rs146400365
rs420807
rs77242075
rs4804647
rs74997702
rs117233806
rs2685675
rs166970
rs7252922
rs286248
rs166971
rs1549
rs166972
rs62110816
rs144195312
rs149138791
rs2677564
rs286253
rs286254
rs2685672
rs286255
rs286256
rs17001671
rs602574
rs13382092
rs10402456
rs147363586
rs12978559
rs34871157
rs587477
rs587859
rs378030
rs2545813
rs2685666
rs2545812
rs2685664
rs375534
rs11671713
rs418266
rs432939
rs619767
rs480794
rs149680967
rs445012
rs417093
rs62110818
rs406262
rs416491
rs413333
rs406130
rs406386
rs421355
rs2545810
rs35392612
rs410885
rs451409
rs449342
rs427880
rs394416
rs436411
rs61742511
rs400106
rs56167415
rs375049
rs3745669
rs430965
rs381973
rs434048
rs1062258
rs598006
rs74181615
rs2685659
rs2545808
rs600636
rs370816
rs2685658
rs631393
rs35062986
rs401987
rs452897
rs429092
rs413273
rs62110835
rs72992396
rs286241
rs142185439
rs139532179
rs149662891
rs286242
rs448560
rs138116343
rs286243
rs72992399
rs286245
rs286246
rs2607451
rs2607452
rs1466307
rs1466308
rs2607454
rs2607455
rs62110837
rs143494653
rs12976680
rs149123407
rs2607456
rs76055312
rs2545822
rs10439165
rs74181618
rs12977095
rs12977096
rs12986409
rs8103871
rs12972457
rs2112473
rs28722915
rs58916800
rs117807166
rs137922532
rs282748
rs117412421
rs11667128
rs423280
rs76546609
rs282749
rs2551866
rs2735438
rs2551865
rs282750
rs117649999
rs282751
rs282752
rs282753
rs2551863
rs282754
rs111367102
rs117821647
rs279207
rs279208
rs145494582
rs76021722
rs2551860
rs279209
rs72994204
rs146752381
rs3096449
rs2551857
rs279210
rs279211
rs4804649
rs72994210
rs279212
rs459363
rs459364
rs62110838
rs17001715
rs17705580
rs77840160
rs72994211
rs62110839
rs11671596
rs279214
rs11085794
rs112352083
rs10500209
rs72994214
rs72994216
rs117322896
rs279215
rs10418181
rs7507669
rs113622516
rs72994219
rs10424433
rs117898538
rs112209819
rs279216
rs145655719
rs72994223
rs4804173
rs279217
rs11085795
rs138281388
rs393516
rs393520
rs75591591
rs72994224
rs279218
rs76458827
rs279219
rs4804174
rs118107001
rs279220
rs141363065
rs279221
rs72994231
rs279222
rs279223
rs12459059
rs73921177
rs72994233
rs11085796
rs17381137
rs17381158
rs57239197
rs62110840
rs73003905
rs55912511
rs2311783
rs2311784
rs10403024
rs279174
rs4629088
rs279175
rs169403
rs279178
rs279179
rs73003906
rs279180
rs11085797
rs279181
rs279182
rs279183
rs10408418
rs73003907
rs3810315
rs3810314
rs114742725
rs117657024
rs144740256
rs279185
rs279186
rs11669983
rs112864842
rs28822107
rs279188
rs113656532
rs279189
rs279192
rs56077549
rs279193
rs118135492
rs62112975
rs279194
rs279195
rs7247828
rs117098377
rs138349466
rs279197
rs62112976
rs11085798
rs62113965
rs62113966
rs62113967
rs142205707
rs279198
rs11672642
rs148087550
rs279200
rs279201
rs10402963
rs141645070
rs73003914
rs112736536
rs279202
rs279203
rs142130401
rs73003916
rs28669313
rs28541789
rs537468
rs10425353
rs62113968
rs279204
rs183185150
rs279205
rs11671654
rs8106238
rs28588743
rs111999105
rs75636307
rs12463082
rs141039381
rs279224
rs138644472
rs28766934
rs146550035
rs11085799
rs28672858
rs28585502
rs279227
rs10414934
rs112528075
rs73003922
rs118063589
rs62113969
rs117047552
rs34735843
rs279228
rs73003925
rs28704601
rs28548856
rs114978274
rs79001645
rs7246763
rs279231
rs73003927
rs62113970
rs62113971
rs279232
rs279233
rs10404066
rs73003933
rs73003935
rs113567195
rs150881145
rs279235
rs279236
rs279237
rs73003937
rs8113106
rs8113226
rs10407721
rs73506894
rs149432451
rs61597331
rs117196284
rs141195790
rs62113975
rs8101335
rs73506896
rs73506901
rs113165066
rs279244
rs138260420
rs279245
rs279246
rs445647
rs56176360
rs183953
rs112486152
rs279249
rs8109969
rs116856236
rs13382072
rs13382007
rs117246881
rs150712155
rs137924620
rs143715710
rs279251
rs279252
rs279254
rs113531904
rs279255
rs279256
rs10413462
rs279257
rs146132960
rs141350851
rs117799061
rs279258
rs73003947
rs73003948
rs279259
rs279260
rs55854091
rs60697554
rs58336952
rs376075
rs77752522
rs371404
rs4804175
rs192494
rs45603541
rs45621839
rs75025831
rs116990100
rs73509026
rs12327617
rs77673544
rs74917756
rs150374781
rs279262
rs10405348
rs279263
rs147499900
rs28655955
rs11665808
rs7256759
rs279266
rs279267
rs183954
rs674838
rs674841
rs279272
rs73003954
rs279273
rs279274
rs73003955
rs279275
rs7248526
rs3852901
rs3852902
rs73003958
rs3852903
rs117571579
rs4081726
rs73509052
rs10414831
rs117139438
rs118025959
rs279276
rs59689881
rs115020676
rs3852904
rs117315415
rs7247516
rs13343452
rs151284827
rs7250928
rs72988649
rs7250805
rs7251835
rs7255682
rs60722046
rs10419423
rs10417905
rs10412870
rs117593834
rs279279
rs59481042
rs7256236
rs7255304
rs7255429
rs143389506
rs10407094
rs279282
rs72988652
rs111914967
rs143877708
rs9305025
rs28396304
rs7253214
rs9749387
rs72988654
rs7254383
rs10415994
rs8100892
rs72988656
rs113958676
rs72988659
rs3865486
rs72988661
rs72988662
rs10417749
rs2551850
rs114440664
rs2547464
rs8112527
rs142360593
rs72988665
rs56221912
rs403674
rs11883386
rs111341608
rs406072
rs145825004
rs72988671
rs72988672
rs72988674
rs72988676
rs7253997
rs7254258
rs7254529
rs7250795
rs7250894
rs112017572
rs111486980
rs72988677
rs279141
rs73510924
rs190705
rs388288
rs114419819
rs279142
rs72988679
rs72988681
rs111386150
rs279144
rs72988683
rs184310705
rs7359981
rs73510930
rs7258804
rs143718027
rs143200947
rs114174688
rs72988684
rs60969085
rs72988685
rs279146
rs10084150
rs72988688
rs72988690
rs111390596
rs142899154
rs72988691
rs117653333
rs72988693
rs72988694
rs279150
rs113857460
rs72988695
rs10408992
rs112556205
rs72988696
rs279151
rs150065965
rs10409509
rs407796
rs401398
rs446282
rs62109802
rs118139650
rs429472
rs429074
rs149383382
rs143638099
rs73000421
rs373769
rs77501121
rs9989684
rs117849332
rs73000424
rs442158
rs365875
rs387278
rs440409
rs111626990
rs112126569
rs139954428
rs62109803
rs147121300
rs368325
rs442446
rs624976
rs112915564
rs150236454
rs365323
rs112315514
rs374774121
rs279155
rs55754226
rs10404882
rs10411027
rs112837631
rs149849769
rs113203385
rs279165
rs113033015
rs112765800
rs157182
rs112074246
rs157183
rs157184
rs77193050
rs11672566
rs157185
rs157186
rs182188
rs111626036
rs76151643
rs79806293
rs279169
rs186697876
rs117093195
rs10420683
rs10426947
rs62109813
rs117176621
rs157190
rs175751
rs279170
rs279171
rs141290229
rs111834033
rs113264870
rs55642433
rs1088069
rs1091350
rs3848588
rs419421
rs142373530
rs113480571
rs73000434
rs3745672
rs62109814
rs7250427
rs4804652
rs10419620
rs35891603
rs138396934
rs75330109
rs144758171
rs113179794
rs28397144
rs28769358
rs10414248
rs143102708
rs28533658
rs10403392
rs78398345
rs67102109
rs8101690
rs111259072
rs112152876
rs143889828
rs11880710
rs10417006
rs11668160
rs7255420
rs62109815
rs8106275
rs7257355
rs10421718
rs10404023
rs144327532
rs7246419
rs7248287
rs75282733
rs7248680
rs76403598
rs113033627
rs112081361
rs10401283
rs113433154
rs12979732
rs147770332
rs75275742
rs10409622
rs28447243
rs10411299
rs7254564
rs7254539
rs79343210
rs79219764
rs1837258
rs57024566
rs10406268
rs10410566
rs8105983
rs149870361
rs67100770
rs7249543
rs79770870
rs1561408
rs8104495
rs8106653
rs73514817
rs143941187
rs58824531
rs113329877
rs67604671
rs77938068
rs140000174
rs7248116
rs67815603
rs67156396
rs4608438
rs56019429
rs112518795
rs7250239
rs10424893
rs7259684
rs76842919
rs7259845
rs6511763
rs8102258
rs8112094
rs146604057
rs6511764
rs79709447
rs10426017
rs55703333
rs10426455
rs10424345
rs17001757
rs111323668
rs73514866
rs11670621
rs45624834
rs7253123
rs112669089
rs113171437
rs111591836
rs35056955
rs17001758
rs8111750
rs8105245
rs8105246
rs4082342
rs2862771
rs6511765
rs60987304
rs7245815
rs8113028
rs12609977
rs57637988
rs55819838
rs7260250
rs10409284
rs117133425
rs62109817
rs12972428
rs112461446
rs118097688
rs73000458
rs140507506
rs112909487
rs10854119
rs146015867
rs117590032
rs141892149
rs55959766
rs8108641
rs8112522
rs12151354
rs8111928
rs62109820
rs7252204
rs8107525
rs11672836
rs117062311
rs12052145
rs57876655
rs6511766
rs62109821
rs12052173
rs28435774
rs66539237
rs75786029
rs67318494
rs28663315
rs148855036
rs35757523
rs10425899
rs7259386
rs7249074
rs146614510
rs8107823
rs4268868
rs10423417
rs17001768
rs73000467
rs1866382
rs1975349
rs8109273
rs113224191
rs73000469
rs17638629
rs7248813
rs8103556
rs73000472
rs143144500
rs4804653
rs17001788
rs8112112
rs269813
rs112756455
rs269812
rs10421353
rs183623185
rs112444199
rs11665740
rs142160996
rs10408320
rs2164984
rs269807
rs11671982
rs62109828
rs117872410
rs67994743
rs142709348
rs17719999
rs113671908
rs117480200
rs1980135
rs6511767
rs142361960
rs1036593
rs76936724
rs144638502
rs117852624
rs147602427
rs111385587
rs150831625
rs12608894
rs145412679
rs35893594
rs155955
rs73002441
rs73002442
rs79988126
rs8107587
rs73002444
rs45536046
rs67943507
rs10419808
rs3760779
rs112823962
rs67726460
rs66756984
rs149597664
rs12972621
rs7258368
rs271198
rs145883675
rs7248932
rs56410962
rs271199
rs269821
rs7251030
rs7254290
rs8109178
rs56101707
rs78481833
rs187487884
rs145648046
rs112855743
rs7256668
rs113941663
rs140624352
rs149140411
rs150716782
rs80019187
rs61151236
rs117779019
rs893546
rs117579730
rs112580183
rs112217048
rs80200968
rs17638694
rs12609116
rs718717
rs55962153
rs8106749
rs166601
rs112011473
rs111388156
rs140778055
rs62109831
rs73002454
rs75215084
rs269816
rs76055793
rs156178
rs145276359
rs143809871
rs56043140
rs117771524
rs269814
rs147274159
rs148707150
rs269815
rs111279059
rs10421012
rs117439684
rs6511769
rs56335684
rs112827507
rs139529871
rs189328343
rs74503984
rs547894263
rs11669082
rs2271624
rs12610074
rs8111785
rs2438578
rs73002460
rs3745660
rs138245622
rs3098401
rs11672205
rs113737643
rs116848116
rs2250605
rs10413260
rs117254982
rs62109834
rs3106730
rs10408298
rs143575948
rs2438582
rs2438583
rs149991530
rs2459034
rs2438584
rs2459049
rs2438585
rs11085806
rs11670770
rs3106732
rs145504353
rs2863683
rs77311706
rs8101688
rs56176881
rs2438587
rs113624755
rs150792471
rs113159840
rs12610989
rs75840015
rs150049403
rs8103742
rs143165990
rs8103848
rs74572619
rs141846578
rs2459047
rs112857842
rs8112603
rs112673877
rs2438522
rs62111269
rs55864992
rs55945144
rs73002469
rs79641158
rs117874124
rs12610322
rs76178564
rs7255199
rs2459028
rs148428182
rs11883075
rs11880689
rs73002472
rs73002473
rs2438559
rs62111270
rs117131203
rs2459023
rs62111271
rs62111272
rs7251288
rs2459022
rs2459020
rs10164276
rs11668116
rs117443472
rs55877317
rs140094253
rs2438547
rs11881857
rs117873791
```
