## Supplementary material for "Characterization of shared and ancestry-specific signals driving complex traits using multi-ancestry fine-mapping": s2.afreq

```
#CHROM	ID	REF	ALT	ALT_FREQS	OBS_CT
19	rs892066	C	G	0.311508	1008
19	rs2278426	C	T	0.232143	1008
19	rs1836003	T	C	0.550595	1008
19	rs148260435	G	A	0.0585317	1008
19	rs10411534	C	A	0.547619	1008
19	rs10413278	A	G	0.792659	1008
19	rs72996206	T	C	0.0972222	1008
19	rs10419122	G	A	0.0694444	1008
19	rs141409550	G	A	0.0833333	1008
19	rs77410295	C	T	0.0535714	1008
19	rs77877763	G	A	0.196429	1008
19	rs117212325	G	A	0.0297619	1008
19	rs2116877	C	T	0.926587	1008
19	rs4804579	T	C	0.209325	1008
19	rs12978266	G	A	0.536706	1008
19	rs72996217	G	A	0.207341	1008
19	rs2116876	A	G	0.718254	1008
19	rs4804580	A	C	0.71627	1008
19	rs8101588	T	C	0.926587	1008
19	rs8113582	A	T	0.675595	1008
19	rs369654745	C	G	0.0188492	1008
19	rs7252293	C	T	0.207341	1008
19	rs76712266	C	T	0.175595	1008
19	rs6511730	C	T	0.925595	1008
19	rs12462741	C	T	0.39881	1008
19	rs2043301	C	A	0.40377	1008
19	rs8100370	C	A	0.925595	1008
19	rs6511731	T	G	0.925595	1008
19	rs35918208	T	C	0.521825	1008
19	rs7258016	A	C	0.400794	1008
19	rs7246205	T	C	0.926587	1008
19	rs5027412	A	T	0.925595	1008
19	rs4804157	C	A	0.520833	1008
19	rs2043303	C	T	0.399802	1008
19	rs11671207	C	G	0.521825	1008
19	rs11668270	T	G	0.519841	1008
19	rs11085768	G	A	0.399802	1008
19	rs7248924	T	C	0.399802	1008
19	rs11878624	G	C	0.928571	1008
19	rs56965685	G	A	0.606151	1008
19	rs4804582	A	G	0.342262	1008
19	rs416231	C	T	0.342262	1008
19	rs396460	C	T	0.342262	1008
19	rs2445128	G	A	0.958333	1008
19	rs4804583	C	T	0.958333	1008
19	rs4804584	T	C	0.958333	1008
19	rs1560700	T	A	0.610119	1008
19	rs376047	C	T	0.953373	1008
19	rs115644243	G	A	0.078373	1008
19	rs322130	G	C	0.308532	1008
19	rs322131	G	A	0.30754	1008
19	rs322132	G	A	0.30754	1008
19	rs322133	G	A	0.30754	1008
19	rs322134	T	C	0.30754	1008
19	rs144532456	C	A	0.046627	1008
19	rs322135	A	G	0.308532	1008
19	rs4804158	T	C	0.639881	1008
19	rs4804159	A	G	0.644841	1008
19	rs4804160	A	T	0.639881	1008
19	rs144577721	C	T	0.301587	1008
19	rs113848170	A	G	0.642857	1008
19	rs56293109	A	G	0.642857	1008
19	rs34857309	G	A	0.642857	1008
19	rs12610280	G	A	0.642857	1008
19	rs638137	T	C	0.302579	1008
19	rs12608933	A	T	0.642857	1008
19	rs12610405	C	T	0.642857	1008
19	rs8103542	G	C	0.301587	1008
19	rs11881532	G	A	0.301587	1008
19	rs11880252	T	G	0.642857	1008
19	rs80188339	T	C	0.642857	1008
19	rs12979297	G	A	0.643849	1008
19	rs12973338	T	C	0.948413	1008
19	rs12979510	G	A	0.642857	1008
19	rs405357	C	T	0.302579	1008
19	rs379909	A	G	0.948413	1008
19	rs11085770	C	T	0.642857	1008
19	rs735725	A	T	0.642857	1008
19	rs1869772	C	G	0.302579	1008
19	rs78918520	C	T	0.642857	1008
19	rs387363	C	G	0.301587	1008
19	rs11666094	G	A	0.645833	1008
19	rs387018	C	T	0.302579	1008
19	rs385365	C	T	0.94246	1008
19	rs450832	G	A	0.298611	1008
19	rs375323	C	T	0.94246	1008
19	rs401511	A	G	0.945437	1008
19	rs79884537	G	A	0.131944	1008
19	rs78276779	C	T	0.239087	1008
19	rs77628412	C	T	0.0605159	1008
19	rs417525	C	T	0.239087	1008
19	rs10413374	G	A	0.704365	1008
19	rs382975	A	G	0.238095	1008
19	rs382060	T	C	0.239087	1008
19	rs415922	G	A	0.239087	1008
19	rs2925132	G	A	0.239087	1008
19	rs2436472	A	T	0.945437	1008
19	rs2436473	A	C	0.945437	1008
19	rs364667	G	A	0.239087	1008
19	rs8113260	G	T	0.706349	1008
19	rs4804585	T	C	0.706349	1008
19	rs77778874	G	A	0.0446429	1008
19	rs399597	C	A	0.240079	1008
19	rs11667138	C	T	0.705357	1008
19	rs142145812	A	G	0.0952381	1008
19	rs412298	A	G	0.94246	1008
19	rs4614849	C	T	0.705357	1008
19	rs390313	T	C	0.945437	1008
19	rs11085773	A	G	0.706349	1008
19	rs11085774	A	G	0.706349	1008
19	rs11085775	T	C	0.705357	1008
19	rs376642	C	T	0.291667	1008
19	rs62131088	T	A	0.0515873	1008
19	rs673748	G	A	0.293651	1008
19	rs62131090	G	A	0.0605159	1008
19	rs57976436	T	C	0.0615079	1008
19	rs60436974	T	G	0.0615079	1008
19	rs7249225	A	G	0.0615079	1008
19	rs74969323	C	T	0.0605159	1008
19	rs10411025	G	A	0.0615079	1008
19	rs78657004	C	T	0.0119048	1008
19	rs62131094	T	C	0.0555556	1008
19	rs62131095	C	T	0.0545635	1008
19	rs62131097	A	G	0.0605159	1008
19	rs62131098	G	A	0.0545635	1008
19	rs2082451	A	G	0.0605159	1008
19	rs2082450	A	G	0.0595238	1008
19	rs2082449	T	A	0.0545635	1008
19	rs2099343	T	C	0.0545635	1008
19	rs7247014	T	C	0.0625	1008
19	rs74179982	G	A	0.0446429	1008
19	rs322126	C	T	0.233135	1008
19	rs12459282	A	G	0.0605159	1008
19	rs322125	C	T	0.233135	1008
19	rs12610120	C	T	0.0248016	1008
19	rs322124	C	G	0.233135	1008
19	rs8105017	C	T	0.0585317	1008
19	rs10410471	G	A	0.0575397	1008
19	rs28654265	C	T	0.0585317	1008
19	rs322129	C	T	0.233135	1008
19	rs10405396	T	C	0.0525794	1008
19	rs10425758	C	A	0.0575397	1008
19	rs62131099	C	T	0.0525794	1008
19	rs10407198	T	C	0.0595238	1008
19	rs322128	C	T	0.234127	1008
19	rs114764986	G	A	0.0525794	1008
19	rs145362949	A	G	0.0208333	1008
19	rs76288974	C	T	0.047619	1008
19	rs439151	C	A	0.238095	1008
19	rs367996	A	G	0.292659	1008
19	rs450069	A	C	0.345238	1008
19	rs412934	G	A	0.27877	1008
19	rs1975776	A	G	0.251984	1008
19	rs62131100	C	G	0.0327381	1008
19	rs62131101	G	A	0.0327381	1008
19	rs403027	C	T	0.269841	1008
19	rs403010	C	T	0.269841	1008
19	rs117529649	C	T	0.0287698	1008
19	rs453766	C	G	0.237103	1008
19	rs374409	A	G	0.271825	1008
19	rs117576679	A	C	0.046627	1008
19	rs94517	C	T	0.271825	1008
19	rs393423	G	T	0.271825	1008
19	rs94515	G	A	0.271825	1008
19	rs94514	C	A	0.276786	1008
19	rs94513	A	G	0.271825	1008
19	rs377665	C	T	0.272817	1008
19	rs452145	T	C	0.272817	1008
19	rs423304	G	A	0.272817	1008
19	rs422496	A	G	0.287698	1008
19	rs414852	C	T	0.272817	1008
19	rs473775	T	C	0.272817	1008
19	rs406566	G	A	0.272817	1008
19	rs12327600	A	G	0.0357143	1008
19	rs12327783	C	T	0.0357143	1008
19	rs397707	G	A	0.27381	1008
19	rs117954196	C	G	0.0109127	1008
19	rs420703	C	A	0.27877	1008
19	rs145917435	C	T	0.0168651	1008
19	rs418547	G	A	0.27381	1008
19	rs322160	C	G	0.27381	1008
19	rs322159	T	C	0.27381	1008
19	rs322158	A	G	0.27877	1008
19	rs322153	C	A	0.279762	1008
19	rs322152	T	C	0.28869	1008
19	rs322151	C	T	0.237103	1008
19	rs144324498	C	T	0.0486111	1008
19	rs322150	T	G	0.238095	1008
19	rs118085154	G	A	0.0922619	1008
19	rs322148	C	T	0.277778	1008
19	rs322147	G	A	0.679563	1008
19	rs7248896	G	A	0.435516	1008
19	rs322146	T	C	0.636905	1008
19	rs143237759	T	G	0.0248016	1008
19	rs322145	G	C	0.680556	1008
19	rs322144	C	G	0.680556	1008
19	rs322143	T	C	0.68254	1008
19	rs17699238	T	G	0.428571	1008
19	rs322142	A	G	0.68254	1008
19	rs322141	C	A	0.62996	1008
19	rs322140	A	C	0.252976	1008
19	rs322139	T	G	0.242063	1008
19	rs322138	C	T	0.24504	1008
19	rs322137	C	T	0.244048	1008
19	rs322136	G	A	0.206349	1008
19	rs8112129	T	G	0.206349	1008
19	rs148986241	G	A	0.0922619	1008
19	rs433281	C	G	0.214286	1008
19	rs117956697	A	G	0.0922619	1008
19	rs651774	G	A	0.22123	1008
19	rs7417	A	G	0.232143	1008
19	rs396384	C	T	0.122024	1008
19	rs412293	G	C	0.122024	1008
19	rs445169	A	C	0.133929	1008
19	rs411834	G	A	0.133929	1008
19	rs445026	G	C	0.133929	1008
19	rs386670	C	T	0.133929	1008
19	rs383547	C	T	0.133929	1008
19	rs399878	A	G	0.133929	1008
19	rs172757	C	T	0.125	1008
19	rs318686	G	A	0.125	1008
19	rs318687	C	G	0.125992	1008
19	rs318688	G	A	0.124008	1008
19	rs318689	T	C	0.124008	1008
19	rs150834556	G	A	0.0248016	1008
19	rs318690	A	G	0.134921	1008
19	rs7249270	G	A	0.134921	1008
19	rs62131129	G	A	0.727183	1008
19	rs56296509	G	A	0.015873	1008
19	rs7246752	G	A	0.282738	1008
19	rs380764	A	T	0.015873	1008
19	rs59296210	C	T	0.177579	1008
19	rs445733	A	C	0.015873	1008
19	rs448743	T	C	0.301587	1008
19	rs113957604	C	A	0.093254	1008
19	rs113770127	C	T	0.093254	1008
19	rs896412	C	G	0.25	1008
19	rs138323335	C	T	0.0198413	1008
19	rs74993229	T	C	0.094246	1008
19	rs3816864	T	G	0.106151	1008
19	rs172731	T	C	0.243056	1008
19	rs178418	A	C	0.25496	1008
19	rs186421	C	T	0.242063	1008
19	rs113278289	T	C	0.0168651	1008
19	rs111816320	G	A	0.015873	1008
19	rs117440021	C	T	0.0446429	1008
19	rs12976608	T	C	0.270833	1008
19	rs111737410	G	A	0.00297619	1008
19	rs190121153	C	T	0.0386905	1008
19	rs12975236	C	G	0.270833	1008
19	rs7251786	C	T	0.270833	1008
19	rs6887	G	C	0.27877	1008
19	rs3745690	T	C	0.277778	1008
19	rs4804161	C	G	0.277778	1008
19	rs142984492	G	T	0.0386905	1008
19	rs317916	T	C	0.222222	1008
19	rs11540666	C	G	0.0396825	1008
19	rs12983706	C	T	0.207341	1008
19	rs112161762	G	A	0.167659	1008
19	rs8108707	G	A	0.21131	1008
19	rs80218197	C	T	0.0763889	1008
19	rs317914	C	T	0.0426587	1008
19	rs317915	T	C	0.212302	1008
19	rs145077847	A	G	0.0436508	1008
19	rs318709	A	G	0.0436508	1008
19	rs146207376	C	T	0.0436508	1008
19	rs318710	T	C	0.0436508	1008
19	rs79872513	A	G	0.175595	1008
19	rs318712	T	C	0.188492	1008
19	rs116381253	T	C	0.0486111	1008
19	rs17719222	C	T	0.190476	1008
19	rs113792641	G	A	0.171627	1008
19	rs316499	T	C	0.630952	1008
19	rs117848409	C	T	0.0138889	1008
19	rs149895809	A	G	0.0486111	1008
19	rs143957958	C	T	0.0138889	1008
19	rs75485384	C	T	0.0486111	1008
19	rs77080457	G	T	0.0138889	1008
19	rs111612809	T	C	0.0138889	1008
19	rs4804162	G	A	0.0138889	1008
19	rs116917543	A	C	0.171627	1008
19	rs138005400	G	T	0.0525794	1008
19	rs4804163	G	A	0.0138889	1008
19	rs318719	T	C	0.185516	1008
19	rs318720	T	G	0.185516	1008
19	rs389099	A	C	0.185516	1008
19	rs111379688	G	C	0.171627	1008
19	rs12463320	T	C	0.293651	1008
19	rs431144	G	C	0.175595	1008
19	rs17719234	A	G	0.174603	1008
19	rs111616124	C	T	0.185516	1008
19	rs318699	A	G	0.672619	1008
19	rs112304155	G	A	0.185516	1008
19	rs4804164	A	G	0.185516	1008
19	rs150853688	G	A	0.185516	1008
19	rs112061107	C	T	0.165675	1008
19	rs317923	A	G	0.244048	1008
19	rs60297660	C	G	0.0198413	1008
19	rs117074666	G	T	0.166667	1008
19	rs149297688	C	T	0.0218254	1008
19	rs77017415	A	T	0.0505952	1008
19	rs73922651	T	C	0.184524	1008
19	rs73922652	T	C	0.184524	1008
19	rs317921	G	C	0.0585317	1008
19	rs58198150	T	G	0.186508	1008
19	rs12610385	C	T	0.0585317	1008
19	rs366720	C	T	0.24504	1008
19	rs367071	A	T	0.24504	1008
19	rs394497	T	C	0.24504	1008
19	rs394511	T	C	0.24504	1008
19	rs379130	A	G	0.24504	1008
19	rs366336	G	A	0.24504	1008
19	rs3816865	G	A	0.24504	1008
19	rs2291516	G	A	0.348214	1008
19	rs112178079	T	C	0.0188492	1008
19	rs398056	T	C	0.229167	1008
19	rs416871	G	A	0.229167	1008
19	rs444731	A	T	0.229167	1008
19	rs8104158	G	A	0.0188492	1008
19	rs10417491	T	A	0.228175	1008
19	rs78163980	G	T	0.227183	1008
19	rs112315719	C	A	0.228175	1008
19	rs112073930	G	C	0.228175	1008
19	rs111842975	C	G	0.228175	1008
19	rs73510689	G	A	0.228175	1008
19	rs73510690	G	A	0.228175	1008
19	rs149677030	G	A	0.169643	1008
19	rs76887299	G	A	0.0585317	1008
19	rs443385	C	T	0.228175	1008
19	rs401564	A	G	0.247024	1008
19	rs111597522	A	C	0.169643	1008
19	rs390938	G	A	0.247024	1008
19	rs317913	A	G	0.228175	1008
19	rs12608612	T	C	0.247024	1008
19	rs10424035	G	A	0.0585317	1008
19	rs10403736	G	A	0.228175	1008
19	rs317911	T	C	0.0793651	1008
19	rs4804165	C	T	0.0188492	1008
19	rs10419064	T	C	0.246032	1008
19	rs10413578	A	G	0.186508	1008
19	rs317910	A	G	0.246032	1008
19	rs3745688	C	T	0.186508	1008
19	rs222603	T	C	0.246032	1008
19	rs74631485	A	G	0.0595238	1008
19	rs73510696	T	C	0.0595238	1008
19	rs75702179	A	G	0.0595238	1008
19	rs10416704	T	G	0.250992	1008
19	rs117349628	G	T	0.0595238	1008
19	rs3810311	C	G	0.172619	1008
19	rs139037971	G	A	0.184524	1008
19	rs144541918	C	T	0.0426587	1008
19	rs75611906	A	G	0.0486111	1008
19	rs366787	T	A	0.342262	1008
19	rs139004193	G	A	0.0575397	1008
19	rs74359185	A	G	0.191468	1008
19	rs111850362	G	T	0.0168651	1008
19	rs55680106	T	G	0.0168651	1008
19	rs4804592	G	T	0.0168651	1008
19	rs35063798	A	C	0.323413	1008
19	rs59431306	T	A	0.0168651	1008
19	rs160838	G	A	0.676587	1008
19	rs167479	G	T	0.478175	1008
19	rs316501	A	G	0.709325	1008
19	rs318694	T	C	0.886905	1008
19	rs34081	T	G	0.886905	1008
19	rs501257	C	T	0.791667	1008
19	rs40501	T	C	0.886905	1008
19	rs34103	T	C	0.873016	1008
19	rs34102	T	A	0.779762	1008
19	rs34101	G	A	0.875	1008
19	rs34100	C	T	0.875	1008
19	rs318695	T	C	0.888889	1008
19	rs34099	T	C	0.878968	1008
19	rs138246150	G	C	0.110119	1008
19	rs144382462	A	T	0.0724206	1008
19	rs145458243	C	T	0.230159	1008
19	rs34095	G	A	0.47123	1008
19	rs34094	T	C	0.891865	1008
19	rs34093	T	C	0.891865	1008
19	rs34092	C	T	0.847222	1008
19	rs34091	A	T	0.861111	1008
19	rs34090	T	A	0.861111	1008
19	rs34089	G	A	0.847222	1008
19	rs34088	C	T	0.859127	1008
19	rs111700101	G	A	0.0337302	1008
19	rs141323742	T	C	0.0843254	1008
19	rs17426435	G	A	0.0297619	1008
19	rs56015835	C	T	0.231151	1008
19	rs460660	G	C	0.858135	1008
19	rs456854	T	G	0.844246	1008
19	rs318697	A	G	0.887897	1008
19	rs140248363	G	A	0.0297619	1008
19	rs76779229	G	A	0.0406746	1008
19	rs34085	T	C	0.887897	1008
19	rs313624	G	A	0.470238	1008
19	rs111395780	A	G	0.0297619	1008
19	rs80170279	T	C	0.0297619	1008
19	rs160839	T	C	0.147817	1008
19	rs2302973	C	T	0.102183	1008
19	rs160840	T	C	0.152778	1008
19	rs11557488	G	A	0.0248016	1008
19	rs160841	A	G	0.152778	1008
19	rs45626947	C	T	0.0297619	1008
19	rs1971206	G	A	0.0615079	1008
19	rs146086973	A	T	0.0228175	1008
19	rs8101357	G	T	0.136905	1008
19	rs4804598	A	T	0.391865	1008
19	rs8616	T	C	0.15377	1008
19	rs138354612	C	T	0.0297619	1008
19	rs141996336	G	A	0.0337302	1008
19	rs117845984	G	A	0.0734127	1008
19	rs3745686	G	A	0.138889	1008
19	rs311796	A	G	0.0396825	1008
19	rs311794	A	G	0.0357143	1008
19	rs311793	A	G	0.0357143	1008
19	rs311792	G	A	0.0367063	1008
19	rs311791	G	A	0.0357143	1008
19	rs311789	A	G	0.173611	1008
19	rs28440978	C	T	0.0327381	1008
19	rs311786	A	G	0.174603	1008
19	rs2242112	G	A	0.133929	1008
19	rs61744781	G	A	0.0337302	1008
19	rs148384195	G	A	0.0515873	1008
19	rs311781	G	A	0.189484	1008
19	rs114026567	C	T	0.0396825	1008
19	rs112046498	G	T	0.0426587	1008
19	rs311776	T	A	0.00595238	1008
19	rs311775	A	G	0.169643	1008
19	rs76924454	A	G	0.128968	1008
19	rs493358	A	G	0.174603	1008
19	rs693131	T	C	0.181548	1008
19	rs188723	T	C	0.137897	1008
19	rs167480	T	C	0.0585317	1008
19	rs28498052	G	A	0.0555556	1008
19	rs79402109	G	A	0.10119	1008
19	rs7257898	C	T	0.12004	1008
19	rs75989646	T	G	0.12004	1008
19	rs10410504	T	C	0.181548	1008
19	rs115979535	A	T	0.12004	1008
19	rs694857	C	G	0.179563	1008
19	rs145277339	G	A	0.0138889	1008
19	rs11672500	C	T	0.109127	1008
19	rs664477	A	G	0.18254	1008
19	rs78852838	A	G	0.121032	1008
19	rs645170	T	G	0.180556	1008
19	rs75855776	A	G	0.0585317	1008
19	rs17638167	C	T	0.0585317	1008
19	rs137998589	T	A	0.014881	1008
19	rs113596225	A	G	0.119048	1008
19	rs112943209	G	A	0.0575397	1008
19	rs142631120	C	T	0.119048	1008
19	rs13346717	T	C	0.119048	1008
19	rs112113003	A	G	0.119048	1008
19	rs116308200	G	A	0.119048	1008
19	rs78162058	A	G	0.0446429	1008
19	rs539911168	C	G	0.0128968	1008
19	rs75326959	G	A	0.0406746	1008
19	rs78895581	C	T	0.00297619	1008
19	rs11878849	T	C	0.176587	1008
19	rs55643734	G	A	0.0396825	1008
19	rs73512759	G	C	0.0396825	1008
19	rs10422275	T	C	0.119048	1008
19	rs112999652	G	A	0.0396825	1008
19	rs74547446	A	C	0.0396825	1008
19	rs4804167	C	A	0.206349	1008
19	rs311806	T	C	0.0426587	1008
19	rs2302972	G	A	0.0396825	1008
19	rs112316419	C	T	0.0753968	1008
19	rs311805	T	C	0.118056	1008
19	rs142455960	A	G	0.0744048	1008
19	rs78421569	A	G	0.0406746	1008
19	rs149467918	G	T	0.0436508	1008
19	rs113820604	G	A	0.0396825	1008
19	rs79173269	C	T	0.0396825	1008
19	rs144327384	T	C	0.0406746	1008
19	rs112238363	C	T	0.0396825	1008
19	rs35949302	A	G	0.240079	1008
19	rs76998436	G	C	0.0396825	1008
19	rs145558787	C	T	0.0396825	1008
19	rs17447356	A	C	0.0396825	1008
19	rs311801	C	A	0.116071	1008
19	rs7508166	C	G	0.0396825	1008
19	rs12609753	C	T	0.0396825	1008
19	rs73512768	A	G	0.0396825	1008
19	rs117593683	G	A	0.0595238	1008
19	rs74759079	G	T	0.0734127	1008
19	rs74459869	A	G	0.0396825	1008
19	rs7508575	G	A	0.0406746	1008
19	rs73512770	G	A	0.0406746	1008
19	rs117788142	A	T	0.117063	1008
19	rs56367850	C	G	0.0396825	1008
19	rs79303830	G	A	0.0753968	1008
19	rs61024168	A	C	0.0396825	1008
19	rs2287671	A	C	0.0396825	1008
19	rs12611081	T	C	0.0396825	1008
19	rs12611106	T	C	0.0396825	1008
19	rs1966481	G	A	0.0396825	1008
19	rs1966480	C	A	0.0396825	1008
19	rs311799	T	C	0.117063	1008
19	rs12609195	G	T	0.0396825	1008
19	rs113786114	G	A	0.0396825	1008
19	rs77905153	G	A	0.0396825	1008
19	rs79325797	C	T	0.0396825	1008
19	rs78971982	C	G	0.0734127	1008
19	rs116999894	G	A	0.0734127	1008
19	rs625417	T	C	0.116071	1008
19	rs645584	A	G	0.117063	1008
19	rs624899	C	T	0.077381	1008
19	rs624524	T	G	0.116071	1008
19	rs644699	T	C	0.0763889	1008
19	rs149418749	A	C	0.0744048	1008
19	rs189835945	C	G	0.0208333	1008
19	rs79925707	G	C	0.0744048	1008
19	rs10417716	C	G	0.0744048	1008
19	rs4520944	C	A	0.0396825	1008
19	rs585790	T	C	0.0416667	1008
19	rs660887	C	G	0.116071	1008
19	rs680184	C	T	0.116071	1008
19	rs141438248	C	T	0.0416667	1008
19	rs1062958	A	G	0.0396825	1008
19	rs2302971	C	T	0.046627	1008
19	rs7254233	T	C	0.116071	1008
19	rs8108598	A	C	0.0396825	1008
19	rs8111571	T	C	0.0396825	1008
19	rs59952955	T	G	0.0396825	1008
19	rs113581950	G	A	0.0396825	1008
19	rs72992996	G	A	0.30754	1008
19	rs149959265	T	C	0.0744048	1008
19	rs113285175	T	A	0.116071	1008
19	rs73512794	T	C	0.0416667	1008
19	rs2871605	T	C	0.0396825	1008
19	rs145961795	G	A	0.0734127	1008
19	rs12609928	C	G	0.116071	1008
19	rs8113534	G	C	0.116071	1008
19	rs145036301	A	G	0.0218254	1008
19	rs17001450	G	A	0.00198413	1008
19	rs7253585	C	G	0.116071	1008
19	rs112571451	T	C	0.115079	1008
19	rs143456798	T	C	0.0763889	1008
19	rs142910930	C	T	0.0674603	1008
19	rs12609372	A	G	0.0486111	1008
19	rs10417632	A	G	0.108135	1008
19	rs112078584	G	A	0.0337302	1008
19	rs112800378	T	C	0.0337302	1008
19	rs148015845	A	G	0.0367063	1008
19	rs6511735	G	A	0.103175	1008
19	rs113880710	G	A	0.0337302	1008
19	rs10406077	A	G	0.103175	1008
19	rs113872371	G	C	0.00198413	1008
19	rs78110049	C	T	0.0684524	1008
19	rs142035232	C	G	0.0376984	1008
19	rs113393152	G	A	0.0337302	1008
19	rs116682523	T	G	0.0694444	1008
19	rs113807561	A	G	0.0347222	1008
19	rs117699221	C	T	0.104167	1008
19	rs189398651	G	A	0.0337302	1008
19	rs116542208	G	A	0.0684524	1008
19	rs77291470	G	T	0.0327381	1008
19	rs7258326	A	C	0.104167	1008
19	rs147544850	C	A	0.015873	1008
19	rs6511736	A	T	0.103175	1008
19	rs117845598	C	T	0.0684524	1008
19	rs140743976	G	A	0.0684524	1008
19	rs144868555	G	A	0.0684524	1008
19	rs10412437	A	G	0.0694444	1008
19	rs10418021	T	G	0.103175	1008
19	rs116627643	G	A	0.0684524	1008
19	rs8109248	C	T	0.0694444	1008
19	rs113259217	C	T	0.0337302	1008
19	rs139928319	T	G	0.014881	1008
19	rs375698058	A	G	0.014881	1008
19	rs76999223	T	G	0.0337302	1008
19	rs74646284	C	G	0.0337302	1008
19	rs112866986	T	C	0.0337302	1008
19	rs75048380	G	C	0.015873	1008
19	rs11085784	C	T	0.0843254	1008
19	rs60817284	T	G	0.104167	1008
19	rs78893286	G	T	0.0327381	1008
19	rs78722742	A	C	0.0327381	1008
19	rs149117287	C	T	0.12004	1008
19	rs114027357	T	C	0.0694444	1008
19	rs8105461	T	C	0.104167	1008
19	rs79092326	T	G	0.0327381	1008
19	rs117071855	T	G	0.0714286	1008
19	rs79485345	T	C	0.0327381	1008
19	rs74550340	G	A	0.0327381	1008
19	rs79304829	C	T	0.0694444	1008
19	rs8109708	T	G	0.103175	1008
19	rs13347094	T	G	0.105159	1008
19	rs115987369	C	T	0.0327381	1008
19	rs79540715	G	A	0.046627	1008
19	rs7246527	A	G	0.104167	1008
19	rs76918697	T	A	0.0327381	1008
19	rs117622894	C	T	0.0327381	1008
19	rs8103320	G	A	0.0704365	1008
19	rs140735999	G	A	0.0327381	1008
19	rs143221068	C	G	0.0694444	1008
19	rs186782413	C	T	0.015873	1008
19	rs187679975	A	G	0.0496032	1008
19	rs138405741	C	T	0.0327381	1008
19	rs8112501	A	C	0.109127	1008
19	rs11880637	A	T	0.0863095	1008
19	rs8100651	G	A	0.030754	1008
19	rs149799460	C	T	0.0644841	1008
19	rs117270786	G	C	0.00992063	1008
19	rs78341426	G	A	0.102183	1008
19	rs111757003	A	G	0.0327381	1008
19	rs112556805	T	C	0.0327381	1008
19	rs2052474	T	C	0.110119	1008
19	rs141679459	C	T	0.0337302	1008
19	rs113122446	G	A	0.0337302	1008
19	rs142338664	C	T	0.0535714	1008
19	rs112634748	G	A	0.0545635	1008
19	rs146843512	A	G	0.0337302	1008
19	rs113647621	A	T	0.0337302	1008
19	rs8110999	C	A	0.843254	1008
19	rs8111705	A	G	0.84623	1008
19	rs8100751	T	A	0.748016	1008
19	rs75731155	C	T	0.0337302	1008
19	rs111663173	G	A	0.0337302	1008
19	rs10401174	G	T	0.0535714	1008
19	rs74759333	C	T	0.0337302	1008
19	rs144294692	G	A	0.0535714	1008
19	rs7359902	A	G	0.84623	1008
19	rs78967628	G	A	0.0337302	1008
19	rs10417525	C	G	0.746032	1008
19	rs12609292	G	T	0.31746	1008
19	rs1549169	A	G	0.848214	1008
19	rs7359952	C	T	0.0297619	1008
19	rs7359988	A	C	0.0873016	1008
19	rs75583790	T	C	0.0615079	1008
19	rs78109685	G	A	0.0327381	1008
19	rs10422890	G	A	0.0535714	1008
19	rs112012225	G	T	0.0327381	1008
19	rs10425620	A	G	0.0863095	1008
19	rs146116124	C	T	0.0277778	1008
19	rs72620552	G	A	0.319444	1008
19	rs8606	A	G	0.84623	1008
19	rs59970096	G	A	0.0873016	1008
19	rs3810313	G	A	0.748016	1008
19	rs3848587	C	T	0.0962302	1008
19	rs10421961	A	G	0.00892857	1008
19	rs10415967	A	G	0.0962302	1008
19	rs61149527	T	C	0.0962302	1008
19	rs60438445	G	A	0.0337302	1008
19	rs10403711	G	T	0.0625	1008
19	rs11881637	G	A	0.746032	1008
19	rs7255746	A	G	0.844246	1008
19	rs35863302	C	T	0.746032	1008
19	rs974697	A	G	0.00892857	1008
19	rs79092568	G	C	0.0595238	1008
19	rs140125444	G	T	0.031746	1008
19	rs112594812	C	T	0.031746	1008
19	rs12984574	G	A	0.747024	1008
19	rs113357292	A	G	0.031746	1008
19	rs2876698	C	G	0.748016	1008
19	rs113837951	G	A	0.031746	1008
19	rs7246871	A	G	0.00892857	1008
19	rs10410554	T	C	0.844246	1008
19	rs34912772	T	C	0.174603	1008
19	rs10405319	T	C	0.842262	1008
19	rs35383690	C	A	0.74504	1008
19	rs35128766	C	T	0.363095	1008
19	rs34729479	C	A	0.697421	1008
19	rs80132751	G	A	0.28869	1008
19	rs11673583	T	C	0.703373	1008
19	rs4804604	A	C	0.681548	1008
19	rs55806100	A	G	0.580357	1008
19	rs150670916	T	C	0.112103	1008
19	rs62129272	A	C	0.690476	1008
19	rs7253069	T	C	0.881944	1008
19	rs35963942	C	T	0.111111	1008
19	rs4804605	T	C	0.52877	1008
19	rs149642807	G	A	0.0436508	1008
19	rs144313080	C	T	0.140873	1008
19	rs78286652	A	G	0.144841	1008
19	rs117694210	C	T	0.125992	1008
19	rs6511737	T	C	0.691468	1008
19	rs34944783	C	T	0.123016	1008
19	rs62129274	C	G	0.145833	1008
19	rs10425533	A	G	0.69246	1008
19	rs79859926	C	T	0.14881	1008
19	rs2229531	C	T	0.10119	1008
19	rs2305799	C	T	0.10119	1008
19	rs62638747	G	A	0.0238095	1008
19	rs2071485	G	A	0.0327381	1008
19	rs79666350	G	A	0.142857	1008
19	rs2071484	T	C	0.568452	1008
19	rs2071483	G	T	0.14881	1008
19	rs76639504	A	T	0.10119	1008
19	rs3760780	T	C	0.570437	1008
19	rs7256770	G	A	0.491071	1008
19	rs78023425	G	A	0.0238095	1008
19	rs74747135	G	T	0.0238095	1008
19	rs149147675	T	C	0.10119	1008
19	rs74180000	T	C	0.425595	1008
19	rs116223670	A	C	0.0198413	1008
19	rs111582891	G	A	0.0327381	1008
19	rs111931834	G	A	0.0327381	1008
19	rs7247136	A	G	0.782738	1008
19	rs60267446	G	A	0.142857	1008
19	rs138418683	C	T	0.00198413	1008
19	rs35879291	T	C	0.568452	1008
19	rs150334911	C	G	0.123016	1008
19	rs79525531	G	A	0.10119	1008
19	rs72995045	C	T	0.14881	1008
19	rs74618482	C	T	0.123016	1008
19	rs75279637	A	G	0.10119	1008
19	rs72995047	A	G	0.14881	1008
19	rs76506615	C	G	0.10119	1008
19	rs9305023	T	C	0.568452	1008
19	rs8108397	G	A	0.14881	1008
19	rs11880512	C	A	0.10119	1008
19	rs6511738	T	C	0.568452	1008
19	rs151070791	C	T	0.0198413	1008
19	rs139798602	C	T	0.10119	1008
19	rs11881292	C	T	0.10119	1008
19	rs145714793	T	C	0.123016	1008
19	rs77176221	C	T	0.141865	1008
19	rs79058709	G	T	0.141865	1008
19	rs78934187	A	G	0.554563	1008
19	rs184095683	C	T	0.0198413	1008
19	rs117526834	G	A	0.123016	1008
19	rs11085786	G	A	0.843254	1008
19	rs76830233	G	C	0.0198413	1008
19	rs189566862	C	A	0.0198413	1008
19	rs6511739	G	C	0.0208333	1008
19	rs149502884	C	A	0.10119	1008
19	rs75177675	C	T	0.140873	1008
19	rs889366	G	A	0.553571	1008
19	rs79061565	C	G	0.132937	1008
19	rs897811	A	C	0.10119	1008
19	rs8111258	G	A	0.146825	1008
19	rs77984637	C	T	0.137897	1008
19	rs35414678	C	T	0.0208333	1008
19	rs144182952	A	T	0.139881	1008
19	rs146061771	G	C	0.0208333	1008
19	rs7255562	C	G	0.776786	1008
19	rs10425114	T	C	0.556548	1008
19	rs78206296	T	C	0.124008	1008
19	rs35541942	A	T	0.406746	1008
19	rs57392226	C	T	0.139881	1008
19	rs34357745	A	G	0.0208333	1008
19	rs2328916	T	C	0.535714	1008
19	rs4308060	A	G	0.405754	1008
19	rs35746002	A	T	0.553571	1008
19	rs35511396	T	C	0.527778	1008
19	rs72997078	C	T	0.144841	1008
19	rs77353443	G	A	0.125	1008
19	rs78680073	G	C	0.125	1008
19	rs73922672	G	A	0.0208333	1008
19	rs60439001	C	G	0.134921	1008
19	rs12972855	A	G	0.105159	1008
19	rs11667775	C	T	0.162698	1008
19	rs8110958	T	C	0.295635	1008
19	rs12460581	G	A	0.321429	1008
19	rs4052626	G	A	0.1875	1008
19	rs4052627	G	T	0.1875	1008
19	rs12981552	C	T	0.161706	1008
19	rs10409242	T	C	0.451389	1008
19	rs150884081	C	T	0.00198413	1008
19	rs10403399	C	G	0.31746	1008
19	rs140411432	T	C	0.0257937	1008
19	rs145399203	G	A	0.0257937	1008
19	rs113482919	T	C	0.0257937	1008
19	rs12972904	G	A	0.160714	1008
19	rs8112083	A	G	0.189484	1008
19	rs10424332	A	C	0.451389	1008
19	rs112832421	C	T	0.162698	1008
19	rs11551815	C	T	0.1875	1008
19	rs72997090	G	C	0.161706	1008
19	rs9807866	T	C	0.55754	1008
19	rs8106114	A	T	0.1875	1008
19	rs17001471	C	T	0.126984	1008
19	rs9807915	T	C	0.161706	1008
19	rs12151062	C	T	0.0257937	1008
19	rs9807882	G	A	0.161706	1008
19	rs75024937	T	G	0.141865	1008
19	rs9973204	A	G	0.1875	1008
19	rs56963444	T	G	0.014881	1008
19	rs74647117	A	G	0.142857	1008
19	rs9789280	A	C	0.10119	1008
19	rs17448895	A	G	0.190476	1008
19	rs7253448	T	G	0.1875	1008
19	rs7249776	C	T	0.1875	1008
19	rs7249892	C	T	0.161706	1008
19	rs11671741	G	T	0.161706	1008
19	rs11668925	T	G	0.555556	1008
19	rs9973303	T	G	0.555556	1008
19	rs35675058	T	A	0.185516	1008
19	rs35448737	G	A	0.161706	1008
19	rs12461627	A	G	0.555556	1008
19	rs35315480	T	C	0.185516	1008
19	rs11672307	T	G	0.185516	1008
19	rs35864321	T	C	0.0178571	1008
19	rs11085787	C	T	0.185516	1008
19	rs72489415	G	T	0.140873	1008
19	rs145560798	C	T	0.0426587	1008
19	rs12976914	C	G	0.185516	1008
19	rs12978186	A	C	0.1875	1008
19	rs12975880	G	A	0.185516	1008
19	rs147888595	C	T	0.103175	1008
19	rs28823955	A	G	0.185516	1008
19	rs12979369	T	C	0.185516	1008
19	rs12976530	G	A	0.185516	1008
19	rs1471110	A	G	0.0238095	1008
19	rs1471111	G	A	0.185516	1008
19	rs4804608	A	C	0.162698	1008
19	rs4804609	A	C	0.1875	1008
19	rs12985274	G	T	0.311508	1008
19	rs117681115	C	T	0.125992	1008
19	rs62111846	C	A	0.0238095	1008
19	rs117879880	A	C	0.105159	1008
19	rs35875992	G	T	0.184524	1008
19	rs35838244	C	A	0.184524	1008
19	rs61070894	C	T	0.0238095	1008
19	rs12151212	G	A	0.0257937	1008
19	rs3923752	A	G	0.186508	1008
19	rs111922227	G	A	0.0843254	1008
19	rs3922610	T	C	0.327381	1008
19	rs4411616	G	C	0.327381	1008
19	rs12162234	G	C	0.125992	1008
19	rs4545929	T	C	0.327381	1008
19	rs4804611	A	G	0.160714	1008
19	rs4804612	T	C	0.327381	1008
19	rs7531	A	G	0.327381	1008
19	rs8105162	A	G	0.327381	1008
19	rs8104957	C	T	0.327381	1008
19	rs8104211	G	A	0.160714	1008
19	rs59851275	A	G	0.140873	1008
19	rs4804613	C	T	0.327381	1008
19	rs4804614	T	C	0.554563	1008
19	rs4804615	A	G	0.327381	1008
19	rs34924329	G	A	0.327381	1008
19	rs117523930	A	C	0.125992	1008
19	rs7256301	A	C	0.327381	1008
19	rs60059024	G	A	0.0257937	1008
19	rs118119751	C	T	0.0386905	1008
19	rs117565952	C	T	0.077381	1008
19	rs34447952	C	T	0.159722	1008
19	rs35420552	T	C	0.327381	1008
19	rs2178224	T	A	0.327381	1008
19	rs2141399	C	T	0.326389	1008
19	rs2141400	A	C	0.326389	1008
19	rs145726434	G	A	0.0228175	1008
19	rs141435684	C	T	0.0277778	1008
19	rs35085568	A	C	0.326389	1008
19	rs148029925	T	G	0.104167	1008
19	rs10412992	T	A	0.554563	1008
19	rs8102091	G	A	0.554563	1008
19	rs59497752	G	T	0.140873	1008
19	rs8106713	T	A	0.326389	1008
19	rs8103576	A	G	0.326389	1008
19	rs2141398	A	C	0.326389	1008
19	rs4366815	T	C	0.326389	1008
19	rs112096735	G	T	0.186508	1008
19	rs12462302	A	G	0.326389	1008
19	rs75825622	T	C	0.0664683	1008
19	rs12373534	C	T	0.15873	1008
19	rs35697610	C	T	0.164683	1008
19	rs35362984	C	A	0.414683	1008
19	rs11879017	G	A	0.119048	1008
19	rs118022417	G	A	0.0763889	1008
19	rs8106273	A	G	0.119048	1008
19	rs8108668	G	C	0.119048	1008
19	rs111978144	C	T	0.12996	1008
19	rs143528992	A	T	0.0357143	1008
19	rs113072274	T	C	0.12004	1008
19	rs4239549	G	A	0.0724206	1008
19	rs62111855	C	A	0.117063	1008
19	rs62111856	T	A	0.118056	1008
19	rs62111857	G	A	0.117063	1008
19	rs4804616	G	C	0.246032	1008
19	rs4804617	C	T	0.319444	1008
19	rs111772256	C	T	0.246032	1008
19	rs143962721	G	A	0.0267857	1008
19	rs113810971	G	A	0.246032	1008
19	rs75151604	T	C	0.0902778	1008
19	rs4052625	A	G	0.247024	1008
19	rs74181603	C	A	0.00297619	1008
19	rs60180694	C	A	0.0297619	1008
19	rs150544389	A	G	0.0843254	1008
19	rs7250798	T	C	0.247024	1008
19	rs56078531	C	T	0.0297619	1008
19	rs147025231	C	T	0.030754	1008
19	rs8109499	C	T	0.296627	1008
19	rs60775237	A	G	0.031746	1008
19	rs150580063	C	T	0.0853175	1008
19	rs76150662	A	G	0.0843254	1008
19	rs34365612	T	C	0.031746	1008
19	rs115087308	C	T	0.0843254	1008
19	rs35685224	T	C	0.030754	1008
19	rs11085788	A	G	0.155754	1008
19	rs8108002	T	C	0.223214	1008
19	rs12973387	C	T	0.0634921	1008
19	rs112225946	C	G	0.111111	1008
19	rs11666185	T	C	0.141865	1008
19	rs147262161	C	T	0.0287698	1008
19	rs3865483	G	A	0.137897	1008
19	rs77874110	A	G	0.0873016	1008
19	rs138414314	C	T	0.0873016	1008
19	rs148014041	C	T	0.107143	1008
19	rs75318023	C	T	0.107143	1008
19	rs4804621	G	C	0.107143	1008
19	rs113012151	T	A	0.107143	1008
19	rs113006495	T	C	0.107143	1008
19	rs10408679	A	G	0.138889	1008
19	rs11665952	A	G	0.224206	1008
19	rs62113584	C	T	0.030754	1008
19	rs77219597	G	A	0.0873016	1008
19	rs10403331	C	T	0.107143	1008
19	rs72999186	A	G	0.030754	1008
19	rs10408103	G	C	0.107143	1008
19	rs80060235	C	T	0.030754	1008
19	rs148277127	G	C	0.0138889	1008
19	rs10418517	A	G	0.137897	1008
19	rs10426047	A	G	0.107143	1008
19	rs28373248	A	G	0.107143	1008
19	rs10407232	C	A	0.107143	1008
19	rs10420734	T	C	0.22619	1008
19	rs10420009	C	A	0.225198	1008
19	rs17001493	C	A	0.0873016	1008
19	rs148046035	T	C	0.0138889	1008
19	rs12459055	T	C	0.137897	1008
19	rs8100206	C	T	0.0297619	1008
19	rs8105395	A	G	0.225198	1008
19	rs73001106	T	C	0.107143	1008
19	rs12983092	C	T	0.0644841	1008
19	rs143650174	G	T	0.0873016	1008
19	rs12462160	A	G	0.137897	1008
19	rs6511741	C	T	0.715278	1008
19	rs6511742	A	C	0.72123	1008
19	rs6511743	T	C	0.72123	1008
19	rs6511744	G	A	0.72123	1008
19	rs7248836	T	C	0.72123	1008
19	rs4804624	T	C	0.737103	1008
19	rs4804625	T	A	0.737103	1008
19	rs4804626	G	T	0.737103	1008
19	rs4804627	C	T	0.737103	1008
19	rs4804628	G	C	0.736111	1008
19	rs4804629	C	T	0.735119	1008
19	rs4804630	C	T	0.735119	1008
19	rs4804631	C	T	0.735119	1008
19	rs4804632	C	G	0.735119	1008
19	rs28664784	T	C	0.736111	1008
19	rs28373969	A	G	0.736111	1008
19	rs28714142	C	A	0.62996	1008
19	rs7252405	G	T	0.736111	1008
19	rs7253437	C	G	0.736111	1008
19	rs7252652	G	A	0.736111	1008
19	rs143530680	G	A	0.0873016	1008
19	rs7257690	C	G	0.736111	1008
19	rs7258257	A	C	0.736111	1008
19	rs4804633	T	G	0.108135	1008
19	rs151050736	T	C	0.0119048	1008
19	rs17001496	G	A	0.108135	1008
19	rs59273607	T	G	0.197421	1008
19	rs8104334	T	A	0.540675	1008
19	rs8101160	C	T	0.739087	1008
19	rs10417094	G	T	0.770833	1008
19	rs116825572	A	G	0.0386905	1008
19	rs10425015	T	C	0.678571	1008
19	rs117270934	G	A	0.094246	1008
19	rs13345223	T	C	0.394841	1008
19	rs74814996	C	T	0.0644841	1008
19	rs13346587	G	C	0.140873	1008
19	rs13345729	T	C	0.140873	1008
19	rs11878184	C	T	0.0436508	1008
19	rs146622258	T	C	0.047619	1008
19	rs11878714	G	C	0.0436508	1008
19	rs10422192	T	C	0.138889	1008
19	rs73498638	A	G	0.0436508	1008
19	rs73498640	C	A	0.137897	1008
19	rs435998	A	G	0.138889	1008
19	rs78860994	A	C	0.0952381	1008
19	rs76490007	G	C	0.0357143	1008
19	rs172279	A	G	0.0436508	1008
19	rs286281	G	C	0.138889	1008
19	rs111871141	G	A	0.0436508	1008
19	rs112052371	T	G	0.0684524	1008
19	rs149584074	T	G	0.0952381	1008
19	rs286282	G	C	0.138889	1008
19	rs286283	G	A	0.0446429	1008
19	rs113280255	C	T	0.030754	1008
19	rs286284	A	G	0.137897	1008
19	rs286285	T	G	0.998016	1008
19	rs286286	A	G	0.138889	1008
19	rs57084032	A	G	0.138889	1008
19	rs286287	A	C	0.0436508	1008
19	rs286292	G	A	0.0436508	1008
19	rs117135252	G	A	0.0406746	1008
19	rs206863	A	G	0.0436508	1008
19	rs149442720	T	G	0.0436508	1008
19	rs286293	G	A	0.0436508	1008
19	rs73498650	C	A	0.0436508	1008
19	rs286294	G	A	0.0436508	1008
19	rs112784759	C	G	0.0436508	1008
19	rs76781393	C	T	0.0962302	1008
19	rs76034350	A	G	0.0952381	1008
19	rs176251	T	C	0.0436508	1008
19	rs117750611	C	G	0.0952381	1008
19	rs580422	C	T	0.138889	1008
19	rs78156171	G	T	0.0952381	1008
19	rs112070527	G	T	0.0436508	1008
19	rs286298	C	G	0.138889	1008
19	rs78205751	T	C	0.0416667	1008
19	rs286299	G	T	0.138889	1008
19	rs8108874	C	T	0.138889	1008
19	rs185926	T	A	0.0436508	1008
19	rs286300	C	T	0.0446429	1008
19	rs3745662	A	C	0.0952381	1008
19	rs286301	C	G	0.138889	1008
19	rs75111694	T	C	0.0952381	1008
19	rs286302	A	G	0.0436508	1008
19	rs286303	C	T	0.0436508	1008
19	rs117524194	C	T	0.0952381	1008
19	rs80233429	C	A	0.0952381	1008
19	rs76164235	C	T	0.0952381	1008
19	rs286304	A	G	0.138889	1008
19	rs286305	T	G	0.138889	1008
19	rs10401445	A	G	0.59127	1008
19	rs286306	A	C	0.138889	1008
19	rs73498675	G	A	0.0436508	1008
19	rs73498677	A	G	0.0436508	1008
19	rs76652160	C	T	0.124008	1008
19	rs138757968	G	T	0.0952381	1008
19	rs176252	A	G	0.137897	1008
19	rs28727971	T	C	0.0436508	1008
19	rs286259	A	G	0.139881	1008
19	rs286260	A	C	0.139881	1008
19	rs12609856	C	A	0.59127	1008
19	rs73498694	G	A	0.0436508	1008
19	rs140817293	C	T	0.0367063	1008
19	rs73498696	G	T	0.0436508	1008
19	rs73498698	A	T	0.0982143	1008
19	rs12052063	G	A	0.0972222	1008
19	rs412088	A	G	0.0882937	1008
19	rs146398577	G	A	0.0724206	1008
19	rs73498702	T	C	0.206349	1008
19	rs77804037	G	C	0.0138889	1008
19	rs34727309	A	G	0.0744048	1008
19	rs112924365	G	A	0.0922619	1008
19	rs117065289	A	G	0.0922619	1008
19	rs10424557	G	A	0.0277778	1008
19	rs8103375	T	C	0.0277778	1008
19	rs11085791	T	C	0.093254	1008
19	rs4804635	A	T	0.205357	1008
19	rs10409030	C	T	0.0277778	1008
19	rs7254781	T	G	0.517857	1008
19	rs286270	C	A	0.517857	1008
19	rs286271	G	A	0.429563	1008
19	rs12611281	C	T	0.189484	1008
19	rs117553543	G	A	0.0138889	1008
19	rs11085792	T	C	0.517857	1008
19	rs286272	A	G	0.782738	1008
19	rs7251012	G	C	0.429563	1008
19	rs141846748	T	C	0.0882937	1008
19	rs138945021	G	A	0.0882937	1008
19	rs76183441	T	A	0.263889	1008
19	rs186963871	A	G	0.00793651	1008
19	rs74557317	A	G	0.0882937	1008
19	rs142766525	C	T	0.0882937	1008
19	rs35762844	T	A	0.342262	1008
19	rs80134395	G	A	0.0902778	1008
19	rs140649385	T	C	0.0892857	1008
19	rs166974	T	C	0.0902778	1008
19	rs77187962	C	T	0.0892857	1008
19	rs76377618	T	C	0.0892857	1008
19	rs367219	C	T	0.0892857	1008
19	rs418669	A	G	0.0892857	1008
19	rs286276	T	C	0.494048	1008
19	rs143522459	G	A	0.0902778	1008
19	rs11882565	A	G	0.0763889	1008
19	rs117011139	A	G	0.0892857	1008
19	rs80080567	C	G	0.0892857	1008
19	rs7249376	A	T	0.0892857	1008
19	rs286277	T	C	0.0892857	1008
19	rs286278	C	G	0.0892857	1008
19	rs5851	A	G	0.49504	1008
19	rs144091748	G	A	0.00496032	1008
19	rs117129463	G	A	0.0912698	1008
19	rs11878969	C	T	0.329365	1008
19	rs142368623	T	C	0.0892857	1008
19	rs9749384	T	C	0.404762	1008
19	rs34095709	G	T	0.232143	1008
19	rs57229751	C	T	0.00992063	1008
19	rs75774109	G	A	0.162698	1008
19	rs286268	A	C	0.690476	1008
19	rs62113590	G	A	0.344246	1008
19	rs74181610	T	G	0.234127	1008
19	rs78273427	T	C	0.047619	1008
19	rs74660687	C	G	0.0952381	1008
19	rs4804636	C	T	0.34623	1008
19	rs76157047	C	G	0.094246	1008
19	rs8113332	T	C	0.694444	1008
19	rs368811981	A	G	0.00892857	1008
19	rs7260501	C	A	0.34623	1008
19	rs366452	A	G	0.458333	1008
19	rs57164304	C	T	0.234127	1008
19	rs4284746	T	C	0.363095	1008
19	rs286262	G	A	0.457341	1008
19	rs146157415	G	A	0.0952381	1008
19	rs76097917	G	A	0.0952381	1008
19	rs117971169	G	A	0.0376984	1008
19	rs7507492	C	A	0.337302	1008
19	rs12462188	T	G	0.337302	1008
19	rs75104560	G	A	0.123016	1008
19	rs74587238	G	A	0.014881	1008
19	rs116856519	G	A	0.0287698	1008
19	rs138207993	C	T	0.0178571	1008
19	rs78401720	G	A	0.0873016	1008
19	rs78033210	C	T	0.077381	1008
19	rs75295048	C	G	0.077381	1008
19	rs7246743	A	C	0.0952381	1008
19	rs286266	A	C	0.507937	1008
19	rs77968024	C	G	0.0287698	1008
19	rs76118163	C	G	0.0813492	1008
19	rs12172874	A	T	0.047619	1008
19	rs137993105	G	A	0.0763889	1008
19	rs143563830	C	T	0.0813492	1008
19	rs113920989	T	C	0.103175	1008
19	rs112355379	A	G	0.103175	1008
19	rs143383743	C	T	0.0882937	1008
19	rs7257818	A	G	0.103175	1008
19	rs114882303	A	G	0.0873016	1008
19	rs11672554	A	G	0.342262	1008
19	rs185024759	T	A	0.0218254	1008
19	rs7252983	T	A	0.10119	1008
19	rs78722097	G	C	0.0873016	1008
19	rs7247803	A	T	0.662698	1008
19	rs7247500	C	T	0.676587	1008
19	rs7251202	T	C	0.66369	1008
19	rs7251216	T	C	0.558532	1008
19	rs7251224	T	C	0.662698	1008
19	rs10412565	T	A	0.472222	1008
19	rs10406971	A	G	0.456349	1008
19	rs6511751	G	C	0.357143	1008
19	rs182663687	A	C	0.0882937	1008
19	rs6511754	G	C	0.445437	1008
19	rs6511755	C	A	0.445437	1008
19	rs4600573	A	G	0.445437	1008
19	rs6511756	A	G	0.445437	1008
19	rs4261659	C	G	0.445437	1008
19	rs4558513	T	G	0.444444	1008
19	rs4566290	G	T	0.444444	1008
19	rs4488576	G	T	0.444444	1008
19	rs7255383	G	C	0.46131	1008
19	rs78504116	G	A	0.0535714	1008
19	rs8099884	A	C	0.446429	1008
19	rs9305024	G	T	0.446429	1008
19	rs117386727	T	C	0.0863095	1008
19	rs372058	C	T	0.0763889	1008
19	rs384148	T	G	0.162698	1008
19	rs446331	C	T	0.0763889	1008
19	rs383884	G	T	0.077381	1008
19	rs436643	G	A	0.0763889	1008
19	rs408028	T	C	0.161706	1008
19	rs28639888	A	G	0.290675	1008
19	rs77957445	C	T	0.0853175	1008
19	rs440848	G	A	0.0763889	1008
19	rs403773	C	T	0.0763889	1008
19	rs117751773	A	G	0.0853175	1008
19	rs61318047	C	G	0.375992	1008
19	rs56933482	A	C	0.375992	1008
19	rs57811164	C	T	0.290675	1008
19	rs4352156	C	T	0.375992	1008
19	rs60198456	C	T	0.375992	1008
19	rs8106797	C	T	0.0763889	1008
19	rs144958820	G	A	0.0853175	1008
19	rs6511757	A	G	0.290675	1008
19	rs148601005	C	T	0.115079	1008
19	rs413122	C	T	0.0763889	1008
19	rs6511759	T	C	0.377976	1008
19	rs6511760	T	C	0.376984	1008
19	rs7257163	A	G	0.376984	1008
19	rs7257287	A	G	0.376984	1008
19	rs394957	G	A	0.0763889	1008
19	rs7256942	C	T	0.375	1008
19	rs7256961	C	A	0.376984	1008
19	rs10419444	G	C	0.376984	1008
19	rs8100091	T	A	0.376984	1008
19	rs8111060	C	G	0.376984	1008
19	rs413983	C	G	0.453373	1008
19	rs8113205	G	A	0.376984	1008
19	rs8100447	A	G	0.376984	1008
19	rs143098412	T	A	0.0853175	1008
19	rs59685848	C	T	0.376984	1008
19	rs422054	C	T	0.452381	1008
19	rs150533654	C	T	0.271825	1008
19	rs389067	A	G	0.455357	1008
19	rs400020	A	G	0.455357	1008
19	rs11880786	G	A	0.455357	1008
19	rs116955129	A	C	0.0853175	1008
19	rs429740	T	C	0.951389	1008
19	rs409436	A	G	0.453373	1008
19	rs400503	T	C	0.453373	1008
19	rs12973963	T	C	0.453373	1008
19	rs12982845	A	G	0.453373	1008
19	rs12980410	G	A	0.453373	1008
19	rs670240	T	G	0.453373	1008
19	rs142189793	A	G	0.0188492	1008
19	rs435368	C	T	0.368056	1008
19	rs80322990	G	A	0.0853175	1008
19	rs393086	A	G	0.453373	1008
19	rs406614	C	G	0.453373	1008
19	rs444131	G	A	0.368056	1008
19	rs4804644	C	T	0.0763889	1008
19	rs60760138	C	T	0.031746	1008
19	rs147383482	A	G	0.0853175	1008
19	rs11666258	C	G	0.498016	1008
19	rs182301655	C	T	0.0525794	1008
19	rs376797	A	G	0.453373	1008
19	rs441052	T	C	0.453373	1008
19	rs413767	T	C	0.453373	1008
19	rs412816	G	A	0.451389	1008
19	rs405745	A	T	0.453373	1008
19	rs371134	C	T	0.0763889	1008
19	rs4804646	T	A	0.453373	1008
19	rs799194	G	A	0.453373	1008
19	rs799193	G	A	0.951389	1008
19	rs80152996	T	A	0.0853175	1008
19	rs116908186	C	A	0.0853175	1008
19	rs117983782	A	G	0.0456349	1008
19	rs286216	G	C	0.453373	1008
19	rs10412492	A	G	0.291667	1008
19	rs73504871	A	G	0.292659	1008
19	rs286217	T	C	0.0763889	1008
19	rs75739462	A	G	0.0853175	1008
19	rs286218	C	T	0.453373	1008
19	rs286219	C	G	0.161706	1008
19	rs286220	G	A	0.161706	1008
19	rs118060244	G	A	0.0853175	1008
19	rs35646289	C	A	0.393849	1008
19	rs369018266	C	T	0.0555556	1008
19	rs142312722	C	T	0.28869	1008
19	rs371590535	C	T	0.0109127	1008
19	rs28438434	T	G	0.309524	1008
19	rs75231716	C	T	0.0327381	1008
19	rs35722264	G	A	0.309524	1008
19	rs10417408	A	G	0.309524	1008
19	rs74181613	C	T	0.309524	1008
19	rs141146381	A	G	0.00694444	1008
19	rs286221	A	G	0.473214	1008
19	rs10403769	T	C	0.309524	1008
19	rs286222	A	T	0.078373	1008
19	rs12462039	C	T	0.309524	1008
19	rs113301904	T	C	0.0853175	1008
19	rs12977679	A	G	0.308532	1008
19	rs10401430	A	G	0.309524	1008
19	rs12986106	C	A	0.309524	1008
19	rs166969	G	T	0.0684524	1008
19	rs425995	A	G	0.330357	1008
19	rs286223	G	A	0.330357	1008
19	rs7253875	A	G	0.411706	1008
19	rs286224	A	G	0.0684524	1008
19	rs286225	C	T	0.330357	1008
19	rs286226	T	G	0.330357	1008
19	rs286227	G	A	0.0684524	1008
19	rs286228	C	T	0.411706	1008
19	rs286229	T	C	0.330357	1008
19	rs286230	A	G	0.330357	1008
19	rs286231	T	A	0.330357	1008
19	rs286232	A	G	0.329365	1008
19	rs286233	A	G	0.330357	1008
19	rs286234	G	A	0.330357	1008
19	rs286235	C	A	0.0684524	1008
19	rs184056	C	T	0.330357	1008
19	rs11671641	A	T	0.00595238	1008
19	rs286236	G	A	0.411706	1008
19	rs286237	C	T	0.411706	1008
19	rs78736904	C	T	0.0753968	1008
19	rs286238	A	T	0.331349	1008
19	rs7260645	T	C	0.331349	1008
19	rs74180187	C	A	0.262897	1008
19	rs431393	A	G	0.412698	1008
19	rs117411889	A	G	0.0753968	1008
19	rs55972630	T	C	0.00595238	1008
19	rs8103944	G	C	0.407738	1008
19	rs79383413	G	A	0.0753968	1008
19	rs286215	T	C	0.405754	1008
19	rs7254316	G	A	0.458333	1008
19	rs2685687	T	C	0.0753968	1008
19	rs17001666	G	C	0.262897	1008
19	rs11670714	C	A	0.0744048	1008
19	rs12977564	G	A	0.0744048	1008
19	rs13346799	C	A	0.262897	1008
19	rs2545819	G	A	0.412698	1008
19	rs12973655	T	A	0.0744048	1008
19	rs146400365	C	T	0.242063	1008
19	rs420807	T	A	0.412698	1008
19	rs77242075	G	A	0.0684524	1008
19	rs4804647	C	G	0.0744048	1008
19	rs2685675	T	C	0.159722	1008
19	rs166970	T	C	0.159722	1008
19	rs7252922	C	T	0.263889	1008
19	rs149405834	G	A	0.0505952	1008
19	rs138769319	C	T	0.0347222	1008
19	rs286248	C	T	0.159722	1008
19	rs166971	T	C	0.348214	1008
19	rs1549	C	T	0.0843254	1008
19	rs166972	A	G	0.159722	1008
19	rs62110816	A	G	0.00595238	1008
19	rs2677564	C	T	0.159722	1008
19	rs286253	T	C	0.159722	1008
19	rs286254	G	C	0.15873	1008
19	rs141725248	A	C	0.0753968	1008
19	rs2685672	G	A	0.15873	1008
19	rs286255	A	G	0.159722	1008
19	rs286256	C	T	0.15873	1008
19	rs17001671	T	C	0.264881	1008
19	rs602574	G	T	0.159722	1008
19	rs10417822	G	A	0.0882937	1008
19	rs13382092	T	A	0.078373	1008
19	rs117680269	C	T	0.0208333	1008
19	rs117876952	C	T	0.0753968	1008
19	rs34871157	T	A	0.078373	1008
19	rs587477	G	A	0.159722	1008
19	rs587859	C	A	0.159722	1008
19	rs117107178	C	A	0.0753968	1008
19	rs378030	C	A	0.159722	1008
19	rs2545813	T	C	0.159722	1008
19	rs2685666	G	A	0.159722	1008
19	rs2545812	T	C	0.159722	1008
19	rs2685664	G	A	0.159722	1008
19	rs375534	G	A	0.159722	1008
19	rs11671713	A	G	0.0843254	1008
19	rs418266	G	A	0.159722	1008
19	rs432939	G	A	0.159722	1008
19	rs619767	G	A	0.159722	1008
19	rs480794	T	G	0.159722	1008
19	rs445012	A	G	0.159722	1008
19	rs417093	T	A	0.159722	1008
19	rs62110818	A	G	0.00595238	1008
19	rs406262	A	G	0.159722	1008
19	rs416491	G	A	0.159722	1008
19	rs413333	A	G	0.159722	1008
19	rs77744942	C	T	0.130952	1008
19	rs406130	G	A	0.463294	1008
19	rs406386	G	A	0.159722	1008
19	rs421355	A	G	0.159722	1008
19	rs2545810	G	A	0.159722	1008
19	rs35392612	C	G	0.0843254	1008
19	rs410885	G	A	0.159722	1008
19	rs451409	A	G	0.159722	1008
19	rs449342	G	A	0.159722	1008
19	rs427880	A	G	0.423611	1008
19	rs394416	A	C	0.420635	1008
19	rs436411	G	A	0.159722	1008
19	rs117998813	G	A	0.0753968	1008
19	rs375049	G	A	0.159722	1008
19	rs3745669	T	C	0.0843254	1008
19	rs430965	A	G	0.159722	1008
19	rs381973	A	G	0.159722	1008
19	rs434048	G	A	0.159722	1008
19	rs1062258	A	T	0.259921	1008
19	rs2545809	T	A	0.0753968	1008
19	rs598006	C	A	0.159722	1008
19	rs74181615	T	A	0.077381	1008
19	rs2685659	A	T	0.160714	1008
19	rs2545808	C	T	0.159722	1008
19	rs600636	A	G	0.159722	1008
19	rs144017238	G	A	0.0267857	1008
19	rs370816	A	G	0.160714	1008
19	rs142086841	G	A	0.0753968	1008
19	rs2685658	T	C	0.159722	1008
19	rs631393	A	G	0.161706	1008
19	rs370410	C	A	0.0763889	1008
19	rs401987	C	G	0.160714	1008
19	rs452897	G	T	0.160714	1008
19	rs429092	T	C	0.159722	1008
19	rs413273	G	A	0.160714	1008
19	rs62110835	T	G	0.0843254	1008
19	rs117532922	A	G	0.0763889	1008
19	rs72992396	A	C	0.0763889	1008
19	rs286241	T	C	0.160714	1008
19	rs149662891	G	A	0.077381	1008
19	rs286242	T	C	0.160714	1008
19	rs448560	A	G	0.160714	1008
19	rs141226997	A	G	0.0376984	1008
19	rs286243	G	A	0.420635	1008
19	rs72992399	A	T	0.0763889	1008
19	rs286245	A	C	0.160714	1008
19	rs78560563	G	A	0.0892857	1008
19	rs286246	T	C	0.160714	1008
19	rs2607451	T	C	0.160714	1008
19	rs2607452	A	G	0.160714	1008
19	rs1466307	A	G	0.160714	1008
19	rs1466308	T	C	0.160714	1008
19	rs2607454	G	T	0.160714	1008
19	rs2607455	A	G	0.160714	1008
19	rs117946175	G	A	0.046627	1008
19	rs12976680	C	T	0.258929	1008
19	rs2607456	A	G	0.0823413	1008
19	rs2545822	G	C	0.0833333	1008
19	rs10439165	C	T	0.078373	1008
19	rs74181618	G	C	0.0803571	1008
19	rs12977095	G	A	0.263889	1008
19	rs12977096	G	A	0.263889	1008
19	rs12986409	T	A	0.264881	1008
19	rs8103871	T	C	0.078373	1008
19	rs12972457	T	C	0.078373	1008
19	rs2112473	G	A	0.00595238	1008
19	rs28722915	G	A	0.272817	1008
19	rs58916800	C	A	0.27381	1008
19	rs117807166	C	T	0.0763889	1008
19	rs282748	G	A	0.160714	1008
19	rs11667128	T	C	0.0823413	1008
19	rs423280	C	T	0.160714	1008
19	rs76546609	C	T	0.0763889	1008
19	rs282749	A	G	0.204365	1008
19	rs2551866	G	C	0.0823413	1008
19	rs2735438	C	T	0.00595238	1008
19	rs2551865	A	G	0.0823413	1008
19	rs282750	G	C	0.160714	1008
19	rs282751	C	T	0.078373	1008
19	rs282752	G	T	0.078373	1008
19	rs282753	A	G	0.078373	1008
19	rs2551863	G	A	0.00496032	1008
19	rs282754	C	A	0.078373	1008
19	rs117821647	A	G	0.0763889	1008
19	rs279207	A	C	0.078373	1008
19	rs279208	G	A	0.078373	1008
19	rs76021722	C	T	0.0763889	1008
19	rs2551860	A	T	0.0813492	1008
19	rs279209	C	T	0.078373	1008
19	rs72994204	G	A	0.0763889	1008
19	rs146752381	A	G	0.0734127	1008
19	rs3096449	G	A	0.00396825	1008
19	rs2551857	G	A	0.00396825	1008
19	rs279210	T	C	0.156746	1008
19	rs75479418	C	A	0.078373	1008
19	rs279211	G	A	0.0793651	1008
19	rs72994210	A	T	0.0734127	1008
19	rs279212	T	A	0.0793651	1008
19	rs459363	A	G	0.0793651	1008
19	rs459364	A	G	0.156746	1008
19	rs62110838	G	T	0.00396825	1008
19	rs78701217	C	T	0.0188492	1008
19	rs17705580	G	C	0.0734127	1008
19	rs72994211	G	T	0.0734127	1008
19	rs62110839	C	T	0.00396825	1008
19	rs11671596	G	C	0.077381	1008
19	rs279214	C	T	0.156746	1008
19	rs11085794	C	T	0.00396825	1008
19	rs10500209	T	C	0.00396825	1008
19	rs141562312	G	A	0.031746	1008
19	rs72994214	C	G	0.0734127	1008
19	rs72994216	T	C	0.077381	1008
19	rs279215	T	C	0.156746	1008
19	rs10418181	T	C	0.077381	1008
19	rs7507669	G	C	0.077381	1008
19	rs113622516	C	T	0.00396825	1008
19	rs10424433	T	C	0.077381	1008
19	rs117898538	G	A	0.0734127	1008
19	rs279216	A	G	0.168651	1008
19	rs72994223	C	T	0.0734127	1008
19	rs57638283	T	G	0.0545635	1008
19	rs4804173	A	G	0.00595238	1008
19	rs279217	A	C	0.0833333	1008
19	rs11085795	G	A	0.00595238	1008
19	rs393516	A	G	0.0833333	1008
19	rs393520	A	G	0.0843254	1008
19	rs72994224	G	A	0.0734127	1008
19	rs279218	G	A	0.0833333	1008
19	rs279219	A	T	0.162698	1008
19	rs4804174	G	C	0.00595238	1008
19	rs118107001	G	A	0.0406746	1008
19	rs279220	C	A	0.162698	1008
19	rs279221	T	C	0.0833333	1008
19	rs72994231	G	A	0.0734127	1008
19	rs279222	A	C	0.162698	1008
19	rs279223	T	G	0.156746	1008
19	rs12459059	C	T	0.00595238	1008
19	rs73921177	G	A	0.0446429	1008
19	rs72994233	C	T	0.0684524	1008
19	rs11085796	T	A	0.00595238	1008
19	rs17381137	G	A	0.0734127	1008
19	rs17381158	A	G	0.0734127	1008
19	rs57239197	T	C	0.0446429	1008
19	rs62110840	C	T	0.0585317	1008
19	rs55912511	T	C	0.0446429	1008
19	rs2311783	C	G	0.0446429	1008
19	rs2311784	C	T	0.0496032	1008
19	rs10403024	G	C	0.0813492	1008
19	rs116857670	G	A	0.0704365	1008
19	rs279174	T	C	0.0724206	1008
19	rs4629088	C	T	0.00396825	1008
19	rs279175	T	C	0.0257937	1008
19	rs279178	T	C	0.031746	1008
19	rs279179	C	A	0.0257937	1008
19	rs73003906	C	A	0.00198413	1008
19	rs279180	T	C	0.0257937	1008
19	rs11085797	G	T	0.607143	1008
19	rs279181	C	T	0.0257937	1008
19	rs279182	A	G	0.031746	1008
19	rs279183	A	T	0.031746	1008
19	rs10408418	A	G	0.0228175	1008
19	rs3810314	C	T	0.0228175	1008
19	rs279185	A	T	0.0257937	1008
19	rs279186	T	C	0.031746	1008
19	rs11669983	C	T	0.00297619	1008
19	rs28822107	G	A	0.0228175	1008
19	rs279188	G	C	0.0287698	1008
19	rs279189	G	T	0.0109127	1008
19	rs279192	G	A	0.0109127	1008
19	rs279193	T	G	0.0109127	1008
19	rs62112975	A	G	0.00297619	1008
19	rs279194	G	A	0.0109127	1008
19	rs143530496	C	G	0.0277778	1008
19	rs148035581	A	C	0.0277778	1008
19	rs279195	T	A	0.0109127	1008
19	rs7247828	G	C	0.00297619	1008
19	rs279197	A	T	0.0109127	1008
19	rs11085798	G	T	0.00297619	1008
19	rs62113965	G	C	0.00297619	1008
19	rs62113967	G	A	0.00297619	1008
19	rs279198	G	A	0.0109127	1008
19	rs147916230	T	G	0.0297619	1008
19	rs11672642	G	C	0.00297619	1008
19	rs279200	A	T	0.0109127	1008
19	rs279201	T	C	0.00396825	1008
19	rs279202	C	T	0.00297619	1008
19	rs279203	C	G	0.693452	1008
19	rs537468	G	T	0.0109127	1008
19	rs279204	G	A	0.00297619	1008
19	rs279205	A	G	0.0109127	1008
19	rs11671654	C	G	0.52381	1008
19	rs12463082	A	G	0.00297619	1008
19	rs279224	A	G	0.00992063	1008
19	rs138644472	A	G	0.046627	1008
19	rs28766934	A	G	0.00297619	1008
19	rs150549216	C	T	0.12996	1008
19	rs189816484	C	T	0.0138889	1008
19	rs11085799	G	C	0.617063	1008
19	rs279227	C	T	0.00396825	1008
19	rs62113969	A	T	0.00297619	1008
19	rs279228	G	T	0.0109127	1008
19	rs372793161	C	T	0.00992063	1008
19	rs279231	C	T	0.00297619	1008
19	rs80352369	T	G	0.172619	1008
19	rs279232	A	T	0.030754	1008
19	rs279233	A	C	0.030754	1008
19	rs10404066	G	C	0.0248016	1008
19	rs113567195	G	C	0.047619	1008
19	rs279235	C	G	0.0277778	1008
19	rs279236	A	G	0.0277778	1008
19	rs279237	G	A	0.0277778	1008
19	rs8113106	C	T	0.719246	1008
19	rs8113226	C	A	0.0218254	1008
19	rs117875014	G	C	0.0109127	1008
19	rs10407721	C	T	0.0218254	1008
19	rs181089881	T	G	0.0337302	1008
19	rs73506894	C	T	0.0218254	1008
19	rs61597331	C	T	0.0218254	1008
19	rs8101335	C	T	0.0218254	1008
19	rs73506896	A	G	0.0218254	1008
19	rs77853059	C	T	0.122024	1008
19	rs58695559	T	C	0.0555556	1008
19	rs73506901	A	G	0.0218254	1008
19	rs113165066	G	A	0.0218254	1008
19	rs279244	G	C	0.0277778	1008
19	rs279245	T	C	0.0287698	1008
19	rs279246	T	A	0.0277778	1008
19	rs445647	G	C	0.0277778	1008
19	rs56176360	C	A	0.0218254	1008
19	rs183953	A	G	0.0277778	1008
19	rs279249	G	A	0.0277778	1008
19	rs8109969	T	C	0.0218254	1008
19	rs13382072	A	C	0.0218254	1008
19	rs13382007	C	A	0.0218254	1008
19	rs4804650	T	A	0.0416667	1008
19	rs137924620	G	A	0.0555556	1008
19	rs143715710	G	A	0.0218254	1008
19	rs279251	G	A	0.0277778	1008
19	rs279252	A	G	0.0277778	1008
19	rs113531904	T	C	0.0218254	1008
19	rs118045150	A	T	0.0238095	1008
19	rs279255	G	A	0.0277778	1008
19	rs279256	C	A	0.669643	1008
19	rs10413462	A	C	0.0218254	1008
19	rs279257	T	C	0.0277778	1008
19	rs279258	A	G	0.0277778	1008
19	rs146788665	A	G	0.014881	1008
19	rs279259	G	C	0.0277778	1008
19	rs279260	T	C	0.0277778	1008
19	rs55854091	G	A	0.0218254	1008
19	rs60697554	C	T	0.0218254	1008
19	rs58336952	A	G	0.0218254	1008
19	rs4804175	C	T	0.639881	1008
19	rs192494	G	A	0.0277778	1008
19	rs45621839	A	G	0.0218254	1008
19	rs73509026	C	G	0.0218254	1008
19	rs77673544	C	T	0.00892857	1008
19	rs279262	C	A	0.0277778	1008
19	rs10405348	G	A	0.0218254	1008
19	rs279263	A	G	0.0277778	1008
19	rs28655955	T	G	0.0218254	1008
19	rs7256759	G	A	0.0218254	1008
19	rs183954	G	C	0.72123	1008
19	rs674838	C	G	0.0218254	1008
19	rs674841	C	T	0.0218254	1008
19	rs139827881	G	T	0.0386905	1008
19	rs279273	T	G	0.0277778	1008
19	rs279275	T	G	0.0277778	1008
19	rs3852901	T	G	0.0277778	1008
19	rs3852902	G	A	0.0277778	1008
19	rs3852903	T	C	0.0297619	1008
19	rs4081726	T	C	0.0277778	1008
19	rs118088961	T	C	0.0337302	1008
19	rs73509052	T	G	0.0218254	1008
19	rs10414831	T	C	0.0277778	1008
19	rs279276	A	G	0.0277778	1008
19	rs59689881	T	C	0.0277778	1008
19	rs139383851	C	T	0.0238095	1008
19	rs3852904	C	G	0.0277778	1008
19	rs117268343	G	A	0.113095	1008
19	rs7247516	C	G	0.0218254	1008
19	rs13343452	G	C	0.0277778	1008
19	rs143286584	G	A	0.0178571	1008
19	rs151284827	T	C	0.0565476	1008
19	rs7250928	C	T	0.0277778	1008
19	rs7250805	G	C	0.0277778	1008
19	rs7251835	C	T	0.0277778	1008
19	rs7255682	C	A	0.0277778	1008
19	rs60722046	G	A	0.0515873	1008
19	rs10419423	C	T	0.0277778	1008
19	rs10417905	G	C	0.0277778	1008
19	rs10412870	A	G	0.0277778	1008
19	rs279279	C	T	0.0277778	1008
19	rs59481042	T	C	0.0277778	1008
19	rs7256236	C	T	0.0277778	1008
19	rs7255304	G	A	0.0277778	1008
19	rs7255429	G	A	0.0277778	1008
19	rs10407094	T	A	0.0277778	1008
19	rs279282	G	A	0.0277778	1008
19	rs72988652	A	G	0.0277778	1008
19	rs9305025	C	T	0.0277778	1008
19	rs28396304	G	T	0.0218254	1008
19	rs7253214	G	C	0.0277778	1008
19	rs9749387	A	G	0.0277778	1008
19	rs7254383	C	A	0.0277778	1008
19	rs10415994	G	A	0.0277778	1008
19	rs8100892	T	C	0.668651	1008
19	rs75329827	A	G	0.146825	1008
19	rs3865486	T	C	0.640873	1008
19	rs10417749	G	T	0.0218254	1008
19	rs2551850	G	C	0.0277778	1008
19	rs2547464	A	G	0.0277778	1008
19	rs8112527	G	A	0.0218254	1008
19	rs142360593	C	G	0.0337302	1008
19	rs403674	T	C	0.0277778	1008
19	rs11883386	G	C	0.0277778	1008
19	rs406072	T	C	0.0277778	1008
19	rs112017572	G	A	0.0218254	1008
19	rs279141	G	A	0.0277778	1008
19	rs73510924	G	A	0.0218254	1008
19	rs190705	C	A	0.0277778	1008
19	rs279142	C	A	0.724206	1008
19	rs279144	G	C	0.0277778	1008
19	rs7359981	G	A	0.0218254	1008
19	rs73510930	A	G	0.0218254	1008
19	rs7258804	G	A	0.0218254	1008
19	rs116931926	T	C	0.0109127	1008
19	rs118160966	G	T	0.047619	1008
19	rs60969085	G	A	0.0218254	1008
19	rs10084150	T	C	0.0218254	1008
19	rs279150	C	T	0.0218254	1008
19	rs10408992	T	A	0.0218254	1008
19	rs112556205	C	G	0.0208333	1008
19	rs279151	T	C	0.0208333	1008
19	rs142838914	T	C	0.0753968	1008
19	rs10409509	G	T	0.0198413	1008
19	rs401398	A	G	0.0267857	1008
19	rs446282	A	G	0.0267857	1008
19	rs62109802	C	A	0.00297619	1008
19	rs150385090	G	T	0.00496032	1008
19	rs117164185	C	T	0.0505952	1008
19	rs74990871	G	A	0.0744048	1008
19	rs429472	C	T	0.0277778	1008
19	rs429074	T	C	0.0267857	1008
19	rs75679473	G	A	0.0505952	1008
19	rs73000421	T	G	0.0267857	1008
19	rs373769	T	C	0.0267857	1008
19	rs9989684	C	T	0.0198413	1008
19	rs73000424	G	A	0.0595238	1008
19	rs442158	T	C	0.0267857	1008
19	rs365875	G	C	0.0267857	1008
19	rs387278	A	G	0.0267857	1008
19	rs440409	A	G	0.0267857	1008
19	rs111626990	A	G	0.0208333	1008
19	rs112126569	G	A	0.0208333	1008
19	rs148000349	C	T	0.0188492	1008
19	rs368325	T	C	0.0267857	1008
19	rs442446	T	C	0.0267857	1008
19	rs624976	T	A	0.0267857	1008
19	rs376188372	C	T	0.00892857	1008
19	rs112915564	G	T	0.0208333	1008
19	rs365323	C	T	0.0267857	1008
19	rs112315514	G	A	0.0208333	1008
19	rs279155	T	C	0.0267857	1008
19	rs10404882	G	A	0.0208333	1008
19	rs10411027	G	A	0.0208333	1008
19	rs112837631	C	A	0.0208333	1008
19	rs57894483	G	A	0.0694444	1008
19	rs279165	A	G	0.707341	1008
19	rs112765800	G	A	0.0208333	1008
19	rs157182	T	C	0.0267857	1008
19	rs112074246	T	C	0.0208333	1008
19	rs157183	A	G	0.0267857	1008
19	rs157184	G	C	0.0267857	1008
19	rs77897724	T	C	0.133929	1008
19	rs78678915	G	A	0.0634921	1008
19	rs157185	A	G	0.0267857	1008
19	rs157186	T	A	0.0436508	1008
19	rs182188	C	G	0.0267857	1008
19	rs111626036	C	T	0.0208333	1008
19	rs279169	T	C	0.767857	1008
19	rs10420683	G	C	0.0208333	1008
19	rs10426947	G	A	0.0208333	1008
19	rs157190	T	C	0.0267857	1008
19	rs78726423	T	C	0.159722	1008
19	rs279170	A	T	0.0267857	1008
19	rs279171	C	T	0.0267857	1008
19	rs76122455	G	A	0.0634921	1008
19	rs113264870	C	T	0.0267857	1008
19	rs55642433	G	A	0.00496032	1008
19	rs1088069	A	G	0.0267857	1008
19	rs1091350	A	G	0.0267857	1008
19	rs184087543	G	C	0.00694444	1008
19	rs3848588	C	T	0.0208333	1008
19	rs419421	T	A	0.0267857	1008
19	rs113480571	G	A	0.0228175	1008
19	rs3745672	T	C	0.0208333	1008
19	rs7250427	C	T	0.0267857	1008
19	rs10419620	A	G	0.0208333	1008
19	rs149322487	G	A	0.167659	1008
19	rs75330109	T	A	0.0208333	1008
19	rs113179794	G	A	0.0267857	1008
19	rs28397144	T	G	0.0267857	1008
19	rs28769358	T	C	0.0267857	1008
19	rs10414248	C	T	0.0208333	1008
19	rs143102708	G	A	0.235119	1008
19	rs28533658	G	A	0.0208333	1008
19	rs10403392	A	T	0.0208333	1008
19	rs78398345	G	A	0.0218254	1008
19	rs67102109	G	C	0.0595238	1008
19	rs8101690	T	C	0.0267857	1008
19	rs111259072	G	A	0.0208333	1008
19	rs112152876	C	A	0.0208333	1008
19	rs11880710	A	G	0.0267857	1008
19	rs10417006	G	A	0.0208333	1008
19	rs7255420	G	A	0.0208333	1008
19	rs8106275	G	A	0.0208333	1008
19	rs7257355	G	A	0.0208333	1008
19	rs10421718	G	A	0.0208333	1008
19	rs190078785	A	C	0.0138889	1008
19	rs10404023	T	C	0.0267857	1008
19	rs144327532	A	G	0.0684524	1008
19	rs11085802	C	G	0.0664683	1008
19	rs7246419	G	A	0.0208333	1008
19	rs7248287	T	C	0.030754	1008
19	rs75282733	T	G	0.00694444	1008
19	rs7248680	T	C	0.0238095	1008
19	rs76403598	A	G	0.0238095	1008
19	rs113033627	T	C	0.030754	1008
19	rs112081361	C	T	0.030754	1008
19	rs10401283	C	T	0.031746	1008
19	rs113433154	G	T	0.0654762	1008
19	rs147770332	G	C	0.00297619	1008
19	rs75275742	G	A	0.031746	1008
19	rs10409622	C	G	0.0267857	1008
19	rs28447243	T	C	0.093254	1008
19	rs10411299	A	C	0.0208333	1008
19	rs7254564	T	C	0.0664683	1008
19	rs7254539	A	G	0.0664683	1008
19	rs79343210	C	T	0.0257937	1008
19	rs79219764	G	A	0.0267857	1008
19	rs1837258	G	T	0.0922619	1008
19	rs57024566	G	A	0.0922619	1008
19	rs10406268	C	T	0.0863095	1008
19	rs10410566	G	A	0.0208333	1008
19	rs8105983	C	G	0.0922619	1008
19	rs149870361	G	A	0.0654762	1008
19	rs67100770	T	C	0.0714286	1008
19	rs7249543	T	C	0.093254	1008
19	rs79770870	C	A	0.0208333	1008
19	rs1561408	C	T	0.0714286	1008
19	rs8104495	C	T	0.0644841	1008
19	rs8106653	G	A	0.0704365	1008
19	rs73514817	T	C	0.0912698	1008
19	rs76466283	C	T	0.0664683	1008
19	rs58824531	G	T	0.0615079	1008
19	rs113329877	C	T	0.0625	1008
19	rs74701591	A	G	0.0664683	1008
19	rs78672158	A	G	0.0664683	1008
19	rs67604671	G	A	0.0625	1008
19	rs150561284	T	C	0.0714286	1008
19	rs75644013	C	A	0.0714286	1008
19	rs7248116	G	A	0.0664683	1008
19	rs67815603	A	G	0.0615079	1008
19	rs67156396	G	A	0.0625	1008
19	rs4608438	T	C	0.0863095	1008
19	rs56019429	C	T	0.0615079	1008
19	rs112518795	C	T	0.0644841	1008
19	rs7250239	G	A	0.0853175	1008
19	rs10424893	T	C	0.0863095	1008
19	rs12611158	G	A	0.0952381	1008
19	rs7259684	A	G	0.0664683	1008
19	rs7259845	A	G	0.0853175	1008
19	rs6511763	G	C	0.0853175	1008
19	rs8102258	T	C	0.0188492	1008
19	rs8112094	G	T	0.0188492	1008
19	rs79356129	G	A	0.0992063	1008
19	rs6511764	A	G	0.0853175	1008
19	rs10426017	T	G	0.0863095	1008
19	rs10426455	A	G	0.0882937	1008
19	rs10424345	G	A	0.0863095	1008
19	rs17001757	A	G	0.0625	1008
19	rs111323668	T	C	0.0674603	1008
19	rs74993864	C	T	0.0664683	1008
19	rs73514866	G	A	0.0625	1008
19	rs369000479	G	A	0.0109127	1008
19	rs11670621	C	T	0.500992	1008
19	rs45624834	T	C	0.0625	1008
19	rs112669089	G	A	0.0625	1008
19	rs113171437	A	G	0.0625	1008
19	rs111591836	A	G	0.0625	1008
19	rs17001758	A	G	0.0833333	1008
19	rs8111750	A	G	0.0863095	1008
19	rs8105245	T	C	0.0615079	1008
19	rs8105246	T	C	0.0853175	1008
19	rs4082342	A	T	0.0664683	1008
19	rs2862771	A	G	0.0615079	1008
19	rs60987304	G	A	0.0615079	1008
19	rs185035933	A	G	0.0337302	1008
19	rs7245815	A	G	0.0684524	1008
19	rs8113028	G	A	0.0198413	1008
19	rs149608046	G	C	0.0376984	1008
19	rs12609977	A	G	0.497024	1008
19	rs7260250	G	A	0.0228175	1008
19	rs10409284	T	G	0.0714286	1008
19	rs12972428	G	A	0.581349	1008
19	rs189384430	C	T	0.00992063	1008
19	rs73000458	G	A	0.00198413	1008
19	rs10854119	C	T	0.28373	1008
19	rs80050669	C	T	0.030754	1008
19	rs8108641	G	C	0.047619	1008
19	rs8112522	C	T	0.337302	1008
19	rs8111928	G	A	0.0535714	1008
19	rs137965200	C	A	0.0109127	1008
19	rs62109820	A	G	0.00297619	1008
19	rs7252204	C	A	0.046627	1008
19	rs8107525	A	C	0.047619	1008
19	rs11672836	A	G	0.047619	1008
19	rs117062311	C	T	0.0734127	1008
19	rs12052145	C	T	0.259921	1008
19	rs57876655	G	A	0.047619	1008
19	rs6511766	A	G	0.046627	1008
19	rs12052173	C	T	0.28373	1008
19	rs28435774	G	A	0.0525794	1008
19	rs66539237	G	T	0.046627	1008
19	rs67318494	C	T	0.047619	1008
19	rs28663315	A	G	0.047619	1008
19	rs10425899	C	G	0.0327381	1008
19	rs7259386	G	A	0.047619	1008
19	rs146987537	G	A	0.0357143	1008
19	rs7249074	C	G	0.285714	1008
19	rs8107823	A	G	0.047619	1008
19	rs10423417	A	G	0.0555556	1008
19	rs17001768	T	C	0.0486111	1008
19	rs73000467	G	A	0.047619	1008
19	rs1975349	T	C	0.33631	1008
19	rs8109273	T	C	0.0535714	1008
19	rs79579962	T	G	0.0228175	1008
19	rs73000469	A	C	0.00198413	1008
19	rs7248813	A	T	0.047619	1008
19	rs8103556	A	G	0.0535714	1008
19	rs73000472	A	G	0.284722	1008
19	rs4804653	A	T	0.662698	1008
19	rs17001788	A	C	0.047619	1008
19	rs8112112	C	T	0.046627	1008
19	rs269813	T	C	0.290675	1008
19	rs112756455	G	A	0.047619	1008
19	rs148685370	C	T	0.0138889	1008
19	rs269812	C	G	0.282738	1008
19	rs10421353	A	G	0.047619	1008
19	rs188729151	T	C	0.00892857	1008
19	rs10408320	T	C	0.0535714	1008
19	rs2164984	G	C	0.0535714	1008
19	rs269807	C	T	0.27381	1008
19	rs11671982	A	G	0.0535714	1008
19	rs117872410	C	T	0.00198413	1008
19	rs67994743	T	C	0.047619	1008
19	rs17719999	T	C	0.0823413	1008
19	rs113671908	C	T	0.215278	1008
19	rs117480200	A	C	0.00198413	1008
19	rs1980135	C	G	0.223214	1008
19	rs117846693	T	C	0.00892857	1008
19	rs6511767	A	G	0.231151	1008
19	rs1036593	A	T	0.223214	1008
19	rs111385587	T	C	0.21627	1008
19	rs150831625	T	C	0.21627	1008
19	rs12608894	A	G	0.228175	1008
19	rs377529430	G	A	0.0218254	1008
19	rs73002441	G	A	0.22619	1008
19	rs73002442	C	T	0.22619	1008
19	rs79988126	C	T	0.193452	1008
19	rs8107587	G	A	0.22619	1008
19	rs73002444	C	G	0.218254	1008
19	rs67943507	G	T	0.214286	1008
19	rs10419808	A	C	0.214286	1008
19	rs3760779	C	T	0.202381	1008
19	rs112823962	T	C	0.22123	1008
19	rs67726460	T	C	0.22123	1008
19	rs66756984	G	A	0.22123	1008
19	rs183668710	G	A	0.0138889	1008
19	rs12972621	T	G	0.636905	1008
19	rs7258368	C	T	0.213294	1008
19	rs149553759	A	G	0.031746	1008
19	rs7248932	A	G	0.22123	1008
19	rs56410962	C	T	0.21131	1008
19	rs271199	C	T	0.215278	1008
19	rs269821	A	G	0.22123	1008
19	rs7251030	A	G	0.22123	1008
19	rs7254290	A	G	0.22123	1008
19	rs56101707	A	G	0.00198413	1008
19	rs186472269	C	A	0.0535714	1008
19	rs149404484	T	G	0.0248016	1008
19	rs112855743	G	A	0.213294	1008
19	rs7256668	G	T	0.212302	1008
19	rs61151236	G	A	0.0704365	1008
19	rs117843109	C	T	0.0248016	1008
19	rs893546	C	T	0.570437	1008
19	rs112580183	C	T	0.0704365	1008
19	rs112217048	C	T	0.0753968	1008
19	rs12609116	C	T	0.219246	1008
19	rs78562794	G	A	0.0376984	1008
19	rs718717	A	G	0.249008	1008
19	rs55962153	T	C	0.22123	1008
19	rs8106749	G	C	0.319444	1008
19	rs166601	T	C	0.246032	1008
19	rs530586194	G	A	0.00793651	1008
19	rs112011473	G	A	0.220238	1008
19	rs144108148	G	A	0.0267857	1008
19	rs111388156	G	A	0.00992063	1008
19	rs185034086	G	A	0.0267857	1008
19	rs73002454	A	G	0.220238	1008
19	rs150571706	C	T	0.0267857	1008
19	rs139766758	G	T	0.00793651	1008
19	rs75215084	C	G	0.0674603	1008
19	rs269816	A	G	0.247024	1008
19	rs145360092	C	T	0.0257937	1008
19	rs187516730	T	C	0.0248016	1008
19	rs192082629	G	A	0.0248016	1008
19	rs145276359	T	C	0.290675	1008
19	rs555384154	T	C	0.0198413	1008
19	rs574741062	G	T	0.0198413	1008
19	rs559290673	C	G	0.0198413	1008
19	rs7257927	T	C	0.0267857	1008
19	rs56043140	T	C	0.220238	1008
19	rs269814	T	C	0.252976	1008
19	rs79859972	T	G	0.0347222	1008
19	rs269815	T	C	0.252976	1008
19	rs142072349	C	T	0.0347222	1008
19	rs10421012	A	G	0.251984	1008
19	rs10420939	C	T	0.0555556	1008
19	rs6511769	A	G	0.605159	1008
19	rs140108452	G	A	0.00793651	1008
19	rs56335684	C	T	0.00297619	1008
19	rs78382582	G	A	0.0347222	1008
19	rs77579245	T	G	0.0347222	1008
19	rs74503984	C	G	0.21627	1008
19	rs187380323	T	G	0.0347222	1008
19	rs190794928	T	G	0.0347222	1008
19	rs117291803	C	T	0.0347222	1008
19	rs182459600	C	A	0.0337302	1008
19	rs2271624	G	A	0.215278	1008
19	rs12610074	G	A	0.25	1008
19	rs118111103	G	T	0.0595238	1008
19	rs8111785	G	T	0.25	1008
19	rs2438578	A	G	0.323413	1008
19	rs73002460	C	G	0.215278	1008
19	rs75777207	G	A	0.047619	1008
19	rs3745660	T	C	0.217262	1008
19	rs3098401	T	C	0.320437	1008
19	rs80136246	T	A	0.0347222	1008
19	rs113737643	A	T	0.0704365	1008
19	rs2459039	A	G	0.813492	1008
19	rs2250605	T	G	0.251984	1008
19	rs189889498	G	A	0.0337302	1008
19	rs10413260	C	G	0.251984	1008
19	rs62109834	G	A	0.00297619	1008
19	rs187520084	G	A	0.0168651	1008
19	rs3106730	T	C	0.252976	1008
19	rs10408298	C	G	0.251984	1008
19	rs75274320	T	C	0.0347222	1008
19	rs2438582	T	C	0.252976	1008
19	rs117224270	C	T	0.0347222	1008
19	rs2438583	C	T	0.287698	1008
19	rs76459954	G	A	0.0347222	1008
19	rs143641915	T	C	0.0198413	1008
19	rs140432736	C	T	0.0347222	1008
19	rs2459034	C	T	0.396825	1008
19	rs10424285	T	C	0.0347222	1008
19	rs141760385	C	T	0.0337302	1008
19	rs2438584	A	G	0.252976	1008
19	rs2459049	A	G	0.252976	1008
19	rs2438585	T	C	0.250992	1008
19	rs11085806	C	T	0.21627	1008
19	rs11670770	C	A	0.0704365	1008
19	rs3106732	G	T	0.250992	1008
19	rs148860663	C	T	0.0406746	1008
19	rs2863683	T	A	0.250992	1008
19	rs74901690	C	G	0.0347222	1008
19	rs8101688	C	T	0.21627	1008
19	rs2438587	C	G	0.21627	1008
19	rs113624755	C	T	0.21627	1008
19	rs113159840	C	T	0.217262	1008
19	rs12610989	G	A	0.21627	1008
19	rs76696045	A	G	0.0347222	1008
19	rs8103742	C	T	0.21627	1008
19	rs8103848	C	T	0.21627	1008
19	rs74572619	C	T	0.0664683	1008
19	rs2459047	G	A	0.250992	1008
19	rs112857842	G	A	0.21627	1008
19	rs8112603	G	A	0.21627	1008
19	rs112673877	G	A	0.0684524	1008
19	rs139660869	G	T	0.0347222	1008
19	rs116984332	G	A	0.0347222	1008
19	rs2438522	C	T	0.354167	1008
19	rs77508845	T	C	0.0347222	1008
19	rs55864992	G	A	0.21627	1008
19	rs117799102	G	A	0.0347222	1008
19	rs55945144	G	A	0.21627	1008
19	rs12610322	G	A	0.21627	1008
19	rs7255199	A	G	0.21627	1008
19	rs2459028	G	C	0.250992	1008
19	rs11883075	G	A	0.218254	1008
19	rs11880689	A	G	0.218254	1008
19	rs118002867	A	T	0.0347222	1008
19	rs78805321	T	A	0.0347222	1008
19	rs73002473	A	G	0.0704365	1008
19	rs2438559	C	A	0.251984	1008
19	rs2459023	G	C	0.319444	1008
19	rs7251288	C	T	0.21627	1008
19	rs2459022	T	A	0.320437	1008
19	rs150464600	T	G	0.0347222	1008
19	rs117931537	C	T	0.0287698	1008
19	rs2459020	C	T	0.320437	1008
19	rs10164276	C	T	0.21627	1008
19	rs11668116	A	G	0.0694444	1008
19	rs55877317	C	T	0.21627	1008
19	rs149312054	C	T	0.0347222	1008
19	rs2438547	T	C	0.250992	1008
19	rs77374620	A	G	0.0347222	1008
19	rs75202150	G	A	0.0347222	1008
19	rs73921435	G	A	0.0347222	1008
19	rs11881857	G	A	0.25	1008
19	rs117232606	C	T	0.0347222	1008
```
