## Supplementary material for "Characterization of shared and ancestry-specific signals driving complex traits using multi-ancestry fine-mapping": s2_ref.bim

```
19	rs892066	0	11350340	C	G
19	rs2278426	0	11350488	C	T
19	rs1836003	0	11351380	T	C
19	rs148260435	0	11353320	G	A
19	rs10411534	0	11355298	C	A
19	rs10413278	0	11355752	A	G
19	rs72996206	0	11355860	T	C
19	rs10419122	0	11357147	G	A
19	rs141409550	0	11357232	G	A
19	rs77410295	0	11357385	C	T
19	rs77877763	0	11357723	G	A
19	rs117212325	0	11357836	G	A
19	rs2116877	0	11358440	C	T
19	rs4804579	0	11358700	T	C
19	rs12978266	0	11358799	G	A
19	rs72996217	0	11358966	G	A
19	rs2116876	0	11359484	A	G
19	rs4804580	0	11360930	A	C
19	rs8101588	0	11362387	T	C
19	rs8113582	0	11363146	A	T
19	rs369654745	0	11364175	C	G
19	rs7252293	0	11364495	C	T
19	rs76712266	0	11364539	C	T
19	rs6511730	0	11365003	C	T
19	rs12462741	0	11365281	C	T
19	rs2043301	0	11365650	C	A
19	rs8100370	0	11366676	C	A
19	rs6511731	0	11366754	T	G
19	rs35918208	0	11367282	T	C
19	rs7258016	0	11367353	A	C
19	rs7246205	0	11367467	T	C
19	rs5027412	0	11368451	A	T
19	rs4804157	0	11368637	C	A
19	rs2043303	0	11368648	C	T
19	rs11671207	0	11369635	C	G
19	rs11668270	0	11369944	T	G
19	rs11085768	0	11370653	G	A
19	rs7248924	0	11372077	T	C
19	rs11878624	0	11372793	G	C
19	rs56965685	0	11373641	G	A
19	rs4804582	0	11374555	A	G
19	rs416231	0	11374675	C	T
19	rs396460	0	11374916	C	T
19	rs2445128	0	11374980	G	A
19	rs4804583	0	11375771	C	T
19	rs4804584	0	11375943	T	C
19	rs1560700	0	11376438	T	A
19	rs376047	0	11376675	C	T
19	rs115644243	0	11377114	G	A
19	rs322130	0	11377570	G	C
19	rs322131	0	11377588	G	A
19	rs322132	0	11377939	G	A
19	rs322133	0	11377975	G	A
19	rs322134	0	11378116	T	C
19	rs144532456	0	11379580	C	A
19	rs322135	0	11379717	A	G
19	rs4804158	0	11380212	T	C
19	rs4804159	0	11380295	A	G
19	rs4804160	0	11380367	A	T
19	rs144577721	0	11381006	C	T
19	rs113848170	0	11381079	A	G
19	rs56293109	0	11381329	A	G
19	rs34857309	0	11381471	G	A
19	rs12610280	0	11381920	G	A
19	rs638137	0	11381975	T	C
19	rs12608933	0	11382020	A	T
19	rs12610405	0	11382030	C	T
19	rs8103542	0	11382157	G	C
19	rs11881532	0	11382169	G	A
19	rs11880252	0	11382611	T	G
19	rs80188339	0	11382800	T	C
19	rs12979297	0	11383370	G	A
19	rs12973338	0	11383376	T	C
19	rs12979510	0	11383402	G	A
19	rs405357	0	11383705	C	T
19	rs379909	0	11383810	A	G
19	rs11085770	0	11383875	C	T
19	rs735725	0	11384063	A	T
19	rs1869772	0	11384207	C	G
19	rs78918520	0	11384499	C	T
19	rs387363	0	11384986	C	G
19	rs11666094	0	11385052	G	A
19	rs387018	0	11385088	C	T
19	rs385365	0	11385614	C	T
19	rs450832	0	11386026	G	A
19	rs375323	0	11386225	C	T
19	rs401511	0	11386386	A	G
19	rs79884537	0	11386399	G	A
19	rs78276779	0	11387813	C	T
19	rs77628412	0	11387855	C	T
19	rs417525	0	11387946	C	T
19	rs10413374	0	11388134	G	A
19	rs382975	0	11388151	A	G
19	rs382060	0	11388735	T	C
19	rs415922	0	11388774	G	A
19	rs2925132	0	11388852	G	A
19	rs2436472	0	11388878	A	T
19	rs2436473	0	11388879	A	C
19	rs364667	0	11389011	G	A
19	rs8113260	0	11389290	G	T
19	rs4804585	0	11389771	T	C
19	rs77778874	0	11389916	G	A
19	rs399597	0	11390023	C	A
19	rs11667138	0	11390998	C	T
19	rs142145812	0	11391115	A	G
19	rs412298	0	11391347	A	G
19	rs4614849	0	11391624	C	T
19	rs390313	0	11392004	T	C
19	rs11085773	0	11392076	A	G
19	rs11085774	0	11392094	A	G
19	rs11085775	0	11392142	T	C
19	rs376642	0	11392431	C	T
19	rs62131088	0	11393046	T	A
19	rs673748	0	11393185	G	A
19	rs62131090	0	11393732	G	A
19	rs57976436	0	11393782	T	C
19	rs60436974	0	11393858	T	G
19	rs7249225	0	11394128	A	G
19	rs74969323	0	11394134	C	T
19	rs10411025	0	11394315	G	A
19	rs78657004	0	11394729	C	T
19	rs62131094	0	11395115	T	C
19	rs62131095	0	11396439	C	T
19	rs62131097	0	11396927	A	G
19	rs62131098	0	11396934	G	A
19	rs2082451	0	11397540	A	G
19	rs2082450	0	11397571	A	G
19	rs2082449	0	11397721	T	A
19	rs2099343	0	11397914	T	C
19	rs7247014	0	11398154	T	C
19	rs74179982	0	11398432	G	A
19	rs322126	0	11398724	C	T
19	rs12459282	0	11398733	A	G
19	rs322125	0	11398882	C	T
19	rs12610120	0	11399191	C	T
19	rs322124	0	11399372	C	G
19	rs8105017	0	11399538	C	T
19	rs10410471	0	11400068	G	A
19	rs28654265	0	11400385	C	T
19	rs322129	0	11401105	C	T
19	rs10405396	0	11401337	T	C
19	rs10425758	0	11401608	C	A
19	rs62131099	0	11401843	C	T
19	rs10407198	0	11402132	T	C
19	rs322128	0	11402416	C	T
19	rs114764986	0	11402572	G	A
19	rs145362949	0	11403313	A	G
19	rs76288974	0	11404302	C	T
19	rs439151	0	11404370	C	A
19	rs367996	0	11404473	A	G
19	rs450069	0	11404677	A	C
19	rs412934	0	11405518	G	A
19	rs1975776	0	11405804	A	G
19	rs62131100	0	11406325	C	G
19	rs62131101	0	11406357	G	A
19	rs403027	0	11406458	C	T
19	rs403010	0	11406478	C	T
19	rs117529649	0	11406584	C	T
19	rs453766	0	11406839	C	G
19	rs374409	0	11406952	A	G
19	rs117576679	0	11407119	A	C
19	rs94517	0	11407315	C	T
19	rs393423	0	11407440	G	T
19	rs94515	0	11407704	G	A
19	rs94514	0	11407741	C	A
19	rs94513	0	11407755	A	G
19	rs377665	0	11409061	C	T
19	rs452145	0	11409196	T	C
19	rs423304	0	11409494	G	A
19	rs422496	0	11409684	A	G
19	rs414852	0	11410141	C	T
19	rs473775	0	11410779	T	C
19	rs406566	0	11410933	G	A
19	rs12327600	0	11411462	A	G
19	rs12327783	0	11411652	C	T
19	rs397707	0	11411744	G	A
19	rs117954196	0	11411814	C	G
19	rs420703	0	11411868	C	A
19	rs145917435	0	11412041	C	T
19	rs418547	0	11412145	G	A
19	rs322160	0	11412663	C	G
19	rs322159	0	11412773	T	C
19	rs322158	0	11413454	A	G
19	rs322153	0	11414351	C	A
19	rs322152	0	11414611	T	C
19	rs322151	0	11417200	C	T
19	rs144324498	0	11417560	C	T
19	rs322150	0	11417798	T	G
19	rs118085154	0	11419845	G	A
19	rs322148	0	11420000	C	T
19	rs322147	0	11420160	G	A
19	rs7248896	0	11420294	G	A
19	rs322146	0	11421239	T	C
19	rs143237759	0	11421900	T	G
19	rs322145	0	11423677	G	C
19	rs322144	0	11423703	C	G
19	rs322143	0	11425097	T	C
19	rs17699238	0	11425200	T	G
19	rs322142	0	11426182	A	G
19	rs322141	0	11426639	C	A
19	rs322140	0	11427359	A	C
19	rs322139	0	11428044	T	G
19	rs322138	0	11428745	C	T
19	rs322137	0	11428788	C	T
19	rs322136	0	11430229	G	A
19	rs8112129	0	11430374	T	G
19	rs148986241	0	11430514	G	A
19	rs433281	0	11431130	C	G
19	rs117956697	0	11431252	A	G
19	rs651774	0	11431901	G	A
19	rs7417	0	11432950	A	G
19	rs396384	0	11433169	C	T
19	rs412293	0	11433489	G	C
19	rs445169	0	11433643	A	C
19	rs411834	0	11433649	G	A
19	rs445026	0	11433756	G	C
19	rs386670	0	11433899	C	T
19	rs383547	0	11433930	C	T
19	rs399878	0	11434505	A	G
19	rs172757	0	11435842	C	T
19	rs318686	0	11436921	G	A
19	rs318687	0	11437480	C	G
19	rs318688	0	11437566	G	A
19	rs318689	0	11438162	T	C
19	rs150834556	0	11438232	G	A
19	rs318690	0	11439192	A	G
19	rs7249270	0	11439759	G	A
19	rs62131129	0	11440172	G	A
19	rs56296509	0	11441462	G	A
19	rs7246752	0	11442502	G	A
19	rs380764	0	11442525	A	T
19	rs59296210	0	11442560	C	T
19	rs445733	0	11442654	A	C
19	rs448743	0	11442811	T	C
19	rs113957604	0	11442831	C	A
19	rs113770127	0	11442987	C	T
19	rs896412	0	11444131	C	G
19	rs138323335	0	11444598	C	T
19	rs74993229	0	11445776	T	C
19	rs3816864	0	11446520	T	G
19	rs172731	0	11446951	T	C
19	rs178418	0	11447031	A	C
19	rs186421	0	11447042	C	T
19	rs113278289	0	11448611	T	C
19	rs111816320	0	11451248	G	A
19	rs117440021	0	11454332	C	T
19	rs12976608	0	11459260	T	C
19	rs111737410	0	11459669	G	A
19	rs190121153	0	11461126	C	T
19	rs12975236	0	11464003	C	G
19	rs7251786	0	11465129	C	T
19	rs6887	0	11465316	G	C
19	rs3745690	0	11466151	T	C
19	rs4804161	0	11466741	C	G
19	rs142984492	0	11469748	G	T
19	rs317916	0	11471074	T	C
19	rs11540666	0	11473358	C	G
19	rs12983706	0	11473415	C	T
19	rs112161762	0	11473854	G	A
19	rs8108707	0	11474335	G	A
19	rs80218197	0	11474714	C	T
19	rs317914	0	11476599	C	T
19	rs317915	0	11476784	T	C
19	rs145077847	0	11477318	A	G
19	rs318709	0	11477375	A	G
19	rs146207376	0	11477540	C	T
19	rs318710	0	11478465	T	C
19	rs79872513	0	11478542	A	G
19	rs318712	0	11478847	T	C
19	rs116381253	0	11479750	T	C
19	rs17719222	0	11480638	C	T
19	rs113792641	0	11480994	G	A
19	rs316499	0	11480999	T	C
19	rs117848409	0	11481350	C	T
19	rs149895809	0	11483742	A	G
19	rs143957958	0	11483769	C	T
19	rs75485384	0	11484039	C	T
19	rs77080457	0	11490703	G	T
19	rs111612809	0	11494643	T	C
19	rs4804162	0	11494704	G	A
19	rs116917543	0	11496130	A	C
19	rs138005400	0	11496758	G	T
19	rs4804163	0	11496792	G	A
19	rs318719	0	11496981	T	C
19	rs318720	0	11497104	T	G
19	rs389099	0	11497337	A	C
19	rs111379688	0	11497487	G	C
19	rs12463320	0	11497598	T	C
19	rs431144	0	11498174	G	C
19	rs17719234	0	11498214	A	G
19	rs111616124	0	11500871	C	T
19	rs318699	0	11501240	A	G
19	rs112304155	0	11501492	G	A
19	rs4804164	0	11502291	A	G
19	rs150853688	0	11502646	G	A
19	rs112061107	0	11502781	C	T
19	rs317923	0	11503685	A	G
19	rs60297660	0	11503898	C	G
19	rs117074666	0	11504566	G	T
19	rs149297688	0	11505146	C	T
19	rs77017415	0	11505467	A	T
19	rs73922651	0	11505875	T	C
19	rs73922652	0	11505934	T	C
19	rs317921	0	11506099	G	C
19	rs58198150	0	11506387	T	G
19	rs12610385	0	11507065	C	T
19	rs366720	0	11507570	C	T
19	rs367071	0	11507646	A	T
19	rs394497	0	11507662	T	C
19	rs394511	0	11507676	T	C
19	rs379130	0	11507696	A	G
19	rs366336	0	11507753	G	A
19	rs3816865	0	11507855	G	A
19	rs2291516	0	11508177	G	A
19	rs112178079	0	11508505	T	C
19	rs398056	0	11508644	T	C
19	rs416871	0	11508662	G	A
19	rs444731	0	11508675	A	T
19	rs8104158	0	11509009	G	A
19	rs10417491	0	11509186	T	A
19	rs78163980	0	11509352	G	T
19	rs112315719	0	11509371	C	A
19	rs112073930	0	11509498	G	C
19	rs111842975	0	11509519	C	G
19	rs73510689	0	11509553	G	A
19	rs73510690	0	11509581	G	A
19	rs149677030	0	11509597	G	A
19	rs76887299	0	11509690	G	A
19	rs443385	0	11509883	C	T
19	rs401564	0	11510066	A	G
19	rs111597522	0	11510082	A	C
19	rs390938	0	11510205	G	A
19	rs317913	0	11510314	A	G
19	rs12608612	0	11510371	T	C
19	rs10424035	0	11510998	G	A
19	rs10403736	0	11511392	G	A
19	rs317911	0	11511413	T	C
19	rs4804165	0	11511422	C	T
19	rs10419064	0	11512318	T	C
19	rs10413578	0	11512373	A	G
19	rs317910	0	11512826	A	G
19	rs3745688	0	11512830	C	T
19	rs222603	0	11513509	T	C
19	rs74631485	0	11514514	A	G
19	rs73510696	0	11514844	T	C
19	rs75702179	0	11514911	A	G
19	rs10416704	0	11516007	T	G
19	rs117349628	0	11516736	G	T
19	rs3810311	0	11516978	C	G
19	rs139037971	0	11518552	G	A
19	rs144541918	0	11520896	C	T
19	rs75611906	0	11520938	A	G
19	rs366787	0	11521204	T	A
19	rs139004193	0	11522501	G	A
19	rs74359185	0	11523844	A	G
19	rs111850362	0	11524742	G	T
19	rs55680106	0	11525322	T	G
19	rs4804592	0	11525395	G	T
19	rs35063798	0	11525627	A	C
19	rs59431306	0	11525834	T	A
19	rs160838	0	11526759	G	A
19	rs167479	0	11526765	G	T
19	rs316501	0	11528348	A	G
19	rs318694	0	11530702	T	C
19	rs34081	0	11531272	T	G
19	rs501257	0	11536575	C	T
19	rs40501	0	11536640	T	C
19	rs34103	0	11536649	T	C
19	rs34102	0	11538103	T	A
19	rs34101	0	11538233	G	A
19	rs34100	0	11538601	C	T
19	rs318695	0	11539007	T	C
19	rs34099	0	11539218	T	C
19	rs138246150	0	11539889	G	C
19	rs144382462	0	11540168	A	T
19	rs145458243	0	11540461	C	T
19	rs34095	0	11541685	G	A
19	rs34094	0	11541712	T	C
19	rs34093	0	11542013	T	C
19	rs34092	0	11542191	C	T
19	rs34091	0	11542361	A	T
19	rs34090	0	11542548	T	A
19	rs34089	0	11542662	G	A
19	rs34088	0	11543464	C	T
19	rs111700101	0	11544162	G	A
19	rs141323742	0	11545277	T	C
19	rs17426435	0	11546269	G	A
19	rs56015835	0	11547506	C	T
19	rs460660	0	11547854	G	C
19	rs456854	0	11547858	T	G
19	rs318697	0	11549258	A	G
19	rs140248363	0	11549306	G	A
19	rs76779229	0	11550838	G	A
19	rs34085	0	11551188	T	C
19	rs313624	0	11552910	G	A
19	rs111395780	0	11554671	A	G
19	rs80170279	0	11555521	T	C
19	rs160839	0	11557697	T	C
19	rs2302973	0	11557713	C	T
19	rs160840	0	11558052	T	C
19	rs11557488	0	11558275	G	A
19	rs160841	0	11559158	A	G
19	rs45626947	0	11559489	C	T
19	rs1971206	0	11559696	G	A
19	rs146086973	0	11560013	A	T
19	rs8101357	0	11560753	G	T
19	rs4804598	0	11561299	A	T
19	rs8616	0	11561629	T	C
19	rs138354612	0	11562459	C	T
19	rs141996336	0	11564194	G	A
19	rs117845984	0	11564290	G	A
19	rs3745686	0	11564993	G	A
19	rs311796	0	11565919	A	G
19	rs311794	0	11566495	A	G
19	rs311793	0	11566518	A	G
19	rs311792	0	11567075	G	A
19	rs311791	0	11567142	G	A
19	rs311789	0	11567572	A	G
19	rs28440978	0	11568422	C	T
19	rs311786	0	11568522	A	G
19	rs2242112	0	11569316	G	A
19	rs61744781	0	11569397	G	A
19	rs148384195	0	11570329	G	A
19	rs311781	0	11570467	G	A
19	rs114026567	0	11571784	C	T
19	rs112046498	0	11571940	G	T
19	rs311776	0	11573467	T	A
19	rs311775	0	11573747	A	G
19	rs76924454	0	11574135	A	G
19	rs493358	0	11576260	A	G
19	rs693131	0	11578151	T	C
19	rs188723	0	11578842	T	C
19	rs167480	0	11579490	T	C
19	rs28498052	0	11580106	G	A
19	rs79402109	0	11580110	G	A
19	rs7257898	0	11580606	C	T
19	rs75989646	0	11581531	T	G
19	rs10410504	0	11581727	T	C
19	rs115979535	0	11581833	A	T
19	rs694857	0	11582747	C	G
19	rs145277339	0	11583905	G	A
19	rs11672500	0	11583962	C	T
19	rs664477	0	11584110	A	G
19	rs78852838	0	11584193	A	G
19	rs645170	0	11584725	T	G
19	rs75855776	0	11584738	A	G
19	rs17638167	0	11584818	C	T
19	rs137998589	0	11585158	T	A
19	rs113596225	0	11585714	A	G
19	rs112943209	0	11585730	G	A
19	rs142631120	0	11586469	C	T
19	rs13346717	0	11586626	T	C
19	rs112113003	0	11586666	A	G
19	rs116308200	0	11586856	G	A
19	rs78162058	0	11589358	A	G
19	rs539911168	0	11590901	C	G
19	rs75326959	0	11593220	G	A
19	rs78895581	0	11593858	C	T
19	rs11878849	0	11594045	T	C
19	rs55643734	0	11595121	G	A
19	rs73512759	0	11595314	G	C
19	rs10422275	0	11595637	T	C
19	rs112999652	0	11595643	G	A
19	rs74547446	0	11595905	A	C
19	rs4804167	0	11595906	C	A
19	rs311806	0	11595928	T	C
19	rs2302972	0	11596297	G	A
19	rs112316419	0	11597711	C	T
19	rs311805	0	11598483	T	C
19	rs142455960	0	11599864	A	G
19	rs78421569	0	11600276	A	G
19	rs149467918	0	11601660	G	T
19	rs113820604	0	11602672	G	A
19	rs79173269	0	11602789	C	T
19	rs144327384	0	11602952	T	C
19	rs112238363	0	11603149	C	T
19	rs35949302	0	11603321	A	G
19	rs76998436	0	11603670	G	C
19	rs145558787	0	11603958	C	T
19	rs17447356	0	11604230	A	C
19	rs311801	0	11604816	C	A
19	rs7508166	0	11605056	C	G
19	rs12609753	0	11605575	C	T
19	rs73512768	0	11605782	A	G
19	rs117593683	0	11606042	G	A
19	rs74759079	0	11606304	G	T
19	rs74459869	0	11607011	A	G
19	rs7508575	0	11607317	G	A
19	rs73512770	0	11607536	G	A
19	rs117788142	0	11608071	A	T
19	rs56367850	0	11608173	C	G
19	rs79303830	0	11608178	G	A
19	rs61024168	0	11608434	A	C
19	rs2287671	0	11608931	A	C
19	rs12611081	0	11609540	T	C
19	rs12611106	0	11609662	T	C
19	rs1966481	0	11609820	G	A
19	rs1966480	0	11609869	C	A
19	rs311799	0	11609924	T	C
19	rs12609195	0	11610043	G	T
19	rs113786114	0	11610372	G	A
19	rs77905153	0	11611678	G	A
19	rs79325797	0	11611830	C	T
19	rs78971982	0	11612020	C	G
19	rs116999894	0	11612052	G	A
19	rs625417	0	11612313	T	C
19	rs645584	0	11612466	A	G
19	rs624899	0	11612498	C	T
19	rs624524	0	11612528	T	G
19	rs644699	0	11612662	T	C
19	rs149418749	0	11612776	A	C
19	rs189835945	0	11613209	C	G
19	rs79925707	0	11613298	G	C
19	rs10417716	0	11613302	C	G
19	rs4520944	0	11614987	C	A
19	rs585790	0	11615210	T	C
19	rs660887	0	11615514	C	G
19	rs680184	0	11615933	C	T
19	rs141438248	0	11616465	C	T
19	rs1062958	0	11616807	A	G
19	rs2302971	0	11617079	C	T
19	rs7254233	0	11618132	T	C
19	rs8108598	0	11618766	A	C
19	rs8111571	0	11618783	T	C
19	rs59952955	0	11619086	T	G
19	rs113581950	0	11619925	G	A
19	rs72992996	0	11619965	G	A
19	rs149959265	0	11619999	T	C
19	rs113285175	0	11620922	T	A
19	rs73512794	0	11620979	T	C
19	rs2871605	0	11621129	T	C
19	rs145961795	0	11622833	G	A
19	rs12609928	0	11623849	C	G
19	rs8113534	0	11624176	G	C
19	rs145036301	0	11624714	A	G
19	rs17001450	0	11625280	G	A
19	rs7253585	0	11625455	C	G
19	rs112571451	0	11625994	T	C
19	rs143456798	0	11626119	T	C
19	rs142910930	0	11626139	C	T
19	rs12609372	0	11626197	A	G
19	rs10417632	0	11627374	A	G
19	rs112078584	0	11627527	G	A
19	rs112800378	0	11627630	T	C
19	rs148015845	0	11628353	A	G
19	rs6511735	0	11628467	G	A
19	rs113880710	0	11629100	G	A
19	rs10406077	0	11629284	A	G
19	rs113872371	0	11629504	G	C
19	rs78110049	0	11630266	C	T
19	rs142035232	0	11633687	C	G
19	rs113393152	0	11635198	G	A
19	rs116682523	0	11636168	T	G
19	rs113807561	0	11637021	A	G
19	rs117699221	0	11637409	C	T
19	rs189398651	0	11637950	G	A
19	rs116542208	0	11638120	G	A
19	rs77291470	0	11638135	G	T
19	rs7258326	0	11638316	A	C
19	rs147544850	0	11638401	C	A
19	rs6511736	0	11639627	A	T
19	rs117845598	0	11640248	C	T
19	rs140743976	0	11640479	G	A
19	rs144868555	0	11640521	G	A
19	rs10412437	0	11640549	A	G
19	rs10418021	0	11640570	T	G
19	rs116627643	0	11641310	G	A
19	rs8109248	0	11641375	C	T
19	rs113259217	0	11642086	C	T
19	rs139928319	0	11642618	T	G
19	rs375698058	0	11642623	A	G
19	rs76999223	0	11646587	T	G
19	rs74646284	0	11646825	C	G
19	rs112866986	0	11646927	T	C
19	rs75048380	0	11647131	G	C
19	rs11085784	0	11647141	C	T
19	rs60817284	0	11647265	T	G
19	rs78893286	0	11647499	G	T
19	rs78722742	0	11647762	A	C
19	rs149117287	0	11648214	C	T
19	rs114027357	0	11648330	T	C
19	rs8105461	0	11648426	T	C
19	rs79092326	0	11648707	T	G
19	rs117071855	0	11648862	T	G
19	rs79485345	0	11648959	T	C
19	rs74550340	0	11649356	G	A
19	rs79304829	0	11649443	C	T
19	rs8109708	0	11649692	T	G
19	rs13347094	0	11650457	T	G
19	rs115987369	0	11651077	C	T
19	rs79540715	0	11651575	G	A
19	rs7246527	0	11651810	A	G
19	rs76918697	0	11652334	T	A
19	rs117622894	0	11652472	C	T
19	rs8103320	0	11652704	G	A
19	rs140735999	0	11653197	G	A
19	rs143221068	0	11654119	C	G
19	rs186782413	0	11654317	C	T
19	rs187679975	0	11654408	A	G
19	rs138405741	0	11654411	C	T
19	rs8112501	0	11654660	A	C
19	rs11880637	0	11655010	A	T
19	rs8100651	0	11655227	G	A
19	rs149799460	0	11655972	C	T
19	rs117270786	0	11656037	G	C
19	rs78341426	0	11656300	G	A
19	rs111757003	0	11656792	A	G
19	rs112556805	0	11656888	T	C
19	rs2052474	0	11656995	T	C
19	rs141679459	0	11657307	C	T
19	rs113122446	0	11658081	G	A
19	rs142338664	0	11658152	C	T
19	rs112634748	0	11658205	G	A
19	rs146843512	0	11659257	A	G
19	rs113647621	0	11659322	A	T
19	rs8110999	0	11659710	C	A
19	rs8111705	0	11659930	A	G
19	rs8100751	0	11660012	T	A
19	rs75731155	0	11660213	C	T
19	rs111663173	0	11660311	G	A
19	rs10401174	0	11660538	G	T
19	rs74759333	0	11660871	C	T
19	rs144294692	0	11661567	G	A
19	rs7359902	0	11661890	A	G
19	rs78967628	0	11662318	G	A
19	rs10417525	0	11662542	C	G
19	rs12609292	0	11662672	G	T
19	rs1549169	0	11662862	A	G
19	rs7359952	0	11662989	C	T
19	rs7359988	0	11663220	A	C
19	rs75583790	0	11663274	T	C
19	rs78109685	0	11663283	G	A
19	rs10422890	0	11663384	G	A
19	rs112012225	0	11663497	G	T
19	rs10425620	0	11663511	A	G
19	rs146116124	0	11663580	C	T
19	rs72620552	0	11664021	G	A
19	rs8606	0	11664068	A	G
19	rs59970096	0	11664542	G	A
19	rs3810313	0	11666492	G	A
19	rs3848587	0	11666591	C	T
19	rs10421961	0	11666683	A	G
19	rs10415967	0	11667404	A	G
19	rs61149527	0	11668916	T	C
19	rs60438445	0	11668971	G	A
19	rs10403711	0	11670122	G	T
19	rs11881637	0	11670232	G	A
19	rs7255746	0	11671204	A	G
19	rs35863302	0	11671304	C	T
19	rs974697	0	11671427	A	G
19	rs79092568	0	11673242	G	C
19	rs140125444	0	11673774	G	T
19	rs112594812	0	11674004	C	T
19	rs12984574	0	11674294	G	A
19	rs113357292	0	11674862	A	G
19	rs2876698	0	11675141	C	G
19	rs113837951	0	11675147	G	A
19	rs7246871	0	11676216	A	G
19	rs10410554	0	11676832	T	C
19	rs34912772	0	11677145	T	C
19	rs10405319	0	11677999	T	C
19	rs35383690	0	11678138	C	A
19	rs35128766	0	11678191	C	T
19	rs34729479	0	11679103	C	A
19	rs80132751	0	11679937	G	A
19	rs11673583	0	11680531	T	C
19	rs4804604	0	11680634	A	C
19	rs55806100	0	11680759	A	G
19	rs150670916	0	11681825	T	C
19	rs62129272	0	11682040	A	C
19	rs7253069	0	11682249	T	C
19	rs35963942	0	11682785	C	T
19	rs4804605	0	11683160	T	C
19	rs149642807	0	11683849	G	A
19	rs144313080	0	11683851	C	T
19	rs78286652	0	11683973	A	G
19	rs117694210	0	11684412	C	T
19	rs6511737	0	11684535	T	C
19	rs34944783	0	11684646	C	T
19	rs62129274	0	11684954	C	G
19	rs10425533	0	11685170	A	G
19	rs79859926	0	11686743	C	T
19	rs2229531	0	11687195	C	T
19	rs2305799	0	11687351	C	T
19	rs62638747	0	11687908	G	A
19	rs2071485	0	11688200	G	A
19	rs79666350	0	11688335	G	A
19	rs2071484	0	11688460	T	C
19	rs2071483	0	11688539	G	T
19	rs76639504	0	11688889	A	T
19	rs3760780	0	11689158	T	C
19	rs7256770	0	11689911	G	A
19	rs78023425	0	11689957	G	A
19	rs74747135	0	11690023	G	T
19	rs149147675	0	11690676	T	C
19	rs74180000	0	11690690	T	C
19	rs116223670	0	11690776	A	C
19	rs111582891	0	11690795	G	A
19	rs111931834	0	11690847	G	A
19	rs7247136	0	11690893	A	G
19	rs60267446	0	11690935	G	A
19	rs138418683	0	11691022	C	T
19	rs35879291	0	11691040	T	C
19	rs150334911	0	11691076	C	G
19	rs79525531	0	11691809	G	A
19	rs72995045	0	11691837	C	T
19	rs74618482	0	11691888	C	T
19	rs75279637	0	11691908	A	G
19	rs72995047	0	11691979	A	G
19	rs76506615	0	11692127	C	G
19	rs9305023	0	11692859	T	C
19	rs8108397	0	11693086	G	A
19	rs11880512	0	11693461	C	A
19	rs6511738	0	11693807	T	C
19	rs151070791	0	11693821	C	T
19	rs139798602	0	11693871	C	T
19	rs11881292	0	11694481	C	T
19	rs145714793	0	11694718	T	C
19	rs77176221	0	11695254	C	T
19	rs79058709	0	11695293	G	T
19	rs78934187	0	11695690	A	G
19	rs184095683	0	11695777	C	T
19	rs117526834	0	11696061	G	A
19	rs11085786	0	11696397	G	A
19	rs76830233	0	11696759	G	C
19	rs189566862	0	11697083	C	A
19	rs6511739	0	11697411	G	C
19	rs149502884	0	11697762	C	A
19	rs75177675	0	11697779	C	T
19	rs889366	0	11698138	G	A
19	rs79061565	0	11698659	C	G
19	rs897811	0	11698757	A	C
19	rs8111258	0	11699193	G	A
19	rs77984637	0	11700496	C	T
19	rs35414678	0	11700628	C	T
19	rs144182952	0	11701026	A	T
19	rs146061771	0	11701051	G	C
19	rs7255562	0	11701551	C	G
19	rs10425114	0	11701670	T	C
19	rs78206296	0	11702093	T	C
19	rs35541942	0	11702322	A	T
19	rs57392226	0	11702384	C	T
19	rs34357745	0	11702479	A	G
19	rs2328916	0	11702759	T	C
19	rs4308060	0	11702913	A	G
19	rs35746002	0	11703012	A	T
19	rs35511396	0	11703095	T	C
19	rs72997078	0	11703418	C	T
19	rs77353443	0	11704183	G	A
19	rs78680073	0	11704239	G	C
19	rs73922672	0	11704468	G	A
19	rs60439001	0	11704519	C	G
19	rs12972855	0	11704605	A	G
19	rs11667775	0	11704630	C	T
19	rs8110958	0	11704929	T	C
19	rs12460581	0	11705314	G	A
19	rs4052626	0	11705638	G	A
19	rs4052627	0	11705706	G	T
19	rs12981552	0	11706063	C	T
19	rs10409242	0	11706373	T	C
19	rs150884081	0	11706437	C	T
19	rs10403399	0	11706658	C	G
19	rs140411432	0	11706703	T	C
19	rs145399203	0	11706704	G	A
19	rs113482919	0	11706813	T	C
19	rs12972904	0	11706940	G	A
19	rs8112083	0	11707266	A	G
19	rs10424332	0	11707458	A	C
19	rs112832421	0	11707845	C	T
19	rs11551815	0	11708361	C	T
19	rs72997090	0	11708464	G	C
19	rs9807866	0	11709151	T	C
19	rs8106114	0	11709341	A	T
19	rs17001471	0	11709484	C	T
19	rs9807915	0	11710309	T	C
19	rs12151062	0	11710350	C	T
19	rs9807882	0	11710352	G	A
19	rs75024937	0	11711013	T	G
19	rs9973204	0	11711781	A	G
19	rs56963444	0	11712167	T	G
19	rs74647117	0	11712402	A	G
19	rs9789280	0	11712508	A	C
19	rs17448895	0	11712531	A	G
19	rs7253448	0	11712607	T	G
19	rs7249776	0	11712657	C	T
19	rs7249892	0	11712735	C	T
19	rs11671741	0	11713575	G	T
19	rs11668925	0	11713695	T	G
19	rs9973303	0	11713933	T	G
19	rs35675058	0	11714535	T	A
19	rs35448737	0	11715958	G	A
19	rs12461627	0	11716099	A	G
19	rs35315480	0	11716147	T	C
19	rs11672307	0	11716494	T	G
19	rs35864321	0	11716704	T	C
19	rs11085787	0	11716922	C	T
19	rs72489415	0	11717011	G	T
19	rs145560798	0	11717026	C	T
19	rs12976914	0	11717417	C	G
19	rs12978186	0	11717587	A	C
19	rs12975880	0	11717729	G	A
19	rs147888595	0	11718039	C	T
19	rs28823955	0	11718045	A	G
19	rs12979369	0	11719045	T	C
19	rs12976530	0	11719201	G	A
19	rs1471110	0	11719767	A	G
19	rs1471111	0	11719966	G	A
19	rs4804608	0	11719982	A	C
19	rs4804609	0	11720037	A	C
19	rs12985274	0	11720267	G	T
19	rs117681115	0	11720370	C	T
19	rs62111846	0	11720591	C	A
19	rs117879880	0	11720609	A	C
19	rs35875992	0	11720987	G	T
19	rs35838244	0	11721409	C	A
19	rs61070894	0	11721963	C	T
19	rs12151212	0	11725413	G	A
19	rs3923752	0	11725826	A	G
19	rs111922227	0	11726333	G	A
19	rs3922610	0	11727013	T	C
19	rs4411616	0	11727384	G	C
19	rs12162234	0	11727404	G	C
19	rs4545929	0	11727503	T	C
19	rs4804611	0	11728802	A	G
19	rs4804612	0	11729197	T	C
19	rs7531	0	11729705	A	G
19	rs8105162	0	11730256	A	G
19	rs8104957	0	11730426	C	T
19	rs8104211	0	11730545	G	A
19	rs59851275	0	11730662	A	G
19	rs4804613	0	11730690	C	T
19	rs4804614	0	11731113	T	C
19	rs4804615	0	11731134	A	G
19	rs34924329	0	11731391	G	A
19	rs117523930	0	11731541	A	C
19	rs7256301	0	11731823	A	C
19	rs60059024	0	11732100	G	A
19	rs118119751	0	11732271	C	T
19	rs117565952	0	11732311	C	T
19	rs34447952	0	11732320	C	T
19	rs35420552	0	11732397	T	C
19	rs2178224	0	11732705	T	A
19	rs2141399	0	11732863	C	T
19	rs2141400	0	11732887	A	C
19	rs145726434	0	11732931	G	A
19	rs141435684	0	11733097	C	T
19	rs35085568	0	11733195	A	C
19	rs148029925	0	11733355	T	G
19	rs10412992	0	11733363	T	A
19	rs8102091	0	11733554	G	A
19	rs59497752	0	11733642	G	T
19	rs8106713	0	11733701	T	A
19	rs8103576	0	11733711	A	G
19	rs2141398	0	11733737	A	C
19	rs4366815	0	11733787	T	C
19	rs112096735	0	11733838	G	T
19	rs12462302	0	11734300	A	G
19	rs75825622	0	11735513	T	C
19	rs12373534	0	11735558	C	T
19	rs35697610	0	11736636	C	T
19	rs35362984	0	11736914	C	A
19	rs11879017	0	11737612	G	A
19	rs118022417	0	11737836	G	A
19	rs8106273	0	11737927	A	G
19	rs8108668	0	11738656	G	C
19	rs111978144	0	11738782	C	T
19	rs143528992	0	11739181	A	T
19	rs113072274	0	11739226	T	C
19	rs4239549	0	11739309	G	A
19	rs62111855	0	11739315	C	A
19	rs62111856	0	11739342	T	A
19	rs62111857	0	11739413	G	A
19	rs4804616	0	11739489	G	C
19	rs4804617	0	11739548	C	T
19	rs111772256	0	11739991	C	T
19	rs143962721	0	11740023	G	A
19	rs113810971	0	11740059	G	A
19	rs75151604	0	11740283	T	C
19	rs4052625	0	11740813	A	G
19	rs74181603	0	11741320	C	A
19	rs60180694	0	11743628	C	A
19	rs150544389	0	11743687	A	G
19	rs7250798	0	11743819	T	C
19	rs56078531	0	11744064	C	T
19	rs147025231	0	11745661	C	T
19	rs8109499	0	11745927	C	T
19	rs60775237	0	11746065	A	G
19	rs150580063	0	11747960	C	T
19	rs76150662	0	11748324	A	G
19	rs34365612	0	11748351	T	C
19	rs115087308	0	11748771	C	T
19	rs35685224	0	11749260	T	C
19	rs11085788	0	11749266	A	G
19	rs8108002	0	11750031	T	C
19	rs12973387	0	11750566	C	T
19	rs112225946	0	11751914	C	G
19	rs11666185	0	11751988	T	C
19	rs147262161	0	11752235	C	T
19	rs3865483	0	11753726	G	A
19	rs77874110	0	11753874	A	G
19	rs138414314	0	11754404	C	T
19	rs148014041	0	11755158	C	T
19	rs75318023	0	11755497	C	T
19	rs4804621	0	11755737	G	C
19	rs113012151	0	11756046	T	A
19	rs113006495	0	11756071	T	C
19	rs10408679	0	11756417	A	G
19	rs11665952	0	11757406	A	G
19	rs62113584	0	11757642	C	T
19	rs77219597	0	11757784	G	A
19	rs10403331	0	11757963	C	T
19	rs72999186	0	11758105	A	G
19	rs10408103	0	11758423	G	C
19	rs80060235	0	11759512	C	T
19	rs148277127	0	11759708	G	C
19	rs10418517	0	11759739	A	G
19	rs10426047	0	11760823	A	G
19	rs28373248	0	11761321	A	G
19	rs10407232	0	11762102	C	A
19	rs10420734	0	11763010	T	C
19	rs10420009	0	11763243	C	A
19	rs17001493	0	11763577	C	A
19	rs148046035	0	11763957	T	C
19	rs12459055	0	11763981	T	C
19	rs8100206	0	11764496	C	T
19	rs8105395	0	11766152	A	G
19	rs73001106	0	11767669	T	C
19	rs12983092	0	11767677	C	T
19	rs143650174	0	11767772	G	T
19	rs12462160	0	11767999	A	G
19	rs6511741	0	11769502	C	T
19	rs6511742	0	11769638	A	C
19	rs6511743	0	11769644	T	C
19	rs6511744	0	11769876	G	A
19	rs7248836	0	11769935	T	C
19	rs4804624	0	11770317	T	C
19	rs4804625	0	11770352	T	A
19	rs4804626	0	11770380	G	T
19	rs4804627	0	11770381	C	T
19	rs4804628	0	11770437	G	C
19	rs4804629	0	11770579	C	T
19	rs4804630	0	11770666	C	T
19	rs4804631	0	11770814	C	T
19	rs4804632	0	11770860	C	G
19	rs28664784	0	11771263	T	C
19	rs28373969	0	11771320	A	G
19	rs28714142	0	11771482	C	A
19	rs7252405	0	11771668	G	T
19	rs7253437	0	11771747	C	G
19	rs7252652	0	11771854	G	A
19	rs143530680	0	11772449	G	A
19	rs7257690	0	11772638	C	G
19	rs7258257	0	11772713	A	C
19	rs4804633	0	11772989	T	G
19	rs151050736	0	11773039	T	C
19	rs17001496	0	11773076	G	A
19	rs59273607	0	11773125	T	G
19	rs8104334	0	11773580	T	A
19	rs8101160	0	11773797	C	T
19	rs10417094	0	11775815	G	T
19	rs116825572	0	11775817	A	G
19	rs10425015	0	11775886	T	C
19	rs117270934	0	11776632	G	A
19	rs13345223	0	11777889	T	C
19	rs74814996	0	11777895	C	T
19	rs13346587	0	11778026	G	C
19	rs13345729	0	11778463	T	C
19	rs11878184	0	11778667	C	T
19	rs146622258	0	11778904	T	C
19	rs11878714	0	11779615	G	C
19	rs10422192	0	11780550	T	C
19	rs73498638	0	11782354	A	G
19	rs73498640	0	11782400	C	A
19	rs435998	0	11782699	A	G
19	rs78860994	0	11784398	A	C
19	rs76490007	0	11784448	G	C
19	rs172279	0	11785173	A	G
19	rs286281	0	11785648	G	C
19	rs111871141	0	11786263	G	A
19	rs112052371	0	11787012	T	G
19	rs149584074	0	11787107	T	G
19	rs286282	0	11787302	G	C
19	rs286283	0	11787649	G	A
19	rs113280255	0	11787739	C	T
19	rs286284	0	11787796	A	G
19	rs286285	0	11787907	T	G
19	rs286286	0	11787944	A	G
19	rs57084032	0	11787983	A	G
19	rs286287	0	11788101	A	C
19	rs286292	0	11788414	G	A
19	rs117135252	0	11788740	G	A
19	rs206863	0	11789015	A	G
19	rs149442720	0	11789326	T	G
19	rs286293	0	11789559	G	A
19	rs73498650	0	11789716	C	A
19	rs286294	0	11789912	G	A
19	rs112784759	0	11790075	C	G
19	rs76781393	0	11790747	C	T
19	rs76034350	0	11792034	A	G
19	rs176251	0	11792282	T	C
19	rs117750611	0	11794053	C	G
19	rs580422	0	11794234	C	T
19	rs78156171	0	11794601	G	T
19	rs112070527	0	11795246	G	T
19	rs286298	0	11795897	C	G
19	rs78205751	0	11795922	T	C
19	rs286299	0	11796869	G	T
19	rs8108874	0	11797112	C	T
19	rs185926	0	11797252	T	A
19	rs286300	0	11797308	C	T
19	rs3745662	0	11797469	A	C
19	rs286301	0	11798437	C	G
19	rs75111694	0	11798660	T	C
19	rs286302	0	11798730	A	G
19	rs286303	0	11798765	C	T
19	rs117524194	0	11799009	C	T
19	rs80233429	0	11799079	C	A
19	rs76164235	0	11799096	C	T
19	rs286304	0	11799702	A	G
19	rs286305	0	11799940	T	G
19	rs10401445	0	11800020	A	G
19	rs286306	0	11800327	A	C
19	rs73498675	0	11800511	G	A
19	rs73498677	0	11800839	A	G
19	rs76652160	0	11800912	C	T
19	rs138757968	0	11801727	G	T
19	rs176252	0	11802610	A	G
19	rs28727971	0	11803128	T	C
19	rs286259	0	11804501	A	G
19	rs286260	0	11804526	A	C
19	rs12609856	0	11807010	C	A
19	rs73498694	0	11807511	G	A
19	rs140817293	0	11808367	C	T
19	rs73498696	0	11808815	G	T
19	rs73498698	0	11809355	A	T
19	rs12052063	0	11809683	G	A
19	rs412088	0	11812009	A	G
19	rs146398577	0	11813172	G	A
19	rs73498702	0	11813181	T	C
19	rs77804037	0	11813549	G	C
19	rs34727309	0	11813787	A	G
19	rs112924365	0	11814448	G	A
19	rs117065289	0	11814480	A	G
19	rs10424557	0	11815401	G	A
19	rs8103375	0	11816093	T	C
19	rs11085791	0	11816340	T	C
19	rs4804635	0	11816525	A	T
19	rs10409030	0	11817106	C	T
19	rs7254781	0	11819193	T	G
19	rs286270	0	11820517	C	A
19	rs286271	0	11820536	G	A
19	rs12611281	0	11820822	C	T
19	rs117553543	0	11820909	G	A
19	rs11085792	0	11821029	T	C
19	rs286272	0	11822129	A	G
19	rs7251012	0	11822312	G	C
19	rs141846748	0	11822440	T	C
19	rs138945021	0	11822830	G	A
19	rs76183441	0	11823013	T	A
19	rs186963871	0	11823077	A	G
19	rs74557317	0	11823507	A	G
19	rs142766525	0	11823637	C	T
19	rs35762844	0	11824930	T	A
19	rs80134395	0	11826815	G	A
19	rs140649385	0	11826958	T	C
19	rs166974	0	11827119	T	C
19	rs77187962	0	11827743	C	T
19	rs76377618	0	11827799	T	C
19	rs367219	0	11828096	C	T
19	rs418669	0	11828097	A	G
19	rs286276	0	11828163	T	C
19	rs143522459	0	11828249	G	A
19	rs11882565	0	11828410	A	G
19	rs117011139	0	11830314	A	G
19	rs80080567	0	11830378	C	G
19	rs7249376	0	11830764	A	T
19	rs286277	0	11831389	T	C
19	rs286278	0	11831589	C	G
19	rs5851	0	11832283	A	G
19	rs144091748	0	11833362	G	A
19	rs117129463	0	11833719	G	A
19	rs11878969	0	11834295	C	T
19	rs142368623	0	11834407	T	C
19	rs9749384	0	11834721	T	C
19	rs34095709	0	11836477	G	T
19	rs57229751	0	11837393	C	T
19	rs75774109	0	11838819	G	A
19	rs286268	0	11839011	A	C
19	rs62113590	0	11839146	G	A
19	rs74181610	0	11839610	T	G
19	rs78273427	0	11840078	T	C
19	rs74660687	0	11841197	C	G
19	rs4804636	0	11842323	C	T
19	rs76157047	0	11842382	C	G
19	rs8113332	0	11842590	T	C
19	rs368811981	0	11843187	A	G
19	rs7260501	0	11843399	C	A
19	rs366452	0	11846045	A	G
19	rs57164304	0	11847256	C	T
19	rs4284746	0	11847419	T	C
19	rs286262	0	11847615	G	A
19	rs146157415	0	11848128	G	A
19	rs76097917	0	11848639	G	A
19	rs117971169	0	11848935	G	A
19	rs7507492	0	11849841	C	A
19	rs12462188	0	11849853	T	G
19	rs75104560	0	11850185	G	A
19	rs74587238	0	11850192	G	A
19	rs116856519	0	11850494	G	A
19	rs138207993	0	11850837	C	T
19	rs78401720	0	11851216	G	A
19	rs78033210	0	11851864	C	T
19	rs75295048	0	11852207	C	G
19	rs7246743	0	11852615	A	C
19	rs286266	0	11853548	A	C
19	rs77968024	0	11853918	C	G
19	rs76118163	0	11854040	C	G
19	rs12172874	0	11857102	A	T
19	rs137993105	0	11857120	G	A
19	rs143563830	0	11857202	C	T
19	rs113920989	0	11859594	T	C
19	rs112355379	0	11859661	A	G
19	rs143383743	0	11859709	C	T
19	rs7257818	0	11860233	A	G
19	rs114882303	0	11862103	A	G
19	rs11672554	0	11863765	A	G
19	rs185024759	0	11864103	T	A
19	rs7252983	0	11865910	T	A
19	rs78722097	0	11868076	G	C
19	rs7247803	0	11870391	A	T
19	rs7247500	0	11870480	C	T
19	rs7251202	0	11870534	T	C
19	rs7251216	0	11870561	T	C
19	rs7251224	0	11870583	T	C
19	rs10412565	0	11871101	T	A
19	rs10406971	0	11871170	A	G
19	rs6511751	0	11871401	G	C
19	rs182663687	0	11871499	A	C
19	rs6511754	0	11871706	G	C
19	rs6511755	0	11871754	C	A
19	rs4600573	0	11871807	A	G
19	rs6511756	0	11871847	A	G
19	rs4261659	0	11871958	C	G
19	rs4558513	0	11872143	T	G
19	rs4566290	0	11872161	G	T
19	rs4488576	0	11872190	G	T
19	rs7255383	0	11872647	G	C
19	rs78504116	0	11872817	G	A
19	rs8099884	0	11873382	A	C
19	rs9305024	0	11873478	G	T
19	rs117386727	0	11874386	T	C
19	rs372058	0	11877120	C	T
19	rs384148	0	11878095	T	G
19	rs446331	0	11879199	C	T
19	rs383884	0	11879420	G	T
19	rs436643	0	11879632	G	A
19	rs408028	0	11879729	T	C
19	rs28639888	0	11879925	A	G
19	rs77957445	0	11880002	C	T
19	rs440848	0	11880003	G	A
19	rs403773	0	11880012	C	T
19	rs117751773	0	11880453	A	G
19	rs61318047	0	11880474	C	G
19	rs56933482	0	11880481	A	C
19	rs57811164	0	11880576	C	T
19	rs4352156	0	11880679	C	T
19	rs60198456	0	11880740	C	T
19	rs8106797	0	11880778	C	T
19	rs144958820	0	11880779	G	A
19	rs6511757	0	11880914	A	G
19	rs148601005	0	11881124	C	T
19	rs413122	0	11881150	C	T
19	rs6511759	0	11881157	T	C
19	rs6511760	0	11881212	T	C
19	rs7257163	0	11881346	A	G
19	rs7257287	0	11881436	A	G
19	rs394957	0	11881451	G	A
19	rs7256942	0	11881524	C	T
19	rs7256961	0	11881563	C	A
19	rs10419444	0	11881612	G	C
19	rs8100091	0	11881796	T	A
19	rs8111060	0	11882073	C	G
19	rs413983	0	11882189	C	G
19	rs8113205	0	11882240	G	A
19	rs8100447	0	11882292	A	G
19	rs143098412	0	11882318	T	A
19	rs59685848	0	11882361	C	T
19	rs422054	0	11882542	C	T
19	rs150533654	0	11882548	C	T
19	rs389067	0	11882596	A	G
19	rs400020	0	11882607	A	G
19	rs11880786	0	11882656	G	A
19	rs116955129	0	11883173	A	C
19	rs429740	0	11883639	T	C
19	rs409436	0	11883660	A	G
19	rs400503	0	11883755	T	C
19	rs12973963	0	11883895	T	C
19	rs12982845	0	11883923	A	G
19	rs12980410	0	11884018	G	A
19	rs670240	0	11884037	T	G
19	rs142189793	0	11884280	A	G
19	rs435368	0	11884524	C	T
19	rs80322990	0	11884690	G	A
19	rs393086	0	11885239	A	G
19	rs406614	0	11885265	C	G
19	rs444131	0	11885777	G	A
19	rs4804644	0	11886175	C	T
19	rs60760138	0	11886179	C	T
19	rs147383482	0	11886320	A	G
19	rs11666258	0	11886393	C	G
19	rs182301655	0	11886435	C	T
19	rs376797	0	11886649	A	G
19	rs441052	0	11886854	T	C
19	rs413767	0	11887816	T	C
19	rs412816	0	11888044	G	A
19	rs405745	0	11888889	A	T
19	rs371134	0	11889347	C	T
19	rs4804646	0	11890595	T	A
19	rs799194	0	11890628	G	A
19	rs799193	0	11891003	G	A
19	rs80152996	0	11892553	T	A
19	rs116908186	0	11892728	C	A
19	rs117983782	0	11892743	A	G
19	rs286216	0	11892935	G	C
19	rs10412492	0	11892968	A	G
19	rs73504871	0	11893389	A	G
19	rs286217	0	11893555	T	C
19	rs75739462	0	11893807	A	G
19	rs286218	0	11893862	C	T
19	rs286219	0	11894535	C	G
19	rs286220	0	11894878	G	A
19	rs118060244	0	11894906	G	A
19	rs35646289	0	11896124	C	A
19	rs369018266	0	11896532	C	T
19	rs142312722	0	11896629	C	T
19	rs371590535	0	11897167	C	T
19	rs28438434	0	11898056	T	G
19	rs75231716	0	11898062	C	T
19	rs35722264	0	11898276	G	A
19	rs10417408	0	11898835	A	G
19	rs74181613	0	11898840	C	T
19	rs141146381	0	11898946	A	G
19	rs286221	0	11899376	A	G
19	rs10403769	0	11899627	T	C
19	rs286222	0	11901134	A	T
19	rs12462039	0	11901440	C	T
19	rs113301904	0	11901625	T	C
19	rs12977679	0	11902328	A	G
19	rs10401430	0	11903571	A	G
19	rs12986106	0	11903601	C	A
19	rs166969	0	11904860	G	T
19	rs425995	0	11904943	A	G
19	rs286223	0	11905089	G	A
19	rs7253875	0	11905343	A	G
19	rs286224	0	11905930	A	G
19	rs286225	0	11906484	C	T
19	rs286226	0	11906902	T	G
19	rs286227	0	11907682	G	A
19	rs286228	0	11907721	C	T
19	rs286229	0	11907792	T	C
19	rs286230	0	11907870	A	G
19	rs286231	0	11907904	T	A
19	rs286232	0	11908397	A	G
19	rs286233	0	11908770	A	G
19	rs286234	0	11909572	G	A
19	rs286235	0	11909608	C	A
19	rs184056	0	11910278	C	T
19	rs11671641	0	11910451	A	T
19	rs286236	0	11910479	G	A
19	rs286237	0	11910494	C	T
19	rs78736904	0	11911195	C	T
19	rs286238	0	11911546	A	T
19	rs7260645	0	11911627	T	C
19	rs74180187	0	11912251	C	A
19	rs431393	0	11912706	A	G
19	rs117411889	0	11912815	A	G
19	rs55972630	0	11913156	T	C
19	rs8103944	0	11914095	G	C
19	rs79383413	0	11914717	G	A
19	rs286215	0	11914886	T	C
19	rs7254316	0	11915185	G	A
19	rs2685687	0	11918585	T	C
19	rs17001666	0	11918754	G	C
19	rs11670714	0	11918878	C	A
19	rs12977564	0	11920215	G	A
19	rs13346799	0	11920633	C	A
19	rs2545819	0	11920880	G	A
19	rs12973655	0	11921021	T	A
19	rs146400365	0	11921272	C	T
19	rs420807	0	11921716	T	A
19	rs77242075	0	11922613	G	A
19	rs4804647	0	11924179	C	G
19	rs2685675	0	11925715	T	C
19	rs166970	0	11926535	T	C
19	rs7252922	0	11926608	C	T
19	rs149405834	0	11927308	G	A
19	rs138769319	0	11927548	C	T
19	rs286248	0	11927664	C	T
19	rs166971	0	11928231	T	C
19	rs1549	0	11928368	C	T
19	rs166972	0	11928812	A	G
19	rs62110816	0	11929076	A	G
19	rs2677564	0	11930530	C	T
19	rs286253	0	11930639	T	C
19	rs286254	0	11931077	G	C
19	rs141725248	0	11931106	A	C
19	rs2685672	0	11931113	G	A
19	rs286255	0	11931177	A	G
19	rs286256	0	11931364	C	T
19	rs17001671	0	11931746	T	C
19	rs602574	0	11932538	G	T
19	rs10417822	0	11932651	G	A
19	rs13382092	0	11932853	T	A
19	rs117680269	0	11932926	C	T
19	rs117876952	0	11933743	C	T
19	rs34871157	0	11936515	T	A
19	rs587477	0	11936916	G	A
19	rs587859	0	11936962	C	A
19	rs117107178	0	11937024	C	A
19	rs378030	0	11937118	C	A
19	rs2545813	0	11937419	T	C
19	rs2685666	0	11937442	G	A
19	rs2545812	0	11938027	T	C
19	rs2685664	0	11938125	G	A
19	rs375534	0	11938141	G	A
19	rs11671713	0	11938262	A	G
19	rs418266	0	11938658	G	A
19	rs432939	0	11939149	G	A
19	rs619767	0	11939455	G	A
19	rs480794	0	11939478	T	G
19	rs445012	0	11939779	A	G
19	rs417093	0	11939808	T	A
19	rs62110818	0	11939879	A	G
19	rs406262	0	11939906	A	G
19	rs416491	0	11940234	G	A
19	rs413333	0	11940270	A	G
19	rs77744942	0	11940750	C	T
19	rs406130	0	11940761	G	A
19	rs406386	0	11940863	G	A
19	rs421355	0	11941256	A	G
19	rs2545810	0	11941363	G	A
19	rs35392612	0	11941532	C	G
19	rs410885	0	11941617	G	A
19	rs451409	0	11941675	A	G
19	rs449342	0	11941867	G	A
19	rs427880	0	11942362	A	G
19	rs394416	0	11942615	A	C
19	rs436411	0	11942771	G	A
19	rs117998813	0	11943552	G	A
19	rs375049	0	11943823	G	A
19	rs3745669	0	11943852	T	C
19	rs430965	0	11944066	A	G
19	rs381973	0	11944070	A	G
19	rs434048	0	11944322	G	A
19	rs1062258	0	11944400	A	T
19	rs2545809	0	11944889	T	A
19	rs598006	0	11944906	C	A
19	rs74181615	0	11944989	T	A
19	rs2685659	0	11945266	A	T
19	rs2545808	0	11945466	C	T
19	rs600636	0	11945487	A	G
19	rs144017238	0	11945952	G	A
19	rs370816	0	11946038	A	G
19	rs142086841	0	11946136	G	A
19	rs2685658	0	11946366	T	C
19	rs631393	0	11946393	A	G
19	rs370410	0	11946980	C	A
19	rs401987	0	11947123	C	G
19	rs452897	0	11947491	G	T
19	rs429092	0	11947536	T	C
19	rs413273	0	11947770	G	A
19	rs62110835	0	11948073	T	G
19	rs117532922	0	11948227	A	G
19	rs72992396	0	11949448	A	C
19	rs286241	0	11949782	T	C
19	rs149662891	0	11950498	G	A
19	rs286242	0	11950525	T	C
19	rs448560	0	11951470	A	G
19	rs141226997	0	11951536	A	G
19	rs286243	0	11952121	G	A
19	rs72992399	0	11952311	A	T
19	rs286245	0	11952323	A	C
19	rs78560563	0	11952693	G	A
19	rs286246	0	11954562	T	C
19	rs2607451	0	11955632	T	C
19	rs2607452	0	11955765	A	G
19	rs1466307	0	11956559	A	G
19	rs1466308	0	11956624	T	C
19	rs2607454	0	11957001	G	T
19	rs2607455	0	11957060	A	G
19	rs117946175	0	11957899	G	A
19	rs12976680	0	11958835	C	T
19	rs2607456	0	11959057	A	G
19	rs2545822	0	11960314	G	C
19	rs10439165	0	11960480	C	T
19	rs74181618	0	11960676	G	C
19	rs12977095	0	11960912	G	A
19	rs12977096	0	11960915	G	A
19	rs12986409	0	11960939	T	A
19	rs8103871	0	11962087	T	C
19	rs12972457	0	11962633	T	C
19	rs2112473	0	11962731	G	A
19	rs28722915	0	11963107	G	A
19	rs58916800	0	11963214	C	A
19	rs117807166	0	11963580	C	T
19	rs282748	0	11964208	G	A
19	rs11667128	0	11965390	T	C
19	rs423280	0	11965727	C	T
19	rs76546609	0	11965807	C	T
19	rs282749	0	11965918	A	G
19	rs2551866	0	11966125	G	C
19	rs2735438	0	11966188	C	T
19	rs2551865	0	11966231	A	G
19	rs282750	0	11966426	G	C
19	rs282751	0	11966683	C	T
19	rs282752	0	11966700	G	T
19	rs282753	0	11966792	A	G
19	rs2551863	0	11966911	G	A
19	rs282754	0	11967007	C	A
19	rs117821647	0	11967804	A	G
19	rs279207	0	11967817	A	C
19	rs279208	0	11968438	G	A
19	rs76021722	0	11968853	C	T
19	rs2551860	0	11968985	A	T
19	rs279209	0	11969235	C	T
19	rs72994204	0	11969898	G	A
19	rs146752381	0	11970164	A	G
19	rs3096449	0	11971370	G	A
19	rs2551857	0	11971416	G	A
19	rs279210	0	11971685	T	C
19	rs75479418	0	11972353	C	A
19	rs279211	0	11972499	G	A
19	rs72994210	0	11972646	A	T
19	rs279212	0	11972651	T	A
19	rs459363	0	11974251	A	G
19	rs459364	0	11974255	A	G
19	rs62110838	0	11974480	G	T
19	rs78701217	0	11974758	C	T
19	rs17705580	0	11975425	G	C
19	rs72994211	0	11975897	G	T
19	rs62110839	0	11976052	C	T
19	rs11671596	0	11977572	G	C
19	rs279214	0	11977811	C	T
19	rs11085794	0	11978019	C	T
19	rs10500209	0	11979164	T	C
19	rs141562312	0	11979254	G	A
19	rs72994214	0	11979305	C	G
19	rs72994216	0	11979636	T	C
19	rs279215	0	11980332	T	C
19	rs10418181	0	11980821	T	C
19	rs7507669	0	11980838	G	C
19	rs113622516	0	11980853	C	T
19	rs10424433	0	11981375	T	C
19	rs117898538	0	11982151	G	A
19	rs279216	0	11984841	A	G
19	rs72994223	0	11985923	C	T
19	rs57638283	0	11987104	T	G
19	rs4804173	0	11988005	A	G
19	rs279217	0	11988323	A	C
19	rs11085795	0	11988515	G	A
19	rs393516	0	11988971	A	G
19	rs393520	0	11988974	A	G
19	rs72994224	0	11989473	G	A
19	rs279218	0	11989518	G	A
19	rs279219	0	11989748	A	T
19	rs4804174	0	11989836	G	C
19	rs118107001	0	11990142	G	A
19	rs279220	0	11990258	C	A
19	rs279221	0	11991218	T	C
19	rs72994231	0	11991238	G	A
19	rs279222	0	11991587	A	C
19	rs279223	0	11991638	T	G
19	rs12459059	0	11991962	C	T
19	rs73921177	0	11992261	G	A
19	rs72994233	0	11992981	C	T
19	rs11085796	0	11993045	T	A
19	rs17381137	0	11993214	G	A
19	rs17381158	0	11993350	A	G
19	rs57239197	0	11993605	T	C
19	rs62110840	0	11994200	C	T
19	rs55912511	0	11995151	T	C
19	rs2311783	0	11995426	C	G
19	rs2311784	0	11995508	C	T
19	rs10403024	0	11995684	G	C
19	rs116857670	0	11995789	G	A
19	rs279174	0	11996064	T	C
19	rs4629088	0	11996101	C	T
19	rs279175	0	11996815	T	C
19	rs279178	0	11997183	T	C
19	rs279179	0	11997197	C	A
19	rs73003906	0	11997340	C	A
19	rs279180	0	11997423	T	C
19	rs11085797	0	11997610	G	T
19	rs279181	0	11997645	C	T
19	rs279182	0	11997919	A	G
19	rs279183	0	11998167	A	T
19	rs10408418	0	11998179	A	G
19	rs3810314	0	11998777	C	T
19	rs279185	0	11999985	A	T
19	rs279186	0	12000405	T	C
19	rs11669983	0	12000949	C	T
19	rs28822107	0	12001170	G	A
19	rs279188	0	12002177	G	C
19	rs279189	0	12002817	G	T
19	rs279192	0	12003096	G	A
19	rs279193	0	12003159	T	G
19	rs62112975	0	12004271	A	G
19	rs279194	0	12004432	G	A
19	rs143530496	0	12004644	C	G
19	rs148035581	0	12004658	A	C
19	rs279195	0	12004812	T	A
19	rs7247828	0	12005054	G	C
19	rs279197	0	12005944	A	T
19	rs11085798	0	12006117	G	T
19	rs62113965	0	12007018	G	C
19	rs62113967	0	12007386	G	A
19	rs279198	0	12008060	G	A
19	rs147916230	0	12008080	T	G
19	rs11672642	0	12008317	G	C
19	rs279200	0	12008933	A	T
19	rs279201	0	12009088	T	C
19	rs279202	0	12011063	C	T
19	rs279203	0	12011590	C	G
19	rs537468	0	12012236	G	T
19	rs279204	0	12013732	G	A
19	rs279205	0	12014274	A	G
19	rs11671654	0	12014355	C	G
19	rs12463082	0	12017264	A	G
19	rs279224	0	12017885	A	G
19	rs138644472	0	12017954	A	G
19	rs28766934	0	12019403	A	G
19	rs150549216	0	12020217	C	T
19	rs189816484	0	12022145	C	T
19	rs11085799	0	12022449	G	C
19	rs279227	0	12023744	C	T
19	rs62113969	0	12025518	A	T
19	rs279228	0	12027284	G	T
19	rs372793161	0	12031126	C	T
19	rs279231	0	12031787	C	T
19	rs80352369	0	12033378	T	G
19	rs279232	0	12033408	A	T
19	rs279233	0	12034211	A	C
19	rs10404066	0	12034606	G	C
19	rs113567195	0	12036566	G	C
19	rs279235	0	12037163	C	G
19	rs279236	0	12037544	A	G
19	rs279237	0	12037683	G	A
19	rs8113106	0	12040283	C	T
19	rs8113226	0	12040385	C	A
19	rs117875014	0	12040889	G	C
19	rs10407721	0	12041536	C	T
19	rs181089881	0	12041861	T	G
19	rs73506894	0	12042395	C	T
19	rs61597331	0	12042668	C	T
19	rs8101335	0	12044616	C	T
19	rs73506896	0	12044924	A	G
19	rs77853059	0	12044934	C	T
19	rs58695559	0	12045239	T	C
19	rs73506901	0	12045466	A	G
19	rs113165066	0	12045916	G	A
19	rs279244	0	12046146	G	C
19	rs279245	0	12046336	T	C
19	rs279246	0	12046447	T	A
19	rs445647	0	12046681	G	C
19	rs56176360	0	12046750	C	A
19	rs183953	0	12046893	A	G
19	rs279249	0	12047644	G	A
19	rs8109969	0	12047801	T	C
19	rs13382072	0	12049093	A	C
19	rs13382007	0	12049384	C	A
19	rs4804650	0	12050188	T	A
19	rs137924620	0	12051405	G	A
19	rs143715710	0	12051644	G	A
19	rs279251	0	12051714	G	A
19	rs279252	0	12051755	A	G
19	rs113531904	0	12053402	T	C
19	rs118045150	0	12053467	A	T
19	rs279255	0	12054206	G	A
19	rs279256	0	12054516	C	A
19	rs10413462	0	12054636	A	C
19	rs279257	0	12054789	T	C
19	rs279258	0	12055555	A	G
19	rs146788665	0	12056430	A	G
19	rs279259	0	12056753	G	C
19	rs279260	0	12057091	T	C
19	rs55854091	0	12057730	G	A
19	rs60697554	0	12057759	C	T
19	rs58336952	0	12057916	A	G
19	rs4804175	0	12058536	C	T
19	rs192494	0	12058572	G	A
19	rs45621839	0	12058774	A	G
19	rs73509026	0	12059467	C	G
19	rs77673544	0	12061271	C	T
19	rs279262	0	12062698	C	A
19	rs10405348	0	12062853	G	A
19	rs279263	0	12063660	A	G
19	rs28655955	0	12064771	T	G
19	rs7256759	0	12065010	G	A
19	rs183954	0	12067906	G	C
19	rs674838	0	12069267	C	G
19	rs674841	0	12069269	C	T
19	rs139827881	0	12069423	G	T
19	rs279273	0	12069444	T	G
19	rs279275	0	12069976	T	G
19	rs3852901	0	12070845	T	G
19	rs3852902	0	12070911	G	A
19	rs3852903	0	12071122	T	C
19	rs4081726	0	12071733	T	C
19	rs118088961	0	12071794	T	C
19	rs73509052	0	12071802	T	G
19	rs10414831	0	12071927	T	C
19	rs279276	0	12072287	A	G
19	rs59689881	0	12072960	T	C
19	rs139383851	0	12073741	C	T
19	rs3852904	0	12074271	C	G
19	rs117268343	0	12074572	G	A
19	rs7247516	0	12075042	C	G
19	rs13343452	0	12075072	G	C
19	rs143286584	0	12075087	G	A
19	rs151284827	0	12075116	T	C
19	rs7250928	0	12075438	C	T
19	rs7250805	0	12076060	G	C
19	rs7251835	0	12076171	C	T
19	rs7255682	0	12076728	C	A
19	rs60722046	0	12076851	G	A
19	rs10419423	0	12077081	C	T
19	rs10417905	0	12077092	G	C
19	rs10412870	0	12077215	A	G
19	rs279279	0	12077640	C	T
19	rs59481042	0	12077977	T	C
19	rs7256236	0	12078375	C	T
19	rs7255304	0	12078380	G	A
19	rs7255429	0	12078470	G	A
19	rs10407094	0	12079278	T	A
19	rs279282	0	12079698	G	A
19	rs72988652	0	12079847	A	G
19	rs9305025	0	12080724	C	T
19	rs28396304	0	12081484	G	T
19	rs7253214	0	12081580	G	C
19	rs9749387	0	12081607	A	G
19	rs7254383	0	12081738	C	A
19	rs10415994	0	12082140	G	A
19	rs8100892	0	12082263	T	C
19	rs75329827	0	12083184	A	G
19	rs3865486	0	12084508	T	C
19	rs10417749	0	12085436	G	T
19	rs2551850	0	12085947	G	C
19	rs2547464	0	12085983	A	G
19	rs8112527	0	12086258	G	A
19	rs142360593	0	12086264	C	G
19	rs403674	0	12087138	T	C
19	rs11883386	0	12087193	G	C
19	rs406072	0	12087325	T	C
19	rs112017572	0	12089903	G	A
19	rs279141	0	12090054	G	A
19	rs73510924	0	12090150	G	A
19	rs190705	0	12090312	C	A
19	rs279142	0	12090765	C	A
19	rs279144	0	12091331	G	C
19	rs7359981	0	12091659	G	A
19	rs73510930	0	12091762	A	G
19	rs7258804	0	12091958	G	A
19	rs116931926	0	12092577	T	C
19	rs118160966	0	12093202	G	T
19	rs60969085	0	12093222	G	A
19	rs10084150	0	12093923	T	C
19	rs279150	0	12095630	C	T
19	rs10408992	0	12095788	T	A
19	rs112556205	0	12096072	C	G
19	rs279151	0	12096462	T	C
19	rs142838914	0	12097301	T	C
19	rs10409509	0	12098437	G	T
19	rs401398	0	12099175	A	G
19	rs446282	0	12099291	A	G
19	rs62109802	0	12099650	C	A
19	rs150385090	0	12100398	G	T
19	rs117164185	0	12100604	C	T
19	rs74990871	0	12100661	G	A
19	rs429472	0	12101038	C	T
19	rs429074	0	12101059	T	C
19	rs75679473	0	12101315	G	A
19	rs73000421	0	12101394	T	G
19	rs373769	0	12101790	T	C
19	rs9989684	0	12102282	C	T
19	rs73000424	0	12103906	G	A
19	rs442158	0	12103989	T	C
19	rs365875	0	12104320	G	C
19	rs387278	0	12105300	A	G
19	rs440409	0	12105409	A	G
19	rs111626990	0	12105624	A	G
19	rs112126569	0	12106834	G	A
19	rs148000349	0	12109758	C	T
19	rs368325	0	12110019	T	C
19	rs442446	0	12110074	T	C
19	rs624976	0	12110238	T	A
19	rs376188372	0	12111021	C	T
19	rs112915564	0	12112324	G	T
19	rs365323	0	12112949	C	T
19	rs112315514	0	12113334	G	A
19	rs279155	0	12115226	T	C
19	rs10404882	0	12122834	G	A
19	rs10411027	0	12123243	G	A
19	rs112837631	0	12123429	C	A
19	rs57894483	0	12124095	G	A
19	rs279165	0	12124119	A	G
19	rs112765800	0	12125345	G	A
19	rs157182	0	12127776	T	C
19	rs112074246	0	12128021	T	C
19	rs157183	0	12128308	A	G
19	rs157184	0	12128317	G	C
19	rs77897724	0	12128726	T	C
19	rs78678915	0	12129780	G	A
19	rs157185	0	12130477	A	G
19	rs157186	0	12131097	T	A
19	rs182188	0	12131670	C	G
19	rs111626036	0	12131705	C	T
19	rs279169	0	12132982	T	C
19	rs10420683	0	12133769	G	C
19	rs10426947	0	12134289	G	A
19	rs157190	0	12135456	T	C
19	rs78726423	0	12136239	T	C
19	rs279170	0	12136523	A	T
19	rs279171	0	12136704	C	T
19	rs76122455	0	12136897	G	A
19	rs113264870	0	12140261	C	T
19	rs55642433	0	12140625	G	A
19	rs1088069	0	12141226	A	G
19	rs1091350	0	12141527	A	G
19	rs184087543	0	12142044	G	C
19	rs3848588	0	12142285	C	T
19	rs419421	0	12142919	T	A
19	rs113480571	0	12144554	G	A
19	rs3745672	0	12146370	T	C
19	rs7250427	0	12147201	C	T
19	rs10419620	0	12148947	A	G
19	rs149322487	0	12149461	G	A
19	rs75330109	0	12149874	T	A
19	rs113179794	0	12150593	G	A
19	rs28397144	0	12150750	T	G
19	rs28769358	0	12150847	T	C
19	rs10414248	0	12151626	C	T
19	rs143102708	0	12151702	G	A
19	rs28533658	0	12152367	G	A
19	rs10403392	0	12153589	A	T
19	rs78398345	0	12154448	G	A
19	rs67102109	0	12154799	G	C
19	rs8101690	0	12156335	T	C
19	rs111259072	0	12156569	G	A
19	rs112152876	0	12156679	C	A
19	rs11880710	0	12156895	A	G
19	rs10417006	0	12157253	G	A
19	rs7255420	0	12157839	G	A
19	rs8106275	0	12160263	G	A
19	rs7257355	0	12161780	G	A
19	rs10421718	0	12161850	G	A
19	rs190078785	0	12162058	A	C
19	rs10404023	0	12162085	T	C
19	rs144327532	0	12162095	A	G
19	rs11085802	0	12162121	C	G
19	rs7246419	0	12162712	G	A
19	rs7248287	0	12165429	T	C
19	rs75282733	0	12165646	T	G
19	rs7248680	0	12165770	T	C
19	rs76403598	0	12166182	A	G
19	rs113033627	0	12166369	T	C
19	rs112081361	0	12166565	C	T
19	rs10401283	0	12167353	C	T
19	rs113433154	0	12167742	G	T
19	rs147770332	0	12168343	G	C
19	rs75275742	0	12168397	G	A
19	rs10409622	0	12168750	C	G
19	rs28447243	0	12168791	T	C
19	rs10411299	0	12169163	A	C
19	rs7254564	0	12169180	T	C
19	rs7254539	0	12169311	A	G
19	rs79343210	0	12169723	C	T
19	rs79219764	0	12169962	G	A
19	rs1837258	0	12170092	G	T
19	rs57024566	0	12170480	G	A
19	rs10406268	0	12172004	C	T
19	rs10410566	0	12172328	G	A
19	rs8105983	0	12172522	C	G
19	rs149870361	0	12172847	G	A
19	rs67100770	0	12173577	T	C
19	rs7249543	0	12174866	T	C
19	rs79770870	0	12175358	C	A
19	rs1561408	0	12175383	C	T
19	rs8104495	0	12176101	C	T
19	rs8106653	0	12176220	G	A
19	rs73514817	0	12176709	T	C
19	rs76466283	0	12177620	C	T
19	rs58824531	0	12177941	G	T
19	rs113329877	0	12178558	C	T
19	rs74701591	0	12178604	A	G
19	rs78672158	0	12178652	A	G
19	rs67604671	0	12179712	G	A
19	rs150561284	0	12179770	T	C
19	rs75644013	0	12180253	C	A
19	rs7248116	0	12180996	G	A
19	rs67815603	0	12181540	A	G
19	rs67156396	0	12182675	G	A
19	rs4608438	0	12182890	T	C
19	rs56019429	0	12183461	C	T
19	rs112518795	0	12184266	C	T
19	rs7250239	0	12185102	G	A
19	rs10424893	0	12186148	T	C
19	rs12611158	0	12186272	G	A
19	rs7259684	0	12186611	A	G
19	rs7259845	0	12186761	A	G
19	rs6511763	0	12186857	G	C
19	rs8102258	0	12186921	T	C
19	rs8112094	0	12186922	G	T
19	rs79356129	0	12187020	G	A
19	rs6511764	0	12187210	A	G
19	rs10426017	0	12187861	T	G
19	rs10426455	0	12188266	A	G
19	rs10424345	0	12188317	G	A
19	rs17001757	0	12188630	A	G
19	rs111323668	0	12188768	T	C
19	rs74993864	0	12188834	C	T
19	rs73514866	0	12188891	G	A
19	rs369000479	0	12188940	G	A
19	rs11670621	0	12189379	C	T
19	rs45624834	0	12189632	T	C
19	rs112669089	0	12190344	G	A
19	rs113171437	0	12191061	A	G
19	rs111591836	0	12191071	A	G
19	rs17001758	0	12191233	A	G
19	rs8111750	0	12191564	A	G
19	rs8105245	0	12193086	T	C
19	rs8105246	0	12193087	T	C
19	rs4082342	0	12194395	A	T
19	rs2862771	0	12194422	A	G
19	rs60987304	0	12194995	G	A
19	rs185035933	0	12195737	A	G
19	rs7245815	0	12196126	A	G
19	rs8113028	0	12196190	G	A
19	rs149608046	0	12197469	G	C
19	rs12609977	0	12197477	A	G
19	rs7260250	0	12197723	G	A
19	rs10409284	0	12198154	T	G
19	rs12972428	0	12199755	G	A
19	rs189384430	0	12202633	C	T
19	rs73000458	0	12202788	G	A
19	rs10854119	0	12206019	C	T
19	rs80050669	0	12207824	C	T
19	rs8108641	0	12209168	G	C
19	rs8112522	0	12209455	C	T
19	rs8111928	0	12209616	G	A
19	rs137965200	0	12210626	C	A
19	rs62109820	0	12211191	A	G
19	rs7252204	0	12211253	C	A
19	rs8107525	0	12211925	A	C
19	rs11672836	0	12212496	A	G
19	rs117062311	0	12214301	C	T
19	rs12052145	0	12214585	C	T
19	rs57876655	0	12214611	G	A
19	rs6511766	0	12214862	A	G
19	rs12052173	0	12215638	C	T
19	rs28435774	0	12216448	G	A
19	rs66539237	0	12216758	G	T
19	rs67318494	0	12217156	C	T
19	rs28663315	0	12217203	A	G
19	rs10425899	0	12218458	C	G
19	rs7259386	0	12218787	G	A
19	rs146987537	0	12218875	G	A
19	rs7249074	0	12219590	C	G
19	rs8107823	0	12220613	A	G
19	rs10423417	0	12221700	A	G
19	rs17001768	0	12221849	T	C
19	rs73000467	0	12222259	G	A
19	rs1975349	0	12222861	T	C
19	rs8109273	0	12224172	T	C
19	rs79579962	0	12224324	T	G
19	rs73000469	0	12225324	A	C
19	rs7248813	0	12226264	A	T
19	rs8103556	0	12226773	A	G
19	rs73000472	0	12227201	A	G
19	rs4804653	0	12229976	A	T
19	rs17001788	0	12230298	A	C
19	rs8112112	0	12230768	C	T
19	rs269813	0	12231021	T	C
19	rs112756455	0	12231502	G	A
19	rs148685370	0	12232521	C	T
19	rs269812	0	12233675	C	G
19	rs10421353	0	12234035	A	G
19	rs188729151	0	12234226	T	C
19	rs10408320	0	12235071	T	C
19	rs2164984	0	12235194	G	C
19	rs269807	0	12235478	C	T
19	rs11671982	0	12236298	A	G
19	rs117872410	0	12236594	C	T
19	rs67994743	0	12236761	T	C
19	rs17719999	0	12239793	T	C
19	rs113671908	0	12240965	C	T
19	rs117480200	0	12240975	A	C
19	rs1980135	0	12241476	C	G
19	rs117846693	0	12241636	T	C
19	rs6511767	0	12241866	A	G
19	rs1036593	0	12242460	A	T
19	rs111385587	0	12247333	T	C
19	rs150831625	0	12247374	T	C
19	rs12608894	0	12247731	A	G
19	rs377529430	0	12248074	G	A
19	rs73002441	0	12248488	G	A
19	rs73002442	0	12248612	C	T
19	rs79988126	0	12248628	C	T
19	rs8107587	0	12249129	G	A
19	rs73002444	0	12249984	C	G
19	rs67943507	0	12251752	G	T
19	rs10419808	0	12252564	A	C
19	rs3760779	0	12253327	C	T
19	rs112823962	0	12254686	T	C
19	rs67726460	0	12254854	T	C
19	rs66756984	0	12254989	G	A
19	rs183668710	0	12255781	G	A
19	rs12972621	0	12256358	T	G
19	rs7258368	0	12256912	C	T
19	rs149553759	0	12258164	A	G
19	rs7248932	0	12259993	A	G
19	rs56410962	0	12260858	C	T
19	rs271199	0	12261472	C	T
19	rs269821	0	12263523	A	G
19	rs7251030	0	12264074	A	G
19	rs7254290	0	12264229	A	G
19	rs56101707	0	12265551	A	G
19	rs186472269	0	12268618	C	A
19	rs149404484	0	12268796	T	G
19	rs112855743	0	12269084	G	A
19	rs7256668	0	12270737	G	T
19	rs61151236	0	12272973	G	A
19	rs117843109	0	12273253	C	T
19	rs893546	0	12274521	C	T
19	rs112580183	0	12275408	C	T
19	rs112217048	0	12275502	C	T
19	rs12609116	0	12276350	C	T
19	rs78562794	0	12276402	G	A
19	rs718717	0	12277269	A	G
19	rs55962153	0	12278527	T	C
19	rs8106749	0	12278564	G	C
19	rs166601	0	12278736	T	C
19	rs530586194	0	12278913	G	A
19	rs112011473	0	12278991	G	A
19	rs144108148	0	12280487	G	A
19	rs111388156	0	12280942	G	A
19	rs185034086	0	12281504	G	A
19	rs73002454	0	12283461	A	G
19	rs150571706	0	12283603	C	T
19	rs139766758	0	12283798	G	T
19	rs75215084	0	12284493	C	G
19	rs269816	0	12284508	A	G
19	rs145360092	0	12284928	C	T
19	rs187516730	0	12286170	T	C
19	rs192082629	0	12286171	G	A
19	rs145276359	0	12286252	T	C
19	rs555384154	0	12287188	T	C
19	rs574741062	0	12287189	G	T
19	rs559290673	0	12287193	C	G
19	rs7257927	0	12287386	T	C
19	rs56043140	0	12288036	T	C
19	rs269814	0	12289074	T	C
19	rs79859972	0	12289849	T	G
19	rs269815	0	12290147	T	C
19	rs142072349	0	12290805	C	T
19	rs10421012	0	12291610	A	G
19	rs10420939	0	12291970	C	T
19	rs6511769	0	12292117	A	G
19	rs140108452	0	12292181	G	A
19	rs56335684	0	12292210	C	T
19	rs78382582	0	12292220	G	A
19	rs77579245	0	12293245	T	G
19	rs74503984	0	12293322	C	G
19	rs187380323	0	12293967	T	G
19	rs190794928	0	12293968	T	G
19	rs117291803	0	12294028	C	T
19	rs182459600	0	12294778	C	A
19	rs2271624	0	12296398	G	A
19	rs12610074	0	12296819	G	A
19	rs118111103	0	12297004	G	T
19	rs8111785	0	12297369	G	T
19	rs2438578	0	12300232	A	G
19	rs73002460	0	12300384	C	G
19	rs75777207	0	12300664	G	A
19	rs3745660	0	12301625	T	C
19	rs3098401	0	12303287	T	C
19	rs80136246	0	12303867	T	A
19	rs113737643	0	12304554	A	T
19	rs2459039	0	12304700	A	G
19	rs2250605	0	12305692	T	G
19	rs189889498	0	12306462	G	A
19	rs10413260	0	12306479	C	G
19	rs62109834	0	12306975	G	A
19	rs187520084	0	12307307	G	A
19	rs3106730	0	12307586	T	C
19	rs10408298	0	12307755	C	G
19	rs75274320	0	12308867	T	C
19	rs2438582	0	12309030	T	C
19	rs117224270	0	12309603	C	T
19	rs2438583	0	12309739	C	T
19	rs76459954	0	12310287	G	A
19	rs143641915	0	12311461	T	C
19	rs140432736	0	12311745	C	T
19	rs2459034	0	12311951	C	T
19	rs10424285	0	12312203	T	C
19	rs141760385	0	12312546	C	T
19	rs2438584	0	12312948	A	G
19	rs2459049	0	12313188	A	G
19	rs2438585	0	12313499	T	C
19	rs11085806	0	12314117	C	T
19	rs11670770	0	12314972	C	A
19	rs3106732	0	12316580	G	T
19	rs148860663	0	12317250	C	T
19	rs2863683	0	12317844	T	A
19	rs74901690	0	12317900	C	G
19	rs8101688	0	12319301	C	T
19	rs2438587	0	12319662	C	G
19	rs113624755	0	12320296	C	T
19	rs113159840	0	12321724	C	T
19	rs12610989	0	12322043	G	A
19	rs76696045	0	12322324	A	G
19	rs8103742	0	12323515	C	T
19	rs8103848	0	12323610	C	T
19	rs74572619	0	12324741	C	T
19	rs2459047	0	12326355	G	A
19	rs112857842	0	12327099	G	A
19	rs8112603	0	12328119	G	A
19	rs112673877	0	12328242	G	A
19	rs139660869	0	12329226	G	T
19	rs116984332	0	12329373	G	A
19	rs2438522	0	12329607	C	T
19	rs77508845	0	12330595	T	C
19	rs55864992	0	12330786	G	A
19	rs117799102	0	12331246	G	A
19	rs55945144	0	12331268	G	A
19	rs12610322	0	12332563	G	A
19	rs7255199	0	12333559	A	G
19	rs2459028	0	12333941	G	C
19	rs11883075	0	12334870	G	A
19	rs11880689	0	12334881	A	G
19	rs118002867	0	12335902	A	T
19	rs78805321	0	12336264	T	A
19	rs73002473	0	12336358	A	G
19	rs2438559	0	12336510	C	A
19	rs2459023	0	12338151	G	C
19	rs7251288	0	12339248	C	T
19	rs2459022	0	12340452	T	A
19	rs150464600	0	12340572	T	G
19	rs117931537	0	12341213	C	T
19	rs2459020	0	12341304	C	T
19	rs10164276	0	12342177	C	T
19	rs11668116	0	12344067	A	G
19	rs55877317	0	12344733	C	T
19	rs149312054	0	12344737	C	T
19	rs2438547	0	12346631	T	C
19	rs77374620	0	12347000	A	G
19	rs75202150	0	12347847	G	A
19	rs73921435	0	12348389	G	A
19	rs11881857	0	12348397	G	A
19	rs117232606	0	12349131	C	T
```
