## Supplementary material for "Characterization of shared and ancestry-specific signals driving complex traits using multi-ancestry fine-mapping": s2_snps.txt

```
rs892066
rs2278426
rs1836003
rs148260435
rs10411534
rs10413278
rs72996206
rs10419122
rs141409550
rs77410295
rs77877763
rs117212325
rs2116877
rs4804579
rs12978266
rs72996217
rs2116876
rs4804580
rs8101588
rs8113582
rs369654745
rs7252293
rs76712266
rs6511730
rs12462741
rs2043301
rs8100370
rs6511731
rs35918208
rs7258016
rs7246205
rs5027412
rs4804157
rs2043303
rs11671207
rs11668270
rs11085768
rs7248924
rs11878624
rs56965685
rs4804582
rs416231
rs396460
rs2445128
rs4804583
rs4804584
rs1560700
rs376047
rs115644243
rs322130
rs322131
rs322132
rs322133
rs322134
rs144532456
rs322135
rs4804158
rs4804159
rs4804160
rs144577721
rs113848170
rs56293109
rs34857309
rs12610280
rs638137
rs12608933
rs12610405
rs8103542
rs11881532
rs11880252
rs80188339
rs12979297
rs12973338
rs12979510
rs405357
rs379909
rs11085770
rs735725
rs1869772
rs78918520
rs387363
rs11666094
rs387018
rs385365
rs450832
rs375323
rs401511
rs79884537
rs78276779
rs77628412
rs417525
rs10413374
rs382975
rs382060
rs415922
rs2925132
rs2436472
rs2436473
rs364667
rs8113260
rs4804585
rs77778874
rs399597
rs11667138
rs142145812
rs412298
rs4614849
rs390313
rs11085773
rs11085774
rs11085775
rs376642
rs62131088
rs673748
rs62131090
rs57976436
rs60436974
rs7249225
rs74969323
rs10411025
rs78657004
rs62131094
rs62131095
rs62131097
rs62131098
rs2082451
rs2082450
rs2082449
rs2099343
rs7247014
rs74179982
rs322126
rs12459282
rs322125
rs12610120
rs322124
rs8105017
rs10410471
rs28654265
rs322129
rs10405396
rs10425758
rs62131099
rs10407198
rs322128
rs114764986
rs145362949
rs76288974
rs439151
rs367996
rs450069
rs412934
rs1975776
rs62131100
rs62131101
rs403027
rs403010
rs117529649
rs453766
rs374409
rs117576679
rs94517
rs393423
rs94515
rs94514
rs94513
rs377665
rs452145
rs423304
rs422496
rs414852
rs473775
rs406566
rs12327600
rs12327783
rs397707
rs117954196
rs420703
rs145917435
rs418547
rs322160
rs322159
rs322158
rs322153
rs322152
rs322151
rs144324498
rs322150
rs118085154
rs322148
rs322147
rs7248896
rs322146
rs143237759
rs322145
rs322144
rs322143
rs17699238
rs322142
rs322141
rs322140
rs322139
rs322138
rs322137
rs322136
rs8112129
rs148986241
rs433281
rs117956697
rs651774
rs7417
rs396384
rs412293
rs445169
rs411834
rs445026
rs386670
rs383547
rs399878
rs172757
rs318686
rs318687
rs318688
rs318689
rs150834556
rs318690
rs7249270
rs62131129
rs56296509
rs7246752
rs380764
rs59296210
rs445733
rs448743
rs113957604
rs113770127
rs896412
rs138323335
rs74993229
rs3816864
rs172731
rs178418
rs186421
rs113278289
rs111816320
rs117440021
rs12976608
rs111737410
rs190121153
rs12975236
rs7251786
rs6887
rs3745690
rs4804161
rs142984492
rs317916
rs11540666
rs12983706
rs112161762
rs8108707
rs80218197
rs317914
rs317915
rs145077847
rs318709
rs146207376
rs318710
rs79872513
rs318712
rs116381253
rs17719222
rs113792641
rs316499
rs117848409
rs149895809
rs143957958
rs75485384
rs77080457
rs111612809
rs4804162
rs116917543
rs138005400
rs4804163
rs318719
rs318720
rs389099
rs111379688
rs12463320
rs431144
rs17719234
rs111616124
rs318699
rs112304155
rs4804164
rs150853688
rs112061107
rs317923
rs60297660
rs117074666
rs149297688
rs77017415
rs73922651
rs73922652
rs317921
rs58198150
rs12610385
rs366720
rs367071
rs394497
rs394511
rs379130
rs366336
rs3816865
rs2291516
rs112178079
rs398056
rs416871
rs444731
rs8104158
rs10417491
rs78163980
rs112315719
rs112073930
rs111842975
rs73510689
rs73510690
rs149677030
rs76887299
rs443385
rs401564
rs111597522
rs390938
rs317913
rs12608612
rs10424035
rs10403736
rs317911
rs4804165
rs10419064
rs10413578
rs317910
rs3745688
rs222603
rs74631485
rs73510696
rs75702179
rs10416704
rs117349628
rs3810311
rs139037971
rs144541918
rs75611906
rs366787
rs139004193
rs74359185
rs111850362
rs55680106
rs4804592
rs35063798
rs59431306
rs160838
rs167479
rs316501
rs318694
rs34081
rs501257
rs40501
rs34103
rs34102
rs34101
rs34100
rs318695
rs34099
rs138246150
rs144382462
rs145458243
rs34095
rs34094
rs34093
rs34092
rs34091
rs34090
rs34089
rs34088
rs111700101
rs141323742
rs17426435
rs56015835
rs460660
rs456854
rs318697
rs140248363
rs76779229
rs34085
rs313624
rs111395780
rs80170279
rs160839
rs2302973
rs160840
rs11557488
rs160841
rs45626947
rs1971206
rs146086973
rs8101357
rs4804598
rs8616
rs138354612
rs141996336
rs117845984
rs3745686
rs311796
rs311794
rs311793
rs311792
rs311791
rs311789
rs28440978
rs311786
rs2242112
rs61744781
rs148384195
rs311781
rs114026567
rs112046498
rs311776
rs311775
rs76924454
rs493358
rs693131
rs188723
rs167480
rs28498052
rs79402109
rs7257898
rs75989646
rs10410504
rs115979535
rs694857
rs145277339
rs11672500
rs664477
rs78852838
rs645170
rs75855776
rs17638167
rs137998589
rs113596225
rs112943209
rs142631120
rs13346717
rs112113003
rs116308200
rs78162058
rs539911168
rs75326959
rs78895581
rs11878849
rs55643734
rs73512759
rs10422275
rs112999652
rs74547446
rs4804167
rs311806
rs2302972
rs112316419
rs311805
rs142455960
rs78421569
rs149467918
rs113820604
rs79173269
rs144327384
rs112238363
rs35949302
rs76998436
rs145558787
rs17447356
rs311801
rs7508166
rs12609753
rs73512768
rs117593683
rs74759079
rs74459869
rs7508575
rs73512770
rs117788142
rs56367850
rs79303830
rs61024168
rs2287671
rs12611081
rs12611106
rs1966481
rs1966480
rs311799
rs12609195
rs113786114
rs77905153
rs79325797
rs78971982
rs116999894
rs625417
rs645584
rs624899
rs624524
rs644699
rs149418749
rs189835945
rs79925707
rs10417716
rs4520944
rs585790
rs660887
rs680184
rs141438248
rs1062958
rs2302971
rs7254233
rs8108598
rs8111571
rs59952955
rs113581950
rs72992996
rs149959265
rs113285175
rs73512794
rs2871605
rs145961795
rs12609928
rs8113534
rs145036301
rs17001450
rs7253585
rs112571451
rs143456798
rs142910930
rs12609372
rs10417632
rs112078584
rs112800378
rs148015845
rs6511735
rs113880710
rs10406077
rs113872371
rs78110049
rs142035232
rs113393152
rs116682523
rs113807561
rs117699221
rs189398651
rs116542208
rs77291470
rs7258326
rs147544850
rs6511736
rs117845598
rs140743976
rs144868555
rs10412437
rs10418021
rs116627643
rs8109248
rs113259217
rs139928319
rs375698058
rs76999223
rs74646284
rs112866986
rs75048380
rs11085784
rs60817284
rs78893286
rs78722742
rs149117287
rs114027357
rs8105461
rs79092326
rs117071855
rs79485345
rs74550340
rs79304829
rs8109708
rs13347094
rs115987369
rs79540715
rs7246527
rs76918697
rs117622894
rs8103320
rs140735999
rs143221068
rs186782413
rs187679975
rs138405741
rs8112501
rs11880637
rs8100651
rs149799460
rs117270786
rs78341426
rs111757003
rs112556805
rs2052474
rs141679459
rs113122446
rs142338664
rs112634748
rs146843512
rs113647621
rs8110999
rs8111705
rs8100751
rs75731155
rs111663173
rs10401174
rs74759333
rs144294692
rs7359902
rs78967628
rs10417525
rs12609292
rs1549169
rs7359952
rs7359988
rs75583790
rs78109685
rs10422890
rs112012225
rs10425620
rs146116124
rs72620552
rs8606
rs59970096
rs3810313
rs3848587
rs10421961
rs10415967
rs61149527
rs60438445
rs10403711
rs11881637
rs7255746
rs35863302
rs974697
rs79092568
rs140125444
rs112594812
rs12984574
rs113357292
rs2876698
rs113837951
rs7246871
rs10410554
rs34912772
rs10405319
rs35383690
rs35128766
rs34729479
rs80132751
rs11673583
rs4804604
rs55806100
rs150670916
rs62129272
rs7253069
rs35963942
rs4804605
rs149642807
rs144313080
rs78286652
rs117694210
rs6511737
rs34944783
rs62129274
rs10425533
rs79859926
rs2229531
rs2305799
rs62638747
rs2071485
rs79666350
rs2071484
rs2071483
rs76639504
rs3760780
rs7256770
rs78023425
rs74747135
rs149147675
rs74180000
rs116223670
rs111582891
rs111931834
rs7247136
rs60267446
rs138418683
rs35879291
rs150334911
rs79525531
rs72995045
rs74618482
rs75279637
rs72995047
rs76506615
rs9305023
rs8108397
rs11880512
rs6511738
rs151070791
rs139798602
rs11881292
rs145714793
rs77176221
rs79058709
rs78934187
rs184095683
rs117526834
rs11085786
rs76830233
rs189566862
rs6511739
rs149502884
rs75177675
rs889366
rs79061565
rs897811
rs8111258
rs77984637
rs35414678
rs144182952
rs146061771
rs7255562
rs10425114
rs78206296
rs35541942
rs57392226
rs34357745
rs2328916
rs4308060
rs35746002
rs35511396
rs72997078
rs77353443
rs78680073
rs73922672
rs60439001
rs12972855
rs11667775
rs8110958
rs12460581
rs4052626
rs4052627
rs12981552
rs10409242
rs150884081
rs10403399
rs140411432
rs145399203
rs113482919
rs12972904
rs8112083
rs10424332
rs112832421
rs11551815
rs72997090
rs9807866
rs8106114
rs17001471
rs9807915
rs12151062
rs9807882
rs75024937
rs9973204
rs56963444
rs74647117
rs9789280
rs17448895
rs7253448
rs7249776
rs7249892
rs11671741
rs11668925
rs9973303
rs35675058
rs35448737
rs12461627
rs35315480
rs11672307
rs35864321
rs11085787
rs72489415
rs145560798
rs12976914
rs12978186
rs12975880
rs147888595
rs28823955
rs12979369
rs12976530
rs1471110
rs1471111
rs4804608
rs4804609
rs12985274
rs117681115
rs62111846
rs117879880
rs35875992
rs35838244
rs61070894
rs12151212
rs3923752
rs111922227
rs3922610
rs4411616
rs12162234
rs4545929
rs4804611
rs4804612
rs7531
rs8105162
rs8104957
rs8104211
rs59851275
rs4804613
rs4804614
rs4804615
rs34924329
rs117523930
rs7256301
rs60059024
rs118119751
rs117565952
rs34447952
rs35420552
rs2178224
rs2141399
rs2141400
rs145726434
rs141435684
rs35085568
rs148029925
rs10412992
rs8102091
rs59497752
rs8106713
rs8103576
rs2141398
rs4366815
rs112096735
rs12462302
rs75825622
rs12373534
rs35697610
rs35362984
rs11879017
rs118022417
rs8106273
rs8108668
rs111978144
rs143528992
rs113072274
rs4239549
rs62111855
rs62111856
rs62111857
rs4804616
rs4804617
rs111772256
rs143962721
rs113810971
rs75151604
rs4052625
rs74181603
rs60180694
rs150544389
rs7250798
rs56078531
rs147025231
rs8109499
rs60775237
rs150580063
rs76150662
rs34365612
rs115087308
rs35685224
rs11085788
rs8108002
rs12973387
rs112225946
rs11666185
rs147262161
rs3865483
rs77874110
rs138414314
rs148014041
rs75318023
rs4804621
rs113012151
rs113006495
rs10408679
rs11665952
rs62113584
rs77219597
rs10403331
rs72999186
rs10408103
rs80060235
rs148277127
rs10418517
rs10426047
rs28373248
rs10407232
rs10420734
rs10420009
rs17001493
rs148046035
rs12459055
rs8100206
rs8105395
rs73001106
rs12983092
rs143650174
rs12462160
rs6511741
rs6511742
rs6511743
rs6511744
rs7248836
rs4804624
rs4804625
rs4804626
rs4804627
rs4804628
rs4804629
rs4804630
rs4804631
rs4804632
rs28664784
rs28373969
rs28714142
rs7252405
rs7253437
rs7252652
rs143530680
rs7257690
rs7258257
rs4804633
rs151050736
rs17001496
rs59273607
rs8104334
rs8101160
rs10417094
rs116825572
rs10425015
rs117270934
rs13345223
rs74814996
rs13346587
rs13345729
rs11878184
rs146622258
rs11878714
rs10422192
rs73498638
rs73498640
rs435998
rs78860994
rs76490007
rs172279
rs286281
rs111871141
rs112052371
rs149584074
rs286282
rs286283
rs113280255
rs286284
rs286285
rs286286
rs57084032
rs286287
rs286292
rs117135252
rs206863
rs149442720
rs286293
rs73498650
rs286294
rs112784759
rs76781393
rs76034350
rs176251
rs117750611
rs580422
rs78156171
rs112070527
rs286298
rs78205751
rs286299
rs8108874
rs185926
rs286300
rs3745662
rs286301
rs75111694
rs286302
rs286303
rs117524194
rs80233429
rs76164235
rs286304
rs286305
rs10401445
rs286306
rs73498675
rs73498677
rs76652160
rs138757968
rs176252
rs28727971
rs286259
rs286260
rs12609856
rs73498694
rs140817293
rs73498696
rs73498698
rs12052063
rs412088
rs146398577
rs73498702
rs77804037
rs34727309
rs112924365
rs117065289
rs10424557
rs8103375
rs11085791
rs4804635
rs10409030
rs7254781
rs286270
rs286271
rs12611281
rs117553543
rs11085792
rs286272
rs7251012
rs141846748
rs138945021
rs76183441
rs186963871
rs74557317
rs142766525
rs35762844
rs80134395
rs140649385
rs166974
rs77187962
rs76377618
rs367219
rs418669
rs286276
rs143522459
rs11882565
rs117011139
rs80080567
rs7249376
rs286277
rs286278
rs5851
rs144091748
rs117129463
rs11878969
rs142368623
rs9749384
rs34095709
rs57229751
rs75774109
rs286268
rs62113590
rs74181610
rs78273427
rs74660687
rs4804636
rs76157047
rs8113332
rs368811981
rs7260501
rs366452
rs57164304
rs4284746
rs286262
rs146157415
rs76097917
rs117971169
rs7507492
rs12462188
rs75104560
rs74587238
rs116856519
rs138207993
rs78401720
rs78033210
rs75295048
rs7246743
rs286266
rs77968024
rs76118163
rs12172874
rs137993105
rs143563830
rs113920989
rs112355379
rs143383743
rs7257818
rs114882303
rs11672554
rs185024759
rs7252983
rs78722097
rs7247803
rs7247500
rs7251202
rs7251216
rs7251224
rs10412565
rs10406971
rs6511751
rs182663687
rs6511754
rs6511755
rs4600573
rs6511756
rs4261659
rs4558513
rs4566290
rs4488576
rs7255383
rs78504116
rs8099884
rs9305024
rs117386727
rs372058
rs384148
rs446331
rs383884
rs436643
rs408028
rs28639888
rs77957445
rs440848
rs403773
rs117751773
rs61318047
rs56933482
rs57811164
rs4352156
rs60198456
rs8106797
rs144958820
rs6511757
rs148601005
rs413122
rs6511759
rs6511760
rs7257163
rs7257287
rs394957
rs7256942
rs7256961
rs10419444
rs8100091
rs8111060
rs413983
rs8113205
rs8100447
rs143098412
rs59685848
rs422054
rs150533654
rs389067
rs400020
rs11880786
rs116955129
rs429740
rs409436
rs400503
rs12973963
rs12982845
rs12980410
rs670240
rs142189793
rs435368
rs80322990
rs393086
rs406614
rs444131
rs4804644
rs60760138
rs147383482
rs11666258
rs182301655
rs376797
rs441052
rs413767
rs412816
rs405745
rs371134
rs4804646
rs799194
rs799193
rs80152996
rs116908186
rs117983782
rs286216
rs10412492
rs73504871
rs286217
rs75739462
rs286218
rs286219
rs286220
rs118060244
rs35646289
rs369018266
rs142312722
rs371590535
rs28438434
rs75231716
rs35722264
rs10417408
rs74181613
rs141146381
rs286221
rs10403769
rs286222
rs12462039
rs113301904
rs12977679
rs10401430
rs12986106
rs166969
rs425995
rs286223
rs7253875
rs286224
rs286225
rs286226
rs286227
rs286228
rs286229
rs286230
rs286231
rs286232
rs286233
rs286234
rs286235
rs184056
rs11671641
rs286236
rs286237
rs78736904
rs286238
rs7260645
rs74180187
rs431393
rs117411889
rs55972630
rs8103944
rs79383413
rs286215
rs7254316
rs2685687
rs17001666
rs11670714
rs12977564
rs13346799
rs2545819
rs12973655
rs146400365
rs420807
rs77242075
rs4804647
rs2685675
rs166970
rs7252922
rs149405834
rs138769319
rs286248
rs166971
rs1549
rs166972
rs62110816
rs2677564
rs286253
rs286254
rs141725248
rs2685672
rs286255
rs286256
rs17001671
rs602574
rs10417822
rs13382092
rs117680269
rs117876952
rs34871157
rs587477
rs587859
rs117107178
rs378030
rs2545813
rs2685666
rs2545812
rs2685664
rs375534
rs11671713
rs418266
rs432939
rs619767
rs480794
rs445012
rs417093
rs62110818
rs406262
rs416491
rs413333
rs77744942
rs406130
rs406386
rs421355
rs2545810
rs35392612
rs410885
rs451409
rs449342
rs427880
rs394416
rs436411
rs117998813
rs375049
rs3745669
rs430965
rs381973
rs434048
rs1062258
rs2545809
rs598006
rs74181615
rs2685659
rs2545808
rs600636
rs144017238
rs370816
rs142086841
rs2685658
rs631393
rs370410
rs401987
rs452897
rs429092
rs413273
rs62110835
rs117532922
rs72992396
rs286241
rs149662891
rs286242
rs448560
rs141226997
rs286243
rs72992399
rs286245
rs78560563
rs286246
rs2607451
rs2607452
rs1466307
rs1466308
rs2607454
rs2607455
rs117946175
rs12976680
rs2607456
rs2545822
rs10439165
rs74181618
rs12977095
rs12977096
rs12986409
rs8103871
rs12972457
rs2112473
rs28722915
rs58916800
rs117807166
rs282748
rs11667128
rs423280
rs76546609
rs282749
rs2551866
rs2735438
rs2551865
rs282750
rs282751
rs282752
rs282753
rs2551863
rs282754
rs117821647
rs279207
rs279208
rs76021722
rs2551860
rs279209
rs72994204
rs146752381
rs3096449
rs2551857
rs279210
rs75479418
rs279211
rs72994210
rs279212
rs459363
rs459364
rs62110838
rs78701217
rs17705580
rs72994211
rs62110839
rs11671596
rs279214
rs11085794
rs10500209
rs141562312
rs72994214
rs72994216
rs279215
rs10418181
rs7507669
rs113622516
rs10424433
rs117898538
rs279216
rs72994223
rs57638283
rs4804173
rs279217
rs11085795
rs393516
rs393520
rs72994224
rs279218
rs279219
rs4804174
rs118107001
rs279220
rs279221
rs72994231
rs279222
rs279223
rs12459059
rs73921177
rs72994233
rs11085796
rs17381137
rs17381158
rs57239197
rs62110840
rs55912511
rs2311783
rs2311784
rs10403024
rs116857670
rs279174
rs4629088
rs279175
rs279178
rs279179
rs73003906
rs279180
rs11085797
rs279181
rs279182
rs279183
rs10408418
rs3810314
rs279185
rs279186
rs11669983
rs28822107
rs279188
rs279189
rs279192
rs279193
rs62112975
rs279194
rs143530496
rs148035581
rs279195
rs7247828
rs279197
rs11085798
rs62113965
rs62113967
rs279198
rs147916230
rs11672642
rs279200
rs279201
rs279202
rs279203
rs537468
rs279204
rs279205
rs11671654
rs12463082
rs279224
rs138644472
rs28766934
rs150549216
rs189816484
rs11085799
rs279227
rs62113969
rs279228
rs372793161
rs279231
rs80352369
rs279232
rs279233
rs10404066
rs113567195
rs279235
rs279236
rs279237
rs8113106
rs8113226
rs117875014
rs10407721
rs181089881
rs73506894
rs61597331
rs8101335
rs73506896
rs77853059
rs58695559
rs73506901
rs113165066
rs279244
rs279245
rs279246
rs445647
rs56176360
rs183953
rs279249
rs8109969
rs13382072
rs13382007
rs4804650
rs137924620
rs143715710
rs279251
rs279252
rs113531904
rs118045150
rs279255
rs279256
rs10413462
rs279257
rs279258
rs146788665
rs279259
rs279260
rs55854091
rs60697554
rs58336952
rs4804175
rs192494
rs45621839
rs73509026
rs77673544
rs279262
rs10405348
rs279263
rs28655955
rs7256759
rs183954
rs674838
rs674841
rs139827881
rs279273
rs279275
rs3852901
rs3852902
rs3852903
rs4081726
rs118088961
rs73509052
rs10414831
rs279276
rs59689881
rs139383851
rs3852904
rs117268343
rs7247516
rs13343452
rs143286584
rs151284827
rs7250928
rs7250805
rs7251835
rs7255682
rs60722046
rs10419423
rs10417905
rs10412870
rs279279
rs59481042
rs7256236
rs7255304
rs7255429
rs10407094
rs279282
rs72988652
rs9305025
rs28396304
rs7253214
rs9749387
rs7254383
rs10415994
rs8100892
rs75329827
rs3865486
rs10417749
rs2551850
rs2547464
rs8112527
rs142360593
rs403674
rs11883386
rs406072
rs112017572
rs279141
rs73510924
rs190705
rs279142
rs279144
rs7359981
rs73510930
rs7258804
rs116931926
rs118160966
rs60969085
rs10084150
rs279150
rs10408992
rs112556205
rs279151
rs142838914
rs10409509
rs401398
rs446282
rs62109802
rs150385090
rs117164185
rs74990871
rs429472
rs429074
rs75679473
rs73000421
rs373769
rs9989684
rs73000424
rs442158
rs365875
rs387278
rs440409
rs111626990
rs112126569
rs148000349
rs368325
rs442446
rs624976
rs376188372
rs112915564
rs365323
rs112315514
rs279155
rs10404882
rs10411027
rs112837631
rs57894483
rs279165
rs112765800
rs157182
rs112074246
rs157183
rs157184
rs77897724
rs78678915
rs157185
rs157186
rs182188
rs111626036
rs279169
rs10420683
rs10426947
rs157190
rs78726423
rs279170
rs279171
rs76122455
rs113264870
rs55642433
rs1088069
rs1091350
rs184087543
rs3848588
rs419421
rs113480571
rs3745672
rs7250427
rs10419620
rs149322487
rs75330109
rs113179794
rs28397144
rs28769358
rs10414248
rs143102708
rs28533658
rs10403392
rs78398345
rs67102109
rs8101690
rs111259072
rs112152876
rs11880710
rs10417006
rs7255420
rs8106275
rs7257355
rs10421718
rs190078785
rs10404023
rs144327532
rs11085802
rs7246419
rs7248287
rs75282733
rs7248680
rs76403598
rs113033627
rs112081361
rs10401283
rs113433154
rs147770332
rs75275742
rs10409622
rs28447243
rs10411299
rs7254564
rs7254539
rs79343210
rs79219764
rs1837258
rs57024566
rs10406268
rs10410566
rs8105983
rs149870361
rs67100770
rs7249543
rs79770870
rs1561408
rs8104495
rs8106653
rs73514817
rs76466283
rs58824531
rs113329877
rs74701591
rs78672158
rs67604671
rs150561284
rs75644013
rs7248116
rs67815603
rs67156396
rs4608438
rs56019429
rs112518795
rs7250239
rs10424893
rs12611158
rs7259684
rs7259845
rs6511763
rs8102258
rs8112094
rs79356129
rs6511764
rs10426017
rs10426455
rs10424345
rs17001757
rs111323668
rs74993864
rs73514866
rs369000479
rs11670621
rs45624834
rs112669089
rs113171437
rs111591836
rs17001758
rs8111750
rs8105245
rs8105246
rs4082342
rs2862771
rs60987304
rs185035933
rs7245815
rs8113028
rs149608046
rs12609977
rs7260250
rs10409284
rs12972428
rs189384430
rs73000458
rs10854119
rs80050669
rs8108641
rs8112522
rs8111928
rs137965200
rs62109820
rs7252204
rs8107525
rs11672836
rs117062311
rs12052145
rs57876655
rs6511766
rs12052173
rs28435774
rs66539237
rs67318494
rs28663315
rs10425899
rs7259386
rs146987537
rs7249074
rs8107823
rs10423417
rs17001768
rs73000467
rs1975349
rs8109273
rs79579962
rs73000469
rs7248813
rs8103556
rs73000472
rs4804653
rs17001788
rs8112112
rs269813
rs112756455
rs148685370
rs269812
rs10421353
rs188729151
rs10408320
rs2164984
rs269807
rs11671982
rs117872410
rs67994743
rs17719999
rs113671908
rs117480200
rs1980135
rs117846693
rs6511767
rs1036593
rs111385587
rs150831625
rs12608894
rs377529430
rs73002441
rs73002442
rs79988126
rs8107587
rs73002444
rs67943507
rs10419808
rs3760779
rs112823962
rs67726460
rs66756984
rs183668710
rs12972621
rs7258368
rs149553759
rs7248932
rs56410962
rs271199
rs269821
rs7251030
rs7254290
rs56101707
rs186472269
rs149404484
rs112855743
rs7256668
rs61151236
rs117843109
rs893546
rs112580183
rs112217048
rs12609116
rs78562794
rs718717
rs55962153
rs8106749
rs166601
rs530586194
rs112011473
rs144108148
rs111388156
rs185034086
rs73002454
rs150571706
rs139766758
rs75215084
rs269816
rs145360092
rs187516730
rs192082629
rs145276359
rs555384154
rs574741062
rs559290673
rs7257927
rs56043140
rs269814
rs79859972
rs269815
rs142072349
rs10421012
rs10420939
rs6511769
rs140108452
rs56335684
rs78382582
rs77579245
rs74503984
rs187380323
rs190794928
rs117291803
rs182459600
rs2271624
rs12610074
rs118111103
rs8111785
rs2438578
rs73002460
rs75777207
rs3745660
rs3098401
rs80136246
rs113737643
rs2459039
rs2250605
rs189889498
rs10413260
rs62109834
rs187520084
rs3106730
rs10408298
rs75274320
rs2438582
rs117224270
rs2438583
rs76459954
rs143641915
rs140432736
rs2459034
rs10424285
rs141760385
rs2438584
rs2459049
rs2438585
rs11085806
rs11670770
rs3106732
rs148860663
rs2863683
rs74901690
rs8101688
rs2438587
rs113624755
rs113159840
rs12610989
rs76696045
rs8103742
rs8103848
rs74572619
rs2459047
rs112857842
rs8112603
rs112673877
rs139660869
rs116984332
rs2438522
rs77508845
rs55864992
rs117799102
rs55945144
rs12610322
rs7255199
rs2459028
rs11883075
rs11880689
rs118002867
rs78805321
rs73002473
rs2438559
rs2459023
rs7251288
rs2459022
rs150464600
rs117931537
rs2459020
rs10164276
rs11668116
rs55877317
rs149312054
rs2438547
rs77374620
rs75202150
rs73921435
rs11881857
rs117232606
```
