## Supplementary material for "Characterization of shared and ancestry-specific signals driving complex traits using multi-ancestry fine-mapping": susiex_nc3.cs80.cs

```
CS_ID	SNP	BP	REF_ALLELE	ALT_ALLELE	REF_FRQ	BETA	SE	-LOG10P	CS_PIP	OVRL_PIP
1	rs72986630	11849736	T,NA	C,NA	0.941352,NA	0.0527894,NA	0.00841466,NA	9.45219,NA	0.99297	0.99297
2	rs322128	11402416	T,T	C,C	0.810139,0.765873	0.0259606,0.0312356	0.00504129,0.0100948	6.58325,2.70481	0.256734	0.256746
2	rs322124	11399372	G,G	C,C	0.811133,0.766865	0.0258732,0.0311858	0.00505144,0.0101097	6.5194,2.69093	0.210522	0.210535
2	rs322129	11401105	T,T	C,C	0.811133,0.766865	0.0257286,0.0315338	0.00505144,0.0101097	6.45362,2.74142	0.199154	0.199168
2	rs322126	11398724	T,T	C,C	0.814115,0.766865	0.0256022,0.0313839	0.00508247,0.0101097	6.32604,2.71961	0.123723	0.123737
2	rs322125	11398882	T,T	C,C	0.814115,0.766865	0.0254581,0.0313839	0.00508247,0.0101097	6.26191,2.71961	0.107122	0.107136
3	rs150712155	12051362	A,NA	G,NA	0.987078,NA	0.0606201,NA	0.0175062,NA	3.27197,NA	0.0571734	0.0571743
3	rs35697610	11736636	T,T	C,C	0.744533,0.835317	-0.0212026,0.00217015	0.00453346,0.0115253	5.53575,0.0702512	0.0151202	0.0151289
3	rs112145494	11904370	G,NA	A,NA	0.970179,NA	-0.0386638,NA	0.0116239,NA	3.05538,NA	0.0105411	0.0105433
3	rs142899154	12094660	A,NA	G,NA	0.982107,NA	-0.0486866,NA	0.014915,NA	2.95961,NA	0.00965487	0.00965636
3	rs112736536	12010432	A,NA	G,NA	0.984095,NA	-0.0508918,NA	0.0158037,NA	2.89251,NA	0.00901965	0.00902099
3	rs111978144	11738782	T,T	C,C	0.852883,0.87004	-0.0230144,-0.00170821	0.00558166,0.0127124	4.42758,0.0490963	0.00856094	0.00856354
3	rs112827507	12292391	A,NA	G,NA	0.985089,NA	0.0556696,NA	0.0163138,NA	3.19119,NA	0.00800969	0.00801023
3	rs146015867	12206546	T,NA	G,NA	0.987078,NA	-0.0583695,NA	0.0175062,NA	3.06785,NA	0.00783936	0.0078407
3	rs118086956	11400580	A,NA	G,NA	0.971173,NA	-0.040219,NA	0.0118166,NA	3.17717,NA	0.00724191	0.00724553
3	rs112909487	12205004	A,NA	G,NA	0.983101,NA	-0.0505148,NA	0.0153396,NA	3.00396,NA	0.00701502	0.00701663
3	rs184310705	12091613	T,NA	C,NA	0.988072,NA	-0.0537073,NA	0.0182119,NA	2.49652,NA	0.00615695	0.0061577
3	rs113179794	12150593	A,A	G,G	0.963221,0.973214	0.0291592,0.0710649	0.0105045,0.0264757	2.25922,2.13839	0.00581593	0.00581607
3	rs117649999	11966678	A,NA	G,NA	0.965209,NA	0.0286162,NA	0.0107893,NA	2.09717,NA	0.00574354	0.00574394
3	rs1088069	12141226	G,G	A,A	0.963221,0.973214	0.031294,0.0645997	0.0105045,0.0264757	2.53897,1.83301	0.00547682	0.00547696
3	rs10403399	11706658	G,G	C,C	0.727634,0.68254	-0.0187714,0.00788958	0.00444126,0.00918321	4.62479,0.408636	0.00536844	0.00537083
3	rs1091350	12141527	G,G	A,A	0.963221,0.973214	0.031294,0.0634882	0.0105045,0.0264757	2.53897,1.78289	0.00500559	0.00500572
3	rs157190	12135456	C,C	T,T	0.957256,0.973214	0.0272028,0.064649	0.00977441,0.0264757	2.26883,1.83525	0.00470706	0.00470717
3	rs10424332	11707458	C,C	A,A	0.714712,0.548611	-0.0183357,-0.00170047	0.00437857,0.00859004	4.54988,0.0741322	0.00451495	0.00451676
3	rs279171	12136704	T,T	C,C	0.957256,0.973214	0.0269864,0.0645409	0.00977441,0.0264757	2.23929,1.83035	0.00441804	0.00441814
3	rs157182	12127776	C,C	T,T	0.963221,0.973214	0.0312037,0.0621685	0.0105045,0.0264757	2.52679,1.72428	0.00441078	0.0044109
3	rs117779019	12273219	C,NA	T,NA	0.982107,NA	-0.0448687,NA	0.014915,NA	2.5805,NA	0.00440233	0.00440303
3	rs28769358	12150847	C,C	T,T	0.957256,0.973214	0.0251646,0.0695303	0.00977441,0.0264757	1.99839,2.06376	0.00434374	0.00434384
3	rs75326959	11593220	A,A	G,G	0.965209,0.959325	0.0192956,0.0600034	0.0107893,0.0216401	1.13247,2.2551	0.00429747	0.00429771
3	rs28397144	12150750	G,G	T,T	0.957256,0.973214	0.0248647,0.0701307	0.00977441,0.0264757	1.96005,2.0928	0.00427429	0.00427439
3	rs7250427	12147201	T,T	C,C	0.957256,0.973214	0.0250374,0.0694784	0.00977441,0.0264757	1.98207,2.06126	0.00419829	0.00419839
3	rs2302972	11596297	A,A	G,G	0.961233,0.960318	0.0179237,0.0610466	0.0102422,0.0218976	1.09626,2.27521	0.00415911	0.00415934
3	rs4239549	11739309	A,A	G,G	0.863817,0.927579	-0.0220596,0.00204278	0.00576457,0.0164929	3.88656,0.0450693	0.00412355	0.00412452
3	rs442446	12110074	C,C	T,T	0.957256,0.973214	0.0275142,0.0618287	0.00977441,0.0264757	2.31168,1.70935	0.00406762	0.00406772
3	rs112444199	12234768	T,NA	C,NA	0.981113,NA	0.0494817,NA	0.0145245,NA	3.18219,NA	0.00402176	0.00402214
3	rs368325	12110019	C,C	T,T	0.957256,0.973214	0.027092,0.0628928	0.00977441,0.0264757	2.25368,1.75633	0.00397314	0.00397323
3	rs279170	12136523	T,T	A,A	0.957256,0.973214	0.0261806,0.0651549	0.00977441,0.0264757	2.13102,1.85831	0.00380816	0.00380826
3	rs624976	12110238	A,A	T,T	0.957256,0.973214	0.0269958,0.0625219	0.00977441,0.0264757	2.24057,1.73988	0.00376591	0.003766
3	rs113264870	12140261	T,T	C,C	0.963221,0.973214	0.0299832,0.0637805	0.0105045,0.0264757	2.36523,1.79601	0.00376343	0.00376354
3	rs113033015	12124622	G,NA	A,NA	0.968191,NA	0.0371394,NA	0.0112664,NA	3.00921,NA	0.00370552	0.00370577
3	rs112354959	11770958	T,NA	C,NA	0.976143,NA	-0.0347587,NA	0.0129561,NA	2.13662,NA	0.00369082	0.00369134
3	rs419421	12142919	A,A	T,T	0.957256,0.973214	0.0259655,0.065396	0.00977441,0.0264757	2.10259,1.86935	0.00368803	0.00368812
3	rs61024168	11608434	C,C	A,A	0.961233,0.960318	0.0171145,0.0611875	0.0102422,0.0218976	1.02353,2.28384	0.00365197	0.00365218
3	rs7508166	11605056	G,G	C,C	0.961233,0.960318	0.0174967,0.0605965	0.0102422,0.0218976	1.05759,2.24774	0.0036459	0.00364611
3	rs73512768	11605782	G,G	A,A	0.961233,0.960318	0.0174122,0.06069	0.0102422,0.0218976	1.05002,2.25343	0.00363061	0.00363082
3	rs73512759	11595314	C,C	G,G	0.961233,0.960318	0.0172957,0.0608386	0.0102422,0.0218976	1.03961,2.26249	0.00361852	0.00361872
3	rs12611081	11609540	C,C	T,T	0.961233,0.960318	0.01707,0.0611512	0.0102422,0.0218976	1.01961,2.28161	0.0036076	0.00360781
3	rs12609753	11605575	T,T	C,C	0.961233,0.960318	0.0174522,0.060547	0.0102422,0.0218976	1.0536,2.24473	0.00359556	0.00359577
3	rs182188	12131670	G,G	C,C	0.957256,0.973214	0.0260067,0.0649673	0.00977441,0.0264757	2.10802,1.84974	0.00359546	0.00359554
3	rs365323	12112949	T,T	C,C	0.957256,0.973214	0.0267392,0.0627312	0.00977441,0.0264757	2.20579,1.74915	0.00359109	0.00359118
3	rs112461446	12200959	T,NA	C,NA	0.960239,NA	0.0427417,NA	0.0101186,NA	4.61995,NA	0.00353198	0.00353949
3	rs10409242	11706373	C,C	T,T	0.727634,0.548611	-0.0187275,-0.000723338	0.00444126,0.00859004	4.60572,0.0301685	0.00352664	0.00352824
3	rs9807915	11710309	C,C	T,T	0.734592,0.838294	-0.0190187,-0	0.00447775,0.0116103	4.66496,-0	0.00352035	0.00352232
3	rs9807882	11710352	A,A	G,G	0.734592,0.838294	-0.0190187,-0	0.00447775,0.0116103	4.66496,-0	0.00352035	0.00352232
3	rs2287671	11608931	C,C	A,A	0.961233,0.960318	0.0169013,0.061195	0.0102422,0.0218976	1.00476,2.2843	0.00352014	0.00352034
3	rs12611106	11609662	C,C	T,T	0.961233,0.960318	0.0168569,0.061195	0.0102422,0.0218976	1.00088,2.2843	0.00349282	0.00349302
3	rs34447952	11732320	T,T	C,C	0.736581,0.840278	-0.0192954,-0.000327911	0.00448855,0.0116683	4.76518,0.00984756	0.00349071	0.00349302
3	rs7508575	11607317	A,A	G,G	0.961233,0.959325	0.0176256,0.0597026	0.0102422,0.0216401	1.0692,2.23659	0.0034825	0.00348271
3	rs117729886	11384899	A,NA	G,NA	0.989066,NA	-0.0623029,NA	0.0190121,NA	2.97919,NA	0.00347173	0.00347367
3	rs279155	12115226	C,C	T,T	0.957256,0.973214	0.0265697,0.0628095	0.00977441,0.0264757	2.18296,1.75263	0.00346497	0.00346506
3	rs157185	12130477	G,G	A,A	0.957256,0.973214	0.0260067,0.0645084	0.00977441,0.0264757	2.10802,1.82887	0.00346293	0.00346302
3	rs56367850	11608173	G,G	C,C	0.961233,0.960318	0.0173677,0.0602649	0.0102422,0.0218976	1.04604,2.22761	0.00342528	0.00342547
3	rs112999652	11595643	A,A	G,G	0.961233,0.960318	0.0174241,0.0599149	0.0102422,0.0218976	1.05108,2.20646	0.00332098	0.00332117
3	rs74547446	11595905	C,C	A,A	0.960239,0.960318	0.0166096,0.0612166	0.0101186,0.0218976	0.996995,2.28562	0.00330691	0.00330711
3	rs113480571	12144554	A,A	G,G	0.962227,0.977182	0.0281441,0.0712468	0.0103707,0.0286274	2.17709,1.89216	0.00327476	0.00327485
3	rs157184	12128317	C,C	G,G	0.957256,0.973214	0.0260067,0.0637633	0.00977441,0.0264757	2.10802,1.79523	0.00325997	0.00326006
3	rs3745672	12146370	C,C	T,T	0.963221,0.979167	0.0286794,0.0753884	0.0105045,0.0299292	2.19863,1.92913	0.00324241	0.00324251
3	rs111626990	12105624	G,G	A,A	0.964215,0.979167	0.0305258,0.0724079	0.0106439,0.0299292	2.38386,1.80826	0.0032244	0.00322449
3	rs10409509	12098437	T,T	G,G	0.964215,0.980159	0.0312713,0.0721553	0.0106439,0.0306528	2.48099,1.73108	0.00320252	0.00320262
3	rs10404023	12162085	C,C	T,T	0.962227,0.973214	0.0291347,0.0656709	0.0103707,0.0264757	2.30412,1.88198	0.00319913	0.00319924
3	rs112837631	12123429	A,A	C,C	0.963221,0.979167	0.0286794,0.0751068	0.0105045,0.0299292	2.19863,1.91754	0.00317628	0.00317637
3	rs9989684	12102282	T,T	C,C	0.964215,0.980159	0.0308324,0.0734192	0.0106439,0.0306528	2.42356,1.77958	0.00315233	0.00315243
3	rs112765800	12125345	A,A	G,G	0.963221,0.979167	0.028591,0.0752618	0.0105045,0.0299292	2.18756,1.92391	0.00315118	0.00315127
3	rs10414248	12151626	T,T	C,C	0.963221,0.979167	0.0285072,0.0754864	0.0105045,0.0299292	2.17709,1.93317	0.00314578	0.00314587
3	rs113224191	12224499	G,NA	C,NA	0.981113,NA	0.0482367,NA	0.0145245,NA	3.04731,NA	0.00314445	0.00314476
3	rs112074246	12128021	C,C	T,T	0.963221,0.979167	0.0285072,0.0754645	0.0105045,0.0299292	2.17709,1.93226	0.00314073	0.00314082
3	rs157183	12128308	G,G	A,A	0.957256,0.973214	0.0260067,0.0632832	0.00977441,0.0264757	2.10802,1.77372	0.00313673	0.00313681
3	rs8104211	11730545	A,A	G,G	0.737575,0.839286	-0.0190877,-0.000376826	0.00449401,0.0116392	4.66496,0.0113642	0.00312784	0.00312983
3	rs112315514	12113334	A,A	G,G	0.963221,0.979167	0.0288983,0.0741779	0.0105045,0.0299292	2.22617,1.87956	0.00311517	0.00311526
3	rs112915564	12112324	T,T	G,G	0.963221,0.979167	0.0289402,0.0740232	0.0105045,0.0299292	2.23146,1.87328	0.00310925	0.00310934
3	rs10404882	12122834	A,A	G,G	0.963221,0.979167	0.028591,0.0750274	0.0105045,0.0299292	2.18756,1.91428	0.00309768	0.00309777
3	rs11671741	11713575	T,T	G,G	0.734592,0.838294	-0.0188326,-4.70027e-05	0.00447775,0.0116103	4.58479,0.0014051	0.00307749	0.00307918
3	rs7249892	11712735	T,T	C,C	0.734592,0.838294	-0.0188326,-4.70027e-05	0.00447775,0.0116103	4.58479,0.0014051	0.00307749	0.00307918
3	rs10419620	12148947	G,G	A,A	0.963221,0.979167	0.0282886,0.0757994	0.0105045,0.0299292	2.14989,1.9461	0.00307076	0.00307085
3	rs4804611	11728802	G,G	A,A	0.736581,0.839286	-0.0191089,-0.000376826	0.00448855,0.0116392	4.68415,0.0113642	0.0030522	0.00305419
3	rs111834033	12137020	T,NA	C,NA	0.981113,NA	-0.0426479,NA	0.0145245,NA	2.47862,NA	0.00304273	0.00304327
3	rs73512770	11607536	A,A	G,G	0.961233,0.959325	0.0173677,0.059464	0.0102422,0.0216401	1.04604,2.22196	0.00296298	0.00296316
3	rs4804608	11719982	C,C	A,A	0.735586,0.837302	-0.0190858,0.000607498	0.00448312,0.0115817	4.68415,0.0185586	0.0029441	0.00294603
3	rs75330109	12149874	A,A	T,T	0.964215,0.979167	0.0291185,0.075338	0.0106439,0.0299292	2.20587,1.92705	0.00292996	0.00293005
3	rs11551815	11708361	T,T	C,C	0.736581,0.8125	-0.018878,0.00501977	0.00448855,0.0109519	4.58479,0.189294	0.00292834	0.00293016
3	rs10420683	12133769	C,C	G,G	0.963221,0.979167	0.0283304,0.0747969	0.0105045,0.0299292	2.15508,1.90483	0.00287924	0.00287932
3	rs112126569	12106834	A,A	G,G	0.963221,0.979167	0.0289868,0.0727633	0.0105045,0.0299292	2.23735,1.82247	0.00287155	0.00287164
3	rs111626036	12131705	T,T	C,C	0.964215,0.979167	0.0291921,0.0746957	0.0106439,0.0299292	2.21501,1.90069	0.00283981	0.0028399
3	rs79219764	12169962	A,A	G,G	0.942346,0.973214	0.0197334,0.0667034	0.00848241,0.0264757	1.69903,1.92979	0.00281507	0.00281515
3	rs3848588	12142285	T,T	C,C	0.963221,0.979167	0.0283769,0.0743118	0.0105045,0.0299292	2.16086,1.88502	0.00280776	0.00280784
3	rs8112094	12186922	T,T	G,G	0.921471,0.981151	0.0190842,0.0655742	0.00734995,0.0314332	2.02605,1.4322	0.00277642	0.0027765
3	rs8102258	12186921	C,C	T,T	0.921471,0.981151	0.0190842,0.0655742	0.00734995,0.0314332	2.02605,1.4322	0.00277642	0.0027765
3	rs35448737	11715958	A,A	G,G	0.736581,0.838294	-0.0189713,-4.70027e-05	0.00448855,0.0116103	4.62479,0.0014051	0.00276922	0.00277099
3	rs10426947	12134289	A,A	G,G	0.963221,0.979167	0.0284188,0.0739495	0.0105045,0.0299292	2.16607,1.87029	0.00276024	0.00276032
3	rs60969085	12093222	A,A	G,G	0.962227,0.978175	0.0290704,0.066693	0.0103707,0.0292559	2.29577,1.64533	0.00273336	0.00273344
3	rs79343210	12169723	T,T	C,C	0.94334,0.974206	0.0198953,0.0679394	0.00855199,0.0269663	1.69903,1.92979	0.00272932	0.00272939
3	rs7359981	12091659	A,A	G,G	0.962227,0.978175	0.0291586,0.0663378	0.0103707,0.0292559	2.30724,1.63153	0.00272335	0.00272343
3	rs10084150	12093923	C,C	T,T	0.962227,0.978175	0.029205,0.0661535	0.0103707,0.0292559	2.31328,1.62439	0.00271881	0.00271889
3	rs113786114	11610372	A,A	G,G	0.961233,0.960318	0.0152364,0.0612438	0.0102422,0.0218976	0.863748,2.28729	0.00267696	0.00267712
3	rs10408992	12095788	A,A	T,T	0.962227,0.978175	0.0289869,0.0666526	0.0103707,0.0292559	2.28494,1.64376	0.00267355	0.00267363
3	rs73510930	12091762	G,G	A,A	0.962227,0.978175	0.0290287,0.0663893	0.0103707,0.0292559	2.29035,1.63353	0.00265158	0.00265166
3	rs113581950	11619925	A,A	G,G	0.960239,0.960318	0.0151343,0.0613906	0.0101186,0.0218976	0.870524,2.29631	0.00263797	0.00263813
3	rs55643734	11595121	A,A	G,G	0.961233,0.960318	0.0173521,0.0579743	0.0102422,0.0218976	1.04464,2.09106	0.0026215	0.00262166
3	rs113872371	11629504	C,C	G,G	0.979125,0.998016	-0.0317229,0.144119	0.0138296,0.0960615	1.66155,0.874379	0.00260747	0.00260771
3	rs73510924	12090150	A,A	G,G	0.962227,0.978175	0.029205,0.0654851	0.0103707,0.0292559	2.31328,1.59863	0.00259914	0.00259921
3	rs57164304	11847256	T,T	C,C	0.812127,0.765873	0.0227994,0.0299761	0.00506169,0.0100948	5.17659,2.5253	0.00258236	0.00465061
3	rs1062958	11616807	G,G	A,A	0.960239,0.960318	0.015645,0.0603382	0.0101186,0.0218976	0.913414,2.23205	0.00252961	0.00252976
3	rs112017572	12089903	A,A	G,G	0.962227,0.978175	0.0291586,0.0651879	0.0103707,0.0292559	2.30724,1.58724	0.00252057	0.00252065
3	rs8112527	12086258	A,A	G,G	0.962227,0.978175	0.029335,0.0644342	0.0103707,0.0292559	2.33026,1.55854	0.00249874	0.00249881
3	rs112209819	11982651	A,NA	G,NA	0.987078,NA	0.0694561,NA	0.0175062,NA	4.13893,NA	0.00249512	0.00249723
3	rs8113028	12196190	A,A	G,G	0.921471,0.980159	0.0189574,0.062169	0.00734995,0.0306528	2.00431,1.37117	0.00248729	0.00248736
3	rs279150	12095630	T,T	C,C	0.956262,0.978175	0.0254695,0.066555	0.00966771,0.0292559	2.07437,1.63997	0.00246394	0.002464
3	rs59952955	11619086	G,G	T,T	0.960239,0.960318	0.0155612,0.0602056	0.0101186,0.0218976	0.906313,2.22402	0.00245628	0.00245644
3	rs113820604	11602672	A,A	G,G	0.961233,0.960318	0.016084,0.0592343	0.0102422,0.0218976	0.934315,2.16563	0.00242887	0.00242902
3	rs28396304	12081484	T,T	G,G	0.962227,0.978175	0.029335,0.0639394	0.0103707,0.0292559	2.33026,1.53984	0.00241892	0.002419
3	rs79173269	11602789	T,T	C,C	0.961233,0.960318	0.0163347,0.058764	0.0102422,0.0218976	0.955671,2.13764	0.00240041	0.00240055
3	rs12609195	11610043	T,T	G,G	0.961233,0.960318	0.0151092,0.0604111	0.0102422,0.0218976	0.853376,2.23647	0.00237615	0.0023763
3	rs8111571	11618783	C,C	T,T	0.961233,0.960318	0.0160103,0.0601074	0.0102422,0.0218976	0.928075,2.21808	0.00237354	0.0023737
3	rs2871605	11621129	C,C	T,T	0.960239,0.960318	0.0154775,0.0600246	0.0101186,0.0218976	0.899238,2.21308	0.00237183	0.00237198
3	rs144327384	11602952	C,C	T,T	0.961233,0.959325	0.0158731,0.0583108	0.0102422,0.0216401	0.916515,2.15194	0.00236992	0.00237006
3	rs1966480	11609869	A,A	C,C	0.961233,0.960318	0.0149382,0.0604601	0.0102422,0.0218976	0.839521,2.23944	0.00232612	0.00232627
3	rs28533658	12152367	A,A	G,G	0.963221,0.979167	0.0274407,0.0744128	0.0105045,0.0299292	2.04605,1.88913	0.00232051	0.00232058
3	rs8108598	11618766	C,C	A,A	0.961233,0.960318	0.0157915,0.0602056	0.0102422,0.0218976	0.909673,2.22402	0.00231845	0.0023186
3	rs10403392	12153589	T,T	A,A	0.963221,0.979167	0.0274407,0.0743593	0.0105045,0.0299292	2.04605,1.88695	0.00231156	0.00231163
3	rs8101690	12156335	C,C	T,T	0.956262,0.973214	0.0222159,0.0709184	0.00966771,0.0264757	1.66626,2.13121	0.0022998	0.00229987
3	rs17447356	11604230	C,C	A,A	0.961233,0.960318	0.0158731,0.059054	0.0102422,0.0218976	0.916515,2.15488	0.00229637	0.00229651
3	rs145558787	11603958	T,T	C,C	0.961233,0.960318	0.0158731,0.059054	0.0102422,0.0218976	0.916515,2.15488	0.00229637	0.00229651
3	rs76842919	12186732	G,NA	A,NA	0.924453,NA	0.0206035,NA	0.00748151,NA	2.23,NA	0.00229433	0.00229446
3	rs10417749	12085436	T,T	G,G	0.962227,0.978175	0.0290287,0.0641832	0.0103707,0.0292559	2.29035,1.54904	0.00228833	0.0022884
3	rs7247516	12075042	G,G	C,C	0.962227,0.978175	0.0295068,0.0624241	0.0103707,0.0292559	2.35279,1.48326	0.0022841	0.00228417
3	rs112238363	11603149	T,T	C,C	0.961233,0.960318	0.0158291,0.059054	0.0102422,0.0218976	0.912827,2.15488	0.00227969	0.00227983
3	rs112556205	12096072	G,G	C,C	0.962227,0.979167	0.029133,0.0658875	0.0103707,0.0299292	2.3039,1.55745	0.002275	0.00227508
3	rs143186713	11741283	G,NA	A,NA	0.988072,NA	-0.0541874,NA	0.0182119,NA	2.5337,NA	0.00227358	0.00227409
3	rs8112083	11707266	G,G	A,A	0.736581,0.810516	-0.0185091,0.00499952	0.00448855,0.0109078	4.42836,0.189294	0.00226283	0.00226417
3	rs10411299	12169163	C,C	A,A	0.942346,0.979167	0.0185431,0.0760815	0.00848241,0.0299292	1.54044,1.9578	0.00224569	0.00224576
3	rs77905153	11611678	A,A	G,G	0.961233,0.960318	0.0151531,0.0598083	0.0102422,0.0218976	0.856946,2.20004	0.00222933	0.00222947
3	rs79325797	11611830	T,T	C,C	0.961233,0.960318	0.0151092,0.0598574	0.0102422,0.0218976	0.853376,2.203	0.00222656	0.0022267
3	rs76998436	11603670	C,C	G,G	0.961233,0.960318	0.0154076,0.0593441	0.0102422,0.0218976	0.877792,2.17219	0.00220021	0.00220035
3	rs78398345	12154448	A,A	G,G	0.962227,0.978175	0.0254024,0.0780684	0.0103707,0.0292559	1.84443,2.11805	0.00219521	0.00219529
3	rs10404066	12034606	C,C	G,G	0.704771,0.975198	0.00789273,0.0540756	0.00433447,0.0274863	1.16356,1.30855	0.00217518	0.00217523
3	rs144085286	11833390	T,NA	C,NA	0.985089,NA	-0.049166,NA	0.0163138,NA	2.58834,NA	0.00216103	0.00216152
3	rs74459869	11607011	G,G	A,A	0.961233,0.960318	0.0151925,0.0594098	0.0102422,0.0218976	0.860165,2.17612	0.0021417	0.00214184
3	rs75825622	11735513	C,C	T,T	0.868787,0.933532	0.00450245,-0.0537752	0.00585591,0.0171606	0.354608,2.76284	0.00213148	0.00213203
3	rs1966481	11609820	A,A	G,G	0.961233,0.960318	0.0150259,0.0595949	0.0102422,0.0218976	0.846612,2.18722	0.00213104	0.00213117
3	rs73509026	12059467	G,G	C,C	0.962227,0.978175	0.0291586,0.0624704	0.0103707,0.0292559	2.30724,1.48497	0.00211111	0.00211117
3	rs10411027	12123243	A,A	G,G	0.963221,0.979167	0.0274151,0.0731622	0.0105045,0.0299292	2.04295,1.83848	0.00211028	0.00211035
3	rs72997090	11708464	C,C	G,G	0.736581,0.838294	-0.0187891,0.000608998	0.00448855,0.0116103	4.54685,0.0185586	0.00208454	0.00208607
3	rs73509052	12071802	G,G	T,T	0.962227,0.978175	0.0289869,0.0628277	0.0103707,0.0292559	2.28494,1.49823	0.00207548	0.00207555
3	rs271198	12259323	G,NA	A,NA	0.030815,NA	0.0313817,NA	0.0114408,NA	2.21548,NA	0.00207498	0.00207535
3	rs113531904	12053402	C,C	T,T	0.962227,0.978175	0.0297366,0.0594476	0.0103707,0.0292559	2.3831,1.37515	0.0020047	0.00200476
3	rs7258804	12091958	A,A	G,G	0.962227,0.978175	0.0286191,0.0634886	0.0103707,0.0292559	2.23755,1.5229	0.00199031	0.00199038
3	rs8110958	11704929	C,C	T,T	0.739563,0.704365	-0.0180191,-0.00946053	0.00450506,0.00936756	4.19784,0.505107	0.00198504	0.00198613
3	rs28655955	12064771	G,G	T,T	0.962227,0.978175	0.0290287,0.0618731	0.0103707,0.0292559	2.29035,1.46295	0.0019721	0.00197216
3	rs45621839	12058774	G,G	A,A	0.962227,0.978175	0.0296075,0.0591067	0.0103707,0.0292559	2.36605,1.36302	0.00190449	0.00190455
3	rs112832421	11707845	T,T	C,C	0.737575,0.837302	-0.0187186,0.000186838	0.00449401,0.0115817	4.50718,0.00562614	0.00188598	0.00188732
3	rs78421569	11600276	G,G	A,A	0.950298,0.959325	0.0159735,0.0573199	0.00909753,0.0216401	1.1017,2.09269	0.00188095	0.00188111
3	rs10413462	12054636	C,C	A,A	0.962227,0.978175	0.029296,0.0600017	0.0103707,0.0292559	2.32516,1.39497	0.0018684	0.00186846
3	rs10410566	12172328	A,A	G,G	0.942346,0.979167	0.0187123,0.0730129	0.00848241,0.0299292	1.56252,1.83248	0.00185561	0.00185567
3	rs11668116	12344067	G,G	A,A	0.878728,0.930556	-0.0212939,0.00963582	0.00605664,0.0168156	3.35808,0.246703	0.00184436	0.0018449
3	rs8109969	12047801	C,C	T,T	0.962227,0.978175	0.0298196,0.0576305	0.0103707,0.0292559	2.3941,1.31111	0.00183491	0.00183497
3	rs12460581	11705314	A,A	G,G	0.737575,0.678571	-0.0183001,-0.00638134	0.00449401,0.00915299	4.33173,0.313644	0.00181873	0.0018198
3	rs113033627	12166369	C,C	T,T	0.962227,0.969246	0.0277134,0.0598211	0.0103707,0.0247591	2.12299,1.80447	0.00180913	0.00180921
3	rs674838	12069267	G,G	C,C	0.962227,0.978175	0.0293482,0.0590651	0.0103707,0.0292559	2.33199,1.36155	0.00178697	0.00178703
3	rs674841	12069269	T,T	C,C	0.962227,0.978175	0.0293482,0.0590651	0.0103707,0.0292559	2.33199,1.36155	0.00178697	0.00178703
3	rs10405348	12062853	A,A	G,G	0.956262,0.978175	0.0249304,0.063289	0.00966771,0.0292559	2.00364,1.51543	0.00174061	0.00174066
3	rs7248287	12165429	C,C	T,T	0.962227,0.969246	0.0283777,0.0575787	0.0103707,0.0247591	2.20671,1.69805	0.00172848	0.00172855
3	rs4520944	11614987	A,A	C,C	0.960239,0.960318	0.01359,0.0597521	0.0101186,0.0218976	0.74655,2.19666	0.00171615	0.00171626
3	rs55854091	12057730	A,A	G,G	0.956262,0.978175	0.0250608,0.0625619	0.00966771,0.0292559	2.02064,1.48837	0.00171401	0.00171406
3	rs11880710	12156895	G,G	A,A	0.955268,0.973214	0.0226556,0.0663727	0.00956466,0.0264757	1.74832,1.91441	0.00170475	0.0017048
3	rs58336952	12057916	G,G	A,A	0.956262,0.978175	0.0250159,0.0626129	0.00966771,0.0292559	2.01477,1.49026	0.00170109	0.00170114
3	rs60697554	12057759	T,T	C,C	0.956262,0.978175	0.0250159,0.0625619	0.00966771,0.0292559	2.01477,1.48837	0.00169555	0.00169561
3	rs4052626	11705638	A,A	G,G	0.737575,0.8125	-0.0183001,0.00501977	0.00449401,0.0109519	4.33173,0.189294	0.00168288	0.00168385
3	rs143715710	12051644	A,A	G,G	0.956262,0.978175	0.0252023,0.0617214	0.00966771,0.0292559	2.03916,1.45738	0.00168152	0.00168157
3	rs155955	12248307	A,NA	G,NA	0.030815,NA	0.030435,NA	0.0114408,NA	2.10742,NA	0.00166757	0.00166787
3	rs8101335	12044616	T,T	C,C	0.955268,0.978175	0.0249337,0.0597412	0.00956466,0.0292559	2.03916,1.38564	0.00165593	0.00165598
3	rs7256759	12065010	A,A	G,G	0.956262,0.978175	0.0247191,0.0631351	0.00966771,0.0292559	1.97626,1.50968	0.0016387	0.00163875
3	rs13382072	12049093	C,C	A,A	0.956262,0.978175	0.0252874,0.0609702	0.00966771,0.0292559	2.05034,1.42995	0.00163781	0.00163786
3	rs13382007	12049384	A,A	C,C	0.956262,0.978175	0.0252023,0.0610729	0.00966771,0.0292559	2.03916,1.43369	0.00161457	0.00161462
3	rs79770870	12175358	A,A	C,C	0.942346,0.979167	0.0185431,0.0714248	0.00848241,0.0299292	1.54044,1.76925	0.00158754	0.00158759
3	rs111259072	12156569	A,A	G,G	0.962227,0.979167	0.0254024,0.0763122	0.0103707,0.0299292	1.84443,1.96738	0.00158646	0.00158652
3	rs4052627	11705706	T,T	G,G	0.737575,0.8125	-0.0182066,0.0049275	0.00449401,0.0109519	4.293,0.185241	0.00157606	0.00157697
3	rs12972904	11706940	A,A	G,G	0.739563,0.839286	-0.0183451,9.38735e-05	0.00450506,0.0116392	4.33173,0.00280377	0.00156344	0.00156447
3	rs10407721	12041536	T,T	C,C	0.955268,0.978175	0.0248694,0.0590009	0.00956466,0.0292559	2.03064,1.35927	0.00155824	0.00155829
3	rs10401283	12167353	T,T	C,C	0.941352,0.968254	0.0196046,0.0609996	0.00841466,0.0243817	1.70299,1.90818	0.00154472	0.00154477
3	rs73506896	12044924	G,G	A,A	0.955268,0.978175	0.0248938,0.0587101	0.00956466,0.0292559	2.03387,1.34898	0.00154063	0.00154067
3	rs8113226	12040385	A,A	C,C	0.955268,0.978175	0.025077,0.0579274	0.00956466,0.0292559	2.0582,1.32147	0.00153965	0.00153969
3	rs73506894	12042395	T,T	C,C	0.955268,0.978175	0.024993,0.0582649	0.00956466,0.0292559	2.04704,1.3333	0.00153799	0.00153803
3	rs75275742	12168397	A,A	G,G	0.940358,0.968254	0.0188567,0.0617096	0.00834865,0.0243817	1.62151,1.94407	0.00153614	0.0015362
3	rs73506901	12045466	G,G	A,A	0.955268,0.978175	0.0248938,0.0586091	0.00956466,0.0292559	2.03387,1.34542	0.00153137	0.00153141
3	rs7257355	12161780	A,A	G,G	0.962227,0.979167	0.0259037,0.0744195	0.0103707,0.0299292	1.90318,1.8894	0.00151776	0.00151781
3	rs10421718	12161850	A,A	G,G	0.962227,0.979167	0.0259037,0.0743407	0.0103707,0.0299292	1.90318,1.88619	0.00150914	0.0015092
3	rs76055793	12284585	T,NA	C,NA	0.981113,NA	-0.0388288,NA	0.0145245,NA	2.12434,NA	0.00150012	0.00150039
3	rs279151	12096462	C,C	T,T	0.956262,0.979167	0.0241902,0.065634	0.00966771,0.0299292	1.90856,1.54807	0.00149252	0.00149257
3	rs8100651	11655227	NA,A	NA,G	NA,0.969246	NA,0.0570542	NA,0.0247591	NA,1.67363	0.0014875	0.00148768
3	rs7246419	12162712	A,A	G,G	0.962227,0.979167	0.0257748,0.0744206	0.0103707,0.0299292	1.88798,1.88945	0.00148113	0.00148119
3	rs56176360	12046750	A,A	C,C	0.956262,0.978175	0.0253726,0.0589553	0.00966771,0.0292559	2.06156,1.35765	0.0014784	0.00147845
3	rs112532469	11558702	C,NA	G,NA	0.978131,NA	-0.024995,NA	0.0135185,NA	1.19067,NA	0.00146392	0.00146411
3	rs1866382	12222381	G,NA	C,NA	0.029821,NA	0.0296739,NA	0.0116239,NA	1.97122,NA	0.00142521	0.00142546
3	rs61597331	12042668	T,T	C,C	0.955268,0.978175	0.0244502,0.059199	0.00956466,0.0292559	1.97556,1.3663	0.00142199	0.00142203
3	rs112081361	12166565	T,T	C,C	0.962227,0.969246	0.0269545,0.0586295	0.0103707,0.0247591	2.02934,1.74751	0.00140352	0.00140358
3	rs11670770	12314972	A,A	C,C	0.877734,0.929563	-0.0205384,0.00866446	0.00603539,0.0167057	3.17618,0.218961	0.00135418	0.00135457
3	rs8106275	12160263	A,A	G,G	0.961233,0.979167	0.0251332,0.0744188	0.0102422,0.0299292	1.8498,1.88938	0.001338	0.00133805
3	rs10417006	12157253	A,A	G,G	0.962227,0.979167	0.0254024,0.0739221	0.0103707,0.0299292	1.84443,1.86918	0.00133236	0.00133241
3	rs10409622	12168750	G,G	C,C	0.940358,0.973214	0.0184758,0.0638499	0.00834865,0.0264757	1.57032,1.79913	0.00131022	0.00131027
3	rs279232	12033408	T,T	A,A	0.682903,0.969246	0.00641852,0.0484509	0.00424878,0.0247591	0.883156,1.29791	0.00130113	0.00130116
3	rs279233	12034211	C,C	A,A	0.681909,0.969246	0.00632155,0.0493498	0.00424522,0.0247591	0.864989,1.33498	0.00128764	0.00128767
3	rs112152876	12156679	A,A	C,C	0.962227,0.979167	0.0252315,0.073821	0.0103707,0.0299292	1.82461,1.86508	0.00128149	0.00128154
3	rs113165066	12045916	A,A	G,G	0.956262,0.978175	0.0250365,0.0578756	0.00966771,0.0292559	2.01747,1.31966	0.00127795	0.00127799
3	rs7255420	12157839	A,A	G,G	0.962227,0.979167	0.0253608,0.0733769	0.0103707,0.0299292	1.8396,1.84713	0.00127152	0.00127157
3	rs12981552	11706063	T,T	C,C	0.739563,0.838294	-0.0183005,0.000327824	0.00450506,0.0116103	4.31326,0.00989471	0.00126045	0.00126129
3	rs4804625	11770352	A,A	T,T	0.369781,0.262897	-0.0156825,-0.0106942	0.00409564,0.0097106	3.89067,0.567396	0.00125113	0.0012566
3	rs148029925	11733355	G,G	T,T	0.88171,0.895833	0.00299511,-0.0421433	0.00612213,0.0139934	0.204342,2.5853	0.00123829	0.00123858
3	rs78722742	11647762	C,C	A,A	0.960239,0.967262	0.0166833,0.0554551	0.0101186,0.0240217	1.00352,1.67842	0.00120804	0.00120812
3	rs79485345	11648959	C,C	T,T	0.960239,0.967262	0.0166446,0.0555048	0.0101186,0.0240217	1.00009,1.6808	0.00120505	0.00120513
3	rs79092326	11648707	G,G	T,T	0.960239,0.967262	0.0166446,0.0554551	0.0101186,0.0240217	1.00009,1.67842	0.0011996	0.00119968
3	rs74550340	11649356	A,A	G,G	0.960239,0.967262	0.0165769,0.0555546	0.0101186,0.0240217	0.994105,1.68319	0.00119582	0.0011959
3	rs4804624	11770317	C,C	T,T	0.369781,0.262897	-0.0155925,-0.0107953	0.00409564,0.0097106	3.85199,0.574686	0.00119005	0.00119512
3	rs76403598	12166182	G,G	A,A	0.962227,0.97619	0.0258831,0.0676352	0.0103707,0.0280389	1.90074,1.79978	0.001181	0.00118106
3	rs113393152	11635198	A,A	G,G	0.958251,0.96627	0.0136013,0.0595675	0.00988495,0.023678	0.772542,1.92524	0.00115956	0.00115964
3	rs76999223	11646587	G,G	T,T	0.960239,0.96627	0.0138086,0.0587729	0.0101186,0.023678	0.763583,1.88411	0.00114562	0.0011457
3	rs74646284	11646825	G,G	C,C	0.960239,0.96627	0.0137658,0.0587729	0.0101186,0.023678	0.760229,1.88411	0.00113809	0.00113817
3	rs4804628	11770437	C,C	G,G	0.369781,0.263889	-0.0155925,-0.0103173	0.00409564,0.00969886	3.85199,0.541457	0.00112921	0.00113403
3	rs7253437	11771747	G,G	C,C	0.370775,0.263889	-0.0155344,-0.0099581	0.00409337,0.00969886	3.8308,0.516344	0.00112726	0.00113197
3	rs28664784	11771263	C,C	T,T	0.370775,0.263889	-0.0155344,-0.0099581	0.00409337,0.00969886	3.8308,0.516344	0.00112711	0.00113177
3	rs113807561	11637021	G,G	A,A	0.960239,0.965278	0.0133664,0.0588618	0.0101186,0.0233493	0.7293,1.93164	0.0011204	0.00112047
3	rs139827881	12069423	NA,T	NA,G	NA,0.96131	NA,-0.0503809	NA,0.0221651	NA,1.63776	0.00111963	0.00111991
3	rs4804632	11770860	G,G	C,C	0.369781,0.264881	-0.0155925,-0.0102038	0.00409564,0.00968721	3.85199,0.534336	0.00111104	0.00111579
3	rs12609372	11626197	G,G	A,A	0.956262,0.951389	0.0126437,0.0538886	0.00966771,0.0198773	0.719119,2.17349	0.00110905	0.00110916
3	rs112866986	11646927	C,C	T,T	0.960239,0.96627	0.0135728,0.0587729	0.0101186,0.023678	0.745216,1.88411	0.00110507	0.00110515
3	rs111757003	11656792	NA,G	NA,A	NA,0.967262	NA,0.0512766	NA,0.0240217	NA,1.4842	0.00109878	0.00109892
3	rs4804629	11770579	T,T	C,C	0.370775,0.264881	-0.0154894,-0.0101517	0.00409337,0.00968721	3.81159,0.530679	0.00109416	0.00109863
3	rs113696652	11759845	T,NA	G,NA	0.968191,NA	-0.0245361,NA	0.0112664,NA	1.53137,NA	0.0010909	0.00109107
3	rs138405741	11654411	T,T	C,C	0.960239,0.967262	0.0161319,0.0553269	0.0101186,0.0240217	0.955175,1.67229	0.00108202	0.00108209
3	rs4804631	11770814	T,T	C,C	0.369781,0.264881	-0.015543,-0.0102544	0.00409564,0.00968721	3.8308,0.537892	0.00108021	0.00108476
3	rs7252652	11771854	A,A	G,G	0.369781,0.263889	-0.015543,-0.0100593	0.00409564,0.00969886	3.8308,0.523371	0.0010797	0.00108425
3	rs4804626	11770380	T,T	G,G	0.367793,0.262897	-0.01561,-0.0107447	0.00410023,0.0097106	3.85199,0.571037	0.00107829	0.00108319
3	rs28373969	11771320	G,G	A,A	0.369781,0.263889	-0.015543,-0.0100087	0.00409564,0.00969886	3.8308,0.519853	0.00107458	0.00107911
3	rs7248680	12165770	C,C	T,T	0.962227,0.97619	0.0252731,0.0678442	0.0103707,0.0280389	1.82942,1.80867	0.00106955	0.0010696
3	rs141679459	11657307	NA,T	NA,C	NA,0.96627	NA,0.0498435	NA,0.023678	NA,1.45239	0.00106552	0.00106565
3	rs113259217	11642086	T,T	C,C	0.960239,0.96627	0.0132847,0.058823	0.0101186,0.023678	0.723043,1.88669	0.00106353	0.00106361
3	rs147041228	11683530	T,NA	C,NA	0.976143,NA	-0.0286757,NA	0.0129561,NA	1.57061,NA	0.00106117	0.00106133
3	rs4804630	11770666	T,T	C,C	0.369781,0.264881	-0.015498,-0.0103092	0.00409564,0.00968721	3.81159,0.541762	0.00105396	0.00105835
3	rs7252405	11771668	T,T	G,G	0.370775,0.263889	-0.0154444,-0.00980121	0.00409337,0.00969886	3.79242,0.505524	0.00104632	0.00105054
3	rs157186	12131097	A,A	T,T	0.924453,0.956349	0.0162592,0.0443188	0.00748151,0.0209218	1.52634,1.46663	0.00102806	0.00102811
3	rs7258257	11772713	C,C	A,A	0.369781,0.263889	-0.015453,-0.0101655	0.00409564,0.00969886	3.79242,0.530789	0.00102767	0.00103189
3	rs7257690	11772638	G,G	C,C	0.369781,0.263889	-0.015453,-0.0101655	0.00409564,0.00969886	3.79242,0.530789	0.00102767	0.00103189
3	rs140735999	11653197	A,A	G,G	0.960239,0.967262	0.015977,0.0550488	0.0101186,0.0240217	0.941797,1.65902	0.00102684	0.00102691
3	rs117622894	11652472	T,T	C,C	0.960239,0.967262	0.0159179,0.0548503	0.0101186,0.0240217	0.936718,1.64958	0.00099829	0.000998359
3	rs77744942	11940750	NA,T	NA,C	NA,0.869048	NA,-0.0279248	NA,0.0126714	NA,1.56002	0.000992272	0.000992494
3	rs6511744	11769876	A,A	G,G	0.372763,0.27877	-0.0155174,-0.00882225	0.00408891,0.0095333	3.8308,0.450077	0.000983272	0.000987257
3	rs115987369	11651077	T,T	C,C	0.960239,0.967262	0.0159992,0.0545159	0.0101186,0.0240217	0.943708,1.63374	0.000982593	0.000982661
3	rs78967628	11662318	NA,A	NA,G	NA,0.96627	NA,0.0489058	NA,0.023678	NA,1.41027	0.000982003	0.000982123
3	rs7248836	11769935	C,C	T,T	0.372763,0.27877	-0.0154276,-0.00937997	0.00408891,0.0095333	3.79242,0.487907	0.000968504	0.000972333
3	rs148707150	12289806	G,NA	A,NA	0.981113,NA	-0.0391281,NA	0.0145245,NA	2.15111,NA	0.000967588	0.000967814
3	rs112556805	11656888	NA,C	NA,T	NA,0.967262	NA,0.0497584	NA,0.0240217	NA,1.41655	0.000964425	0.000964543
3	rs4804627	11770381	T,T	C,C	0.367793,0.262897	-0.0154207,-0.0107447	0.00410023,0.0097106	3.7714,0.571037	0.0009532	0.000957312
3	rs6511742	11769638	C,C	A,A	0.372763,0.27877	-0.0154725,-0.00867642	0.00408891,0.0095333	3.81159,0.44038	0.000943538	0.000947317
3	rs113880710	11629100	A,A	G,G	0.960239,0.96627	0.0135728,0.0571528	0.0101186,0.023678	0.745216,1.80164	0.000942466	0.000942531
3	rs140125444	11673774	NA,T	NA,G	NA,0.968254	NA,0.0505534	NA,0.0243817	NA,1.41869	0.000940496	0.000940617
3	rs113122446	11658081	NA,A	NA,G	NA,0.96627	NA,0.0482921	NA,0.023678	NA,1.38304	0.000931642	0.000931756
3	rs59273607	11773125	G,G	T,T	0.759443,0.802579	-0.0150895,-0.0104521	0.00462576,0.010739	2.95622,0.480946	0.000931624	0.000931988
3	rs113837951	11675147	NA,A	NA,G	NA,0.968254	NA,0.0504262	NA,0.0243817	NA,1.41317	0.000930632	0.000930752
3	rs113357292	11674862	NA,G	NA,A	NA,0.968254	NA,0.0502564	NA,0.0243817	NA,1.40582	0.000917656	0.000917774
3	rs112594812	11674004	NA,T	NA,C	NA,0.968254	NA,0.0501835	NA,0.0243817	NA,1.40267	0.000912154	0.000912271
3	rs113647621	11659322	NA,T	NA,A	NA,0.96627	NA,0.0480131	NA,0.023678	NA,1.37074	0.000909793	0.000909906
3	rs76918697	11652334	A,A	T,T	0.961233,0.967262	0.0161124,0.0545527	0.0102422,0.0240217	0.936718,1.63548	0.000909238	0.000909304
3	rs78109685	11663283	NA,A	NA,G	NA,0.967262	NA,0.0489458	NA,0.0240217	NA,1.38097	0.000900862	0.000900976
3	rs142035232	11633687	G,G	C,C	0.960239,0.962302	0.0136159,0.054624	0.0101186,0.0224433	0.748552,1.8257	0.000898306	0.000898376
3	rs146843512	11659257	NA,G	NA,A	NA,0.96627	NA,0.0478258	NA,0.023678	NA,1.36252	0.000895477	0.000895588
3	rs111663173	11660311	NA,A	NA,G	NA,0.96627	NA,0.047779	NA,0.023678	NA,1.36046	0.000891942	0.000892053
3	rs112012225	11663497	NA,T	NA,G	NA,0.967262	NA,0.0488017	NA,0.0240217	NA,1.37471	0.000890111	0.000890224
3	rs11667775	11704630	T,T	C,C	0.743539,0.837302	-0.017787,0.00148613	0.00452769,0.0115817	4.06815,0.046773	0.000888688	0.000889218
3	rs6511741	11769502	T,T	C,C	0.373757,0.284722	-0.0153698,-0.0079702	0.00408671,0.00947229	3.7714,0.397819	0.000887098	0.000890574
3	rs6511743	11769644	C,C	T,T	0.372763,0.27877	-0.0153781,-0.00867642	0.00408891,0.0095333	3.7714,0.44038	0.000886185	0.000889646
3	rs77840160	11975581	A,NA	G,NA	0.979125,NA	0.0221611,NA	0.0138296,NA	0.962343,NA	0.000874153	0.000874237
3	rs74759333	11660871	NA,T	NA,C	NA,0.96627	NA,0.0474521	NA,0.023678	NA,1.34617	0.000867726	0.000867835
3	rs75151604	11740283	C,C	T,T	0.875746,0.909722	0.00413039,-0.0417154	0.0059937,0.0149162	0.309143,2.28706	0.000858141	0.000858342
3	rs75731155	11660213	NA,T	NA,C	NA,0.96627	NA,0.0473112	NA,0.023678	NA,1.34004	0.000857538	0.000857646
3	rs142160996	12235060	A,NA	G,NA	0.978131,NA	0.0333539,NA	0.0135185,NA	1.866,NA	0.000855071	0.000855478
3	rs10409030	11817106	T,T	C,C	0.946322,0.972222	0.00248441,-0.068217	0.00877248,0.0260119	0.109568,2.05909	0.00083827	0.000838414
3	rs111922227	11726333	A,A	G,G	0.860835,0.915675	-0.0193949,0.00453502	0.00571235,0.0153834	3.1639,0.114555	0.000836845	0.000837144
3	rs112078584	11627527	A,A	G,G	0.960239,0.96627	0.0131171,0.0565802	0.0101186,0.023678	0.710279,1.77294	0.000833076	0.000833136
3	rs10417094	11775815	T,T	G,G	0.365805,0.229167	-0.015533,-0.0112046	0.00410491,0.0101706	3.81159,0.56766	0.000825462	0.000829919
3	rs12985274	11720267	T,T	G,G	0.557654,0.688492	-0.0166168,0.00893314	0.00398085,0.00923037	4.52423,0.477367	0.000822408	0.00082368
3	rs147888595	11718039	T,T	C,C	0.88171,0.896825	0.0023253,-0.0406277	0.00612213,0.0140528	0.152378,2.41575	0.000771908	0.000772099
3	rs150533654	11882548	NA,T	NA,C	NA,0.728175	NA,0.0197509	NA,0.00960817	NA,1.39992	0.00071619	0.000716349
3	rs117879880	11720609	C,C	A,A	0.882704,0.894841	0.0029438,-0.0387042	0.00614455,0.013935	0.199369,2.26136	0.000712381	0.000712539
3	rs78893286	11647499	T,T	G,G	0.960239,0.967262	0.0134358,0.0555251	0.0101186,0.0240217	0.734635,1.68177	0.0007095	0.000709553
3	rs8101160	11773797	T,T	C,C	0.371769,0.260913	-0.014968,-0.0104567	0.00409113,0.00973436	3.59594,0.548628	0.000709335	0.000712271
3	rs149420193	11543178	T,NA	C,NA	0.982107,NA	-0.0196749,NA	0.014915,NA	0.727868,NA	0.000688352	0.000688431
3	rs148601005	11881124	NA,T	NA,C	NA,0.884921	NA,-0.0273477	NA,0.0133953	NA,1.38518	0.000683107	0.000683275
3	rs585790	11615210	C,C	T,T	0.942346,0.958333	0.00394173,0.0587041	0.00848241,0.0213919	0.192363,2.21713	0.000659646	0.00065971
3	rs10412992	11733363	A,A	T,T	0.440358,0.445437	-0.0162468,-0.012682	0.00398274,0.00860072	4.34515,0.852818	0.000653349	0.000655379
3	rs9789280	11712508	C,C	A,A	0.882704,0.89881	0.00224366,-0.0401329	0.00614455,0.0141743	0.145692,2.33399	0.000650645	0.00065081
3	rs141846578	12325300	C,NA	G,NA	0.981113,NA	-0.0365155,NA	0.0145245,NA	1.92317,NA	0.000639686	0.000639836
3	rs8102091	11733554	A,A	G,G	0.429423,0.445437	-0.0161144,-0.0121884	0.00399429,0.00860072	4.26158,0.805645	0.000633627	0.000635675
3	rs181484652	11706727	G,NA	A,NA	0.972167,NA	0.0255825,NA	0.0120196,NA	1.47751,NA	0.000631629	0.000631911
3	rs112800378	11627630	C,C	T,T	0.959245,0.96627	0.0120665,0.0553801	0.00999958,0.023678	0.642931,1.71351	0.000628028	0.000628077
3	rs7260250	12197723	A,A	G,G	0.919483,0.977182	0.0191857,0.0226796	0.00726648,0.0286274	2.08179,0.368329	0.000614788	0.000614817
3	rs156178	12286163	C,NA	T,NA	0.018887,NA	0.0362579,NA	0.0145244,NA	1.90142,NA	0.000612521	0.000612665
3	rs4804614	11731113	C,C	T,T	0.439364,0.445437	-0.0162071,-0.0122102	0.0039837,0.00860072	4.32469,0.807706	0.000605582	0.00060755
3	rs4804623	11767362	G,NA	A,NA	0.954274,NA	-0.0233184,NA	0.00946506,NA	1.86158,NA	0.00060292	0.000603091
3	rs11085788	11749266	G,G	A,A	0.764414,0.844246	-0.0139765,-0.0141184	0.00465908,0.0117882	2.56843,0.636301	0.000596046	0.000596287
3	rs4308060	11702913	G,G	A,A	0.662028,0.594246	-0.0113117,-0.0193574	0.00417985,0.0087054	2.16718,1.58212	0.000592783	0.00059303
3	rs148384195	11570329	A,A	G,G	0.903579,0.948413	0.00966693,0.0464242	0.00669838,0.0193256	0.826897,1.78791	0.000590115	0.000590239
3	rs117971169	11848935	NA,A	NA,G	NA,0.962302	NA,0.0422041	NA,0.0224433	NA,1.22154	0.000589488	0.000589638
3	rs73001106	11767669	C,C	T,T	0.766402,0.892857	-0.0143789,-0.0127804	0.00467279,0.0138207	2.67988,0.449642	0.000583065	0.000583302
3	rs3095917	11919620	A,NA	T,NA	0.063618,NA	-0.0433821,NA	0.00810071,NA	7.06858,NA	0.000551297	0.0037455
3	rs61744781	11569397	A,A	G,G	0.917495,0.96627	0.0124288,0.0464639	0.00718617,0.023678	1.07721,1.30343	0.000544695	0.000544783
3	rs111813645	11558451	G,NA	A,NA	0.94831,NA	0.0159808,NA	0.00893021,NA	1.13353,NA	0.000539344	0.000539416
3	rs73512794	11620979	C,C	T,T	0.942346,0.958333	0.00334553,0.057227	0.00848241,0.0213919	0.159092,2.12672	0.000531778	0.000531832
3	rs76815782	11710819	C,NA	T,NA	0.976143,NA	0.0354017,NA	0.0129561,NA	2.20156,NA	0.000530426	0.000530663
3	rs897811	11698757	C,C	A,A	0.870775,0.89881	0.00236835,-0.0391367	0.00589404,0.0141743	0.162528,2.23954	0.000525106	0.000525242
3	rs35541942	11702322	T,T	A,A	0.666004,0.593254	-0.0113004,-0.0182388	0.00419209,0.00870204	2.15334,1.44263	0.000518382	0.000518587
3	rs34735843	12026159	T,NA	C,NA	0.960239,NA	-0.0120105,NA	0.0101186,NA	0.628491,NA	0.000508563	0.000508651
3	rs11880512	11693461	A,A	C,C	0.870775,0.89881	0.00235055,-0.0389245	0.00589404,0.0141743	0.161125,2.21967	0.000505256	0.000505387
3	rs74420175	11769776	T,NA	C,NA	0.984095,NA	-0.0346442,NA	0.0158037,NA	1.54716,NA	0.000504711	0.000504842
3	rs139798602	11693871	T,T	C,C	0.870775,0.89881	0.002306,-0.0389245	0.00589404,0.0141743	0.157629,2.21967	0.000503745	0.000503876
3	rs117699221	11637409	NA,T	NA,C	NA,0.895833	NA,-0.0245039	NA,0.0139934	NA,1.09729	0.000500568	0.000500676
3	rs279165	12124119	G,G	A,A	0.062624,0.292659	0.0186828,0.00515933	0.00816041,0.00939524	1.65652,0.2344	0.000493681	0.000493791
3	rs137998589	11585158	NA,A	NA,T	NA,0.985119	NA,-0.0644779	NA,0.0353055	NA,1.16872	0.000493603	0.000493724
3	rs76506615	11692127	G,G	C,C	0.869781,0.89881	0.00194341,-0.0387585	0.00587486,0.0141743	0.130302,2.2042	0.000476387	0.000476512
3	rs429074	12101059	C,C	T,T	0.935388,0.973214	0.0131199,0.0602228	0.00804241,0.0264757	0.987927,1.63965	0.000471011	0.000471034
3	rs9807866	11709151	C,C	T,T	0.429423,0.44246	-0.0161582,-0.0106099	0.00399429,0.00860653	4.28189,0.662217	0.000470707	0.000472484
3	rs73000421	12101394	G,G	T,T	0.941352,0.973214	0.0144792,0.0599824	0.00841466,0.0264757	1.06904,1.62934	0.00045934	0.000459363
3	rs17638694	12276278	A,NA	G,NA	0.930418,NA	0.0230559,NA	0.00777053,NA	2.52197,NA	0.000458153	0.000458364
3	rs8106114	11709341	T,T	A,A	0.569583,0.8125	-0.0160202,0.00765871	0.00399316,0.0109519	4.22021,0.314829	0.000456437	0.000457127
3	rs149502884	11697762	A,A	C,C	0.870775,0.89881	0.00208331,-0.0384186	0.00589404,0.0141743	0.140416,2.17268	0.000454768	0.000454886
3	rs429472	12101038	T,T	C,C	0.935388,0.972222	0.0132072,0.0590101	0.00804241,0.0260119	0.997622,1.63276	0.000454645	0.000454668
3	rs147770332	12168343	C,C	G,G	0.776342,0.997024	0.0067948,-0.0635782	0.00474483,0.078473	0.81778,0.379	0.000453855	0.000453899
3	rs440409	12105409	G,G	A,A	0.935388,0.973214	0.012954,0.0600893	0.00804241,0.0264757	0.969634,1.63392	0.000451964	0.000451986
3	rs387278	12105300	G,G	A,A	0.935388,0.973214	0.012954,0.0600356	0.00804241,0.0264757	0.969634,1.63162	0.00045013	0.000450152
3	rs11881292	11694481	T,T	C,C	0.870775,0.89881	0.00212784,-0.0383336	0.00589404,0.0141743	0.143823,2.16483	0.00044935	0.000449467
3	rs442158	12103989	C,C	T,T	0.935388,0.973214	0.0130369,0.0597674	0.00804241,0.0264757	0.97876,1.62014	0.000447998	0.00044802
3	rs17001496	11773076	A,A	G,G	0.76839,0.891865	-0.0141031,-0.0111907	0.00468673,0.0137648	2.58173,0.380676	0.00044384	0.000444017
3	rs10426047	11760823	G,G	A,A	0.767396,0.892857	-0.0137679,-0.0128153	0.00467973,0.0138207	2.48669,0.45125	0.000440474	0.000440643
3	rs365875	12104320	C,C	G,G	0.935388,0.973214	0.0128667,0.0599283	0.00804241,0.0264757	0.960073,1.62702	0.000439305	0.000439327
3	rs28440978	11568422	T,T	C,C	0.917495,0.967262	0.0122363,0.0452236	0.00718617,0.0240217	1.0525,1.22364	0.000438959	0.000439033
3	rs11668925	11713695	G,G	T,T	0.428429,0.444444	-0.0158473,-0.0114692	0.00399544,0.00860262	4.13675,0.738837	0.000438825	0.000440407
3	rs373769	12101790	C,C	T,T	0.935388,0.973214	0.0130806,0.0593444	0.00804241,0.0264757	0.983579,1.60213	0.000437567	0.000437588
3	rs9973303	11713933	G,G	T,T	0.436382,0.444444	-0.0159919,-0.0116216	0.0039867,0.00860262	4.2191,0.752729	0.00043688	0.000438214
3	rs149147675	11690676	C,C	T,T	0.869781,0.89881	0.0023159,-0.038121	0.00587486,0.0141743	0.158998,2.14527	0.000436158	0.000436273
3	rs28373248	11761321	G,G	A,A	0.766402,0.892857	-0.0137954,-0.0128666	0.00467279,0.0138207	2.5011,0.453614	0.000433455	0.000433625
3	rs10407232	11762102	A,A	C,C	0.766402,0.892857	-0.0137954,-0.0128666	0.00467279,0.0138207	2.5011,0.453614	0.000433455	0.000433625
3	rs79525531	11691809	A,A	G,G	0.869781,0.89881	0.00200284,-0.0381635	0.00587486,0.0141743	0.134798,2.14918	0.000431126	0.000431239
3	rs75318023	11755497	T,T	C,C	0.766402,0.892857	-0.0137475,-0.0131063	0.00467279,0.0138207	2.48669,0.464739	0.000430021	0.000430189
3	rs35875992	11720987	T,T	G,G	0.565606,0.815476	-0.0161395,0.00674145	0.00398879,0.0110197	4.28357,0.267047	0.000428685	0.000429378
3	rs75279637	11691908	G,G	A,A	0.869781,0.89881	0.00200284,-0.038121	0.00587486,0.0141743	0.134798,2.14527	0.000427986	0.000428098
3	rs4804633	11772989	G,G	T,T	0.698807,0.891865	-0.0132869,-0.00481279	0.00430962,0.0137648	2.68853,0.138701	0.000427696	0.000427891
3	rs12461627	11716099	G,G	A,A	0.425447,0.444444	-0.0158131,-0.0113536	0.003999,0.00860262	4.1148,0.728379	0.000425167	0.0004265
3	rs446282	12099291	G,G	A,A	0.935388,0.973214	0.0131199,0.0587076	0.00804241,0.0264757	0.987927,1.57521	0.000420418	0.000420439
3	rs113012151	11756046	A,A	T,T	0.766402,0.892857	-0.0137039,-0.0130601	0.00467279,0.0138207	2.47363,0.462587	0.000419398	0.000419561
3	rs10408103	11758423	C,C	G,G	0.766402,0.892857	-0.0137039,-0.0129613	0.00467279,0.0138207	2.47363,0.458001	0.000416604	0.000416767
3	rs11672307	11716494	G,G	T,T	0.5666,0.814484	-0.0160542,0.00718343	0.00398985,0.0109969	4.24202,0.289364	0.000416585	0.000417224
3	rs401398	12099175	G,G	A,A	0.935388,0.973214	0.0130369,0.0587076	0.00804241,0.0264757	0.97876,1.57521	0.000413899	0.00041392
3	rs148014041	11755158	T,T	C,C	0.766402,0.892857	-0.0137475,-0.0124947	0.00467279,0.0138207	2.48669,0.43656	0.000412834	0.000412996
3	rs3923752	11725826	G,G	A,A	0.568588,0.813492	-0.0162468,0.00674378	0.00399204,0.0109743	4.32741,0.268507	0.000412711	0.00041347
3	rs4804621	11755737	C,C	G,G	0.766402,0.892857	-0.0136603,-0.0130601	0.00467279,0.0138207	2.4606,0.462587	0.000410359	0.000410518
3	rs11085787	11716922	T,T	C,C	0.5666,0.814484	-0.0160542,0.00689088	0.00398985,0.0109969	4.24202,0.27498	0.000409726	0.000410355
3	rs35085568	11733195	C,C	A,A	0.5666,0.673611	-0.0163768,-0.00287985	0.00398985,0.00911656	4.39253,0.123733	0.000408472	0.000409151
3	rs10403331	11757963	T,T	C,C	0.766402,0.892857	-0.0136603,-0.0129613	0.00467279,0.0138207	2.4606,0.458001	0.000407625	0.000407784
3	rs400106	11943697	A,NA	G,NA	0.063618,NA	-0.0426153,NA	0.00810071,NA	6.8431,NA	0.000407317	0.00191327
3	rs1471111	11719966	A,A	G,G	0.565606,0.814484	-0.0160006,0.00721549	0.00398879,0.0109969	4.21925,0.290954	0.000406631	0.000407243
3	rs2141399	11732863	T,T	C,C	0.565606,0.673611	-0.0163276,-0.00278445	0.00398879,0.00911656	4.37147,0.119163	0.000404229	0.000404926
3	rs311806	11595928	C,C	T,T	0.932406,0.957341	0.00502953,0.0536693	0.00787557,0.0211527	0.281442,1.95181	0.000403507	0.000403551
3	rs4411616	11727384	C,C	G,G	0.563618,0.672619	-0.0161803,-0.00297219	0.0039867,0.00910944	4.3065,0.128301	0.000398281	0.000398972
3	rs12976914	11717417	G,G	C,C	0.571571,0.814484	-0.0160767,0.00649944	0.00399544,0.0109969	4.24202,0.256095	0.000395874	0.000396541
3	rs112225946	11751914	G,G	C,C	0.766402,0.888889	-0.0136603,-0.0122481	0.00467279,0.0136019	2.4606,0.434305	0.000394426	0.000394579
3	rs35420552	11732397	C,C	T,T	0.565606,0.672619	-0.0162783,-0.00274908	0.00398879,0.00910944	4.34836,0.117579	0.000393153	0.000393824
3	rs2178224	11732705	A,A	T,T	0.565606,0.672619	-0.0162783,-0.00263926	0.00398879,0.00910944	4.34836,0.112369	0.000392302	0.000392971
3	rs2141400	11732887	C,C	A,A	0.565606,0.673611	-0.0162783,-0.00283215	0.00398879,0.00911656	4.34836,0.121444	0.000392253	0.000392922
3	rs12976530	11719201	A,A	G,G	0.565606,0.814484	-0.0159558,0.00697144	0.00398879,0.0109969	4.19861,0.278917	0.000390135	0.000390741
3	rs28823955	11718045	G,G	A,A	0.565606,0.814484	-0.0159558,0.00697144	0.00398879,0.0109969	4.19861,0.278917	0.000390135	0.000390741
3	rs12979369	11719045	C,C	T,T	0.565606,0.814484	-0.0159558,0.0067275	0.00398879,0.0109969	4.19861,0.267047	0.000384903	0.000385502
3	rs35838244	11721409	A,A	C,C	0.567594,0.815476	-0.0161482,0.00679133	0.00399094,0.0110197	4.28357,0.269456	0.000382962	0.000383644
3	rs4804612	11729197	C,C	T,T	0.565606,0.672619	-0.0162336,-0.00282691	0.00398879,0.00910944	4.32741,0.121299	0.000382905	0.000383551
3	rs7531	11729705	G,G	A,A	0.565606,0.672619	-0.0162336,-0.00281188	0.00398879,0.00910944	4.32741,0.120579	0.000382783	0.00038343
3	rs12462302	11734300	G,G	A,A	0.5666,0.673611	-0.0162815,-0.00252779	0.00398985,0.00911656	4.34779,0.107033	0.000382361	0.000382984
3	rs4804613	11730690	T,T	C,C	0.565606,0.672619	-0.0162336,-0.00271552	0.00398879,0.00910944	4.32741,0.115983	0.000382027	0.000382673
3	rs147298484	11708575	A,NA	G,NA	0.976143,NA	0.0333278,NA	0.0129561,NA	1.99564,NA	0.000382007	0.000382171
3	rs7256301	11731823	C,C	A,A	0.565606,0.672619	-0.0162336,-0.00265322	0.00398879,0.00910944	4.32741,0.113029	0.00038156	0.000382205
3	rs34924329	11731391	A,A	G,G	0.565606,0.672619	-0.0162336,-0.00265322	0.00398879,0.00910944	4.32741,0.113029	0.00038156	0.000382205
3	rs35675058	11714535	A,A	T,T	0.565606,0.814484	-0.015911,0.00703961	0.00398879,0.0109969	4.17802,0.282264	0.000381145	0.000381732
3	rs2305799	11687351	T,T	C,C	0.870775,0.89881	0.00214396,-0.0374154	0.00589404,0.0141743	0.14506,2.08099	0.000379491	0.000379591
3	rs190078785	12162058	NA,C	NA,A	NA,0.986111	NA,-0.0599748	NA,0.0365264	NA,0.99741	0.000378729	0.000378825
3	rs10425015	11775886	C,C	T,T	0.374751,0.321429	-0.0145257,-0.00716116	0.00408453,0.00915299	3.42463,0.362522	0.000378432	0.000380252
3	rs4804609	11720037	C,C	A,A	0.565606,0.8125	-0.0159558,0.0064522	0.00398879,0.0109519	4.19861,0.255106	0.000375769	0.000376356
3	rs4545929	11727503	C,C	T,T	0.565606,0.672619	-0.0161888,-0.00297219	0.00398879,0.00910944	4.3065,0.128301	0.000373557	0.000374182
3	rs8105162	11730256	G,G	A,A	0.565606,0.672619	-0.0161888,-0.0027637	0.00398879,0.00910944	4.3065,0.118277	0.000371875	0.000372497
3	rs3922610	11727013	C,C	T,T	0.565606,0.672619	-0.0161888,-0.00251793	0.00398879,0.00910944	4.3065,0.106663	0.000370128	0.000370747
3	rs12975880	11717729	A,A	G,G	0.565606,0.814484	-0.015911,0.00647871	0.00398879,0.0109969	4.17802,0.255106	0.000369637	0.000370207
3	rs35511396	11703095	C,C	T,T	0.653082,0.472222	-0.0118748,-0.0144987	0.00415377,0.00856258	2.37138,1.04381	0.00036963	0.000369768
3	rs2141398	11733737	C,C	A,A	0.5666,0.673611	-0.0161885,-0.00252779	0.00398985,0.00911656	4.30437,0.107033	0.000360871	0.000361448
3	rs76639504	11688889	T,T	A,A	0.882704,0.89881	0.00189704,-0.0368121	0.00614455,0.0141743	0.120604,2.02681	0.000360676	0.000360766
3	rs8104957	11730426	T,T	C,C	0.564612,0.672619	-0.0161845,-0.00271552	0.00398773,0.00910944	4.3065,0.115983	0.000360528	0.000361155
3	rs62111856	11739342	A,A	T,T	0.692843,0.881944	0.00326309,-0.0257884	0.0042859,0.0132476	0.350232,1.28754	0.000358753	0.000358803
3	rs62111855	11739315	A,A	C,C	0.692843,0.882937	0.00330532,-0.025883	0.0042859,0.0132962	0.355971,1.28754	0.000357592	0.000357643
3	rs166971	11928231	C,C	T,T	0.597416,0.651786	-0.010193,0.0167223	0.00403156,0.00897279	1.94077,1.20503	0.000356822	0.000357
3	rs62111857	11739413	A,A	G,G	0.692843,0.882937	0.00330532,-0.0258384	0.0042859,0.0132962	0.355971,1.28415	0.000355453	0.000355503
3	rs113072274	11739226	C,C	T,T	0.692843,0.87996	0.00330532,-0.0256518	0.0042859,0.0131525	0.355971,1.29127	0.000354538	0.000354589
3	rs2229531	11687195	T,T	C,C	0.884692,0.89881	0.00191117,-0.0367837	0.00619033,0.0141743	0.120604,2.02428	0.000351802	0.000351891
3	rs8108668	11738656	C,C	G,G	0.692843,0.880952	0.00344609,-0.025364	0.0042859,0.0131998	0.37534,1.26231	0.000351794	0.000351845
3	rs33949590	11890921	T,NA	C,NA	0.914513,NA	-0.0193425,NA	0.00707122,NA	2.20545,NA	0.00035162	0.00035175
3	rs4366815	11733787	C,C	T,T	0.5666,0.673611	-0.0161442,-0.00257527	0.00398985,0.00911656	4.28377,0.109259	0.000351396	0.000351953
3	rs62110785	11876857	A,NA	G,NA	0.985089,NA	-0.0242618,NA	0.0163138,NA	0.863395,NA	0.000350182	0.000350238
3	rs279252	12051755	G,G	A,A	0.9334,0.972222	0.0125852,0.0541257	0.00792989,0.0260119	0.948849,1.42653	0.000347162	0.000347179
3	rs145025827	11887824	T,NA	C,NA	0.972167,NA	-0.0275057,NA	0.0120196,NA	1.65534,NA	0.000344753	0.00034488
```
