## Supplementary material for "Characterization of shared and ancestry-specific signals driving complex traits using multi-ancestry fine-mapping": susiex_nc3.cs80.snp

```
BP	SNP	PIP(CS1)	LogBF(CS1,Pop1)	LogBF(CS1,Pop2)	PIP(CS2)	LogBF(CS2,Pop1)	LogBF(CS2,Pop2)	PIP(CS3)	LogBF(CS3,Pop1)	LogBF(CS3,Pop2)
11350340	rs892066	4.54877e-09	-1.31667	-0.620706	2.89619e-07	1.53967	0.123719	5.23727e-05	-1.256	-0.586476
11350488	rs2278426	2.36858e-09	-1.83734	-0.752604	4.79909e-08	-0.496177	0.362007	2.45811e-05	-1.84913	-0.749759
11351380	rs1836003	1.86209e-09	-1.63554	-1.195	4.9009e-09	-1.78342	-0.632345	2.61688e-05	-1.34424	-1.19206
11353320	rs148260435	9.48315e-09	-1.5385e-10	-1.20272	2.28089e-08	-1.5385e-10	-0.878028	9.95013e-05	-1.5385e-10	-1.2007
11355298	rs10411534	2.67005e-09	-1.28109	-1.18905	7.08473e-09	-1.43493	-0.61231	3.60355e-05	-1.03078	-1.18559
11355752	rs10413278	1.91678e-09	-1.80623	-0.995354	6.80197e-09	-1.84589	-0.242083	2.34936e-05	-1.63344	-1.0107
11355860	rs72996206	1.68623e-08	-1.5385e-10	-0.627156	1.47927e-07	-1.5385e-10	0.991539	0.00018113	-1.5385e-10	-0.601653
11357147	rs10419122	2.13972e-09	-1.5545	-1.13707	4.88e-09	-1.21553	-1.2045	2.90285e-05	-1.31482	-1.11777
11357232	rs141409550	1.46012e-08	-1.5385e-10	-0.771135	1.90109e-08	-1.5385e-10	-1.06017	0.000154397	-1.5385e-10	-0.761342
11357385	rs77410295	9.63618e-09	-1.5385e-10	-1.18671	1.79853e-08	-1.5385e-10	-1.11563	0.000100775	-1.5385e-10	-1.18798
11357723	rs77877763	3.70277e-09	-1.84703	-0.296129	1.7552e-08	-1.67615	0.536143	4.20181e-05	-1.76924	-0.293528
11357836	rs117212325	1.01153e-08	-1.5385e-10	-1.13819	2.12551e-08	-1.5385e-10	-0.948583	0.000104898	-1.5385e-10	-1.14787
11358440	rs2116877	1.79803e-09	-1.70827	-1.15727	4.76213e-09	-1.25143	-1.19306	2.03569e-05	-1.64601	-1.14144
11358700	rs4804579	4.37741e-09	-0.771228	-1.20455	9.22002e-09	-1.32157	-0.462233	4.30467e-05	-0.834022	-1.20456
11358799	rs12978266	7.5598e-09	-0.703799	-0.725594	2.56812e-08	-1.84623	1.08681	7.86719e-05	-0.733542	-0.702038
11358966	rs72996217	2.19401e-09	-1.51073	-1.15578	9.04392e-08	0.510279	-0.0107824	2.31679e-05	-1.49771	-1.16039
11359484	rs2116876	2.68073e-09	-1.36246	-1.10369	8.82035e-09	-1.46828	-0.359834	3.1347e-05	-1.2579	-1.09785
11360930	rs4804580	2.67986e-09	-1.37792	-1.08855	9.27904e-09	-1.44518	-0.332247	3.08221e-05	-1.28778	-1.08486
11362387	rs8101588	1.7895e-09	-1.71915	-1.15115	4.64247e-09	-1.27407	-1.19586	2.02311e-05	-1.65912	-1.13453
11362861	rs34545822	8.01143e-09	-1.37137	-1.85015e-10	1.31364e-08	-1.42979	-1.85015e-10	7.04676e-05	-1.54571	-1.85015e-10
11363146	rs8113582	2.58437e-09	-1.43504	-1.06772	8.7887e-09	-1.39303	-0.438688	2.89515e-05	-1.35734	-1.07791
11364175	rs369654745	9.82432e-09	-1.5385e-10	-1.16738	1.7868e-08	-1.5385e-10	-1.12217	0.000104236	-1.5385e-10	-1.15421
11364495	rs7252293	1.58211e-09	-1.80833	-1.18515	5.48231e-08	0.202869	-0.203938	2.3337e-05	-1.46202	-1.18881
11364539	rs76712266	3.13227e-08	-1.5385e-10	-0.00789535	1.18879e-07	-1.5385e-10	0.772928	0.00034123	-1.5385e-10	0.0316886
11365003	rs6511730	1.75657e-09	-1.68591	-1.20297	1.336e-08	-0.345687	-1.06723	2.65493e-05	-1.31734	-1.20452
11365281	rs12462741	2.21074e-09	-1.83463	-0.824282	3.16041e-06	2.10805	1.94523	2.44568e-05	-1.77835	-0.825613
11365650	rs2043301	2.46241e-09	-1.83736	-0.713738	4.19034e-06	2.1557	2.17966	2.70534e-05	-1.78456	-0.718496
11366537	rs62131083	1.05017e-08	-1.1007	-1.85015e-10	5.14409e-06	4.54042	-1.85015e-10	0.000207411	-0.466167	-1.85015e-10
11366676	rs8100370	1.76294e-09	-1.68345	-1.20181	4.74046e-09	-1.32169	-1.12736	1.61543e-05	-1.82138	-1.19731
11366754	rs6511731	1.77161e-09	-1.67863	-1.20172	4.69823e-09	-1.33019	-1.12781	1.61887e-05	-1.81938	-1.19717
11367282	rs35918208	2.38423e-09	-1.73481	-0.848554	2.67674e-06	2.6829	1.20428	2.41033e-05	-1.78757	-0.830955
11367353	rs7258016	2.20629e-09	-1.79281	-0.868114	2.08206e-06	1.82447	1.81146	2.51173e-05	-1.70699	-0.870319
11367467	rs7246205	1.69808e-09	-1.73982	-1.18292	4.95384e-09	-1.23796	-1.16705	1.63042e-05	-1.83764	-1.17181
11368451	rs5027412	1.73298e-09	-1.71323	-1.18916	4.88185e-09	-1.25766	-1.16199	1.62781e-05	-1.83106	-1.17999
11368637	rs4804157	2.42916e-09	-1.71786	-0.846832	2.43033e-06	2.57399	1.21661	2.43844e-05	-1.77729	-0.829637
11368648	rs2043303	2.17553e-09	-1.78384	-0.891124	1.77323e-06	1.75505	1.72033	2.49099e-05	-1.69294	-0.892667
11369635	rs11671207	2.2717e-09	-1.68229	-0.949424	1.58154e-06	2.4325	0.928479	2.26141e-05	-1.7478	-0.934492
11369944	rs11668270	2.25609e-09	-1.68229	-0.956318	1.53296e-06	2.4325	0.89728	2.24369e-05	-1.7478	-0.942359
11370653	rs11085768	2.05605e-09	-1.76719	-0.964262	1.25065e-06	1.63929	1.48695	2.37494e-05	-1.6677	-0.965613
11371396	rs140992104	1.39683e-08	-0.815447	-1.85015e-10	2.28663e-08	-0.875516	-1.85015e-10	0.000109485	-1.10508	-1.85015e-10
11372077	rs7248924	1.97973e-09	-1.76719	-1.00209	1.09775e-06	1.63929	1.35655	2.28703e-05	-1.6677	-1.00333
11372793	rs11878624	1.49013e-09	-1.84892	-1.20446	1.79078e-08	-0.030827	-1.08912	1.72445e-05	-1.74943	-1.20394
11373641	rs56965685	1.67005e-09	-1.84428	-1.0951	2.69895e-05	5.07177	1.12626	1.76277e-05	-1.84399	-1.08741
11373693	rs146898772	1.0966e-08	-1.05744	-1.85015e-10	4.00239e-08	-0.315705	-1.85015e-10	6.42152e-05	-1.63863	-1.85015e-10
11374555	rs4804582	1.88585e-09	-1.76314	-1.05472	1.50845e-06	1.61323	1.70043	2.17096e-05	-1.66169	-1.06142
11374675	rs416231	1.89501e-09	-1.75556	-1.05745	1.42205e-06	1.56633	1.68835	2.18936e-05	-1.65058	-1.06409
11374916	rs396460	1.90828e-09	-1.76314	-1.04289	1.58785e-06	1.61323	1.75172	2.19621e-05	-1.66169	-1.04985
11374980	rs2445128	1.6168e-09	-1.78414	-1.18765	3.15956e-08	0.640639	-1.1928	2.1367e-05	-1.56509	-1.17393
11375771	rs4804583	1.62706e-09	-1.7773	-1.18816	3.22486e-08	0.660668	-1.19237	2.21607e-05	-1.52794	-1.17461
11375943	rs4804584	1.62633e-09	-1.77429	-1.19162	3.29335e-08	0.678319	-1.18901	2.21959e-05	-1.5216	-1.17935
11376438	rs1560700	1.67101e-09	-1.84909	-1.08972	3.7813e-05	5.3498	1.18543	1.78743e-05	-1.83285	-1.08465
11376675	rs376047	1.65163e-09	-1.75526	-1.19521	3.91305e-08	0.847533	-1.18581	2.30141e-05	-1.47818	-1.18657
11377114	rs115644243	1.65584e-08	-1.5385e-10	-0.645343	1.89675e-07	-1.5385e-10	1.24013	0.000182795	-1.5385e-10	-0.592503
11377570	rs322130	1.64074e-09	-1.75305	-1.20405	5.70521e-07	1.4912	0.850169	1.9913e-05	-1.60548	-1.20401
11377588	rs322131	1.64696e-09	-1.74909	-1.20422	5.56675e-07	1.46813	0.848674	2.00353e-05	-1.5992	-1.20417
11377939	rs322132	1.62867e-09	-1.76225	-1.20222	6.1371e-07	1.47974	0.934604	1.97035e-05	-1.61797	-1.2021
11377975	rs322133	1.62584e-09	-1.76399	-1.20222	6.03739e-07	1.46336	0.934604	1.95523e-05	-1.62567	-1.2021
11378116	rs322134	1.62335e-09	-1.76591	-1.20183	6.35074e-07	1.50266	0.945898	1.95937e-05	-1.62396	-1.2017
11379580	rs144532456	9.56319e-09	-1.5385e-10	-1.19432	1.83906e-08	-1.5385e-10	-1.09334	0.000100123	-1.5385e-10	-1.19447
11379717	rs322135	1.55849e-09	-1.81096	-1.19755	1.02954e-06	1.89447	1.03722	1.80226e-05	-1.71231	-1.19694
11380212	rs4804158	1.48973e-09	-1.84911	-1.20454	1.71405e-05	5.3863	0.357725	1.58794e-05	-1.83133	-1.20452
11380295	rs4804159	1.49725e-09	-1.84417	-1.20443	2.73027e-05	5.79926	0.410295	1.63089e-05	-1.80539	-1.20376
11380367	rs4804160	1.49909e-09	-1.84309	-1.20429	2.86106e-05	5.83995	0.416407	1.63624e-05	-1.80227	-1.20362
11381006	rs144577721	1.59075e-09	-1.78555	-1.20248	7.08376e-07	1.60308	0.954719	1.88437e-05	-1.6629	-1.20178
11381079	rs113848170	1.51785e-09	-1.84309	-1.19186	3.77994e-05	5.83995	0.694921	1.65933e-05	-1.80227	-1.1896
11381329	rs56293109	1.5203e-09	-1.84233	-1.191	3.88328e-05	5.85666	0.705183	1.66911e-05	-1.79732	-1.18868
11381471	rs34857309	1.52115e-09	-1.84176	-1.191	3.99419e-05	5.88482	0.705183	1.66679e-05	-1.7987	-1.18868
11381767	rs147869779	5.00411e-09	-1.84198	-1.85015e-10	1.87001e-08	-1.07665	-1.85015e-10	7.14322e-05	-1.53212	-1.85015e-10
11381898	rs142834163	1.24551e-08	-0.930107	-1.85015e-10	3.08072e-08	-0.577433	-1.85015e-10	0.000198772	-0.508707	-1.85015e-10
11381920	rs12610280	1.52893e-09	-1.84045	-1.18722	4.34096e-05	5.92572	0.747539	1.67922e-05	-1.79535	-1.1846
11381975	rs638137	1.5452e-09	-1.81624	-1.20084	9.58613e-07	1.87121	0.989101	1.78991e-05	-1.71611	-1.20001
11382020	rs12608933	1.52324e-09	-1.84417	-1.18722	3.82532e-05	5.79926	0.747539	1.66244e-05	-1.80539	-1.1846
11382030	rs12610405	1.52657e-09	-1.84309	-1.18613	4.02999e-05	5.83995	0.758978	1.6696e-05	-1.80227	-1.18343
11382157	rs8103542	1.54372e-09	-1.81709	-1.20095	9.08315e-07	1.80907	0.997339	1.78995e-05	-1.71605	-1.20005
11382169	rs11881532	1.54726e-09	-1.8148	-1.20095	8.86785e-07	1.78508	0.997339	1.79825e-05	-1.71142	-1.20005
11382611	rs11880252	1.53004e-09	-1.84176	-1.18518	4.25578e-05	5.88482	0.768621	1.67726e-05	-1.7987	-1.18242
11382800	rs80188339	1.52564e-09	-1.84568	-1.18414	3.70115e-05	5.73479	0.779012	1.66003e-05	-1.81014	-1.1813
11383370	rs12979297	1.53378e-09	-1.84478	-1.17973	4.05123e-05	5.77486	0.829321	1.67147e-05	-1.80722	-1.17736
11383376	rs12973338	1.69456e-09	-1.78828	-1.13654	3.62116e-08	0.78876	-1.20456	2.40185e-05	-1.49081	-1.13123
11383402	rs12979510	1.53418e-09	-1.84478	-1.17946	4.02545e-05	5.77486	0.82294	1.67319e-05	-1.80722	-1.17633
11383705	rs405357	1.55284e-09	-1.81637	-1.19578	1.06762e-06	1.87262	1.09539	1.79926e-05	-1.71638	-1.19453
11383810	rs379909	1.72699e-09	-1.7855	-1.12035	3.69137e-08	0.806858	-1.20345	2.45887e-05	-1.48412	-1.11445
11383875	rs11085770	1.54152e-09	-1.84377	-1.1757	4.32982e-05	5.81503	0.85566	1.68495e-05	-1.80419	-1.17235
11384063	rs735725	1.54641e-09	-1.83334	-1.18296	5.38475e-05	6.09826	0.790472	1.71774e-05	-1.77722	-1.18005
11384207	rs1869772	1.57383e-09	-1.80513	-1.1936	9.21745e-07	1.6923	1.12879	1.84675e-05	-1.69265	-1.19221
11384499	rs78918520	1.55753e-09	-1.84478	-1.16436	4.5458e-05	5.77486	0.944505	1.70002e-05	-1.80722	-1.16042
11384899	rs117729886	4.58964e-07	2.67673	-1.85015e-10	1.48718e-06	3.29946	-1.85015e-10	0.00347173	2.35154	-1.85015e-10
11384986	rs387363	1.59569e-09	-1.79158	-1.19335	8.28936e-07	1.57981	1.13516	1.89379e-05	-1.6679	-1.1918
11385052	rs11666094	1.55263e-09	-1.84436	-1.16793	4.18741e-05	5.69222	0.945021	1.69412e-05	-1.80664	-1.16448
11385088	rs387018	1.59495e-09	-1.79158	-1.19382	8.21027e-07	1.57981	1.12557	1.89258e-05	-1.6679	-1.19244
11385614	rs385365	1.72438e-09	-1.72684	-1.18053	5.5006e-08	1.20109	-1.19883	2.62897e-05	-1.35474	-1.17695
11386026	rs450832	1.71341e-09	-1.80497	-1.10878	2.89079e-06	2.02046	1.94364	1.96858e-05	-1.71392	-1.10705
11386225	rs375323	1.91987e-09	-1.61653	-1.18345	7.98186e-08	1.57184	-1.19726	3.32398e-05	-1.11703	-1.18008
11386386	rs401511	1.76552e-09	-1.67994	-1.20385	6.17175e-08	1.24625	-1.12887	2.86406e-05	-1.24163	-1.20441
11386399	rs79884537	1.39228e-08	-1.5385e-10	-0.818707	1.65995e-08	-1.5385e-10	-1.19581	0.000142204	-1.5385e-10	-0.843604
11387813	rs78276779	1.70824e-09	-1.84627	-1.0705	2.7664e-05	3.10382	3.11889	1.84259e-05	-1.82334	-1.06377
11387855	rs77628412	6.90426e-09	-0.320968	-1.19913	4.53953e-08	0.698205	-0.887976	2.7124e-05	-1.30269	-1.19776
11387946	rs417525	1.71774e-09	-1.84556	-1.06566	2.765e-05	3.07602	3.14618	1.85555e-05	-1.82129	-1.05881
11387990	rs139737459	5.31486e-09	-1.78173	-1.85015e-10	1.87697e-08	-1.07294	-1.85015e-10	7.62764e-05	-1.4665	-1.85015e-10
11388134	rs10413374	1.96519e-09	-1.72876	-1.04788	0.00160471	8.01429	2.26898	2.51036e-05	-1.54367	-1.03418
11388151	rs382975	1.72294e-09	-1.84556	-1.06264	2.64321e-05	3.07602	3.10113	1.86174e-05	-1.82129	-1.05548
11388735	rs382060	1.72854e-09	-1.8469	-1.05806	3.04901e-05	3.13169	3.18828	1.86256e-05	-1.82531	-1.05102
11388739	rs147774812	5.19497e-09	-1.80455	-1.85015e-10	9.00276e-09	-1.80765	-1.85015e-10	5.34918e-05	-1.82134	-1.85015e-10
11388774	rs415922	1.71366e-09	-1.84788	-1.06572	2.36401e-05	2.91966	3.14585	1.86765e-05	-1.81473	-1.05887
11388852	rs2925132	1.73606e-09	-1.84788	-1.05274	3.30991e-05	3.18488	3.21719	1.86614e-05	-1.82884	-1.04557
11388878	rs2436472	1.83935e-09	-1.64094	-1.20188	7.39341e-08	1.46405	-1.16606	3.08035e-05	-1.17301	-1.20023
11388879	rs2436473	1.83945e-09	-1.64094	-1.20183	7.39189e-08	1.46405	-1.16626	3.08057e-05	-1.17301	-1.20016
11388909	rs151018814	5.03029e-09	-1.83676	-1.85015e-10	1.00258e-08	-1.70002	-1.85015e-10	5.21817e-05	-1.84613	-1.85015e-10
11389011	rs364667	1.7472e-09	-1.8469	-1.04732	3.23085e-05	3.13169	3.24621	1.88314e-05	-1.82531	-1.04003
11389290	rs8113260	1.95767e-09	-1.7127	-1.06778	0.0018319	8.15563	2.26005	2.5187e-05	-1.51839	-1.05615
11389771	rs4804585	1.96839e-09	-1.7127	-1.06232	0.00188256	8.15563	2.28733	2.53307e-05	-1.51839	-1.05046
11389916	rs77778874	1.63259e-08	-1.5385e-10	-0.659482	1.91162e-08	-1.5385e-10	-1.05465	0.000165278	-1.5385e-10	-0.693238
11390023	rs399597	1.8083e-09	-1.8387	-1.02115	3.09194e-05	2.9693	3.36465	1.96657e-05	-1.80809	-1.0139
11390998	rs11667138	1.97474e-09	-1.74032	-1.03148	0.00174384	7.93731	2.42911	2.51258e-05	-1.55795	-1.01902
11391115	rs142145812	2.28627e-09	-1.60513	-1.02019	4.90718e-07	1.19529	0.995397	2.32722e-05	-1.61924	-1.03437
11391347	rs412298	1.94541e-09	-1.6307	-1.15606	7.40883e-08	1.50454	-1.20446	3.29564e-05	-1.15465	-1.15103
11391624	rs4614849	1.98079e-09	-1.74339	-1.02535	0.00174196	7.90833	2.45701	2.50302e-05	-1.56811	-1.01267
11392004	rs390313	1.83533e-09	-1.64189	-1.20313	7.26303e-08	1.44065	-1.16044	3.02891e-05	-1.18822	-1.20186
11392076	rs11085773	1.95333e-09	-1.71492	-1.06778	0.00174456	8.10678	2.26005	2.4852e-05	-1.53178	-1.05615
11392094	rs11085774	2.85695e-09	-1.31102	-1.09146	0.0057615	9.4252	2.13632	5.15132e-05	-0.778162	-1.08087
11392142	rs11085775	1.92878e-09	-1.72017	-1.07518	0.00158286	8.0612	2.20837	2.44497e-05	-1.53987	-1.06438
11392295	rs72991455	9.47827e-09	-1.20324	-1.85015e-10	9.03976e-09	-1.80355	-1.85015e-10	0.000126458	-0.960958	-1.85015e-10
11392431	rs376642	1.81982e-09	-1.78017	-1.07334	0.00134377	7.82395	2.28185	2.31492e-05	-1.59552	-1.06339
11393046	rs62131088	1.63251e-09	-1.76213	-1.19999	5.14305e-08	1.10732	-1.17227	2.60245e-05	-1.34206	-1.19977
11393079	rs79054196	7.28566e-09	-1.46633	-1.85015e-10	8.68745e-09	-1.8433	-1.85015e-10	6.54804e-05	-1.61912	-1.85015e-10
11393185	rs673748	1.81098e-09	-1.78309	-1.07528	0.00144756	7.89056	2.28964	2.31434e-05	-1.59266	-1.06649
11393732	rs62131090	2.04518e-09	-1.65412	-1.08263	2.75827e-09	-1.80171	-1.18887	2.69541e-05	-1.42661	-1.08012
11393782	rs57976436	2.22212e-09	-1.62941	-1.02437	2.8759e-09	-1.78915	-1.15967	2.96041e-05	-1.39058	-1.02237
11393858	rs60436974	2.04489e-09	-1.65046	-1.08643	2.76739e-09	-1.7999	-1.18738	2.69725e-05	-1.42124	-1.08481
11394128	rs7249225	2.00293e-09	-1.67429	-1.08334	2.77136e-09	-1.79965	-1.18619	2.63514e-05	-1.44765	-1.0817
11394134	rs74969323	2.06203e-09	-1.64999	-1.07856	2.76803e-09	-1.79966	-1.18739	2.723e-05	-1.42054	-1.07601
11394315	rs10411025	2.03325e-09	-1.65872	-1.08388	2.75886e-09	-1.80396	-1.1864	2.67151e-05	-1.43339	-1.08225
11394729	rs78657004	1.21791e-08	-1.5385e-10	-0.952519	1.86771e-08	-1.5385e-10	-1.07788	0.000125955	-1.5385e-10	-0.964939
11395115	rs62131094	1.85985e-09	-1.67019	-1.16155	2.69537e-09	-1.80946	-1.20419	2.42373e-05	-1.45043	-1.16255
11396438	rs184618322	1.33394e-08	-0.861516	-1.85015e-10	1.95967e-08	-1.02982	-1.85015e-10	9.645e-05	-1.23184	-1.85015e-10
11396439	rs62131095	1.62965e-09	-1.75935	-1.20452	2.72704e-09	-1.83511	-1.16686	2.00132e-05	-1.59993	-1.20455
11396564	rs139460280	1.41097e-08	-0.805372	-1.85015e-10	2.06264e-08	-0.978611	-1.85015e-10	0.000100844	-1.18729	-1.85015e-10
11396927	rs62131097	1.53102e-09	-1.82224	-1.20407	2.71423e-09	-1.84638	-1.16029	1.87526e-05	-1.66534	-1.20419
11396934	rs62131098	1.5895e-09	-1.7844	-1.20442	2.71223e-09	-1.83858	-1.16883	1.93004e-05	-1.63628	-1.20446
11397540	rs2082451	1.51233e-09	-1.83687	-1.20172	2.63672e-09	-1.84913	-1.18651	1.80171e-05	-1.70816	-1.20138
11397571	rs2082450	1.50694e-09	-1.83931	-1.20285	2.7444e-09	-1.84898	-1.14664	1.78306e-05	-1.71677	-1.20318
11397721	rs2082449	1.59391e-09	-1.78152	-1.20452	2.70581e-09	-1.84292	-1.16686	1.92672e-05	-1.63792	-1.20455
11397914	rs2099343	1.55715e-09	-1.80498	-1.2044	2.72101e-09	-1.84572	-1.15846	1.85659e-05	-1.67519	-1.20435
11398154	rs7247014	1.50595e-09	-1.83837	-1.20444	2.68587e-09	-1.84907	-1.1681	1.78692e-05	-1.71336	-1.20442
11398422	rs148356565	5.08582e-09	-1.82578	-1.85015e-10	1.10361e-08	-1.60401	-1.85015e-10	5.20728e-05	-1.84822	-1.85015e-10
11398432	rs74179982	8.15429e-09	-0.181522	-1.17217	1.05211e-07	1.56382	-0.913033	3.40223e-05	-1.11087	-1.16298
11398724	rs322126	1.56293e-09	-1.84756	-1.15811	0.123723	11.4594	3.16893	1.64873e-05	-1.84116	-1.15712
11398733	rs12459282	1.5058e-09	-1.83837	-1.20455	2.68813e-09	-1.84907	-1.16726	1.78666e-05	-1.71336	-1.20457
11398882	rs322125	1.56109e-09	-1.84874	-1.15811	0.107122	11.3154	3.16893	1.64355e-05	-1.8443	-1.15712
11399191	rs12610120	9.46618e-09	-1.5385e-10	-1.20451	1.76707e-08	-1.5385e-10	-1.13327	9.91207e-05	-1.5385e-10	-1.20453
11399203	rs144170877	1.35553e-08	-0.845456	-1.85015e-10	1.98856e-08	-1.01518	-1.85015e-10	9.76838e-05	-1.21913	-1.85015e-10
11399372	rs322124	1.56336e-09	-1.84176	-1.16363	0.210522	12.0461	3.11384	1.66076e-05	-1.8283	-1.1627
11399538	rs8105017	1.52663e-09	-1.82907	-1.20011	2.65832e-09	-1.83431	-1.19318	1.82454e-05	-1.69752	-1.19943
11400068	rs10410471	1.52573e-09	-1.82955	-1.20021	2.66671e-09	-1.83389	-1.19045	1.82224e-05	-1.69886	-1.19936
11400385	rs28654265	1.52105e-09	-1.83172	-1.20112	2.6696e-09	-1.83186	-1.1914	1.80903e-05	-1.70497	-1.20052
11400580	rs118086956	4.89444e-07	2.74103	-1.85015e-10	3.15599e-06	4.05188	-1.85015e-10	0.00724191	3.08677	-1.85015e-10
11401105	rs322129	1.5731e-09	-1.8448	-1.15439	0.199154	11.8974	3.20699	1.66806e-05	-1.83367	-1.15294
11401337	rs10405396	1.55433e-09	-1.80853	-1.20267	2.67793e-09	-1.83611	-1.18402	1.81918e-05	-1.69724	-1.20265
11401608	rs10425758	1.50146e-09	-1.8458	-1.2	2.7388e-09	-1.80685	-1.19082	1.72174e-05	-1.75581	-1.19913
11401843	rs62131099	1.76061e-09	-1.68341	-1.20317	2.78122e-09	-1.82819	-1.1541	2.47869e-05	-1.38738	-1.20318
11402132	rs10407198	1.50778e-09	-1.84009	-1.20151	2.7195e-09	-1.8208	-1.18393	1.76058e-05	-1.73162	-1.20102
11402288	rs192418809	1.3326e-08	-0.86252	-1.85015e-10	1.95788e-08	-1.03073	-1.85015e-10	9.63735e-05	-1.23264	-1.85015e-10
11402416	rs322128	1.57374e-09	-1.83676	-1.16203	0.256734	12.2324	3.12601	1.6813e-05	-1.81911	-1.15961
11402572	rs114764986	1.55302e-09	-1.80853	-1.20351	2.68672e-09	-1.83611	-1.18075	1.81765e-05	-1.69724	-1.2035
11403007	rs117260055	2.61588e-08	-0.188052	-1.85015e-10	6.57846e-08	0.181205	-1.85015e-10	0.000264352	-0.223586	-1.85015e-10
11403313	rs145362949	1.28179e-08	-1.5385e-10	-0.901392	2.48895e-08	-1.5385e-10	-0.790734	0.000140177	-1.5385e-10	-0.857958
11404011	rs140796548	1.20916e-08	-0.959726	-1.85015e-10	1.7924e-08	-1.11904	-1.85015e-10	8.92927e-05	-1.30895	-1.85015e-10
11404302	rs76288974	1.54329e-09	-1.8157	-1.20263	2.76701e-09	-1.83231	-1.1551	1.78586e-05	-1.71647	-1.20191
11404370	rs439151	1.6368e-09	-1.82686	-1.13263	0.0793737	10.9712	3.21326	1.79054e-05	-1.79246	-1.1233
11404473	rs367996	1.65257e-09	-1.80018	-1.14972	0.00109666	7.67944	2.22316	2.01544e-05	-1.65317	-1.14427
11404677	rs450069	1.74658e-09	-1.84062	-1.05396	0.000249875	6.38556	2.03797	1.93422e-05	-1.77937	-1.05921
11405518	rs412934	1.54946e-09	-1.84537	-1.16896	2.79156e-06	3.22782	0.701352	1.61183e-05	-1.84816	-1.17275
11405804	rs1975776	1.57192e-09	-1.83407	-1.16587	2.75776e-05	5.16766	1.05192	1.63334e-05	-1.84001	-1.16765
11406325	rs62131100	1.58629e-09	-1.82517	-1.16566	3.31043e-09	-1.60787	-1.20024	1.61689e-05	-1.84358	-1.1742
11406357	rs62131101	1.59059e-09	-1.82303	-1.1651	3.33329e-09	-1.60117	-1.20005	1.6194e-05	-1.84252	-1.1737
11406458	rs403027	1.67226e-09	-1.8483	-1.08976	4.38771e-06	3.19646	1.18493	1.72858e-05	-1.84913	-1.10185
11406478	rs403010	1.67685e-09	-1.8478	-1.08752	4.58951e-06	3.23125	1.1951	1.73238e-05	-1.84905	-1.09973
11406584	rs117529649	9.75519e-09	-1.5385e-10	-1.17444	1.64948e-08	-1.5385e-10	-1.20213	0.000102071	-1.5385e-10	-1.17519
11406737	rs117458588	5.72302e-09	-1.70774	-1.85015e-10	1.28748e-08	-1.44991	-1.85015e-10	6.90123e-05	-1.56658	-1.85015e-10
11406839	rs453766	1.56684e-09	-1.83427	-1.16891	3.57109e-05	5.31901	1.15903	1.6133e-05	-1.84753	-1.17247
11406952	rs374409	1.63885e-09	-1.84548	-1.11276	4.81946e-06	3.42419	1.05105	1.69307e-05	-1.84769	-1.12405
11407119	rs117576679	9.57565e-09	-1.5385e-10	-1.19301	2.81193e-08	-1.5385e-10	-0.668725	0.000100431	-1.5385e-10	-1.19139
11407315	rs94517	1.64194e-09	-1.84359	-1.11276	4.72092e-06	3.40353	1.05105	1.69436e-05	-1.84693	-1.12405
11407440	rs393423	1.61868e-09	-1.84359	-1.12704	4.38802e-06	3.40353	0.977923	1.67193e-05	-1.84693	-1.13738
11407704	rs94515	1.65055e-09	-1.84263	-1.10849	4.91655e-06	3.42317	1.07201	1.70315e-05	-1.84575	-1.12005
11407741	rs94514	1.58611e-09	-1.84078	-1.15017	3.48137e-06	3.3235	0.826501	1.65033e-05	-1.8399	-1.15741
11407755	rs94513	1.64683e-09	-1.84489	-1.10849	4.58046e-06	3.35236	1.07201	1.7005e-05	-1.84731	-1.12005
11408219	rs150078686	4.97069e-09	-1.84868	-1.85015e-10	9.18017e-09	-1.78813	-1.85015e-10	5.2444e-05	-1.84112	-1.85015e-10
11409061	rs377665	1.65366e-09	-1.84659	-1.10266	4.34953e-06	3.28555	1.08709	1.70756e-05	-1.84835	-1.11487
11409196	rs452145	1.65147e-09	-1.84791	-1.10266	4.0561e-06	3.2157	1.08709	1.70649e-05	-1.84898	-1.11487
11409494	rs423304	1.63791e-09	-1.84897	-1.10984	3.54415e-06	3.1153	1.05257	1.69495e-05	-1.84903	-1.12159
11409684	rs422496	1.51341e-09	-1.84906	-1.18882	1.8208e-06	3.03535	0.466502	1.57964e-05	-1.84879	-1.1923
11409828	rs150858048	1.28251e-08	-0.900834	-1.85015e-10	1.17965e-07	0.765204	-1.85015e-10	8.57351e-05	-1.3496	-1.85015e-10
11410141	rs414852	1.63436e-09	-1.84913	-1.11186	3.28767e-06	3.05008	1.04267	1.69261e-05	-1.84853	-1.12348
11410779	rs473775	1.62425e-09	-1.84897	-1.11822	3.39959e-06	3.1153	1.01093	1.68174e-05	-1.84903	-1.12942
11410933	rs406566	1.62403e-09	-1.84911	-1.11822	3.2847e-06	3.08092	1.01093	1.6821e-05	-1.84882	-1.12942
11411462	rs12327600	1.72008e-09	-1.77535	-1.13451	3.81172e-09	-1.47943	-1.18767	1.71321e-05	-1.8125	-1.14741
11411652	rs12327783	1.71813e-09	-1.77351	-1.13749	3.82189e-09	-1.47532	-1.18912	1.71084e-05	-1.8112	-1.1501
11411744	rs397707	1.62321e-09	-1.84835	-1.11948	3.57366e-06	3.18443	0.991732	1.67916e-05	-1.8491	-1.13088
11411814	rs117954196	2.03485e-08	-1.5385e-10	-0.43923	3.04411e-08	-1.5385e-10	-0.589388	0.000215689	-1.5385e-10	-0.427031
11411868	rs420703	1.54036e-09	-1.84655	-1.17367	2.99529e-06	3.35657	0.643047	1.60237e-05	-1.84742	-1.17938
11412041	rs145917435	1.61542e-08	-1.5385e-10	-0.670058	3.08832e-08	-1.5385e-10	-0.574968	0.000170973	-1.5385e-10	-0.65936
11412145	rs418547	1.62321e-09	-1.84835	-1.11948	3.57366e-06	3.18443	0.991732	1.67916e-05	-1.8491	-1.13088
11412368	rs35753011	1.54544e-08	-0.714344	-1.85015e-10	1.58335e-07	1.05953	-1.85015e-10	9.0412e-05	-1.29649	-1.85015e-10
11412663	rs322160	1.61922e-09	-1.84659	-1.1237	3.86921e-06	3.28555	0.970076	1.67385e-05	-1.84835	-1.13481
11412773	rs322159	1.6249e-09	-1.84731	-1.11948	3.81798e-06	3.25057	0.991732	1.6798e-05	-1.84872	-1.13088
11413454	rs322158	1.55031e-09	-1.84139	-1.17239	1.72889e-06	2.79764	0.65241	1.61804e-05	-1.8389	-1.17817
11414351	rs322153	1.58654e-09	-1.8454	-1.14528	3.64534e-06	3.37675	0.819273	1.6446e-05	-1.84727	-1.15351
11414611	rs322152	1.509e-09	-1.84473	-1.19607	1.25851e-06	2.77149	0.361007	1.58841e-05	-1.83692	-1.19862
11414706	rs56121005	5.44009e-09	-1.75844	-1.85015e-10	5.22901e-08	-0.048374	-1.85015e-10	5.68927e-05	-1.7597	-1.85015e-10
11417200	rs322151	1.53069e-09	-1.84575	-1.18076	2.04365e-05	4.95852	0.961374	1.59348e-05	-1.84877	-1.18359
11417560	rs144324498	1.62484e-08	-1.5385e-10	-0.664243	2.28778e-08	-1.5385e-10	-0.875013	0.000160422	-1.5385e-10	-0.723058
11417798	rs322150	1.53108e-09	-1.84103	-1.18524	2.29991e-05	5.1058	0.932232	1.58641e-05	-1.84885	-1.18796
11419844	rs118081085	3.06296e-08	-0.0302701	-1.85015e-10	1.06027e-07	0.658518	-1.85015e-10	0.000287558	-0.139441	-1.85015e-10
11419845	rs118085154	1.02628e-08	-1.5385e-10	-1.12371	1.65424e-08	-1.5385e-10	-1.19925	0.000106704	-1.5385e-10	-1.13081
11420000	rs322148	1.57538e-09	-1.84904	-1.1487	2.86896e-06	3.1346	0.821922	1.63045e-05	-1.8491	-1.16033
11420160	rs322147	3.42146e-09	-1.1025	-1.11967	3.6517e-09	-1.68976	-1.02023	5.93032e-05	-0.595233	-1.12297
11420294	rs7248896	9.30188e-09	-0.250484	-0.971537	1.66332e-06	3.77377	-0.362386	0.000195531	0.456894	-0.982043
11421239	rs322146	5.19965e-09	-1.02475	-0.778895	2.97211e-09	-1.72095	-1.19496	8.86214e-05	-0.510657	-0.805835
11421900	rs143237759	1.08642e-08	-1.5385e-10	-1.06677	1.74153e-08	-1.5385e-10	-1.14783	0.000111276	-1.5385e-10	-1.08886
11423677	rs322145	4.62282e-09	-0.952076	-0.969156	3.02332e-09	-1.74747	-1.15136	8.21373e-05	-0.418477	-0.973998
11423703	rs322144	4.95268e-09	-0.906085	-0.946223	2.94917e-09	-1.76218	-1.16148	8.90344e-05	-0.360548	-0.951297
11425097	rs322143	4.43151e-09	-1.02248	-0.941013	3.05651e-09	-1.72184	-1.16606	7.71422e-05	-0.507769	-0.947448
11425200	rs17699238	1.03628e-08	-0.146356	-0.967657	2.25826e-06	4.04567	-0.328499	0.000220253	0.571949	-0.978039
11426182	rs322142	4.28307e-09	-0.922395	-1.07517	3.30686e-09	-1.72068	-1.08851	7.10025e-05	-0.458248	-1.0799
11426639	rs322141	4.54607e-09	-0.932489	-1.00548	3.23969e-09	-1.71634	-1.11337	7.53057e-05	-0.455051	-1.02426
11427359	rs322140	1.52942e-09	-1.82672	-1.20063	9.88962e-06	4.63528	0.558777	1.56852e-05	-1.84695	-1.2012
11427632	rs143343619	1.15136e-08	-1.00871	-1.85015e-10	1.31896e-07	0.876831	-1.85015e-10	8.78947e-05	-1.32473	-1.85015e-10
11428044	rs322139	1.58149e-09	-1.79757	-1.1963	1.05038e-05	4.61591	0.638404	1.57797e-05	-1.84387	-1.19827
11428745	rs322138	1.71393e-09	-1.78038	-1.13307	2.00177e-05	4.79588	1.10331	1.6896e-05	-1.83753	-1.13626
11428788	rs322137	1.72558e-09	-1.78439	-1.12228	2.16893e-05	4.83317	1.14622	1.70743e-05	-1.83794	-1.12536
11429737	rs145352048	6.39976e-09	-1.59598	-1.85015e-10	1.06436e-08	-1.64022	-1.85015e-10	6.23618e-05	-1.66791	-1.85015e-10
11430229	rs322136	1.59711e-09	-1.78651	-1.19754	1.78982e-06	3.43171	0.052978	1.57328e-05	-1.84893	-1.19619
11430374	rs8112129	1.63868e-09	-1.77456	-1.18379	7.71621e-06	4.75361	0.192292	1.60581e-05	-1.84215	-1.1825
11430514	rs148986241	2.0311e-09	-1.84343	-0.900232	1.33959e-08	-1.84486	0.434625	2.31324e-05	-1.81379	-0.845845
11431130	rs433281	1.56739e-09	-1.83866	-1.16417	8.6967e-07	3.47439	-0.711455	1.62183e-05	-1.84678	-1.16795
11431252	rs117956697	1.93496e-09	-1.80232	-0.989832	1.21279e-08	-1.72607	0.216394	2.05227e-05	-1.83554	-0.943789
11431901	rs651774	1.50381e-09	-1.84572	-1.19851	4.55559e-08	0.545823	-0.732063	1.62386e-05	-1.81538	-1.1981
11432950	rs7417	4.77559e-09	-0.843463	-1.04526	1.44061e-08	-1.09284	-0.244691	4.4481e-05	-0.963512	-1.04229
11433169	rs396384	1.81416e-09	-1.76789	-1.08873	5.88782e-09	-1.80519	-0.427108	1.91532e-05	-1.77337	-1.07503
11433489	rs412293	1.82816e-09	-1.76589	-1.08304	5.96599e-09	-1.80664	-0.412471	1.9306e-05	-1.77144	-1.06902
11433643	rs445169	1.94151e-09	-1.71841	-1.07036	5.61722e-09	-1.83141	-0.447928	2.05379e-05	-1.72538	-1.05321
11433649	rs411834	1.93662e-09	-1.72093	-1.07036	5.62254e-09	-1.83047	-0.447928	2.04876e-05	-1.72784	-1.05321
11433756	rs445026	1.80068e-09	-1.7733	-1.09078	5.71995e-09	-1.76366	-0.497558	1.85449e-05	-1.80573	-1.07494
11433899	rs386670	1.80584e-09	-1.77582	-1.08539	5.59546e-09	-1.799	-0.484224	1.91184e-05	-1.78102	-1.0692
11433930	rs383547	1.78036e-09	-1.77902	-1.0964	5.67546e-09	-1.75735	-0.511674	1.83547e-05	-1.81004	-1.08095
11434505	rs399878	3.38281e-09	-1.18605	-1.04748	8.22095e-09	-1.50366	-0.394837	3.66949e-05	-1.16926	-1.02897
11434585	rs12980573	1.26659e-08	-0.913325	-1.85015e-10	9.26876e-08	0.524054	-1.85015e-10	0.000183535	-0.588461	-1.85015e-10
11435842	rs172757	2.17505e-09	-1.67613	-0.999054	7.46481e-09	-1.80451	-0.190475	2.18587e-05	-1.73259	-0.983677
11436221	rs12981706	1.03096e-08	-1.11916	-1.85015e-10	8.26441e-08	0.409363	-1.85015e-10	0.000161265	-0.717816	-1.85015e-10
11436339	rs28453057	8.64654e-09	-1.29508	-1.85015e-10	6.63271e-08	0.189418	-1.85015e-10	0.000131613	-0.921	-1.85015e-10
11436476	rs117570571	7.03732e-09	-1.50101	-1.85015e-10	3.35948e-08	-0.49081	-1.85015e-10	6.60809e-05	-1.60999	-1.85015e-10
11436533	rs28397710	8.68553e-09	-1.29058	-1.85015e-10	6.69013e-08	0.198038	-1.85015e-10	0.000132381	-0.91518	-1.85015e-10
11436584	rs28579547	8.68553e-09	-1.29058	-1.85015e-10	6.69013e-08	0.198038	-1.85015e-10	0.000132381	-0.91518	-1.85015e-10
11436921	rs318686	2.22716e-09	-1.66154	-0.989971	7.56317e-09	-1.81147	-0.170419	2.23325e-05	-1.72056	-0.974264
11436950	rs112585859	8.40462e-09	-1.32346	-1.85015e-10	6.27917e-08	0.134642	-1.85015e-10	0.000126853	-0.957838	-1.85015e-10
11437146	rs28379411	8.06146e-09	-1.36514	-1.85015e-10	4.06061e-08	-0.301262	-1.85015e-10	0.00010286	-1.1675	-1.85015e-10
11437168	rs141474617	6.50853e-09	-1.57912	-1.85015e-10	4.68153e-08	-0.158971	-1.85015e-10	6.71702e-05	-1.59364	-1.85015e-10
11437480	rs318687	2.09767e-09	-1.70613	-1.00528	7.57679e-09	-1.78712	-0.192973	2.12581e-05	-1.75695	-0.987176
11437566	rs318688	2.14054e-09	-1.64287	-1.04831	6.58682e-09	-1.83022	-0.289885	2.14173e-05	-1.70238	-1.03429
11437882	rs8110894	8.59194e-09	-1.30141	-1.85015e-10	4.54374e-08	-0.188845	-1.85015e-10	0.0001109	-1.09224	-1.85015e-10
11438022	rs10422156	8.63134e-09	-1.29684	-1.85015e-10	4.58005e-08	-0.180885	-1.85015e-10	0.000111498	-1.08686	-1.85015e-10
11438042	rs10422167	8.63134e-09	-1.29684	-1.85015e-10	4.58005e-08	-0.180885	-1.85015e-10	0.000111498	-1.08686	-1.85015e-10
11438104	rs10401767	8.51802e-09	-1.31005	-1.85015e-10	4.47579e-08	-0.203913	-1.85015e-10	0.000109778	-1.1024	-1.85015e-10
11438162	rs318689	3.45167e-09	-1.11825	-1.09513	8.53962e-09	-1.39064	-0.469819	3.49562e-05	-1.16931	-1.07746
11438232	rs150834556	2.22125e-08	-1.5385e-10	-0.351583	3.24165e-08	-1.5385e-10	-0.526512	0.00022014	-1.5385e-10	-0.406605
11439101	rs28594188	9.28157e-09	-1.22421	-1.85015e-10	7.58367e-08	0.323402	-1.85015e-10	0.000144166	-0.8299	-1.85015e-10
11439192	rs318690	3.83951e-09	-1.12614	-0.980752	1.06926e-08	-1.37119	-0.26444	3.631e-05	-1.25275	-0.956024
11439759	rs7249270	4.0971e-09	-1.04096	-1.001	1.0993e-08	-1.30149	-0.306441	3.84099e-05	-1.17517	-0.977387
11440172	rs62131129	1.04061e-08	-1.83855	0.728705	1.38551e-07	-1.31428	2.24034	0.000109485	-1.84201	0.736931
11440938	rs36042866	1.31407e-08	-0.876524	-1.85015e-10	8.73762e-08	0.465042	-1.85015e-10	0.000187663	-0.566218	-1.85015e-10
11441462	rs56296509	1.75401e-09	-1.82292	-1.06741	3.15492e-09	-1.75186	-1.10436	1.79679e-05	-1.83827	-1.07402
11442025	rs34256954	1.23043e-08	-0.942288	-1.85015e-10	7.8898e-08	0.362976	-1.85015e-10	0.000173981	-0.641919	-1.85015e-10
11442502	rs7246752	4.98103e-09	-1.50036	-0.346239	1.77724e-08	-1.55325	0.425712	5.24904e-05	-1.5031	-0.337135
11442525	rs380764	1.72618e-09	-1.80915	-1.09718	3.00863e-09	-1.77415	-1.12954	1.73414e-05	-1.84475	-1.10301
11442560	rs59296210	4.02171e-09	-1.77186	-0.288671	8.59208e-09	-1.57209	-0.282255	4.58358e-05	-1.64518	-0.330625
11442654	rs445733	1.74534e-09	-1.83156	-1.06373	3.22609e-09	-1.7327	-1.10121	1.81588e-05	-1.83129	-1.07042
11442760	rs150887309	6.95842e-09	-1.51228	-1.85015e-10	1.23306e-08	-1.4931	-1.85015e-10	6.68333e-05	-1.59867	-1.85015e-10
11442811	rs448743	6.84875e-09	-1.48727	-0.0408969	2.08067e-08	-1.75537	0.785465	6.19438e-05	-1.64111	-0.0335328
11442831	rs113957604	3.09398e-09	-1.1885	-1.13428	5.95272e-09	-1.65959	-0.561739	3.51217e-05	-1.12663	-1.11542
11442909	rs77810042	1.18597e-08	-0.979094	-1.85015e-10	7.44746e-08	0.305277	-1.85015e-10	0.000166738	-0.684443	-1.85015e-10
11442987	rs113770127	3.05252e-09	-1.19838	-1.13789	5.85655e-09	-1.66487	-0.57275	3.46193e-05	-1.13697	-1.11949
11444131	rs896412	1.48907e-08	-1.84865	1.09715	1.69744e-07	-1.15587	2.28498	0.000153032	-1.84802	1.0778
11444598	rs138323335	9.93925e-09	-1.5385e-10	-1.15575	1.65042e-08	-1.5385e-10	-1.20157	0.000103791	-1.5385e-10	-1.15849
11445642	rs74179986	1.14339e-08	-1.01565	-1.85015e-10	7.02953e-08	0.247525	-1.85015e-10	0.000159823	-0.726802	-1.85015e-10
11445776	rs74993229	3.65551e-09	-1.19699	-0.959014	8.09602e-09	-1.66577	-0.248041	4.2482e-05	-1.12098	-0.93081
11445787	rs34272088	1.03942e-08	-1.11099	-1.85015e-10	6.03285e-08	0.0946246	-1.85015e-10	0.000143018	-0.837893	-1.85015e-10
11445810	rs34514579	1.05985e-08	-1.09152	-1.85015e-10	6.22596e-08	0.126131	-1.85015e-10	0.000146311	-0.815133	-1.85015e-10
11445980	rs34346796	1.06534e-08	-1.08636	-1.85015e-10	6.27807e-08	0.134467	-1.85015e-10	0.000147196	-0.809099	-1.85015e-10
11446031	rs112354933	5.19407e-09	-1.80472	-1.85015e-10	3.84926e-08	-0.354716	-1.85015e-10	5.88965e-05	-1.72509	-1.85015e-10
11446520	rs3816864	1.92412e-08	-0.830897	0.335712	2.89167e-08	-1.39727	0.756508	0.000231396	-0.697836	0.341098
11446553	rs316505	7.23159e-09	-1.47378	-1.85015e-10	3.53236e-08	-0.44063	-1.85015e-10	9.42064e-05	-1.25538	-1.85015e-10
11446951	rs172731	7.61234e-09	-1.73897	0.3165	3.44235e-08	-1.77604	1.3096	7.81797e-05	-1.72456	0.282703
11447031	rs178418	6.32732e-09	-1.67009	0.0627274	2.1577e-08	-1.83448	0.900924	6.43427e-05	-1.65479	0.0181465
11447042	rs186421	7.62319e-09	-1.68902	0.267979	3.04199e-08	-1.82838	1.2383	7.82096e-05	-1.67454	0.233063
11447183	rs34970351	9.33758e-09	-1.21819	-1.85015e-10	5.05631e-08	-0.0819577	-1.85015e-10	0.000126063	-0.964088	-1.85015e-10
11447886	rs3969860	1.04294e-08	-1.10761	-1.85015e-10	6.066e-08	0.100104	-1.85015e-10	0.000143585	-0.83394	-1.85015e-10
11448611	rs113278289	3.49696e-09	-1.16167	-1.03867	2.26416e-08	0.204168	-1.08956	0.000104598	-0.111957	-1.03879
11448694	rs57031301	9.20069e-09	-1.23296	-1.85015e-10	4.93258e-08	-0.106734	-1.85015e-10	0.000123875	-0.981596	-1.85015e-10
11448985	rs60718624	1.04231e-08	-1.10822	-1.85015e-10	6.06002e-08	0.0991178	-1.85015e-10	0.000143483	-0.834652	-1.85015e-10
11449039	rs59494980	1.02691e-08	-1.12309	-1.85015e-10	5.91528e-08	0.0749436	-1.85015e-10	0.000141005	-0.852075	-1.85015e-10
11449301	rs73922646	6.26632e-09	-1.61705	-1.85015e-10	2.42859e-08	-0.815284	-1.85015e-10	7.71977e-05	-1.4545	-1.85015e-10
11449582	rs76840102	1.05321e-08	-1.09781	-1.85015e-10	6.16301e-08	0.11597	-1.85015e-10	0.00014524	-0.822481	-1.85015e-10
11450405	rs56086326	9.42285e-09	-1.2091	-1.85015e-10	5.13372e-08	-0.0667656	-1.85015e-10	0.000127427	-0.953327	-1.85015e-10
11450410	rs34938145	9.50954e-09	-1.19994	-1.85015e-10	5.21266e-08	-0.0515055	-1.85015e-10	0.000128814	-0.942499	-1.85015e-10
11450464	rs11883262	9.56435e-09	-1.19419	-1.85015e-10	5.26271e-08	-0.0419502	-1.85015e-10	0.000129691	-0.935709	-1.85015e-10
11450485	rs55945847	9.55574e-09	-1.19509	-1.85015e-10	5.25484e-08	-0.0434465	-1.85015e-10	0.000129554	-0.936773	-1.85015e-10
11451248	rs111816320	3.63641e-09	-1.1096	-1.05164	2.47252e-08	0.293465	-1.09082	0.00011133	-0.0297452	-1.05862
11452624	rs35671762	1.03218e-08	-1.11798	-1.85015e-10	5.96469e-08	0.0832616	-1.85015e-10	0.000141852	-0.846085	-1.85015e-10
11452814	rs12971348	1.08664e-08	-1.06656	-1.85015e-10	6.4812e-08	0.16631	-1.85015e-10	0.000150635	-0.786007	-1.85015e-10
11453218	rs12976443	9.15738e-09	-1.23768	-1.85015e-10	4.89356e-08	-0.114675	-1.85015e-10	0.000123183	-0.987196	-1.85015e-10
11454332	rs117440021	2.61859e-08	-1.5385e-10	-0.187016	3.48579e-08	-1.5385e-10	-0.453901	0.000272002	-1.5385e-10	-0.195056
11455039	rs7245780	9.0664e-09	-1.24766	-1.85015e-10	4.81183e-08	-0.131519	-1.85015e-10	0.00012173	-0.999058	-1.85015e-10
11457577	rs36106958	6.81037e-09	-1.53379	-1.85015e-10	2.87475e-08	-0.646632	-1.85015e-10	8.58844e-05	-1.34786	-1.85015e-10
11458739	rs11882629	6.84323e-09	-1.52898	-1.85015e-10	2.90184e-08	-0.63725	-1.85015e-10	8.64068e-05	-1.3418	-1.85015e-10
11459260	rs12976608	2.37632e-08	-0.995583	0.711484	6.27084e-08	-1.58572	1.71904	0.00026793	-0.856349	0.646208
11459669	rs111737410	7.06981e-09	-0.497871	-0.998532	8.38331e-09	-0.910888	-0.968049	7.04651e-05	-0.561293	-0.984457
11459993	rs12984429	6.89129e-09	-1.52198	-1.85015e-10	2.94151e-08	-0.623672	-1.85015e-10	8.71704e-05	-1.333	-1.85015e-10
11461126	rs190121153	2.72143e-08	-1.5385e-10	-0.148496	4.65237e-08	-1.5385e-10	-0.165219	0.000288459	-1.5385e-10	-0.136315
11461486	rs36097565	6.86715e-09	-1.52549	-1.85015e-10	2.92158e-08	-0.630471	-1.85015e-10	8.67869e-05	-1.33741	-1.85015e-10
11461834	rs118019382	8.38963e-09	-1.32524	-1.85015e-10	1.25455e-08	-1.47582	-1.85015e-10	9.28442e-05	-1.26994	-1.85015e-10
11462944	rs62131132	5.38803e-09	-1.76806	-1.85015e-10	1.14861e-08	-1.56405	-1.85015e-10	5.22153e-05	-1.84549	-1.85015e-10
11463115	rs75414152	6.35105e-09	-1.60362	-1.85015e-10	2.4979e-08	-0.787144	-1.85015e-10	7.85573e-05	-1.43704	-1.85015e-10
11463205	rs78153179	6.70036e-09	-1.55008	-1.85015e-10	2.78419e-08	-0.678639	-1.85015e-10	8.41343e-05	-1.36845	-1.85015e-10
11463882	rs147275653	6.14268e-09	-1.63698	-1.85015e-10	1.62111e-08	-1.21949	-1.85015e-10	5.65915e-05	-1.76501	-1.85015e-10
11464003	rs12975236	1.47595e-08	-1.4367	0.676352	4.62992e-08	-1.84619	1.67614	0.000147991	-1.41622	0.61251
11465129	rs7251786	1.66829e-08	-1.14798	0.510127	4.40943e-08	-1.68891	1.47005	0.000180956	-1.05137	0.448755
11465316	rs6887	2.03272e-08	-1.15588	0.7156	5.39949e-08	-1.69108	1.67479	0.000219951	-1.05447	0.647012
11465533	rs34764693	7.58539e-09	-1.42601	-1.85015e-10	3.52152e-08	-0.443702	-1.85015e-10	9.81822e-05	-1.21404	-1.85015e-10
11466151	rs3745690	1.75654e-08	-1.16554	0.579227	4.41688e-08	-1.70972	1.49256	0.000190228	-1.06437	0.511731
11466641	rs192744487	5.16929e-08	0.493083	-1.85015e-10	5.97826e-08	0.0855347	-1.85015e-10	0.000322938	-0.0234061	-1.85015e-10
11466665	rs149195948	8.13555e-09	-1.35599	-1.85015e-10	8.66293e-09	-1.84613	-1.85015e-10	6.8473e-05	-1.57443	-1.85015e-10
11466741	rs4804161	1.33963e-08	-1.46485	0.607585	3.97909e-08	-1.84895	1.5274	0.000133894	-1.44337	0.539549
11467935	rs59656596	4.97991e-09	-1.84682	-1.85015e-10	1.15982e-08	-1.55433	-1.85015e-10	5.38327e-05	-1.81499	-1.85015e-10
11468919	rs160914	4.9822e-09	-1.84636	-1.85015e-10	9.88064e-09	-1.7146	-1.85015e-10	5.29885e-05	-1.83079	-1.85015e-10
11469748	rs142984492	1.02765e-08	-1.5385e-10	-1.12238	1.68043e-08	-1.5385e-10	-1.18355	0.000108601	-1.5385e-10	-1.11318
11469957	rs75735316	8.4025e-09	-1.32371	-1.85015e-10	2.8811e-08	-0.644423	-1.85015e-10	7.45314e-05	-1.48965	-1.85015e-10
11471074	rs317916	1.51256e-09	-1.83388	-1.20455	2.66556e-09	-1.8402	-1.18457	1.56006e-05	-1.84908	-1.20448
11471990	rs143046204	5.33925e-09	-1.77715	-1.85015e-10	1.05225e-08	-1.65166	-1.85015e-10	5.23466e-05	-1.84298	-1.85015e-10
11473358	rs11540666	2.31251e-09	-1.56182	-1.05208	4.55683e-09	-1.59417	-0.894382	2.3842e-05	-1.5995	-1.02992
11473415	rs12983706	6.50676e-09	-1.10529	-0.474106	6.59677e-09	-1.76235	-0.356253	8.51676e-05	-0.801703	-0.554543
11473854	rs112161762	2.38221e-09	-1.84042	-0.74379	4.61902e-09	-1.8455	-0.629495	2.4592e-05	-1.844	-0.754441
11474335	rs8108707	1.56007e-09	-1.8156	-1.19191	2.79711e-09	-1.82537	-1.15122	1.57895e-05	-1.84637	-1.19515
11474714	rs80218197	9.79783e-09	-1.5385e-10	-1.17008	1.83607e-08	-1.5385e-10	-1.09497	0.000101395	-1.5385e-10	-1.18184
11476599	rs317914	7.22288e-09	-1.37635	-0.0986293	1.03421e-08	-1.37177	-0.297188	8.35901e-05	-1.30887	-0.0660682
11476784	rs317915	1.58631e-09	-1.80026	-1.19057	2.83507e-09	-1.81223	-1.15089	1.58917e-05	-1.84095	-1.19413
11477318	rs145077847	7.14986e-09	-1.27897	-0.206177	1.05614e-08	-1.27394	-0.374036	8.33196e-05	-1.20508	-0.173099
11477375	rs318709	7.41517e-09	-1.40516	-0.0435498	1.07973e-08	-1.40072	-0.225169	8.59072e-05	-1.3397	-0.00790068
11477540	rs146207376	7.58137e-09	-1.31573	-0.110815	1.11056e-08	-1.31086	-0.286868	8.8276e-05	-1.24419	-0.0762062
11478465	rs318710	2.90712e-09	-1.83301	-0.552064	4.82804e-09	-1.74445	-0.686287	3.13204e-05	-1.83132	-0.525271
11478542	rs79872513	1.98201e-09	-1.84707	-0.921053	4.3311e-09	-1.69638	-0.842982	2.30948e-05	-1.72332	-0.937936
11478847	rs318712	1.76853e-09	-1.7668	-1.11529	3.05489e-09	-1.80127	-1.08717	1.71677e-05	-1.83932	-1.11852
11479750	rs116381253	1.15191e-08	-1.5385e-10	-1.00823	2.55654e-08	-1.5385e-10	-0.763942	0.000121313	-1.5385e-10	-1.00249
11480638	rs17719222	1.76029e-09	-1.7563	-1.13046	2.84292e-09	-1.81146	-1.14889	1.79155e-05	-1.78586	-1.12934
11480994	rs113792641	2.76114e-09	-1.80484	-0.631749	5.07055e-09	-1.80254	-0.579193	2.68859e-05	-1.84824	-0.661029
11480999	rs316499	2.3272e-09	-1.72824	-0.879334	5.76335e-09	-1.84271	-0.410951	2.30651e-05	-1.74623	-0.916317
11481350	rs117848409	5.31591e-09	-1.33882	-0.44271	9.65622e-09	-1.33406	-0.403515	5.64138e-05	-1.2688	-0.49935
11481952	rs150360353	5.63911e-09	-1.72251	-1.85015e-10	1.49229e-08	-1.30228	-1.85015e-10	6.3028e-05	-1.65729	-1.85015e-10
11483742	rs149895809	1.07124e-08	-1.5385e-10	-1.08083	2.28355e-08	-1.5385e-10	-0.876864	0.000112685	-1.5385e-10	-1.07627
11483769	rs143957958	4.6694e-09	-1.42004	-0.491166	8.46791e-09	-1.41568	-0.453221	4.93669e-05	-1.35565	-0.545939
11484039	rs75485384	1.07482e-08	-1.5385e-10	-1.0775	2.29593e-08	-1.5385e-10	-0.871458	0.000113068	-1.5385e-10	-1.07288
11485137	rs34651602	2.3268e-08	-0.305158	-1.85015e-10	1.78543e-08	-1.12294	-1.85015e-10	0.00021437	-0.433162	-1.85015e-10
11485392	rs61745773	5.75001e-09	-1.70303	-1.85015e-10	1.53548e-08	-1.27375	-1.85015e-10	5.69876e-05	-1.75803	-1.85015e-10
11485846	rs62131141	8.42964e-09	-1.32048	-1.85015e-10	4.36671e-08	-0.228586	-1.85015e-10	0.000143387	-0.835317	-1.85015e-10
11490703	rs77080457	3.71729e-09	-1.33002	-0.809224	6.67994e-09	-1.32522	-0.780851	4.01142e-05	-1.25942	-0.849719
11492060	rs78532283	6.42477e-09	-1.59208	-1.85015e-10	1.59248e-08	-1.2373	-1.85015e-10	7.01955e-05	-1.54958	-1.85015e-10
11492132	rs62131143	1.33367e-08	-0.861719	-1.85015e-10	7.28031e-08	0.282577	-1.85015e-10	0.000242873	-0.308327	-1.85015e-10
11492555	rs117580409	6.33282e-09	-1.60649	-1.85015e-10	1.21802e-08	-1.50537	-1.85015e-10	8.46017e-05	-1.36291	-1.85015e-10
11494643	rs111612809	3.07832e-09	-1.42968	-0.898174	5.51063e-09	-1.42536	-0.873138	3.31547e-05	-1.36599	-0.933693
11494704	rs4804162	3.06355e-09	-1.42968	-0.902981	5.48314e-09	-1.42536	-0.878138	3.30052e-05	-1.36599	-0.938212
11496130	rs116917543	2.22752e-09	-1.81757	-0.83378	4.09497e-09	-1.83609	-0.759335	2.2656e-05	-1.83132	-0.849126
11496289	rs55966307	7.11158e-09	-1.49051	-1.85015e-10	8.63695e-09	-1.84913	-1.85015e-10	5.70379e-05	-1.75715	-1.85015e-10
11496758	rs138005400	1.09043e-08	-1.5385e-10	-1.06308	1.72182e-08	-1.5385e-10	-1.15922	0.000115365	-1.5385e-10	-1.05276
11496792	rs4804163	2.61902e-09	-1.55916	-0.930274	4.67884e-09	-1.55557	-0.906559	2.79724e-05	-1.50583	-0.963822
11496981	rs318719	2.05334e-09	-1.77227	-0.960496	3.68877e-09	-1.79217	-0.907715	1.99977e-05	-1.84227	-0.962978
11497104	rs318720	2.05475e-09	-1.77468	-0.957402	3.69372e-09	-1.79424	-0.904304	2.00452e-05	-1.84298	-0.9599
11497337	rs389099	2.06924e-09	-1.77705	-0.948003	3.72457e-09	-1.79628	-0.893952	2.022e-05	-1.84365	-0.950547
11497487	rs111379688	2.33448e-09	-1.83667	-0.767776	4.40378e-09	-1.83545	-0.687267	2.38548e-05	-1.84444	-0.784446
11497527	rs11673556	7.04035e-09	-1.50058	-1.85015e-10	1.58003e-08	-1.24515	-1.85015e-10	7.32324e-05	-1.50723	-1.85015e-10
11497598	rs12463320	2.11333e-09	-1.57122	-1.13275	3.79013e-09	-1.65642	-1.01636	2.03775e-05	-1.6408	-1.14563
11498174	rs431144	2.24558e-09	-1.82088	-0.822392	4.29456e-09	-1.83355	-0.714281	2.27299e-05	-1.84499	-0.832197
11498214	rs17719234	2.19476e-09	-1.83827	-0.827898	4.31672e-09	-1.81392	-0.728764	2.35263e-05	-1.80632	-0.836426
11498338	rs12978096	1.43434e-08	-0.788947	-1.85015e-10	1.31303e-08	-1.43026	-1.85015e-10	0.000144171	-0.829864	-1.85015e-10
11500871	rs111616124	1.95912e-09	-1.78734	-0.992405	3.5992e-09	-1.78132	-0.943148	1.95515e-05	-1.84015	-0.987662
11501240	rs318699	2.72694e-09	-1.76338	-0.685675	9.34654e-09	-1.7674	-0.002774	2.52264e-05	-1.81503	-0.757942
11501492	rs112304155	2.05428e-09	-1.70981	-1.02251	3.86574e-09	-1.67634	-0.976687	1.97562e-05	-1.79929	-1.01811
11501870	rs113183084	7.01909e-09	-1.5036	-1.85015e-10	3.88119e-08	-0.346454	-1.85015e-10	7.87142e-05	-1.43504	-1.85015e-10
11502213	rs117397691	5.37397e-09	-1.77067	-1.85015e-10	1.31265e-08	-1.43055	-1.85015e-10	5.98391e-05	-1.70921	-1.85015e-10
11502291	rs4804164	2.05008e-09	-1.70653	-1.02783	3.85681e-09	-1.67269	-0.982648	1.96887e-05	-1.79732	-1.0235
11502646	rs150853688	1.96203e-09	-1.78302	-0.995242	3.60415e-09	-1.7768	-0.946299	1.95285e-05	-1.83846	-0.990531
11502781	rs112061107	2.08044e-09	-1.83628	-0.883374	3.76525e-09	-1.83504	-0.844326	2.15652e-05	-1.84467	-0.885116
11503685	rs317923	1.78161e-09	-1.725	-1.14972	3.449e-09	-1.58232	-1.18478	1.7424e-05	-1.79149	-1.15153
11503898	rs60297660	1.81456e-09	-1.72216	-1.13423	3.11376e-09	-1.71057	-1.15878	1.92431e-05	-1.70004	-1.14367
11504454	rs143056404	5.39777e-09	-1.76625	-1.85015e-10	1.32602e-08	-1.42042	-1.85015e-10	6.01922e-05	-1.70332	-1.85015e-10
11504566	rs117074666	1.8691e-09	-1.81651	-1.01027	3.26736e-09	-1.83675	-0.984445	1.92338e-05	-1.8321	-1.0121
11505146	rs149297688	9.68827e-09	-1.5385e-10	-1.18132	1.6464e-08	-1.5385e-10	-1.20401	0.000102765	-1.5385e-10	-1.16843
11505467	rs77017415	1.17081e-08	-1.5385e-10	-0.99196	2.52492e-08	-1.5385e-10	-0.776387	0.000123544	-1.5385e-10	-0.984272
11505502	rs117484085	4.9968e-09	-1.84344	-1.85015e-10	8.85077e-09	-1.82468	-1.85015e-10	5.23204e-05	-1.84348	-1.85015e-10
11505875	rs73922651	1.84499e-09	-1.81793	-1.02183	3.36045e-09	-1.81173	-0.981378	1.87022e-05	-1.84894	-1.02329
11505934	rs73922652	1.86102e-09	-1.80833	-1.02278	3.39283e-09	-1.80128	-0.982231	1.87089e-05	-1.84758	-1.02428
11506099	rs317921	1.05745e-08	-1.5385e-10	-1.09379	2.27951e-08	-1.5385e-10	-0.878633	0.000111823	-1.5385e-10	-1.08395
11506387	rs58198150	1.89746e-09	-1.81793	-0.993795	3.46869e-09	-1.81173	-0.949678	1.93438e-05	-1.84894	-0.989559
11507065	rs12610385	1.073e-08	-1.5385e-10	-1.0792	2.33655e-08	-1.5385e-10	-0.853919	0.000113537	-1.5385e-10	-1.06874
11507570	rs366720	1.69298e-09	-1.78734	-1.13841	3.16384e-09	-1.67425	-1.17914	1.69043e-05	-1.83266	-1.14064
11507646	rs367071	1.66182e-09	-1.80945	-1.13488	3.04998e-09	-1.71311	-1.17693	1.67904e-05	-1.8429	-1.13716
11507662	rs394497	1.71825e-09	-1.78479	-1.12614	3.20228e-09	-1.66998	-1.17133	1.71324e-05	-1.83133	-1.12856
11507676	rs394511	1.72955e-09	-1.78014	-1.12424	3.23107e-09	-1.66227	-1.17009	1.72072e-05	-1.82885	-1.12669
11507696	rs379130	1.73998e-09	-1.77035	-1.12802	3.27481e-09	-1.64637	-1.17255	1.72371e-05	-1.82339	-1.13041
11507753	rs366336	1.59274e-09	-1.81955	-1.16723	2.89309e-09	-1.7474	-1.19545	1.61871e-05	-1.84775	-1.1689
11507855	rs3816865	1.72619e-09	-1.75787	-1.14845	3.29807e-09	-1.62663	-1.18521	1.70186e-05	-1.81606	-1.1505
11508177	rs2291516	1.86775e-09	-1.73727	-1.09024	4.25503e-09	-1.6934	-0.863677	2.02962e-05	-1.68143	-1.109
11508505	rs112178079	1.84853e-09	-1.66061	-1.17724	3.18925e-09	-1.65772	-1.18767	2.02557e-05	-1.60868	-1.18375
11508644	rs398056	1.59269e-09	-1.83733	-1.14948	2.82919e-09	-1.77281	-1.19238	1.64021e-05	-1.84841	-1.15505
11508662	rs416871	1.54768e-09	-1.84769	-1.16779	2.68877e-09	-1.81608	-1.20002	1.63182e-05	-1.83627	-1.17232
11508675	rs444731	1.61148e-09	-1.83342	-1.14166	2.86715e-09	-1.76329	-1.18857	1.65141e-05	-1.84903	-1.14763
11509009	rs8104158	1.84641e-09	-1.65844	-1.18055	3.18797e-09	-1.65554	-1.19026	2.02469e-05	-1.60624	-1.18663
11509186	rs10417491	1.59992e-09	-1.82907	-1.15321	2.87631e-09	-1.75347	-1.1952	1.6336e-05	-1.8491	-1.1584
11509352	rs78163980	1.54319e-09	-1.83713	-1.18125	2.75447e-09	-1.78813	-1.20383	1.59324e-05	-1.84795	-1.18456
11509371	rs112315719	1.53481e-09	-1.84412	-1.17971	2.71365e-09	-1.80309	-1.2038	1.6038e-05	-1.84263	-1.18328
11509498	rs112073930	1.53965e-09	-1.83997	-1.18071	2.74405e-09	-1.79178	-1.20397	1.59689e-05	-1.84602	-1.1842
11509519	rs111842975	1.54164e-09	-1.84075	-1.17864	2.73965e-09	-1.79375	-1.2036	1.60072e-05	-1.84554	-1.18229
11509553	rs73510689	1.54123e-09	-1.83997	-1.17969	2.74452e-09	-1.79178	-1.20379	1.5984e-05	-1.84602	-1.18325
11509581	rs73510690	1.54123e-09	-1.83997	-1.17969	2.74452e-09	-1.79178	-1.20379	1.5984e-05	-1.84602	-1.18325
11509597	rs149677030	1.70806e-09	-1.84556	-1.07132	3.00547e-09	-1.84226	-1.06248	1.90279e-05	-1.78091	-1.07405
11509690	rs76887299	1.05551e-08	-1.5385e-10	-1.09563	2.27235e-08	-1.5385e-10	-0.881779	0.000111609	-1.5385e-10	-1.08586
11509883	rs443385	1.53171e-09	-1.8422	-1.18365	2.72709e-09	-1.79759	-1.20436	1.59503e-05	-1.84448	-1.18691
11510066	rs401564	1.63344e-09	-1.76595	-1.1956	3.10021e-09	-1.66962	-1.20409	1.61921e-05	-1.81979	-1.19655
11510082	rs111597522	1.68785e-09	-1.84904	-1.07975	2.95964e-09	-1.84892	-1.07119	1.81647e-05	-1.81899	-1.08239
11510205	rs390938	1.62921e-09	-1.76854	-1.1956	3.08839e-09	-1.67344	-1.20409	1.61673e-05	-1.82132	-1.19655
11510314	rs317913	1.60042e-09	-1.82173	-1.16024	2.91246e-09	-1.73813	-1.19805	1.62417e-05	-1.84824	-1.16505
11510371	rs12608612	1.72659e-09	-1.72477	-1.18132	3.36476e-09	-1.58853	-1.2033	1.69671e-05	-1.78673	-1.18286
11510998	rs10424035	1.03703e-08	-1.5385e-10	-1.11329	2.20307e-08	-1.5385e-10	-0.912745	0.000109567	-1.5385e-10	-1.10433
11511392	rs10403736	1.58234e-09	-1.80443	-1.1889	2.93829e-09	-1.72297	-1.20438	1.58565e-05	-1.84554	-1.19175
11511413	rs317911	2.69089e-09	-1.52743	-0.934941	6.54858e-09	-1.4277	-0.698228	2.84543e-05	-1.52233	-0.930238
11511422	rs4804165	2.68265e-09	-1.50291	-0.962523	3.80571e-09	-1.67264	-0.996033	2.57283e-05	-1.57051	-0.982765
11512318	rs10419064	1.67738e-09	-1.73208	-1.20292	3.04879e-09	-1.71236	-1.17808	1.60974e-05	-1.81971	-1.20249
11512373	rs10413578	1.69522e-09	-1.74748	-1.17695	2.81988e-09	-1.79978	-1.1687	1.62007e-05	-1.84035	-1.17546
11512826	rs317910	1.8782e-09	-1.61952	-1.2024	3.55894e-09	-1.53684	-1.19887	1.73857e-05	-1.74237	-1.20284
11512830	rs3745688	1.69257e-09	-1.75286	-1.17313	2.82159e-09	-1.80351	-1.16437	1.62394e-05	-1.84188	-1.17154
11513509	rs222603	1.93172e-09	-1.59289	-1.20094	3.66384e-09	-1.50591	-1.20076	1.7732e-05	-1.72398	-1.20151
11514514	rs74631485	1.07929e-08	-1.5385e-10	-1.07335	2.36789e-08	-1.5385e-10	-0.840596	0.00011427	-1.5385e-10	-1.0623
11514844	rs73510696	1.12275e-08	-1.5385e-10	-1.03387	2.52446e-08	-1.5385e-10	-0.776568	0.000119053	-1.5385e-10	-1.0213
11514911	rs75702179	1.08199e-08	-1.5385e-10	-1.07085	2.37777e-08	-1.5385e-10	-0.836433	0.000114568	-1.5385e-10	-1.0597
11516007	rs10416704	2.26349e-09	-1.43963	-1.1957	4.21309e-09	-1.3641	-1.20289	1.96419e-05	-1.6255	-1.1977
11516736	rs117349628	1.07902e-08	-1.5385e-10	-1.0736	2.36692e-08	-1.5385e-10	-0.841006	0.000114241	-1.5385e-10	-1.06256
11516978	rs3810311	1.75162e-09	-1.80273	-1.08897	2.91637e-09	-1.84272	-1.09212	1.76063e-05	-1.84195	-1.09066
11517032	rs148948303	6.02892e-09	-1.65567	-1.85015e-10	1.7337e-08	-1.15234	-1.85015e-10	5.86539e-05	-1.72921	-1.85015e-10
11518552	rs139037971	1.86776e-09	-1.73599	-1.09151	2.97772e-09	-1.84746	-1.06656	1.74019e-05	-1.84782	-1.09647
11520896	rs144541918	9.48118e-09	-1.5385e-10	-1.20293	1.80161e-08	-1.5385e-10	-1.11391	9.94804e-05	-1.5385e-10	-1.20091
11520938	rs75611906	1.06351e-08	-1.5385e-10	-1.08808	2.15635e-08	-1.5385e-10	-0.934177	0.000111828	-1.5385e-10	-1.0839
11521204	rs366787	2.435e-09	-1.63791	-0.924376	4.85543e-09	-1.7148	-0.71028	2.45782e-05	-1.65388	-0.945128
11521412	rs140305171	6.475e-09	-1.58429	-1.85015e-10	2.06899e-08	-0.975536	-1.85015e-10	6.33442e-05	-1.65228	-1.85015e-10
11522501	rs139004193	1.27803e-08	-1.5385e-10	-0.904331	3.08254e-08	-1.5385e-10	-0.576841	0.000134269	-1.5385e-10	-0.901024
11523424	rs150742778	9.62541e-09	-1.18783	-1.85015e-10	3.77903e-08	-0.373127	-1.85015e-10	9.2635e-05	-1.2722	-1.85015e-10
11523844	rs74359185	1.82596e-09	-1.80102	-1.04912	3.36433e-09	-1.80885	-0.9831	1.80624e-05	-1.8491	-1.05794
11524742	rs111850362	1.97072e-09	-1.68102	-1.09282	2.96891e-09	-1.80181	-1.11517	1.99029e-05	-1.71009	-1.09991
11525322	rs55680106	1.62085e-09	-1.84867	-1.12062	3.29968e-09	-1.67153	-1.13982	1.7167e-05	-1.83113	-1.12675
11525395	rs4804592	2.01623e-09	-1.71408	-1.03693	3.18705e-09	-1.7815	-1.06458	2.03939e-05	-1.73999	-1.04564
11525472	rs116886975	1.19514e-08	-0.971385	-1.85015e-10	4.22871e-08	-0.260698	-1.85015e-10	0.000167528	-0.679714	-1.85015e-10
11525627	rs35063798	2.68821e-09	-1.49991	-0.963447	6.42651e-09	-1.42877	-0.715977	3.03037e-05	-1.40747	-0.982131
11525663	rs117361956	5.33128e-09	-1.77865	-1.85015e-10	1.40279e-08	-1.36414	-1.85015e-10	6.85689e-05	-1.57303	-1.85015e-10
11525834	rs59431306	1.50766e-09	-1.84356	-1.19812	2.96879e-09	-1.71448	-1.20255	1.86118e-05	-1.67738	-1.19969
11526182	rs77279095	1.17553e-08	-0.987929	-1.85015e-10	3.8018e-08	-0.367122	-1.85015e-10	0.000167303	-0.681059	-1.85015e-10
11526759	rs160838	2.08084e-09	-1.69941	-1.02006	3.4145e-09	-1.79233	-0.984823	2.23352e-05	-1.67139	-1.02331
11526765	rs167479	1.87556e-09	-1.78441	-1.03892	3.99992e-09	-1.48775	-1.13116	2.08417e-05	-1.726	-1.03791
11528049	rs112889689	5.07302e-09	-1.8283	-1.85015e-10	9.10845e-09	-1.79598	-1.85015e-10	5.2783e-05	-1.83468	-1.85015e-10
11528348	rs316501	2.5694e-09	-1.78814	-0.72042	3.70071e-09	-1.84021	-0.856446	2.73276e-05	-1.81769	-0.675276
11528390	rs113276820	6.48433e-09	-1.58285	-1.85015e-10	1.33891e-08	-1.41074	-1.85015e-10	7.50687e-05	-1.48246	-1.85015e-10
11530702	rs318694	2.85918e-09	-1.56963	-0.832071	3.96459e-09	-1.83924	-0.78854	2.61298e-05	-1.73057	-0.807222
11531272	rs34081	2.68916e-09	-1.61313	-0.849879	3.86468e-09	-1.84593	-0.807372	2.49528e-05	-1.75826	-0.825621
11531402	rs370633080	5.00512e-09	-1.84178	-1.85015e-10	4.29069e-08	-0.246147	-1.85015e-10	0.000199339	-0.50586	-1.85015e-10
11534092	rs149240140	5.61697e-09	-1.72644	-1.85015e-10	9.91184e-09	-1.71145	-1.85015e-10	5.50098e-05	-1.79336	-1.85015e-10
11534093	rs144457094	5.75541e-09	-1.7021	-1.85015e-10	9.68139e-09	-1.73497	-1.85015e-10	5.59404e-05	-1.77658	-1.85015e-10
11536575	rs501257	6.68923e-09	-0.350643	-1.2011	1.36471e-08	-0.200272	-1.19138	0.000104129	0.0488887	-1.20412
11536640	rs40501	2.64228e-09	-1.56808	-0.912517	3.61977e-09	-1.82983	-0.888937	2.50591e-05	-1.68954	-0.890091
11536649	rs34103	2.22815e-09	-1.84448	-0.806583	4.20254e-09	-1.78064	-0.788855	2.35595e-05	-1.84729	-0.79405
11537377	rs11879596	4.96992e-09	-1.84883	-1.85015e-10	2.1055e-08	-0.958043	-1.85015e-10	5.75611e-05	-1.74802	-1.85015e-10
11537603	rs35061520	1.09787e-08	-1.05628	-1.85015e-10	3.03841e-08	-0.591261	-1.85015e-10	0.00011377	-1.06669	-1.85015e-10
11538103	rs34102	5.54832e-09	-0.53539	-1.20335	1.31271e-08	-0.240361	-1.19014	8.33425e-05	-0.173342	-1.20457
11538233	rs34101	2.13286e-09	-1.79965	-0.895121	3.66024e-09	-1.84256	-0.865089	2.20487e-05	-1.82636	-0.881248
11538601	rs34100	2.20274e-09	-1.82833	-0.834204	4.00207e-09	-1.81695	-0.801415	2.29426e-05	-1.84883	-0.819041
11539007	rs318695	3.59916e-09	-1.25087	-0.920667	4.02255e-09	-1.73055	-0.882718	3.03026e-05	-1.49393	-0.895706
11539218	rs34099	2.14285e-09	-1.80894	-0.881165	3.74217e-09	-1.82286	-0.862656	2.21688e-05	-1.84519	-0.856984
11539889	rs138246150	9.46567e-09	-1.5385e-10	-1.20457	1.64583e-08	-1.5385e-10	-1.20435	9.91202e-05	-1.5385e-10	-1.20453
11540168	rs144382462	9.68985e-09	-1.5385e-10	-1.18116	1.66506e-08	-1.5385e-10	-1.19273	0.000101991	-1.5385e-10	-1.17598
11540461	rs145458243	1.69861e-08	-1.02125	0.401405	2.81806e-08	-1.03528	0.368737	0.000189421	-0.961559	0.404662
11541685	rs34095	6.22082e-09	-1.82225	0.197913	9.38001e-09	-1.82736	0.0607644	7.03721e-05	-1.8151	0.268031
11541712	rs34094	1.13033e-08	-1.5385e-10	-1.02715	2.01568e-08	-1.5385e-10	-1.00164	0.00012098	-1.5385e-10	-1.00525
11542013	rs34093	1.11289e-08	-1.5385e-10	-1.04269	1.9824e-08	-1.5385e-10	-1.01829	0.000119	-1.5385e-10	-1.02174
11542191	rs34092	1.81211e-09	-1.67633	-1.18141	4.86575e-09	-1.24018	-1.18278	3.01203e-05	-1.20587	-1.1898
11542361	rs34091	2.55014e-09	-1.32892	-1.18717	8.59612e-09	-0.667044	-1.18683	5.41419e-05	-0.616575	-1.19268
11542548	rs34090	2.3923e-09	-1.38592	-1.19406	7.82702e-09	-0.753803	-1.1938	4.92758e-05	-0.705202	-1.19823
11542662	rs34089	1.81211e-09	-1.67633	-1.18141	4.86575e-09	-1.24018	-1.18278	3.01203e-05	-1.20587	-1.1898
11543178	rs149420193	6.00675e-08	0.643231	-1.85015e-10	1.81373e-08	-1.10721	-1.85015e-10	0.000688352	0.733434	-1.85015e-10
11543464	rs34088	2.44946e-09	-1.375	-1.18137	8.06011e-09	-0.737045	-1.18121	5.0619e-05	-0.688078	-1.18846
11544162	rs111700101	4.66682e-09	-1.09483	-0.816926	3.22654e-08	0.235286	-0.766471	0.00013974	-0.182886	-0.678196
11544767	rs117985305	9.77268e-09	-1.17265	-1.85015e-10	5.35438e-08	-0.02468	-1.85015e-10	0.000128741	-0.943064	-1.85015e-10
11545277	rs141323742	2.21898e-08	-1.5385e-10	-0.352604	4.26216e-08	-1.5385e-10	-0.25282	0.000232212	-1.5385e-10	-0.353217
11545665	rs61741137	5.2062e-09	-1.80239	-1.85015e-10	9.34049e-09	-1.77082	-1.85015e-10	5.20992e-05	-1.84772	-1.85015e-10
11546269	rs17426435	5.86091e-09	-0.853728	-0.830205	3.56323e-08	0.319572	-0.751502	0.000160199	-0.0159098	-0.70854
11546475	rs45450094	5.25321e-09	-1.7934	-1.85015e-10	9.51426e-09	-1.75239	-1.85015e-10	6.19428e-05	-1.67465	-1.85015e-10
11547506	rs56015835	1.30972e-08	-1.19395	0.314111	1.64253e-08	-1.50174	0.295383	0.00014345	-1.15875	0.323866
11547854	rs460660	3.12303e-09	-1.10942	-1.20401	1.12862e-08	-0.37792	-1.20368	6.3502e-05	-0.445219	-1.20458
11547858	rs456854	2.02137e-09	-1.54801	-1.20045	5.83046e-09	-1.04165	-1.20043	3.33749e-05	-1.08951	-1.20356
11549258	rs318697	1.10134e-08	-1.5385e-10	-1.05313	1.97939e-08	-1.5385e-10	-1.0198	0.000117542	-1.5385e-10	-1.03407
11549306	rs140248363	6.26747e-09	-0.88668	-0.730184	4.72778e-08	0.492921	-0.642061	0.000202547	0.104408	-0.594302
11550838	rs76779229	1.2449e-08	-1.5385e-10	-0.930598	2.10207e-08	-1.5385e-10	-0.959674	0.00012923	-1.5385e-10	-0.939276
11551188	rs34085	1.09032e-08	-1.5385e-10	-1.06318	1.9575e-08	-1.5385e-10	-1.03093	0.000116293	-1.5385e-10	-1.04475
11552910	rs313624	9.33829e-09	-1.80141	0.583301	1.46983e-08	-1.79861	0.481164	0.00010841	-1.78459	0.669647
11553720	rs148144578	5.10987e-09	-1.82106	-1.85015e-10	1.15855e-08	-1.55543	-1.85015e-10	5.65003e-05	-1.76662	-1.85015e-10
11554548	rs137905359	7.60248e-09	-1.42376	-1.85015e-10	4.81204e-08	-0.131474	-1.85015e-10	0.000193361	-0.536309	-1.85015e-10
11554671	rs111395780	5.74399e-09	-0.96986	-0.734222	4.12988e-08	0.362112	-0.646459	0.000178947	-0.0148966	-0.598883
11555521	rs80170279	6.05976e-09	-0.926572	-0.723994	4.37679e-08	0.409041	-0.635322	0.000195031	0.0595773	-0.587284
11556131	rs62131153	5.09537e-09	-1.8239	-1.85015e-10	9.58106e-09	-1.74539	-1.85015e-10	5.6654e-05	-1.7639	-1.85015e-10
11556733	rs115817702	5.15275e-09	-1.81271	-1.85015e-10	1.21472e-08	-1.50808	-1.85015e-10	5.38461e-05	-1.81474	-1.85015e-10
11557697	rs160839	3.76349e-09	-0.924206	-1.20268	1.40632e-08	-0.158648	-1.20297	8.89488e-05	-0.114969	-1.19784
11557713	rs2302973	2.26141e-09	-1.56056	-1.07569	3.05304e-09	-1.84122	-1.04783	1.9983e-05	-1.74367	-1.06231
11558052	rs160840	1.93572e-09	-1.58851	-1.20325	5.07745e-09	-1.1768	-1.20357	2.85753e-05	-1.24375	-1.20457
11558275	rs11557488	2.69975e-09	-1.82179	-0.637293	4.76298e-09	-1.77563	-0.668673	3.0997e-05	-1.77411	-0.592862
11558451	rs111813645	2.35825e-08	-0.291731	-1.85015e-10	4.80239e-08	-0.133482	-1.85015e-10	0.000539344	0.489487	-1.85015e-10
11558702	rs112532469	1.56038e-07	1.59786	-1.85015e-10	3.44518e-08	-0.465619	-1.85015e-10	0.00146392	1.48801	-1.85015e-10
11559158	rs160841	2.18263e-09	-1.4674	-1.2043	6.26566e-09	-0.96594	-1.20416	3.73933e-05	-0.976455	-1.20292
11559489	rs45626947	6.23945e-09	-0.9446	-0.676745	4.23132e-08	0.323914	-0.583996	0.000196339	0.0128604	-0.533882
11559696	rs1971206	1.81154e-09	-1.65348	-1.20457	3.08649e-09	-1.68833	-1.18982	1.70631e-05	-1.75938	-1.20457
11560013	rs146086973	9.9254e-09	-1.5385e-10	-1.15714	1.72922e-08	-1.5385e-10	-1.15493	0.000105586	-1.5385e-10	-1.14134
11560347	rs755000	1.57524e-08	-0.695245	-1.85015e-10	1.80451e-08	-1.11231	-1.85015e-10	0.000158944	-0.732313	-1.85015e-10
11560753	rs8101357	3.87875e-09	-0.892277	-1.20445	1.40328e-08	-0.159489	-1.2043	8.55254e-05	-0.148246	-1.20381
11561299	rs4804598	7.03124e-09	-1.62149	0.119615	1.18716e-08	-1.59096	0.0599279	8.21551e-05	-1.53304	0.140785
11561629	rs8616	2.29931e-09	-1.42471	-1.19491	6.67724e-09	-0.911268	-1.19521	4.07589e-05	-0.903444	-1.18975
11562041	rs72992965	5.59399e-09	-1.73054	-1.85015e-10	8.97518e-09	-1.81072	-1.85015e-10	6.47524e-05	-1.6303	-1.85015e-10
11562459	rs138354612	6.20761e-09	-1.09573	-0.530733	4.34562e-08	0.192998	-0.426425	0.000211087	-0.0781709	-0.370425
11564011	rs114348792	5.16487e-09	-1.81036	-1.85015e-10	1.16104e-08	-1.55328	-1.85015e-10	5.38151e-05	-1.81531	-1.85015e-10
11564194	rs141996336	2.10543e-09	-1.80266	-0.905061	6.56684e-09	-1.35959	-0.763562	2.28849e-05	-1.77115	-0.899235
11564290	rs117845984	1.54897e-09	-1.81266	-1.20198	4.17318e-09	-1.39005	-1.18645	1.66628e-05	-1.7875	-1.20019
11564993	rs3745686	1.80604e-09	-1.84783	-1.01327	4.0451e-09	-1.5811	-1.02658	1.98193e-05	-1.82999	-0.984221
11565919	rs311796	8.30344e-09	-1.11956	-0.21601	2.14565e-08	-0.761185	-0.177969	0.000181025	-0.644051	0.0418178
11566260	rs140996707	4.97439e-09	-1.84793	-1.85015e-10	8.65886e-09	-1.8466	-1.85015e-10	5.20444e-05	-1.84877	-1.85015e-10
11566495	rs311794	1.03115e-08	-0.999089	-0.119888	2.64176e-08	-0.644179	-0.0869707	0.000247303	-0.43481	0.144558
11566518	rs311793	1.00074e-08	-1.00853	-0.14039	2.55843e-08	-0.65542	-0.107783	0.000238784	-0.44699	0.121681
11566943	rs143076301	5.41534e-09	-1.763	-1.85015e-10	1.12952e-08	-1.5808	-1.85015e-10	6.18693e-05	-1.67584	-1.85015e-10
11567075	rs311792	1.11647e-08	-0.890609	-0.148871	2.12333e-08	-0.811449	-0.138161	0.000195933	-0.62959	0.106497
11567142	rs311791	1.0252e-08	-0.999089	-0.125676	2.62629e-08	-0.644179	-0.0928454	0.000245712	-0.43481	0.138102
11567572	rs311789	2.45826e-09	-1.35104	-1.20174	3.81107e-09	-1.46606	-1.20121	3.40206e-05	-1.07492	-1.19898
11568022	rs311788	7.31281e-09	-1.46261	-1.85015e-10	9.8395e-09	-1.71878	-1.85015e-10	6.85783e-05	-1.57289	-1.85015e-10
11568067	rs311787	7.28276e-09	-1.46673	-1.85015e-10	9.81605e-09	-1.72116	-1.85015e-10	6.83402e-05	-1.57637	-1.85015e-10
11568422	rs28440978	1.2147e-08	-1.01189	0.0567363	6.20747e-08	0.00727563	0.115883	0.000438959	-0.0597056	0.343244
11568522	rs311786	2.71148e-09	-1.25051	-1.20423	4.26439e-09	-1.35063	-1.20425	3.86777e-05	-0.942587	-1.20302
11568529	rs311785	6.00138e-09	-1.66025	-1.85015e-10	8.90227e-09	-1.81887	-1.85015e-10	5.83411e-05	-1.73456	-1.85015e-10
11568611	rs311784	7.51144e-09	-1.43581	-1.85015e-10	9.99572e-09	-1.70302	-1.85015e-10	7.01547e-05	-1.55016	-1.85015e-10
11569316	rs2242112	2.01174e-09	-1.84627	-0.906965	4.10238e-09	-1.70626	-0.887354	2.21031e-05	-1.849	-0.856153
11569397	rs61744781	1.4451e-08	-0.977307	0.195834	7.33498e-08	0.0586029	0.231456	0.000544695	-0.00930643	0.508666
11570245	rs311782	6.93059e-09	-1.51629	-1.85015e-10	9.54551e-09	-1.74911	-1.85015e-10	6.5556e-05	-1.61796	-1.85015e-10
11570329	rs148384195	2.13835e-08	-1.30638	0.916763	1.01809e-07	-0.496061	1.11398	0.000590115	-0.632578	1.21203
11570467	rs311781	2.8095e-09	-1.28355	-1.13568	4.3713e-09	-1.4065	-1.12362	3.97544e-05	-0.99098	-1.12716
11570910	rs311780	6.75085e-09	-1.54257	-1.85015e-10	9.60128e-09	-1.74328	-1.85015e-10	6.45681e-05	-1.63315	-1.85015e-10
11571090	rs311779	8.50204e-09	-1.31193	-1.85015e-10	1.0878e-08	-1.61843	-1.85015e-10	7.07898e-05	-1.54115	-1.85015e-10
11571287	rs311778	7.54746e-09	-1.43103	-1.85015e-10	1.00243e-08	-1.70017	-1.85015e-10	7.04409e-05	-1.54609	-1.85015e-10
11571784	rs114026567	9.97104e-09	-1.30436	0.151805	4.17821e-08	-0.465703	0.192991	0.000339277	-0.477688	0.503639
11571940	rs112046498	7.10401e-09	-1.05759	-0.433985	3.06758e-08	-0.164467	-0.417238	0.000209176	-0.302384	-0.155306
11572717	rs192847	5.10577e-09	-1.82186	-1.85015e-10	8.66478e-09	-1.84591	-1.85015e-10	5.22683e-05	-1.84448	-1.85015e-10
11573467	rs311776	2.05135e-09	-1.80582	-0.927917	3.36689e-09	-1.84908	-0.942109	2.03755e-05	-1.84445	-0.942085
11573747	rs311775	2.43743e-09	-1.35689	-1.2044	3.32946e-09	-1.59881	-1.20356	3.07716e-05	-1.1726	-1.20167
11573943	rs170173	5.15945e-09	-1.81141	-1.85015e-10	8.67216e-09	-1.84506	-1.85015e-10	5.23304e-05	-1.84329	-1.85015e-10
11573961	rs170172	5.1818e-09	-1.80708	-1.85015e-10	8.6612e-09	-1.84633	-1.85015e-10	5.24232e-05	-1.84152	-1.85015e-10
11574135	rs76924454	1.69011e-09	-1.83531	-1.09213	4.53808e-09	-1.41272	-1.07996	1.91966e-05	-1.78371	-1.06243
11574674	rs113931472	5.96562e-09	-1.66622	-1.85015e-10	8.88914e-09	-1.82035	-1.85015e-10	5.72695e-05	-1.7531	-1.85015e-10
11576260	rs493358	2.2561e-09	-1.43469	-1.20391	3.24981e-09	-1.62598	-1.2006	2.65216e-05	-1.31877	-1.20414
11576697	rs72992967	5.71715e-09	-1.70877	-1.85015e-10	9.71613e-09	-1.73139	-1.85015e-10	5.61156e-05	-1.77345	-1.85015e-10
11577957	rs512192	5.18414e-09	-1.80663	-1.85015e-10	8.65555e-09	-1.84698	-1.85015e-10	5.23256e-05	-1.84338	-1.85015e-10
11578151	rs693131	2.17401e-09	-1.47468	-1.20098	3.03958e-09	-1.68896	-1.2045	2.55961e-05	-1.36741	-1.19102
11578334	rs11671597	5.11954e-09	-1.81917	-1.85015e-10	8.8702e-09	-1.82248	-1.85015e-10	5.20869e-05	-1.84795	-1.85015e-10
11578842	rs188723	1.62585e-09	-1.84227	-1.12394	3.63708e-09	-1.60989	-1.10411	1.78224e-05	-1.81541	-1.105
11579014	rs77945020	5.08808e-09	-1.82534	-1.85015e-10	8.95976e-09	-1.81244	-1.85015e-10	5.20724e-05	-1.84823	-1.85015e-10
11579490	rs167480	2.83775e-09	-1.70498	-0.704247	4.60283e-09	-1.59889	-0.879622	4.54749e-05	-1.55552	-0.428183
11579533	rs311798	4.99467e-09	-1.84387	-1.85015e-10	9.78543e-09	-1.72429	-1.85015e-10	5.35483e-05	-1.82028	-1.85015e-10
11580106	rs28498052	3.57227e-09	-1.575	-0.604032	9.5836e-09	-0.92814	-0.816987	8.29575e-05	-1.08944	-0.293101
11580110	rs79402109	3.98034e-09	-1.68505	-0.385821	9.32592e-09	-1.17654	-0.595847	7.70094e-05	-1.30766	-0.149275
11580606	rs7257898	1.5864e-09	-1.78649	-1.20428	2.71831e-09	-1.80248	-1.20269	1.61379e-05	-1.8191	-1.2006
11580998	rs190118275	5.82985e-09	-1.68925	-1.85015e-10	1.06351e-08	-1.64102	-1.85015e-10	6.49052e-05	-1.62794	-1.85015e-10
11581531	rs75989646	1.59322e-09	-1.78191	-1.20457	2.71075e-09	-1.8073	-1.20065	1.61091e-05	-1.81883	-1.20265
11581727	rs10410504	2.45526e-09	-1.70872	-0.845289	3.71374e-09	-1.79798	-0.895161	2.87909e-05	-1.67968	-0.761122
11581833	rs115979535	1.59324e-09	-1.78191	-1.20456	2.71161e-09	-1.8073	-1.20033	1.61058e-05	-1.81883	-1.20286
11582747	rs694857	2.29383e-09	-1.74354	-0.878475	3.56839e-09	-1.81802	-0.915051	2.67219e-05	-1.71818	-0.797201
11583171	rs62131156	6.38125e-09	-1.59887	-1.85015e-10	9.23122e-09	-1.78259	-1.85015e-10	5.33779e-05	-1.82347	-1.85015e-10
11583808	rs113604534	5.08677e-09	-1.82559	-1.85015e-10	9.6443e-09	-1.73881	-1.85015e-10	5.75189e-05	-1.74875	-1.85015e-10
11583905	rs145277339	1.10903e-08	-1.5385e-10	-1.04616	1.95563e-08	-1.5385e-10	-1.03188	0.000116655	-1.5385e-10	-1.04164
11583962	rs11672500	2.13187e-09	-1.49152	-1.20372	2.93302e-09	-1.73284	-1.1963	1.99444e-05	-1.60334	-1.20458
11584110	rs664477	2.25015e-09	-1.75009	-0.891151	3.56106e-09	-1.81542	-0.9197	2.6499e-05	-1.71026	-0.813503
11584193	rs78852838	1.62213e-09	-1.76392	-1.20457	2.67556e-09	-1.81959	-1.20143	1.6312e-05	-1.8064	-1.20256
11584725	rs645170	2.31181e-09	-1.75472	-0.859488	3.66016e-09	-1.80502	-0.902654	2.77469e-05	-1.7015	-0.776244
11584738	rs75855776	1.12475e-08	-1.5385e-10	-1.03209	1.98585e-08	-1.5385e-10	-1.01655	0.000114081	-1.5385e-10	-1.06396
11584818	rs17638167	3.94537e-09	-1.6912	-0.388497	8.77012e-09	-1.15967	-0.674159	8.48191e-05	-1.33818	-0.022164
11584997	rs150741652	7.19178e-09	-1.4793	-1.85015e-10	1.62618e-08	-1.21636	-1.85015e-10	6.43362e-05	-1.63674	-1.85015e-10
11585158	rs137998589	4.67179e-08	-1.5385e-10	0.391891	7.44321e-08	-1.5385e-10	0.304706	0.000493603	-1.5385e-10	0.400865
11585479	rs143854904	8.14527e-09	-1.3548	-1.85015e-10	1.90818e-08	-1.05645	-1.85015e-10	0.000118626	-1.02489	-1.85015e-10
11585714	rs113596225	1.66332e-09	-1.74016	-1.20326	2.64308e-09	-1.83946	-1.19378	1.66404e-05	-1.78454	-1.20449
11585730	rs112943209	3.79234e-09	-1.64182	-0.477433	8.96934e-09	-1.07601	-0.735357	8.47347e-05	-1.23486	-0.126479
11586469	rs142631120	1.59875e-09	-1.77849	-1.20453	2.7081e-09	-1.80993	-1.19901	1.61392e-05	-1.81652	-1.2031
11586626	rs13346717	1.69701e-09	-1.72216	-1.20122	2.64439e-09	-1.84393	-1.18881	1.68766e-05	-1.77052	-1.20442
11586666	rs112113003	1.67087e-09	-1.73796	-1.20093	2.65618e-09	-1.8401	-1.18819	1.6671e-05	-1.78284	-1.20436
11586708	rs616065	4.96848e-09	-1.84912	-1.85015e-10	8.92658e-09	-1.81615	-1.85015e-10	5.40626e-05	-1.81072	-1.85015e-10
11586856	rs116308200	1.59075e-09	-1.7836	-1.20443	2.72096e-09	-1.80595	-1.19824	1.6078e-05	-1.81996	-1.20345
11587418	rs117232480	8.29115e-09	-1.33705	-1.85015e-10	1.95147e-08	-1.03401	-1.85015e-10	0.000121371	-1.00202	-1.85015e-10
11587556	rs7250291	8.72506e-09	-1.28604	-1.85015e-10	1.11357e-08	-1.59502	-1.85015e-10	8.42755e-05	-1.36678	-1.85015e-10
11587637	rs601492	4.97272e-09	-1.84827	-1.85015e-10	9.3081e-09	-1.7743	-1.85015e-10	5.24973e-05	-1.8401	-1.85015e-10
11588405	rs1671825	4.96869e-09	-1.84908	-1.85015e-10	8.83908e-09	-1.826	-1.85015e-10	5.21253e-05	-1.84722	-1.85015e-10
11589358	rs78162058	6.61497e-09	-1.83382	0.270914	1.30498e-08	-1.52424	0.0878294	0.000142991	-1.69791	0.85982
11590901	rs539911168	9.86294e-09	-1.5385e-10	-1.16345	1.93142e-08	-1.5385e-10	-1.04434	0.000104448	-1.5385e-10	-1.15218
11591572	rs149961193	6.82373e-09	-1.53183	-1.85015e-10	8.91602e-09	-1.81733	-1.85015e-10	5.67229e-05	-1.76269	-1.85015e-10
11592203	rs311804	6.50466e-09	-1.57972	-1.85015e-10	1.52384e-08	-1.28136	-1.85015e-10	7.60948e-05	-1.46889	-1.85015e-10
11593220	rs75326959	1.13934e-07	-0.420686	1.70407	1.27272e-07	-0.650528	1.49167	0.00429747	0.0286509	2.53627
11593858	rs78895581	1.62575e-09	-1.84744	-1.11883	2.99411e-09	-1.78655	-1.12199	1.76616e-05	-1.818	-1.11147
11594045	rs11878849	3.03625e-09	-1.22411	-1.1175	3.17894e-09	-1.7651	-1.08353	2.27004e-05	-1.62522	-1.05327
11595121	rs55643734	6.5531e-08	-0.648576	1.37886	9.0156e-08	-0.7134	1.20976	0.0026215	-0.109338	2.17997
11595314	rs73512759	8.69684e-08	-0.656987	1.67029	1.18552e-07	-0.721581	1.49175	0.00361852	-0.119467	2.51242
11595637	rs10422275	7.46222e-09	-1.52856	0.086173	9.45053e-09	-1.79608	0.0369733	0.000107784	-1.46823	0.347496
11595643	rs112999652	8.05644e-08	-0.637792	1.57461	1.10099e-07	-0.702911	1.39911	0.00332098	-0.0963612	2.40351
11595905	rs74547446	7.95786e-08	-0.785403	1.70991	1.17844e-07	-0.765947	1.53012	0.00330691	-0.254546	2.55745
11595906	rs4804167	1.49386e-09	-1.84879	-1.20209	3.08293e-09	-1.67695	-1.20234	2.04691e-05	-1.58059	-1.20136
11595928	rs311806	1.82668e-08	-1.67866	1.1315	2.57821e-08	-1.77124	1.01574	0.000403507	-1.65959	1.85891
11596039	rs118038330	9.14971e-09	-1.23852	-1.85015e-10	1.21101e-08	-1.51114	-1.85015e-10	8.17193e-05	-1.39758	-1.85015e-10
11596297	rs2302972	9.77755e-08	-0.561626	1.69206	1.32851e-07	-0.628789	1.51284	0.00415911	-0.00497747	2.53717
11596649	rs62131158	5.76825e-09	-1.69987	-1.85015e-10	8.82823e-09	-1.82723	-1.85015e-10	5.21043e-05	-1.84762	-1.85015e-10
11597711	rs112316419	2.02103e-09	-1.56899	-1.17964	2.71653e-09	-1.82913	-1.17669	2.1645e-05	-1.53829	-1.1878
11598224	rs74552618	6.61058e-09	-1.56356	-1.85015e-10	1.69844e-08	-1.17288	-1.85015e-10	9.9077e-05	-1.20497	-1.85015e-10
11598483	rs311805	7.16416e-09	-1.52856	0.0454104	9.20463e-09	-1.79608	0.0106095	0.000103361	-1.46823	0.305595
11598576	rs142199640	5.4088e-09	-1.76421	-1.85015e-10	2.45255e-08	-0.805466	-1.85015e-10	0.000121686	-0.999426	-1.85015e-10
11598657	rs117673751	8.69946e-09	-1.28898	-1.85015e-10	1.98142e-08	-1.01878	-1.85015e-10	6.93839e-05	-1.56121	-1.85015e-10
11599443	rs187361168	1.0628e-08	-1.08875	-1.85015e-10	1.20183e-08	-1.51875	-1.85015e-10	0.000122635	-0.991653	-1.85015e-10
11599701	rs146535510	8.74862e-09	-1.28334	-1.85015e-10	1.01964e-08	-1.68315	-1.85015e-10	6.15312e-05	-1.68132	-1.85015e-10
11599807	rs112377742	7.47075e-09	-1.44124	-1.85015e-10	2.07529e-08	-0.972494	-1.85015e-10	9.79911e-05	-1.21599	-1.85015e-10
11599864	rs142455960	1.98953e-09	-1.58046	-1.18388	2.70275e-09	-1.83211	-1.1788	2.13141e-05	-1.55038	-1.19111
11599953	rs73512762	7.24355e-09	-1.47213	-1.85015e-10	1.98286e-08	-1.01806	-1.85015e-10	9.4278e-05	-1.25462	-1.85015e-10
11600276	rs78421569	6.12249e-08	-0.761932	1.42425	9.31125e-08	-0.695283	1.22391	0.00188095	-0.479693	2.21836
11601660	rs149467918	9.61163e-09	-1.5385e-10	-1.18926	1.68303e-08	-1.5385e-10	-1.182	0.0001007	-1.5385e-10	-1.18872
11602672	rs113820604	6.19781e-08	-0.830596	1.50514	8.53563e-08	-0.890234	1.33189	0.00242887	-0.329981	2.32429
11602789	rs79173269	6.11967e-08	-0.795801	1.45766	8.43243e-08	-0.856464	1.28595	0.00240041	-0.28755	2.27008
11602952	rs144327384	5.87331e-08	-0.859429	1.48019	7.85117e-08	-0.918204	1.27627	0.00236992	-0.365239	2.33498
11603149	rs112238363	5.87764e-08	-0.865382	1.48689	8.10795e-08	-0.923977	1.31423	0.00227969	-0.37253	2.30346
11603321	rs35949302	3.42719e-09	-1.02335	-1.19714	5.50573e-09	-1.09561	-1.20378	6.83791e-05	-0.385061	-1.19074
11603670	rs76998436	5.72222e-08	-0.921586	1.51629	7.89962e-08	-0.978456	1.34268	0.00220021	-0.441575	2.33702
11603958	rs145558787	5.91273e-08	-0.859429	1.48689	8.15489e-08	-0.918204	1.31423	0.00229637	-0.365239	2.30346
11604141	rs311802	6.90159e-09	-1.52049	-1.85015e-10	1.844e-08	-1.09066	-1.85015e-10	8.86854e-05	-1.31577	-1.85015e-10
11604230	rs17447356	5.91273e-08	-0.859429	1.48689	8.15489e-08	-0.918204	1.31423	0.00229637	-0.365239	2.30346
11604816	rs311801	7.21801e-09	-1.54464	0.0689785	9.33964e-09	-1.8025	0.0315895	0.00010496	-1.48578	0.338489
11605056	rs7508166	8.73942e-08	-0.626869	1.64506	1.1913e-07	-0.692285	1.46732	0.0036459	-0.083227	2.48372
11605575	rs12609753	8.63655e-08	-0.633563	1.63991	1.17768e-07	-0.698798	1.46233	0.00359556	-0.091276	2.47786
11605597	rs311800	8.04726e-09	-1.36691	-1.85015e-10	1.81791e-08	-1.10491	-1.85015e-10	0.000113654	-1.06771	-1.85015e-10
11605782	rs73512768	8.71351e-08	-0.639573	1.6548	1.18781e-07	-0.704643	1.47674	0.00363061	-0.0985037	2.49479
11606042	rs117593683	9.72564e-09	-1.5385e-10	-1.17747	1.7246e-08	-1.5385e-10	-1.1576	0.000100941	-1.5385e-10	-1.18633
11606304	rs74759079	1.5588e-09	-1.8269	-1.18142	2.78601e-09	-1.80176	-1.17881	1.62956e-05	-1.82091	-1.18906
11607011	rs74459869	5.60138e-08	-0.949615	1.52298	7.73792e-08	-1.00561	1.34914	0.0021417	-0.476153	2.34464
11607317	rs7508575	8.4812e-08	-0.607346	1.59555	1.20537e-07	-0.673289	1.46007	0.0034825	-0.0597762	2.41442
11607536	rs73512770	7.35985e-08	-0.646231	1.49262	1.12992e-07	-0.71112	1.43325	0.00296298	-0.106516	2.2996
11608071	rs117788142	1.13176e-08	-1.5385e-10	-1.02588	1.72591e-08	-1.5385e-10	-1.15684	0.000117423	-1.5385e-10	-1.03508
11608173	rs56367850	8.2821e-08	-0.646231	1.61068	1.13079e-07	-0.71112	1.43403	0.00342528	-0.106516	2.44459
11608178	rs79303830	1.95987e-09	-1.6051	-1.17426	2.70838e-09	-1.83787	-1.17096	2.09241e-05	-1.57639	-1.18357
11608434	rs61024168	8.78184e-08	-0.683821	1.70686	1.19662e-07	-0.747674	1.52716	0.00365197	-0.151821	2.55398
11608931	rs2287671	8.51905e-08	-0.714996	1.70765	1.1618e-07	-0.777977	1.52793	0.00352014	-0.189489	2.55488
11609540	rs12611081	8.69142e-08	-0.690352	1.70304	1.18466e-07	-0.754023	1.52346	0.0036076	-0.159705	2.54964
11609662	rs12611106	8.46436e-08	-0.721436	1.70765	1.15455e-07	-0.784235	1.52793	0.00349282	-0.197281	2.55488
11609820	rs1966481	5.58702e-08	-0.971047	1.54184	7.71864e-08	-1.02636	1.3674	0.00213104	-0.502661	2.36616
11609869	rs1966480	6.03951e-08	-0.982219	1.63089	8.32299e-08	-1.03717	1.4536	0.00232612	-0.516504	2.4676
11609924	rs311799	7.79886e-09	-1.5603	0.162038	1.00291e-08	-1.80851	0.108811	0.000114013	-1.50291	0.43835
11610043	rs12609195	6.14166e-08	-0.960364	1.62581	8.45921e-08	-1.01601	1.44867	0.00237615	-0.48944	2.46181
11610372	rs113786114	6.81072e-08	-0.943931	1.71278	9.35017e-08	-1.0001	1.5329	0.00267696	-0.469132	2.5607
11611159	rs657435	7.04259e-09	-1.50026	-1.85015e-10	1.90124e-08	-1.06009	-1.85015e-10	9.09926e-05	-1.29009	-1.85015e-10
11611215	rs116889989	7.40776e-09	-1.44971	-1.85015e-10	2.01332e-08	-1.00281	-1.85015e-10	0.000116993	-1.03875	-1.85015e-10
11611387	rs656508	7.0251e-09	-1.50275	-1.85015e-10	1.89413e-08	-1.06383	-1.85015e-10	9.07065e-05	-1.29324	-1.85015e-10
11611678	rs77905153	5.80435e-08	-0.954715	1.56367	8.00909e-08	-1.01054	1.38853	0.00222933	-0.482455	2.39104
11611830	rs79325797	5.80082e-08	-0.960364	1.56871	8.00435e-08	-1.01601	1.3934	0.00222656	-0.48944	2.39679
11612020	rs78971982	2.03712e-09	-1.58256	-1.15814	2.76549e-09	-1.83336	-1.1546	2.20719e-05	-1.53738	-1.16918
11612052	rs116999894	1.96996e-09	-1.61222	-1.16201	2.73794e-09	-1.83936	-1.15862	2.09972e-05	-1.58392	-1.17255
11612313	rs625417	8.22599e-09	-1.55097	0.206035	1.04562e-08	-1.82402	0.166032	0.000129169	-1.4287	0.488954
11612466	rs645584	6.6814e-09	-1.73001	0.177104	1.00816e-08	-1.84892	0.154456	9.95841e-05	-1.65156	0.451699
11612498	rs624899	1.61194e-09	-1.84874	-1.12606	3.33257e-09	-1.68117	-1.12027	1.66079e-05	-1.84899	-1.142
11612528	rs624524	8.58581e-09	-1.54788	0.245753	1.08026e-08	-1.83058	0.205186	0.000134245	-1.43365	0.532447
11612662	rs644699	1.56589e-09	-1.84831	-1.15548	3.6243e-09	-1.57022	-1.1473	1.63186e-05	-1.8409	-1.16766
11612776	rs149418749	1.98544e-09	-1.60946	-1.15694	2.74489e-09	-1.83879	-1.15665	2.11446e-05	-1.581	-1.16848
11613055	rs611840	6.90647e-09	-1.51978	-1.85015e-10	1.84598e-08	-1.08959	-1.85015e-10	8.87654e-05	-1.31487	-1.85015e-10
11613209	rs189835945	1.25332e-08	-1.5385e-10	-0.923856	1.95631e-08	-1.5385e-10	-1.03153	0.000127783	-1.5385e-10	-0.950532
11613298	rs79925707	1.97282e-09	-1.61583	-1.15694	2.74135e-09	-1.84008	-1.15665	2.10025e-05	-1.58775	-1.16848
11613302	rs10417716	2.60275e-09	-1.3712	-1.12446	3.14715e-09	-1.73459	-1.12409	2.88801e-05	-1.29805	-1.13967
11614690	rs598813	6.75523e-09	-1.54192	-1.85015e-10	1.78459e-08	-1.12341	-1.85015e-10	8.62881e-05	-1.34318	-1.85015e-10
11614987	rs4520944	4.63781e-08	-1.17332	1.55791	6.87795e-08	-1.15723	1.38295	0.00171615	-0.737512	2.38448
11615210	rs585790	2.62192e-08	-1.7202	1.53446	3.78979e-08	-1.81036	1.44007	0.000659646	-1.64005	2.33089
11615514	rs660887	8.39074e-09	-1.57504	0.249931	1.09264e-08	-1.8233	0.209306	0.000132712	-1.44971	0.53702
11615933	rs680184	8.41675e-09	-1.58452	0.262508	1.10421e-08	-1.82517	0.221706	0.000131837	-1.47008	0.550779
11616465	rs141438248	1.30395e-08	-1.5385e-10	-0.884251	2.05862e-08	-1.5385e-10	-0.980561	0.00014073	-1.5385e-10	-0.854021
11616807	rs1062958	6.34672e-08	-0.919972	1.61826	9.4201e-08	-0.901115	1.44137	0.00252961	-0.418266	2.45322
11617073	rs35513404	5.28811e-09	-1.78678	-1.85015e-10	1.11617e-08	-1.59269	-1.85015e-10	7.02417e-05	-1.54892	-1.85015e-10
11617079	rs2302971	1.06595e-08	-1.5385e-10	-1.08579	2.04914e-08	-1.5385e-10	-0.985175	0.000111239	-1.5385e-10	-1.08919
11618132	rs7254233	8.60104e-09	-1.55071	0.250351	1.10178e-08	-1.81539	0.20972	0.000137546	-1.41439	0.537479
11618421	rs73512787	7.08629e-09	-1.49408	-1.85015e-10	1.91898e-08	-1.0508	-1.85015e-10	9.17072e-05	-1.28227	-1.85015e-10
11618630	rs34803265	5.82463e-09	-1.69014	-1.85015e-10	9.09771e-09	-1.79716	-1.85015e-10	5.83923e-05	-1.73368	-1.85015e-10
11618766	rs8108598	6.02141e-08	-0.958877	1.60455	9.06055e-08	-0.926758	1.42809	0.00231845	-0.48982	2.43761
11618783	rs8111571	6.13234e-08	-0.930496	1.59442	9.23509e-08	-0.897873	1.41829	0.00237354	-0.454803	2.42608
11619086	rs59952955	6.19108e-08	-0.93109	1.60455	9.19208e-08	-0.912346	1.42809	0.00245628	-0.432072	2.43761
11619925	rs113581950	6.62727e-08	-0.986699	1.72824	9.79574e-08	-0.968528	1.54788	0.00263797	-0.501371	2.57827
11619965	rs72992996	2.47624e-09	-1.37711	-1.16838	4.5833e-09	-1.29241	-1.19036	3.67429e-05	-1.02917	-1.16775
11619999	rs149959265	2.04066e-09	-1.58337	-1.1556	2.765e-09	-1.83284	-1.1553	2.17608e-05	-1.55345	-1.16731
11620922	rs113285175	8.10483e-09	-1.5799	0.220118	1.05943e-08	-1.82478	0.179914	0.000127699	-1.45557	0.504383
11620979	rs73512794	2.17941e-08	-1.75305	1.38245	3.20933e-08	-1.82728	1.29075	0.000531778	-1.68253	2.15789
11621129	rs2871605	6.00985e-08	-0.942139	1.58589	8.92733e-08	-0.923508	1.41003	0.00237183	-0.445807	2.41636
11621431	rs116893606	2.44283e-08	-0.256494	-1.85015e-10	1.45836e-08	-1.32528	-1.85015e-10	0.000255179	-0.2589	-1.85015e-10
11622833	rs145961795	2.01387e-09	-1.59298	-1.1592	2.75786e-09	-1.83515	-1.15557	2.14789e-05	-1.56359	-1.17021
11623681	rs112793225	6.89744e-09	-1.52109	-1.85015e-10	1.84231e-08	-1.09157	-1.85015e-10	8.86176e-05	-1.31654	-1.85015e-10
11623849	rs12609928	7.76288e-09	-1.5799	0.177012	1.01536e-08	-1.82478	0.137425	0.000121806	-1.45557	0.45714
11624176	rs8113534	7.82383e-09	-1.58423	0.189166	1.02627e-08	-1.82607	0.149404	0.000122795	-1.46082	0.470466
11624714	rs145036301	1.27801e-08	-1.5385e-10	-0.904348	2.16673e-08	-1.5385e-10	-0.929375	0.000131236	-1.5385e-10	-0.923872
11625081	rs73512799	6.86604e-09	-1.52565	-1.85015e-10	1.82957e-08	-1.09851	-1.85015e-10	8.81035e-05	-1.32235	-1.85015e-10
11625179	rs77063470	6.86604e-09	-1.52565	-1.85015e-10	1.82957e-08	-1.09851	-1.85015e-10	8.81035e-05	-1.32235	-1.85015e-10
11625265	rs73512800	6.8845e-09	-1.52296	-1.85015e-10	1.83706e-08	-1.09443	-1.85015e-10	8.84058e-05	-1.31893	-1.85015e-10
11625280	rs17001450	2.78485e-09	-1.44061	-0.987429	8.74717e-09	-0.956243	-0.880208	2.8968e-05	-1.43906	-0.995612
11625455	rs7253585	7.34439e-09	-1.78337	0.325066	1.17114e-08	-1.82694	0.282321	0.000115364	-1.67459	0.62182
11625994	rs112571451	8.13438e-09	-1.52213	0.165992	9.91037e-09	-1.80656	0.0949651	0.000130922	-1.37975	0.453478
11626119	rs143456798	9.75279e-09	-1.5385e-10	-1.17468	1.68702e-08	-1.5385e-10	-1.17963	0.000101465	-1.5385e-10	-1.18115
11626139	rs142910930	2.23636e-09	-1.83946	-0.807923	4.31483e-09	-1.66011	-0.883016	2.67369e-05	-1.67938	-0.835448
11626197	rs12609372	4.48858e-08	-1.08818	1.44007	5.83955e-08	-1.3737	1.43576	0.00110905	-0.935404	2.1458
11626695	rs151072307	5.64817e-09	-1.72091	-1.85015e-10	1.33246e-08	-1.41557	-1.85015e-10	6.68551e-05	-1.59834	-1.85015e-10
11627365	rs58333508	5.04053e-09	-1.83472	-1.85015e-10	1.03066e-08	-1.67239	-1.85015e-10	5.57438e-05	-1.7801	-1.85015e-10
11627374	rs10417632	5.65911e-09	-1.56007	-0.158904	7.21461e-09	-1.78704	-0.242032	7.50618e-05	-1.54602	0.0634627
11627527	rs112078584	2.55743e-08	-1.14714	0.936486	3.40448e-08	-1.20577	0.728265	0.000833076	-0.710264	1.63452
11627630	rs112800378	2.00575e-08	-1.29123	0.837594	2.86088e-08	-1.28583	0.634364	0.000628028	-0.87875	1.52047
11628305	rs143491398	5.3738e-09	-1.7707	-1.85015e-10	8.66774e-09	-1.84557	-1.85015e-10	6.43473e-05	-1.63657	-1.85015e-10
11628353	rs148015845	9.49835e-09	-1.5385e-10	-1.20112	1.65065e-08	-1.5385e-10	-1.20143	9.92984e-05	-1.5385e-10	-1.20274
11628467	rs6511735	5.58799e-09	-1.59461	-0.13701	6.90893e-09	-1.80246	-0.269906	7.53062e-05	-1.58141	0.10211
11628471	rs143547892	2.08992e-08	-0.412524	-1.85015e-10	3.80885e-08	-0.365267	-1.85015e-10	0.000112447	-1.07838	-1.85015e-10
11629100	rs113880710	2.83123e-08	-1.09343	0.984488	3.75156e-08	-1.15431	0.773888	0.000942466	-0.642125	1.68976
11629284	rs10406077	5.99744e-09	-1.56007	-0.100838	7.25797e-09	-1.78704	-0.23604	8.12026e-05	-1.54602	0.142097
11629504	rs113872371	1.94248e-07	2.29521	-0.478313	5.14675e-08	0.284064	-0.348294	0.00260747	2.38791	-0.322644
11630266	rs78110049	9.7173e-09	-1.5385e-10	-1.17833	1.6714e-08	-1.5385e-10	-1.18893	0.000100996	-1.5385e-10	-1.18579
11630599	rs59855845	5.01006e-09	-1.84079	-1.85015e-10	1.00692e-08	-1.69569	-1.85015e-10	5.49549e-05	-1.79435	-1.85015e-10
11631080	rs112682128	1.49585e-08	-0.746956	-1.85015e-10	3.56248e-08	-0.432138	-1.85015e-10	0.000211718	-0.445613	-1.85015e-10
11631586	rs145875239	5.39553e-09	-1.76667	-1.85015e-10	2.47397e-08	-0.79677	-1.85015e-10	0.000122644	-0.991578	-1.85015e-10
11631767	rs55857421	4.98289e-09	-1.84623	-1.85015e-10	9.79195e-09	-1.72362	-1.85015e-10	5.4076e-05	-1.81048	-1.85015e-10
11632207	rs73514607	4.98289e-09	-1.84623	-1.85015e-10	9.79195e-09	-1.72362	-1.85015e-10	5.4076e-05	-1.81048	-1.85015e-10
11632366	rs73514609	4.99302e-09	-1.8442	-1.85015e-10	9.90875e-09	-1.71176	-1.85015e-10	5.44395e-05	-1.80378	-1.85015e-10
11633687	rs142035232	2.84637e-08	-1.08826	0.984648	4.10248e-08	-1.14935	0.858347	0.000898306	-0.635591	1.63524
11635198	rs113393152	3.3169e-08	-1.1434	1.19278	4.96979e-08	-1.07136	0.972139	0.00115956	-0.673625	1.92855
11636168	rs116682523	9.63014e-09	-1.5385e-10	-1.18734	1.65781e-08	-1.5385e-10	-1.1971	0.000100229	-1.5385e-10	-1.19341
11636866	rs149098840	5.78201e-09	-1.69749	-1.85015e-10	1.04395e-08	-1.65958	-1.85015e-10	6.02475e-05	-1.70241	-1.85015e-10
11637021	rs113807561	3.34413e-08	-1.118	1.17556	4.57096e-08	-1.17786	0.994992	0.0011204	-0.673235	1.89381
11637409	rs117699221	4.52974e-08	-1.5385e-10	0.361013	6.33449e-08	-1.5385e-10	0.143414	0.000500568	-1.5385e-10	0.414876
11637950	rs189398651	1.1449e-08	-1.5385e-10	-1.01433	2.01412e-08	-1.5385e-10	-1.00242	0.000115704	-1.5385e-10	-1.04983
11637996	rs57178064	5.06274e-09	-1.83033	-1.85015e-10	1.04588e-08	-1.65773	-1.85015e-10	5.62631e-05	-1.77083	-1.85015e-10
11638120	rs116542208	9.61349e-09	-1.5385e-10	-1.18907	1.65813e-08	-1.5385e-10	-1.1969	0.000100104	-1.5385e-10	-1.19466
11638135	rs77291470	1.61397e-08	-1.5385e-10	-0.670956	3.33844e-08	-1.5385e-10	-0.49709	0.000165189	-1.5385e-10	-0.693775
11638316	rs7258326	6.16158e-09	-1.57211	-0.0617912	7.60224e-09	-1.79255	-0.184183	8.35145e-05	-1.55835	0.182508
11638401	rs147544850	9.89149e-09	-1.5385e-10	-1.16056	1.70845e-08	-1.5385e-10	-1.16701	0.00010369	-1.5385e-10	-1.15946
11639627	rs6511736	5.54466e-09	-1.57211	-0.167291	6.78288e-09	-1.79255	-0.298224	7.45223e-05	-1.55835	0.0685867
11640110	rs55846444	5.45495e-09	-1.75571	-1.85015e-10	1.24697e-08	-1.48188	-1.85015e-10	6.36088e-05	-1.64812	-1.85015e-10
11640248	rs117845598	9.54177e-09	-1.5385e-10	-1.19656	1.65002e-08	-1.5385e-10	-1.20181	9.95306e-05	-1.5385e-10	-1.2004
11640479	rs140743976	9.55571e-09	-1.5385e-10	-1.1951	1.65148e-08	-1.5385e-10	-1.20093	9.96372e-05	-1.5385e-10	-1.19933
11640521	rs144868555	9.56695e-09	-1.5385e-10	-1.19392	1.6527e-08	-1.5385e-10	-1.20018	9.97252e-05	-1.5385e-10	-1.19845
11640549	rs10412437	1.53158e-09	-1.84616	-1.17978	3.11699e-09	-1.6806	-1.18771	1.66115e-05	-1.80366	-1.18711
11640570	rs10418021	5.71083e-09	-1.54733	-0.16254	6.8918e-09	-1.78107	-0.293783	7.68408e-05	-1.53298	0.0738495
11641051	rs8109511	5.08075e-09	-1.82678	-1.85015e-10	1.05745e-08	-1.64674	-1.85015e-10	5.66632e-05	-1.76374	-1.85015e-10
11641310	rs116627643	9.55938e-09	-1.5385e-10	-1.19471	1.65187e-08	-1.5385e-10	-1.20069	9.96658e-05	-1.5385e-10	-1.19904
11641363	rs56044537	5.9576e-09	-1.66757	-1.85015e-10	1.00546e-08	-1.69716	-1.85015e-10	6.12897e-05	-1.68526	-1.85015e-10
11641375	rs8109248	1.53569e-09	-1.84492	-1.17833	3.09455e-09	-1.68902	-1.18652	1.65599e-05	-1.80798	-1.1859
11642086	rs113259217	3.15689e-08	-1.12761	1.12755	4.16004e-08	-1.18707	0.910003	0.00106353	-0.685433	1.85392
11642502	rs112216620	5.07709e-09	-1.8275	-1.85015e-10	1.05514e-08	-1.64892	-1.85015e-10	5.65832e-05	-1.76515	-1.85015e-10
11642618	rs139928319	1.03238e-08	-1.5385e-10	-1.11779	1.79342e-08	-1.5385e-10	-1.11847	0.00010994	-1.5385e-10	-1.10093
11642623	rs375698058	1.01186e-08	-1.5385e-10	-1.13787	1.75793e-08	-1.5385e-10	-1.13846	0.000107541	-1.5385e-10	-1.123
11645347	rs117507076	4.98332e-09	-1.84614	-1.85015e-10	8.64261e-09	-1.84848	-1.85015e-10	5.35933e-05	-1.81944	-1.85015e-10
11646587	rs76999223	3.34672e-08	-1.06486	1.12319	4.39972e-08	-1.12691	0.905854	0.00114562	-0.606093	1.84893
11646825	rs74646284	3.32925e-08	-1.07009	1.12319	4.37768e-08	-1.13193	0.905854	0.00113809	-0.612683	1.84893
11646927	rs112866986	3.25247e-08	-1.09343	1.12319	4.2808e-08	-1.15431	0.905854	0.00110507	-0.642125	1.84893
11647131	rs75048380	1.25582e-08	-1.5385e-10	-0.921862	2.14686e-08	-1.5385e-10	-0.938588	0.000131866	-1.5385e-10	-0.919084
11647141	rs11085784	4.85082e-09	-0.735323	-1.13777	3.34882e-09	-1.64981	-1.14677	2.90605e-05	-1.31575	-1.11574
11647265	rs60817284	5.79541e-09	-1.52593	-0.169238	6.83432e-09	-1.77071	-0.312512	7.77772e-05	-1.51109	0.0640696
11647499	rs78893286	2.22832e-08	-1.10978	0.761381	3.07036e-08	-1.16999	0.58919	0.0007095	-0.662819	1.42651
11647762	rs78722742	3.42635e-08	-0.674028	0.755871	4.64717e-08	-0.750264	0.583928	0.00120804	-0.124249	1.42014
11647870	rs145128974	5.44623e-09	-1.75731	-1.85015e-10	8.68478e-09	-1.84361	-1.85015e-10	5.27809e-05	-1.83472	-1.85015e-10
11647961	rs76377652	5.24413e-09	-1.79513	-1.85015e-10	1.13475e-08	-1.57618	-1.85015e-10	6.55145e-05	-1.61859	-1.85015e-10
11648214	rs149117287	9.50084e-09	-1.5385e-10	-1.20086	1.65871e-08	-1.5385e-10	-1.19655	9.93101e-05	-1.5385e-10	-1.20262
11648330	rs114027357	9.81597e-09	-1.5385e-10	-1.16823	1.67264e-08	-1.5385e-10	-1.18819	0.000101986	-1.5385e-10	-1.17603
11648426	rs8105461	6.42954e-09	-1.26835	-0.322983	7.06593e-09	-1.59511	-0.454781	8.7143e-05	-1.22654	-0.10678
11648707	rs79092326	3.40659e-08	-0.679813	0.755871	4.62125e-08	-0.755857	0.583928	0.0011996	-0.131259	1.42014
11648862	rs117071855	9.53092e-09	-1.5385e-10	-1.1977	1.64818e-08	-1.5385e-10	-1.20293	9.94783e-05	-1.5385e-10	-1.20093
11648959	rs79485345	3.41995e-08	-0.679813	0.759787	4.63857e-08	-0.755857	0.587668	0.00120505	-0.131259	1.42467
11648994	rs117663118	5.66551e-09	-1.71784	-1.85015e-10	8.69235e-09	-1.84274	-1.85015e-10	5.78795e-05	-1.7425	-1.85015e-10
11649289	rs72995003	5.57942e-09	-1.73315	-1.85015e-10	9.57604e-09	-1.74592	-1.85015e-10	5.70077e-05	-1.75768	-1.85015e-10
11649318	rs8105890	5.02354e-09	-1.8381	-1.85015e-10	1.01797e-08	-1.68479	-1.85015e-10	5.53184e-05	-1.78776	-1.85015e-10
11649356	rs74550340	3.39895e-08	-0.689892	0.763707	4.61082e-08	-0.765603	0.591412	0.00119582	-0.14348	1.4292
11649443	rs79304829	9.57966e-09	-1.5385e-10	-1.19259	1.65242e-08	-1.5385e-10	-1.20035	9.98874e-05	-1.5385e-10	-1.19682
11649692	rs8109708	6.59345e-09	-1.28105	-0.285108	7.15504e-09	-1.62924	-0.408124	8.67592e-05	-1.27541	-0.0623239
11649741	rs138283881	5.45225e-09	-1.75621	-1.85015e-10	8.68716e-09	-1.84333	-1.85015e-10	5.28041e-05	-1.83428	-1.85015e-10
11650142	rs73514620	5.01853e-09	-1.8391	-1.85015e-10	1.01398e-08	-1.68871	-1.85015e-10	5.51865e-05	-1.79015	-1.85015e-10
11650457	rs13347094	6.23996e-09	-1.29231	-0.328949	6.81321e-09	-1.63961	-0.446707	8.24621e-05	-1.27288	-0.115649
11651077	rs115987369	2.88116e-08	-0.774176	0.682716	3.93396e-08	-0.847035	0.514086	0.000982593	-0.246055	1.33538
11651575	rs79540715	1.07535e-08	-1.5385e-10	-1.077	1.85433e-08	-1.5385e-10	-1.08507	0.000110487	-1.5385e-10	-1.09597
11651810	rs7246527	5.72731e-09	-1.36923	-0.337762	6.36675e-09	-1.68569	-0.468405	7.56724e-05	-1.35117	-0.123278
11652195	rs7246946	5.07349e-09	-1.82821	-1.85015e-10	1.05286e-08	-1.65109	-1.85015e-10	5.65039e-05	-1.76656	-1.85015e-10
11652334	rs76918697	2.75946e-08	-0.820175	0.685556	3.82284e-08	-0.878398	0.516795	0.000909238	-0.326937	1.33868
11652472	rs117622894	2.92263e-08	-0.785774	0.708604	3.98747e-08	-0.858232	0.538794	0.00099829	-0.260225	1.3654
11652704	rs8103320	9.52142e-09	-1.5385e-10	-1.19869	1.64644e-08	-1.5385e-10	-1.20398	9.94118e-05	-1.5385e-10	-1.2016
11653196	rs112430167	5.05939e-09	-1.83099	-1.85015e-10	1.04367e-08	-1.65985	-1.85015e-10	5.61869e-05	-1.77218	-1.85015e-10
11653197	rs140735999	2.99325e-08	-0.777349	0.724055	4.07977e-08	-0.850098	0.553545	0.00102684	-0.24993	1.3833
11654119	rs143221068	9.73089e-09	-1.5385e-10	-1.17693	1.67005e-08	-1.5385e-10	-1.18974	0.00010122	-1.5385e-10	-1.18357
11654317	rs186782413	1.08027e-08	-1.5385e-10	-1.07244	1.8567e-08	-1.5385e-10	-1.0838	0.000113333	-1.5385e-10	-1.07054
11654408	rs187679975	9.85669e-09	-1.5385e-10	-1.16409	1.70481e-08	-1.5385e-10	-1.16914	0.000103785	-1.5385e-10	-1.15855
11654411	rs138405741	3.12789e-08	-0.7551	0.745808	4.25586e-08	-0.828614	0.574316	0.00108202	-0.222778	1.40849
11654490	rs113093441	5.05116e-09	-1.83262	-1.85015e-10	1.0381e-08	-1.6652	-1.85015e-10	5.59964e-05	-1.77558	-1.85015e-10
11654660	rs8112501	3.97205e-09	-1.28768	-0.785276	4.72503e-09	-1.60691	-0.845398	5.60224e-05	-1.14774	-0.627381
11654808	rs117238337	5.64355e-09	-1.72172	-1.85015e-10	1.59332e-08	-1.23677	-1.85015e-10	6.71624e-05	-1.59375	-1.85015e-10
11654956	rs73514622	5.56826e-09	-1.73515	-1.85015e-10	1.21645e-08	-1.50666	-1.85015e-10	6.2558e-05	-1.66477	-1.85015e-10
11655010	rs11880637	7.73519e-09	-1.06564	-0.340817	7.99814e-09	-1.68828	-0.237693	5.11523e-05	-1.56833	-0.297728
11655227	rs8100651	7.32209e-08	-1.5385e-10	0.841244	9.88515e-08	-1.5385e-10	0.588438	0.0014875	-1.5385e-10	1.50399
11655459	rs79424686	5.36259e-09	-1.77279	-1.85015e-10	1.13171e-08	-1.57886	-1.85015e-10	6.02927e-05	-1.70166	-1.85015e-10
11655972	rs149799460	1.04305e-08	-1.5385e-10	-1.10751	1.88665e-08	-1.5385e-10	-1.06779	0.000109729	-1.5385e-10	-1.10286
11656037	rs117270786	2.63287e-08	-1.7646	1.58302	4.0904e-08	-1.83227	1.53831	0.000295167	-1.78121	1.66788
11656300	rs78341426	3.43666e-09	-1.03024	-1.18749	2.74249e-09	-1.79773	-1.19859	2.78084e-05	-1.28434	-1.19119
11656792	rs111757003	5.73779e-08	-1.5385e-10	0.597422	7.49613e-08	-1.5385e-10	0.311791	0.00109878	-1.5385e-10	1.20109
11656888	rs112556805	5.12656e-08	-1.5385e-10	0.484784	6.76127e-08	-1.5385e-10	0.208615	0.000964425	-1.5385e-10	1.07066
11656995	rs2052474	1.609e-09	-1.78201	-1.19461	2.86886e-09	-1.7793	-1.17197	1.56225e-05	-1.84758	-1.20457
11657307	rs141679459	5.64049e-08	-1.5385e-10	0.580319	7.2027e-08	-1.5385e-10	0.27186	0.00106552	-1.5385e-10	1.17035
11657879	rs116944697	7.03906e-09	-1.50076	-1.85015e-10	2.1611e-08	-0.931978	-1.85015e-10	9.36424e-05	-1.26138	-1.85015e-10
11658081	rs113122446	5.02201e-08	-1.5385e-10	0.464178	6.48183e-08	-1.5385e-10	0.166407	0.000931642	-1.5385e-10	1.03608
11658152	rs142338664	9.77642e-09	-1.5385e-10	-1.17226	1.71484e-08	-1.5385e-10	-1.16327	0.000102779	-1.5385e-10	-1.16828
11658205	rs112634748	2.00688e-09	-1.74166	-1.014	5.16589e-09	-1.36068	-1.00243	2.60711e-05	-1.536	-1.00404
11659257	rs146843512	4.85343e-08	-1.5385e-10	0.430035	6.28441e-08	-1.5385e-10	0.135476	0.000895477	-1.5385e-10	0.99649
11659322	rs113647621	4.92025e-08	-1.5385e-10	0.443707	6.3627e-08	-1.5385e-10	0.147858	0.000909793	-1.5385e-10	1.01235
11659558	rs59146686	6.85414e-09	-1.52738	-1.85015e-10	1.85982e-08	-1.08211	-1.85015e-10	8.99655e-05	-1.30144	-1.85015e-10
11659710	rs8110999	2.31158e-09	-1.41315	-1.20115	2.85262e-09	-1.75269	-1.20425	2.1782e-05	-1.52133	-1.19845
11659930	rs8111705	2.33276e-09	-1.40492	-1.20026	2.86393e-09	-1.7488	-1.20419	2.19573e-05	-1.51419	-1.19757
11660012	rs8100751	2.36181e-09	-1.40904	-1.18377	2.6744e-09	-1.84913	-1.17233	1.89693e-05	-1.66096	-1.19708
11660213	rs75731155	4.67584e-08	-1.5385e-10	0.392758	6.07596e-08	-1.5385e-10	0.101745	0.000857538	-1.5385e-10	0.953199
11660311	rs111663173	4.83692e-08	-1.5385e-10	0.426626	6.26504e-08	-1.5385e-10	0.13239	0.000891942	-1.5385e-10	0.992534
11660538	rs10401174	9.69349e-09	-1.5385e-10	-1.18078	1.69826e-08	-1.5385e-10	-1.17299	0.000101852	-1.5385e-10	-1.17735
11660871	rs74759333	4.72361e-08	-1.5385e-10	0.402922	6.13208e-08	-1.5385e-10	0.110938	0.000867726	-1.5385e-10	0.96501
11660887	rs79983076	1.26489e-08	-0.914663	-1.85015e-10	6.56512e-08	0.179176	-1.85015e-10	0.000195926	-0.52313	-1.85015e-10
11660926	rs72995011	4.59309e-08	0.374901	-1.85015e-10	8.8548e-09	-1.82422	-1.85015e-10	5.56801e-05	-1.78124	-1.85015e-10
11661567	rs144294692	9.89035e-09	-1.5385e-10	-1.16068	1.73725e-08	-1.5385e-10	-1.15029	0.000104044	-1.5385e-10	-1.15606
11661890	rs7359902	2.42261e-09	-1.36953	-1.19786	2.91618e-09	-1.73162	-1.20328	2.27123e-05	-1.48337	-1.19459
11662318	rs78967628	5.25566e-08	-1.5385e-10	0.509654	6.75478e-08	-1.5385e-10	0.207655	0.000982003	-1.5385e-10	1.08873
11662542	rs10417525	2.56761e-09	-1.33195	-1.17731	2.66804e-09	-1.84815	-1.17569	1.99485e-05	-1.61548	-1.19223
11662550	rs56196099	5.82232e-09	-1.69054	-1.85015e-10	1.42339e-08	-1.34956	-1.85015e-10	7.20859e-05	-1.52301	-1.85015e-10
11662672	rs12609292	5.82536e-09	-0.686342	-1.00367	6.71216e-09	-1.07198	-1.02928	6.16429e-05	-0.664485	-1.01502
11662862	rs1549169	2.5182e-09	-1.33136	-1.19733	2.96672e-09	-1.71472	-1.203	2.36922e-05	-1.4415	-1.19422
11662989	rs7359952	2.0748e-09	-1.84852	-0.873849	4.56485e-09	-1.55226	-0.934535	3.06141e-05	-1.77152	-0.607884
11663220	rs7359988	1.66393e-09	-1.84815	-1.0949	3.22976e-09	-1.69129	-1.14148	1.96307e-05	-1.82035	-1.00343
11663274	rs75583790	9.53338e-09	-1.5385e-10	-1.19744	1.64848e-08	-1.5385e-10	-1.20274	9.99815e-05	-1.5385e-10	-1.19588
11663283	rs78109685	4.91944e-08	-1.5385e-10	0.443543	6.51188e-08	-1.5385e-10	0.171033	0.000900862	-1.5385e-10	1.00249
11663384	rs10422890	1.0205e-08	-1.5385e-10	-1.12936	1.79797e-08	-1.5385e-10	-1.11594	0.000107503	-1.5385e-10	-1.12335
11663478	rs7359858	6.4756e-09	-1.5842	-1.85015e-10	1.44005e-08	-1.33792	-1.85015e-10	7.67807e-05	-1.45991	-1.85015e-10
11663497	rs112012225	4.86868e-08	-1.5385e-10	0.43317	6.45047e-08	-1.5385e-10	0.161558	0.000890111	-1.5385e-10	0.99048
11663511	rs10425620	1.37413e-08	-1.5385e-10	-0.83183	2.16072e-08	-1.5385e-10	-0.932156	0.000168591	-1.5385e-10	-0.673389
11663580	rs146116124	9.82691e-09	-1.5385e-10	-1.16711	1.72484e-08	-1.5385e-10	-1.15746	0.000102333	-1.5385e-10	-1.17264
11664021	rs72620552	9.52337e-09	-1.5385e-10	-1.19849	1.65596e-08	-1.5385e-10	-1.19821	0.000100058	-1.5385e-10	-1.19511
11664068	rs8606	2.47065e-09	-1.36058	-1.18718	2.86617e-09	-1.75501	-1.1972	2.24994e-05	-1.50526	-1.18212
11664542	rs59970096	1.01834e-08	-1.5385e-10	-1.13147	1.73919e-08	-1.5385e-10	-1.14917	0.000107477	-1.5385e-10	-1.12359
11665917	rs151089299	4.97799e-09	-1.84721	-1.85015e-10	8.65585e-09	-1.84694	-1.85015e-10	5.33464e-05	-1.82406	-1.85015e-10
11666492	rs3810313	2.62923e-09	-1.34471	-1.14083	2.78753e-09	-1.84717	-1.13285	2.0434e-05	-1.61814	-1.16552
11666591	rs3848587	1.6472e-09	-1.80655	-1.14661	3.2315e-09	-1.73033	-1.1019	1.59038e-05	-1.84834	-1.18597
11666683	rs10421961	2.84637e-08	-1.73439	1.63078	4.59937e-08	-1.84267	1.66599	0.00030805	-1.78205	1.71145
11667404	rs10415967	1.65016e-09	-1.80833	-1.14303	3.2567e-09	-1.72731	-1.09716	1.59406e-05	-1.84807	-1.18392
11668916	rs61149527	1.67577e-09	-1.78475	-1.15122	3.01989e-09	-1.79189	-1.10806	1.59098e-05	-1.84539	-1.18854
11668971	rs60438445	2.97664e-09	-1.83848	-0.522959	5.6032e-09	-1.60897	-0.672877	4.75388e-05	-1.7831	-0.156218
11670122	rs10403711	4.3065e-09	-1.48575	-0.506363	5.90483e-09	-1.76658	-0.462825	4.07208e-05	-1.62005	-0.474075
11670232	rs11881637	2.62763e-09	-1.32554	-1.16062	2.73224e-09	-1.84581	-1.15425	2.04e-05	-1.60511	-1.18023
11671204	rs7255746	2.34929e-09	-1.40861	-1.18951	2.80451e-09	-1.77518	-1.19878	2.14809e-05	-1.54933	-1.18437
11671304	rs35863302	2.08875e-09	-1.55938	-1.15629	2.78757e-09	-1.83038	-1.14963	1.79911e-05	-1.73401	-1.17698
11671427	rs974697	1.76796e-08	-1.82846	1.24863	3.16988e-08	-1.83029	1.28139	0.000198755	-1.8325	1.3237
11672580	rs181454479	6.50465e-09	-1.57972	-1.85015e-10	1.56783e-08	-1.2529	-1.85015e-10	7.88051e-05	-1.43389	-1.85015e-10
11673242	rs79092568	9.8479e-09	-1.5385e-10	-1.16498	1.83102e-08	-1.5385e-10	-1.09772	0.000102865	-1.5385e-10	-1.16745
11673774	rs140125444	5.14904e-08	-1.5385e-10	0.489158	6.94881e-08	-1.5385e-10	0.235975	0.000940496	-1.5385e-10	1.04554
11674004	rs112594812	5.01421e-08	-1.5385e-10	0.462624	6.78089e-08	-1.5385e-10	0.211512	0.000912154	-1.5385e-10	1.01494
11674294	rs12984574	2.10473e-09	-1.57378	-1.13427	2.85741e-09	-1.82648	-1.12878	1.81571e-05	-1.74302	-1.15878
11674862	rs113357292	5.04042e-08	-1.5385e-10	0.467837	6.81354e-08	-1.5385e-10	0.216317	0.000917656	-1.5385e-10	1.02096
11675141	rs2876698	1.98323e-09	-1.6082	-1.15931	2.80968e-09	-1.81514	-1.15697	1.74318e-05	-1.76395	-1.17862
11675147	rs113837951	5.10216e-08	-1.5385e-10	0.480012	6.89045e-08	-1.5385e-10	0.227541	0.000930632	-1.5385e-10	1.035
11675455	rs117018452	5.77755e-09	-1.69826	-1.85015e-10	1.06187e-08	-1.64257	-1.85015e-10	5.39446e-05	-1.81291	-1.85015e-10
11675630	rs76375044	5.23825e-09	-1.79625	-1.85015e-10	8.80526e-09	-1.82983	-1.85015e-10	5.55153e-05	-1.78421	-1.85015e-10
11676216	rs7246871	1.17853e-08	-1.84632	0.86094	2.21772e-08	-1.79713	0.891008	0.000132035	-1.84767	0.929872
11676832	rs10410554	2.44906e-09	-1.35406	-1.20247	2.86685e-09	-1.75386	-1.19811	2.21933e-05	-1.4972	-1.20387
11677145	rs34912772	3.82322e-09	-1.24231	-0.868836	7.65893e-09	-1.00759	-0.961719	5.10837e-05	-1.00984	-0.85756
11677999	rs10405319	2.38829e-09	-1.3786	-1.20306	2.90096e-09	-1.73558	-1.20456	2.23722e-05	-1.49195	-1.2011
11678138	rs35383690	1.95762e-09	-1.57871	-1.20179	2.65348e-09	-1.82585	-1.20346	1.74505e-05	-1.74684	-1.19466
11678191	rs35128766	3.03694e-09	-1.23712	-1.10427	4.19126e-09	-1.48024	-1.09193	3.2095e-05	-1.21682	-1.11534
11678192	rs74862238	6.1966e-09	-1.62824	-1.85015e-10	8.81009e-09	-1.82928	-1.85015e-10	5.23101e-05	-1.84368	-1.85015e-10
11679103	rs34729479	2.04686e-09	-1.56039	-1.17554	2.6397e-09	-1.84711	-1.18741	1.91788e-05	-1.68831	-1.15875
11679122	rs117224236	9.56047e-09	-1.1946	-1.85015e-10	4.1337e-08	-0.283422	-1.85015e-10	0.000129903	-0.934082	-1.85015e-10
11679937	rs80132751	2.85781e-09	-1.44305	-0.959132	5.02488e-09	-1.4946	-0.896176	3.23241e-05	-1.36679	-0.95826
11680356	rs143467043	5.35072e-09	-1.77501	-1.85015e-10	8.92394e-09	-1.81644	-1.85015e-10	6.25596e-05	-1.66475	-1.85015e-10
11680531	rs11673583	4.28192e-09	-1.12869	-0.869149	3.91801e-09	-1.77549	-0.864104	2.57641e-05	-1.67868	-0.873208
11680634	rs4804604	2.50826e-09	-1.43592	-1.09672	2.87053e-09	-1.84306	-1.10763	1.73978e-05	-1.84475	-1.09977
11680759	rs55806100	1.70309e-08	0.419656	-1.03686	8.92394e-09	-0.797458	-1.01898	6.9175e-05	-0.536802	-1.02743
11681825	rs150670916	4.5648e-07	3.8751	-1.20379	1.09612e-08	-0.418669	-1.19215	5.88453e-05	-0.522975	-1.20298
11682040	rs62129272	2.52507e-09	-1.48779	-1.03818	3.10456e-09	-1.84413	-1.02818	1.87497e-05	-1.84395	-1.02574
11682249	rs7253069	3.80123e-09	-1.03009	-1.08683	3.13789e-09	-1.72057	-1.14106	2.41464e-05	-1.54775	-1.06898
11682495	rs7253363	5.12472e-09	-1.81816	-1.85015e-10	1.08269e-08	-1.62315	-1.85015e-10	6.4279e-05	-1.63763	-1.85015e-10
11682785	rs35963942	3.34509e-07	3.56499	-1.20456	9.13835e-09	-0.595582	-1.19712	4.79482e-05	-0.726253	-1.20449
11683160	rs4804605	2.22134e-08	0.0957288	-0.447268	1.08061e-08	-1.1099	-0.515164	5.72395e-05	-1.33707	-0.416556
11683530	rs147041228	1.05032e-07	1.20203	-1.85015e-10	5.62913e-08	0.0253595	-1.85015e-10	0.00106117	1.16626	-1.85015e-10
11683849	rs149642807	1.94603e-09	-1.84033	-0.94612	4.1074e-09	-1.61432	-0.978067	2.51493e-05	-1.62993	-0.946105
11683851	rs144313080	9.51281e-09	-1.5385e-10	-1.1996	1.64996e-08	-1.5385e-10	-1.20185	9.96535e-05	-1.5385e-10	-1.19917
11683973	rs78286652	7.38515e-09	-0.338528	-1.11424	5.60521e-09	-1.17158	-1.1099	4.58639e-05	-0.857601	-1.11759
11684412	rs117694210	4.01671e-09	-1.81981	-0.241966	9.59149e-09	-1.53332	-0.210985	5.69873e-05	-1.55146	-0.206576
11684535	rs6511737	2.54955e-09	-1.42963	-1.08669	2.96226e-09	-1.8376	-1.08162	1.7768e-05	-1.8478	-1.07567
11684646	rs34944783	4.96565e-07	3.75689	-1.00141	1.05009e-08	-0.535941	-1.11778	6.23809e-05	-0.655279	-1.01233
11684954	rs62129274	8.62555e-09	-0.195222	-1.10229	6.22857e-09	-1.07453	-1.1015	5.21286e-05	-0.740881	-1.10627
11685170	rs10425533	2.5973e-09	-1.41977	-1.07799	2.98285e-09	-1.83592	-1.07638	1.79279e-05	-1.8483	-1.06621
11686405	rs150281461	5.40636e-09	-1.76466	-1.85015e-10	9.01246e-09	-1.80657	-1.85015e-10	6.02712e-05	-1.70201	-1.85015e-10
11686743	rs79859926	1.26112e-08	0.0864814	-1.00413	1.42102e-08	-0.343807	-1.00741	0.000102333	-0.153581	-1.01905
11687195	rs2229531	2.97149e-08	-1.84913	1.78855	5.95612e-08	-1.74399	1.82581	0.000351802	-1.76406	1.82626
11687351	rs2305799	3.30177e-08	-1.84866	1.89346	6.68516e-08	-1.73408	1.93138	0.000379491	-1.79387	1.93183
11687908	rs62638747	6.45481e-09	-1.84713	0.259714	1.03374e-08	-1.74917	0.0797541	7.05705e-05	-1.80416	0.259907
11688200	rs2071485	7.50344e-09	-0.673047	-0.763828	6.31962e-09	-1.35584	-0.805682	4.84391e-05	-1.18463	-0.735926
11688335	rs79666350	1.34705e-08	-1.5385e-10	-0.851734	2.61043e-08	-1.5385e-10	-0.74308	0.000145994	-1.5385e-10	-0.817303
11688460	rs2071484	3.69282e-08	1.28286	-1.12612	1.54152e-08	-0.201177	-1.06865	0.000141913	0.260637	-1.10629
11688539	rs2071483	1.30076e-08	0.115862	-1.00257	1.4398e-08	-0.33242	-1.00568	0.000107099	-0.109751	-1.01736
11688889	rs76639504	2.98743e-08	-1.84846	1.79322	6.03407e-08	-1.73569	1.83052	0.000360676	-1.74385	1.83096
11689158	rs3760780	3.84569e-08	1.30939	-1.11209	1.60019e-08	-0.181918	-1.05056	0.000147424	0.282421	-1.08998
11689911	rs7256770	3.52407e-08	1.28521	-1.17524	1.36204e-08	-0.199471	-1.19414	0.000131569	0.262568	-1.1839
11689957	rs78023425	7.7198e-09	-1.84757	0.439122	1.2274e-08	-1.7458	0.248105	8.46307e-05	-1.8019	0.439326
11690023	rs74747135	7.59761e-09	-1.84898	0.424572	1.19695e-08	-1.75725	0.234429	8.61439e-05	-1.76962	0.424776
11690676	rs149147675	3.71904e-08	-1.84899	2.0128	7.69406e-08	-1.71359	2.05144	0.000436158	-1.77477	2.0519
11690690	rs74180000	3.34499e-08	1.25907	-1.20126	1.32306e-08	-0.218417	-1.20423	0.000126381	0.241124	-1.20269
11690776	rs116223670	1.66523e-08	-1.5385e-10	-0.639688	2.97933e-08	-1.5385e-10	-0.610895	0.000186973	-1.5385e-10	-0.569903
11690795	rs111582891	6.57119e-09	-0.7629	-0.806642	5.79127e-09	-1.40247	-0.84636	4.33524e-05	-1.25139	-0.780109
11690847	rs111931834	6.89876e-09	-0.74323	-0.777664	6.33643e-09	-1.34003	-0.81884	4.87342e-05	-1.16429	-0.750197
11690893	rs7247136	6.03838e-08	1.71318	-1.0647	1.15245e-08	-0.452854	-1.10785	5.89404e-05	-0.707676	-1.01666
11690935	rs60267446	1.38665e-08	-1.5385e-10	-0.82276	2.69816e-08	-1.5385e-10	-0.710026	0.000150489	-1.5385e-10	-0.786976
11690980	rs145756297	5.39081e-09	-1.76754	-1.85015e-10	9.29548e-09	-1.77565	-1.85015e-10	5.21232e-05	-1.84726	-1.85015e-10
11691022	rs138418683	2.66877e-08	-1.5385e-10	-0.168034	3.89516e-08	-1.5385e-10	-0.34286	0.000274065	-1.5385e-10	-0.187501
11691040	rs35879291	3.931e-08	1.28097	-1.06173	1.72372e-08	-0.179535	-0.978574	0.000150964	0.251495	-1.03532
11691076	rs150334911	1.44681e-08	-1.5385e-10	-0.780294	2.40418e-08	-1.5385e-10	-0.825387	0.000147067	-1.5385e-10	-0.809978
11691809	rs79525531	3.74803e-08	-1.84849	2.02007	7.55142e-08	-1.73961	2.05875	0.000431126	-1.79368	2.05921
11691837	rs72995045	1.26637e-08	0.0795547	-0.993048	1.40786e-08	-0.364297	-0.996227	0.000104457	-0.1439	-1.00819
11691888	rs74618482	1.49045e-08	-1.5385e-10	-0.750572	2.47276e-08	-1.5385e-10	-0.797261	0.000151346	-1.5385e-10	-0.781296
11691908	rs75279637	3.7209e-08	-1.84849	2.0128	7.49643e-08	-1.73961	2.05144	0.000427986	-1.79368	2.0519
11691979	rs72995047	1.34615e-08	0.140644	-0.993048	1.48547e-08	-0.310638	-0.996227	0.000110636	-0.0864307	-1.00819
11692127	rs76506615	4.15425e-08	-1.84808	2.12256	8.3329e-08	-1.74424	2.16185	0.000476387	-1.79696	2.16232
11692859	rs9305023	3.80281e-08	1.2175	-1.03142	1.79311e-08	-0.177829	-0.940815	0.000147803	0.197462	-1.00245
11693086	rs8108397	1.25875e-08	0.091231	-1.01076	1.39757e-08	-0.35405	-1.01381	0.000103824	-0.13292	-1.02525
11693461	rs11880512	4.27559e-08	-1.84817	2.15144	8.82797e-08	-1.71557	2.1909	0.000505256	-1.76718	2.19137
11693807	rs6511738	3.78876e-08	1.2175	-1.03512	1.78493e-08	-0.177829	-0.945386	0.000147213	0.197462	-1.00645
11693821	rs151070791	2.15522e-08	-1.5385e-10	-0.381758	3.87875e-08	-1.5385e-10	-0.347083	0.000245405	-1.5385e-10	-0.297956
11693871	rs139798602	4.27431e-08	-1.84847	2.15144	8.79422e-08	-1.7194	2.1909	0.000503745	-1.77017	2.19137
11694301	rs78804843	5.36821e-09	-1.77174	-1.85015e-10	8.64679e-09	-1.84799	-1.85015e-10	5.53913e-05	-1.78644	-1.85015e-10
11694481	rs11881292	3.85644e-08	-1.84911	2.0492	7.81848e-08	-1.73416	2.08806	0.00044935	-1.78159	2.08852
11694718	rs145714793	1.51481e-08	-1.5385e-10	-0.734364	2.51103e-08	-1.5385e-10	-0.781902	0.000153734	-1.5385e-10	-0.765642
11695254	rs77176221	1.53018e-08	-1.5385e-10	-0.724268	3.04846e-08	-1.5385e-10	-0.587958	0.000166607	-1.5385e-10	-0.685231
11695293	rs79058709	1.54603e-08	-1.5385e-10	-0.71396	3.08425e-08	-1.5385e-10	-0.576286	0.000168402	-1.5385e-10	-0.674514
11695690	rs78934187	5.04647e-08	1.38014	-0.9111	2.37619e-08	-0.0572166	-0.779879	0.000191246	0.330707	-0.878014
11695777	rs184095683	2.24017e-08	-1.5385e-10	-0.3431	4.03484e-08	-1.5385e-10	-0.307628	0.000255563	-1.5385e-10	-0.257399
11696061	rs117526834	1.53085e-08	-1.5385e-10	-0.723831	2.53624e-08	-1.5385e-10	-0.771913	0.000155307	-1.5385e-10	-0.755463
11696397	rs11085786	5.91554e-09	-1.77788	0.103224	9.20477e-09	-1.7334	-0.0520556	6.10382e-05	-1.83113	0.141768
11696438	rs118159575	5.00057e-09	-1.84269	-1.85015e-10	8.69956e-09	-1.84191	-1.85015e-10	5.3829e-05	-1.81505	-1.85015e-10
11696759	rs76830233	2.24194e-08	-1.5385e-10	-0.342311	4.03809e-08	-1.5385e-10	-0.306823	0.000255774	-1.5385e-10	-0.256571
11696949	rs79320712	5.00497e-09	-1.84181	-1.85015e-10	9.12489e-09	-1.79417	-1.85015e-10	5.20285e-05	-1.84908	-1.85015e-10
11697083	rs189566862	1.66545e-08	-1.5385e-10	-0.639558	3.29755e-08	-1.5385e-10	-0.509415	0.000172326	-1.5385e-10	-0.651477
11697411	rs6511739	5.25261e-09	-0.602039	-1.19147	4.78807e-09	-1.23544	-1.20362	3.49704e-05	-1.06414	-1.18223
11697762	rs149502884	3.91312e-08	-1.84913	2.06382	7.90613e-08	-1.73771	2.10276	0.000454768	-1.7843	2.10322
11697779	rs75177675	1.56648e-08	-1.5385e-10	-0.700822	3.10146e-08	-1.5385e-10	-0.570724	0.000170552	-1.5385e-10	-0.661827
11698138	rs889366	3.63636e-08	1.08488	-0.943551	1.47146e-08	-0.492409	-0.82393	5.85067e-05	-0.819101	-0.912624
11698659	rs79061565	2.61574e-08	-1.84623	1.65813	5.45647e-08	-1.69834	1.69254	0.000329762	-1.75356	1.75107
11698711	rs77027253	6.78206e-09	-1.53796	-1.85015e-10	1.07897e-08	-1.62659	-1.85015e-10	5.96164e-05	-1.71294	-1.85015e-10
11698757	rs897811	4.43781e-08	-1.84804	2.18855	9.17785e-08	-1.71402	2.22822	0.000525106	-1.76596	2.2287
11699193	rs8111258	9.65306e-09	-0.102265	-1.0827	1.13402e-08	-0.491171	-1.08565	7.95606e-05	-0.331082	-1.09327
11700496	rs77984637	1.61019e-08	-1.5385e-10	-0.673298	3.1097e-08	-1.5385e-10	-0.568071	0.000175056	-1.5385e-10	-0.635761
11700628	rs35414678	5.71153e-09	-0.509768	-1.19998	4.92769e-09	-1.20598	-1.20433	3.70336e-05	-0.995034	-1.19401
11700877	rs4804607	5.23281e-09	-1.79729	-1.85015e-10	9.91455e-09	-1.71118	-1.85015e-10	6.19454e-05	-1.67461	-1.85015e-10
11701026	rs144182952	1.44423e-08	-1.5385e-10	-0.782076	2.70564e-08	-1.5385e-10	-0.707258	0.000156657	-1.5385e-10	-0.746807
11701051	rs146061771	1.86759e-08	-1.5385e-10	-0.525003	3.26856e-08	-1.5385e-10	-0.518247	0.00021007	-1.5385e-10	-0.453425
11701551	rs7255562	8.57438e-08	1.86065	-0.861524	1.30466e-08	-0.508236	-0.928416	7.41002e-05	-0.701846	-0.793602
11701670	rs10425114	6.67747e-08	1.35798	-0.608894	3.08626e-08	-0.116943	-0.458694	0.00025404	0.304919	-0.568292
11702093	rs78206296	1.27262e-08	-1.5385e-10	-0.908576	2.14665e-08	-1.5385e-10	-0.938687	0.000129952	-1.5385e-10	-0.933705
11702322	rs35541942	1.44984e-07	1.01797	0.506423	6.04982e-08	-0.632298	0.729731	0.000518382	-0.116504	0.566348
11702384	rs57392226	1.71594e-08	-1.5385e-10	-0.60969	3.25801e-08	-1.5385e-10	-0.52148	0.000187334	-1.5385e-10	-0.567972
11702479	rs34357745	5.52729e-09	-0.538873	-1.20367	4.80576e-09	-1.23363	-1.20173	3.63965e-05	-1.00607	-1.20033
11702759	rs2328916	7.39701e-08	1.25033	-0.398901	3.64966e-08	-0.195818	-0.212144	0.000293271	0.216857	-0.336628
11702913	rs4308060	1.71022e-07	0.965932	0.723626	7.69151e-08	-0.635472	0.972993	0.000592783	-0.20697	0.790931
11703012	rs35746002	7.12925e-08	1.33156	-0.517004	3.3333e-08	-0.136347	-0.362287	0.000271458	0.283274	-0.480333
11703095	rs35511396	9.23708e-08	1.25033	-0.176752	4.60334e-08	-0.195818	0.0200037	0.00036963	0.216857	-0.105221
11703418	rs72997078	9.09328e-09	-0.107745	-1.13696	1.02329e-08	-0.546632	-1.13294	7.28701e-05	-0.371675	-1.14051
11704183	rs77353443	1.20488e-08	-1.5385e-10	-0.963271	2.02789e-08	-1.5385e-10	-0.995599	0.000123732	-1.5385e-10	-0.98275
11704239	rs78680073	1.2596e-08	-1.5385e-10	-0.918856	2.11374e-08	-1.5385e-10	-0.954136	0.000129125	-1.5385e-10	-0.940089
11704468	rs73922672	4.69539e-09	-0.709614	-1.19604	4.38116e-09	-1.32337	-1.2045	3.27982e-05	-1.12215	-1.18834
11704519	rs60439001	1.96407e-08	-1.5385e-10	-0.474631	3.82918e-08	-1.5385e-10	-0.359944	0.000216624	-1.5385e-10	-0.422701
11704605	rs12972855	5.30202e-09	-0.646403	-1.13775	4.75229e-09	-1.28016	-1.16639	3.71154e-05	-1.07624	-1.1106
11704630	rs11667775	4.71492e-07	3.89755	-1.19388	5.8928e-08	1.26888	-1.19775	0.000888688	2.18173	-1.19285
11704929	rs8110958	9.75539e-07	4.26766	-0.836902	1.16923e-07	1.52188	-0.765545	0.00198504	2.60774	-0.815214
11705314	rs12460581	9.58778e-07	4.44258	-1.02915	1.10404e-07	1.68528	-0.986312	0.00181873	2.73243	-1.0274
11705638	rs4052626	8.75715e-07	4.44258	-1.11977	9.63126e-08	1.68528	-1.12286	0.00168288	2.73243	-1.10503
11705706	rs4052627	8.11631e-07	4.36986	-1.12305	9.09157e-08	1.63083	-1.12608	0.00157606	2.67041	-1.10859
11706063	rs12981552	7.63199e-07	4.38899	-1.20371	7.67783e-08	1.54011	-1.20437	0.00126045	2.5417	-1.20334
11706373	rs10409242	1.41477e-06	5.00571	-1.20323	1.85691e-07	2.42166	-1.20276	0.00352664	3.57123	-1.20399
11706437	rs150884081	2.20247e-09	-1.48719	-1.17547	3.72274e-09	-1.55395	-1.13678	3.20729e-05	-1.16202	-1.17084
11706658	rs10403399	2.13929e-06	5.04195	-0.825959	2.64883e-07	2.45028	-0.876167	0.00536844	3.60346	-0.816034
11706703	rs140411432	2.83859e-08	-1.5385e-10	-0.106346	5.16738e-08	-1.5385e-10	-0.0602294	0.000326734	-1.5385e-10	-0.01172
11706704	rs145399203	2.80342e-08	-1.5385e-10	-0.118811	5.10204e-08	-1.5385e-10	-0.0729543	0.000322516	-1.5385e-10	-0.0247125
11706727	rs181484652	2.19269e-08	-0.364522	-1.85015e-10	2.60671e-07	1.55808	-1.85015e-10	0.000631629	0.647435	-1.85015e-10
11706813	rs113482919	2.80976e-08	-1.5385e-10	-0.116553	5.11382e-08	-1.5385e-10	-0.0706491	0.000323277	-1.5385e-10	-0.0223587
11706940	rs12972904	9.60489e-07	4.61645	-1.20124	7.92234e-08	1.57167	-1.20458	0.00156344	2.75422	-1.20045
11707266	rs8112083	1.22534e-06	4.7845	-1.12576	1.10778e-07	1.82449	-1.12214	0.00226283	3.03581	-1.1123
11707458	rs10424332	1.62032e-06	5.14112	-1.20298	2.01473e-07	2.4908	-1.19033	0.00451495	3.8161	-1.20182
11707845	rs112832421	1.24784e-06	4.88076	-1.20383	9.94654e-08	1.79916	-1.20453	0.00188598	2.94486	-1.20353
11708361	rs11551815	1.68717e-06	5.09133	-1.11276	1.37528e-07	2.04159	-1.12294	0.00292834	3.27868	-1.09735
11708464	rs72997090	1.42783e-06	5.01286	-1.20119	1.02825e-07	1.83148	-1.20363	0.00208454	3.04194	-1.2005
11708575	rs147298484	1.05811e-07	1.20942	-1.85015e-10	5.75197e-08	0.0469474	-1.85015e-10	0.000382007	0.144573	-1.85015e-10
11709151	rs9807866	1.703e-06	4.7079	-0.71999	7.51541e-08	0.864333	-0.549974	0.000470707	1.04295	-0.689585
11709341	rs8106114	6.26075e-07	3.97507	-0.987839	6.47979e-08	1.16973	-1.00364	0.000456437	1.28707	-0.964489
11709484	rs17001471	1.24361e-08	-1.5385e-10	-0.931636	2.06551e-08	-1.5385e-10	-0.977218	0.000128495	-1.5385e-10	-0.944976
11710309	rs9807915	1.81757e-06	5.25708	-1.20406	1.58679e-07	2.26626	-1.20456	0.00352035	3.56922	-1.20377
11710350	rs12151062	2.96481e-09	-1.84878	-0.516646	5.39774e-09	-1.83915	-0.480049	3.98083e-05	-1.67544	-0.441347
11710352	rs9807882	1.81757e-06	5.25708	-1.20406	1.58679e-07	2.26626	-1.20456	0.00352035	3.56922	-1.20377
11710508	rs118048815	6.6714e-09	-1.55441	-1.85015e-10	1.11086e-08	-1.59746	-1.85015e-10	5.25424e-05	-1.83925	-1.85015e-10
11710819	rs76815782	1.58416e-07	1.61299	-1.85015e-10	7.92447e-08	0.367359	-1.85015e-10	0.000530426	0.472813	-1.85015e-10
11711013	rs75024937	1.6338e-08	-1.5385e-10	-0.658741	3.21347e-08	-1.5385e-10	-0.535245	0.000180368	-1.5385e-10	-0.605867
11711781	rs9973204	4.69991e-07	3.69482	-0.994344	5.29045e-08	0.973209	-1.0099	0.000341349	1.00338	-0.971338
11712167	rs56963444	9.73482e-09	-1.5385e-10	-1.17653	1.67456e-08	-1.5385e-10	-1.18705	0.000102002	-1.5385e-10	-1.17588
11712402	rs74647117	1.6572e-08	-1.5385e-10	-0.644521	3.28781e-08	-1.5385e-10	-0.512373	0.00018324	-1.5385e-10	-0.590068
11712508	rs9789280	5.02783e-08	-1.84469	2.31002	1.15336e-07	-1.66264	2.4053	0.000650645	-1.6742	2.3513
11712531	rs17448895	5.35815e-07	3.83599	-1.00444	4.89398e-08	0.908843	-1.02343	0.000329909	0.982219	-0.984269
11712607	rs7253448	4.67391e-07	3.69482	-0.999891	5.26229e-08	0.973209	-1.01524	0.00033936	1.00338	-0.977182
11712657	rs7249776	4.4452e-07	3.65792	-1.01316	5.06067e-08	0.946898	-1.02799	0.000325906	0.976925	-0.991183
11712735	rs7249892	1.55809e-06	5.10315	-1.20417	1.41172e-07	2.14932	-1.20452	0.00307749	3.43492	-1.20392
11713575	rs11671741	1.55809e-06	5.10315	-1.20417	1.41172e-07	2.14932	-1.20452	0.00307749	3.43492	-1.20392
11713695	rs11668925	1.51336e-06	4.49374	-0.623889	6.91765e-08	0.669767	-0.438286	0.000438825	0.871652	-0.588417
11713933	rs9973303	1.24766e-06	4.28232	-0.605532	8.70326e-08	0.878321	-0.417219	0.00043688	0.848303	-0.569511
11714535	rs35675058	5.31804e-07	3.8378	-1.01376	5.49794e-08	1.04079	-1.03901	0.000381145	1.13274	-0.990421
11714889	rs56276180	4.97895e-09	-1.84702	-1.85015e-10	8.90307e-09	-1.81878	-1.85015e-10	6.66909e-05	-1.6008	-1.85015e-10
11715958	rs35448737	1.65077e-06	5.16093	-1.20417	1.31805e-07	2.08067	-1.20452	0.00276922	3.32937	-1.20392
11716099	rs12461627	1.26253e-06	4.32626	-0.637619	7.04337e-08	0.703561	-0.45407	0.000425167	0.854177	-0.602562
11716147	rs35315480	4.56877e-07	3.69482	-1.02264	5.09636e-08	0.973209	-1.04728	0.000331758	1.00338	-0.999839
11716494	rs11672307	5.76872e-07	3.91136	-1.00597	6.23373e-08	1.15913	-1.03175	0.000416585	1.2134	-0.982179
11716704	rs35864321	3.3068e-09	-1.0528	-1.20346	4.06779e-09	-1.42773	-1.17435	2.71217e-05	-1.29607	-1.20446
11716922	rs11085787	5.67902e-07	3.91136	-1.02165	6.14339e-08	1.15913	-1.04635	0.000409726	1.2134	-0.998782
11717011	rs72489415	1.58e-08	-1.5385e-10	-0.69223	3.06787e-08	-1.5385e-10	-0.581612	0.00017395	-1.5385e-10	-0.6421
11717026	rs145560798	1.30877e-08	-1.5385e-10	-0.880561	2.2707e-08	-1.5385e-10	-0.882509	0.00013426	-1.5385e-10	-0.901086
11717417	rs12976914	6.10119e-07	4.00302	-1.04161	5.72404e-08	1.10696	-1.06488	0.000395874	1.20022	-1.01999
11717587	rs12978186	4.2986e-07	3.65792	-1.0467	4.90059e-08	0.946898	-1.06014	0.000314541	0.976925	-1.02668
11717729	rs12975880	5.16667e-07	3.8378	-1.04263	5.35246e-08	1.04079	-1.06583	0.000369637	1.13274	-1.02108
11718039	rs147888595	6.17649e-08	-1.84556	2.51666	1.29632e-07	-1.69451	2.55402	0.000771908	-1.71719	2.56519
11718045	rs28823955	5.50116e-07	3.87529	-1.01739	5.62786e-08	1.06753	-1.04239	0.000390135	1.1599	-0.994274
11718781	rs118050267	5.48995e-09	-1.74932	-1.85015e-10	1.05365e-08	-1.65033	-1.85015e-10	7.08271e-05	-1.54063	-1.85015e-10
11719045	rs12979369	5.43161e-07	3.87529	-1.03012	5.56169e-08	1.06753	-1.05422	0.000384903	1.1599	-1.00777
11719201	rs12976530	5.50116e-07	3.87529	-1.01739	5.62786e-08	1.06753	-1.04239	0.000390135	1.1599	-0.994274
11719767	rs1471110	2.70287e-09	-1.84878	-0.609147	4.74206e-09	-1.82751	-0.621204	3.82201e-05	-1.62712	-0.530387
11719966	rs1471111	5.55236e-07	3.87137	-1.00422	5.68557e-08	1.06545	-1.03011	0.000406631	1.18736	-0.980319
11719982	rs4804608	1.78493e-06	5.23552	-1.20062	1.42988e-07	2.16117	-1.20359	0.0029441	3.38666	-1.19997
11720037	rs4804609	5.31665e-07	3.87529	-1.05151	5.5035e-08	1.06753	-1.06474	0.000375769	1.1599	-1.03179
11720267	rs12985274	1.14434e-06	4.29189	-0.701538	1.28936e-07	1.64177	-0.787628	0.000822408	1.60057	-0.6892
11720370	rs117681115	1.2334e-08	-1.5385e-10	-0.93988	2.03727e-08	-1.5385e-10	-0.990986	0.000127093	-1.5385e-10	-0.955949
11720591	rs62111846	2.56987e-09	-1.84908	-0.659304	4.49398e-09	-1.8316	-0.670839	3.60251e-05	-1.63282	-0.583828
11720609	rs117879880	4.88063e-08	-1.79024	2.22586	1.09228e-07	-1.57019	2.25845	0.000712381	-1.50924	2.27699
11720987	rs35875992	6.31035e-07	4.03024	-1.03512	6.21187e-08	1.17844	-1.05457	0.000428685	1.27253	-1.01268
11721409	rs35838244	6.25082e-07	4.01824	-1.0326	5.68343e-08	1.08715	-1.05219	0.000382962	1.15706	-1.00999
11721963	rs61070894	2.88109e-09	-1.84883	-0.545234	5.10985e-09	-1.81609	-0.557925	3.99662e-05	-1.65035	-0.462482
11723534	rs180724379	5.12266e-09	-1.81856	-1.85015e-10	8.73795e-09	-1.8375	-1.85015e-10	5.76033e-05	-1.74729	-1.85015e-10
11725413	rs12151212	2.70284e-09	-1.84842	-0.609516	4.90817e-09	-1.83883	-0.575445	3.63621e-05	-1.66799	-0.539347
11725826	rs3923752	6.98344e-07	4.13919	-1.04272	6.09671e-08	1.15715	-1.052	0.000412711	1.24394	-1.02205
11726333	rs111922227	2.54841e-07	3.26249	-1.17408	4.4377e-08	0.943482	-1.15594	0.000836845	2.10983	-1.18106
11727013	rs3922610	5.62798e-07	4.07216	-1.19148	5.69043e-08	1.20854	-1.17235	0.000370128	1.30309	-1.19011
11727384	rs4411616	6.34673e-07	4.18352	-1.18264	5.70454e-08	1.1978	-1.15914	0.000398281	1.36718	-1.18089
11727404	rs12162234	1.25753e-08	-1.5385e-10	-0.920504	2.07311e-08	-1.5385e-10	-0.973546	0.000129503	-1.5385e-10	-0.93716
11727503	rs4545929	5.67791e-07	4.07216	-1.18264	5.7661e-08	1.20854	-1.15914	0.000373557	1.30309	-1.18089
11728802	rs4804611	1.84922e-06	5.27483	-1.20455	1.43651e-07	2.16606	-1.20385	0.0030522	3.42733	-1.20458
11729197	rs4804612	5.8811e-07	4.11039	-1.18571	5.90037e-08	1.23603	-1.16361	0.000382905	1.331	-1.18409
11729705	rs7531	5.87931e-07	4.11039	-1.18602	5.89771e-08	1.23603	-1.16406	0.000382783	1.331	-1.1844
11730224	rs142900227	4.9685e-09	-1.84912	-1.85015e-10	8.79297e-09	-1.83123	-1.85015e-10	5.52001e-05	-1.7899	-1.85015e-10
11730256	rs8105162	5.65335e-07	4.07216	-1.18698	5.72963e-08	1.20854	-1.16548	0.000371875	1.30309	-1.1854
11730426	rs8104957	5.68616e-07	4.07888	-1.18791	5.83925e-08	1.22888	-1.16688	0.000360528	1.27308	-1.18638
11730545	rs8104211	1.84893e-06	5.27468	-1.20455	1.4197e-07	2.15429	-1.20385	0.00312784	3.45181	-1.20458
11730662	rs59851275	1.55634e-08	-1.5385e-10	-0.707317	3.01722e-08	-1.5385e-10	-0.59826	0.000171221	-1.5385e-10	-0.657914
11730690	rs4804613	5.86819e-07	4.11039	-1.18791	5.8811e-08	1.23603	-1.16688	0.000382027	1.331	-1.18638
11731113	rs4804614	1.8547e-06	4.59716	-0.523919	1.13809e-07	1.06145	-0.332112	0.000605582	1.09152	-0.486196
11731134	rs4804615	3.81862e-07	3.68164	-1.18882	4.32378e-08	0.929784	-1.16825	0.000279639	1.01996	-1.18733
11731391	rs34924329	5.86133e-07	4.11039	-1.18908	5.8707e-08	1.23603	-1.16865	0.00038156	1.331	-1.1876
11731541	rs117523930	1.19449e-08	-1.5385e-10	-0.971933	1.97965e-08	-1.5385e-10	-1.01967	0.000123209	-1.5385e-10	-0.986982
11731823	rs7256301	5.86133e-07	4.11039	-1.18908	5.8707e-08	1.23603	-1.16865	0.00038156	1.331	-1.1876
11732100	rs60059024	2.68531e-09	-1.84908	-0.615361	4.91823e-09	-1.83078	-0.581455	3.72423e-05	-1.63789	-0.545528
11732271	rs118119751	7.67421e-08	1.99649	-1.10827	5.91043e-09	-1.09352	-1.13494	5.79623e-05	-0.64107	-1.1
11732311	rs117565952	9.4831e-09	-1.5385e-10	-1.20273	1.66041e-08	-1.5385e-10	-1.19553	9.91331e-05	-1.5385e-10	-1.2044
11732320	rs34447952	2.16078e-06	5.43055	-1.20457	1.61483e-07	2.28318	-1.20396	0.00349071	3.56146	-1.20447
11732397	rs35420552	6.10155e-07	4.14874	-1.18726	6.05161e-08	1.26364	-1.16591	0.000393153	1.35904	-1.1857
11732705	rs2178224	6.08891e-07	4.14874	-1.18934	6.03269e-08	1.26364	-1.16904	0.000392302	1.35904	-1.18787
11732772	rs55773439	2.58123e-08	-0.201385	-1.85015e-10	9.20089e-09	-1.78588	-1.85015e-10	5.56234e-05	-1.78226	-1.85015e-10
11732863	rs2141399	6.34673e-07	4.19106	-1.19019	6.24649e-08	1.29415	-1.16472	0.000404229	1.39001	-1.18889
11732887	rs2141400	6.08895e-07	4.14874	-1.18933	6.0674e-08	1.26364	-1.1633	0.000392253	1.35904	-1.188
11732931	rs145726434	9.73611e-09	-1.5385e-10	-1.1764	1.70716e-08	-1.5385e-10	-1.16777	0.000101939	-1.5385e-10	-1.17649
11733097	rs141435684	1.47863e-08	-1.5385e-10	-0.758538	2.68162e-08	-1.5385e-10	-0.716175	0.000152863	-1.5385e-10	-0.771325
11733195	rs35085568	6.14275e-07	4.15665	-1.18845	6.47849e-08	1.32774	-1.16185	0.000408472	1.39863	-1.18708
11733355	rs148029925	9.40729e-08	-1.83059	2.92242	1.90489e-07	-1.62857	2.87298	0.00123829	-1.65584	2.97646
11733363	rs10412992	1.90467e-06	4.56133	-0.461501	1.2659e-07	1.0974	-0.261625	0.000653349	1.10335	-0.422109
11733554	rs8102091	1.94838e-06	4.64926	-0.526741	1.01001e-07	0.94526	-0.335307	0.000633627	1.13969	-0.489095
11733642	rs59497752	1.50266e-08	-1.5385e-10	-0.742416	2.95886e-08	-1.5385e-10	-0.617792	0.000165063	-1.5385e-10	-0.694541
11733701	rs8106713	4.64415e-07	3.88061	-1.19207	5.27283e-08	1.12786	-1.16789	0.000332456	1.1965	-1.19086
11733711	rs8103576	4.8163e-07	3.91778	-1.19284	5.4089e-08	1.15467	-1.16922	0.000341317	1.22361	-1.19167
11733737	rs2141398	5.20127e-07	3.99622	-1.19439	5.70881e-08	1.21136	-1.17194	0.000360871	1.28094	-1.19329
11733787	rs4366815	5.01387e-07	3.95881	-1.19366	5.56354e-08	1.1843	-1.17066	0.000351396	1.25358	-1.19253
11733838	rs112096735	1.50831e-09	-1.84363	-1.19761	2.84715e-09	-1.80628	-1.15258	1.61514e-05	-1.81582	-1.20304
11734300	rs12462302	5.62858e-07	4.07518	-1.19439	6.04489e-08	1.26856	-1.17194	0.000382361	1.33879	-1.19329
11734626	rs187568415	2.04642e-08	-0.433557	-1.85015e-10	2.07627e-08	-0.972025	-1.85015e-10	0.000197123	-0.51704	-1.85015e-10
11735513	rs75825622	1.51185e-07	-1.78925	3.35552	4.05017e-07	-1.30668	3.30543	0.00213148	-1.45203	3.31574
11735558	rs12373534	1.51579e-09	-1.83425	-1.20205	2.84796e-09	-1.76173	-1.19685	2.33373e-05	-1.44844	-1.20237
11736636	rs35697610	8.3286e-06	6.7573	-1.18208	5.13683e-07	3.42404	-1.18761	0.0151202	5.00563	-1.18271
11736914	rs35362984	2.64811e-07	3.10196	-0.975181	1.80951e-08	-0.220367	-0.889172	0.000115749	-0.0691355	-0.980306
11737612	rs11879017	1.10612e-08	-1.61416	0.565364	3.69881e-08	-0.961554	0.56697	0.000330783	-0.475146	0.475743
11737836	rs118022417	9.59947e-09	-1.5385e-10	-1.19053	1.64574e-08	-1.5385e-10	-1.2044	0.000100199	-1.5385e-10	-1.19371
11737927	rs8106273	1.12186e-08	-1.61281	0.578142	3.77203e-08	-0.954735	0.579753	0.000337184	-0.468431	0.488194
11738656	rs8108668	1.13369e-08	-1.58998	0.565802	3.89303e-08	-0.910815	0.567407	0.000351794	-0.413989	0.47617
11738782	rs111978144	2.23717e-06	5.46047	-1.19974	3.87882e-07	3.15613	-1.20061	0.00856094	4.44946	-1.19536
11739181	rs143528992	1.22289e-08	-1.5385e-10	-0.948435	2.08231e-08	-1.5385e-10	-0.969119	0.000125225	-1.5385e-10	-0.970758
11739226	rs113072274	1.18981e-08	-1.62092	0.645064	3.88107e-08	-0.974526	0.628041	0.000354538	-0.475264	0.545214
11739309	rs4239549	7.75208e-07	4.39772	-1.19683	1.97473e-07	2.46866	-1.18824	0.00412355	3.72618	-1.20258
11739315	rs62111855	1.19756e-08	-1.62092	0.651561	3.846e-08	-0.974526	0.618964	0.000357592	-0.475264	0.553791
11739342	rs62111856	1.21186e-08	-1.62745	0.669953	3.79234e-08	-0.98735	0.617738	0.000358753	-0.491348	0.573117
11739413	rs62111857	1.1902e-08	-1.62092	0.645396	3.82257e-08	-0.974526	0.612854	0.000355453	-0.475264	0.547791
11739489	rs4804616	6.40286e-08	0.813999	-0.106906	1.62576e-08	-1.09143	-0.125197	9.49892e-05	-1.12552	-0.121578
11739548	rs4804617	1.37634e-07	1.27419	0.198174	2.33173e-08	-0.971288	0.115304	0.000168623	-0.890655	0.217453
11739991	rs111772256	6.88789e-08	0.813999	-0.0338855	1.74786e-08	-1.09143	-0.0527771	0.000102136	-1.12552	-0.0490394
11740023	rs143962721	2.126e-09	-1.65299	-1.04501	4.82056e-09	-1.37328	-1.05901	5.30107e-05	-0.835242	-0.995131
11740059	rs113810971	7.13698e-08	0.842294	-0.026656	1.78727e-08	-1.0763	-0.0456061	0.000104404	-1.11074	-0.0418568
11740283	rs75151604	6.25474e-08	-1.79439	2.47808	1.38974e-07	-1.4593	2.38841	0.000858141	-1.49423	2.44813
11740813	rs4052625	7.33989e-08	0.813999	0.0296733	1.88218e-08	-1.09143	0.0212625	0.000108933	-1.12552	0.0153901
11741283	rs143186713	1.8863e-07	1.78755	-1.85015e-10	3.26033e-07	1.78182	-1.85015e-10	0.00227358	1.92824	-1.85015e-10
11741320	rs74181603	5.22734e-09	-1.18212	-0.616216	4.59624e-09	-1.71438	-0.765563	4.6066e-05	-1.50477	-0.466021
11743628	rs60180694	2.1589e-09	-1.65881	-1.02383	4.94032e-09	-1.38237	-1.02538	5.32025e-05	-0.848529	-0.978233
11743687	rs150544389	9.67267e-09	-1.5385e-10	-1.18293	1.77578e-08	-1.5385e-10	-1.12835	0.000101796	-1.5385e-10	-1.17789
11743819	rs7250798	7.3483e-08	0.793085	0.0517324	1.97298e-08	-1.06634	0.0432876	0.000111425	-1.1405	0.0529877
11744064	rs56078531	2.12622e-09	-1.67018	-1.0277	4.83392e-09	-1.40028	-1.02924	5.15966e-05	-0.874835	-0.982575
11745387	rs373283902	9.59482e-09	-1.19101	-1.85015e-10	1.71449e-08	-1.16348	-1.85015e-10	8.73433e-05	-1.33102	-1.85015e-10
11745661	rs147025231	9.50477e-09	-1.5385e-10	-1.20044	1.65499e-08	-1.5385e-10	-1.1988	0.000100352	-1.5385e-10	-1.19218
11745927	rs8109499	7.01329e-08	1.19533	-0.397176	1.97542e-08	-0.729142	-0.292675	9.68766e-05	-0.865579	-0.36185
11746065	rs60775237	1.88152e-09	-1.66605	-1.1541	4.22425e-09	-1.41013	-1.15421	4.6056e-05	-0.843509	-1.1275
11747960	rs150580063	9.66588e-09	-1.5385e-10	-1.18363	1.76527e-08	-1.5385e-10	-1.13429	0.000101723	-1.5385e-10	-1.17861
11748324	rs76150662	9.66986e-09	-1.5385e-10	-1.18322	1.77481e-08	-1.5385e-10	-1.1289	0.000101749	-1.5385e-10	-1.17836
11748351	rs34365612	3.9017e-09	-0.91708	-1.17375	5.22865e-09	-1.1772	-1.17383	7.45717e-05	-0.336766	-1.15234
11748771	rs115087308	9.65798e-09	-1.5385e-10	-1.18445	1.77069e-08	-1.5385e-10	-1.13123	0.00010161	-1.5385e-10	-1.17973
11749260	rs35685224	3.81287e-09	-0.927048	-1.18681	4.88876e-09	-1.22252	-1.19572	6.49585e-05	-0.458139	-1.16898
11749266	rs11085788	1.80292e-07	2.23178	-0.489445	6.09361e-08	0.702691	-0.598045	0.000596046	1.03133	-0.441875
11749373	rs138452840	4.97358e-09	-1.8481	-1.85015e-10	8.82404e-09	-1.8277	-1.85015e-10	5.48571e-05	-1.79613	-1.85015e-10
11750031	rs8108002	5.44025e-09	-0.835435	-0.922977	7.4738e-09	-1.12093	-0.872842	3.0011e-05	-1.49526	-0.904046
11750566	rs12973387	2.59273e-09	-1.30486	-1.19466	2.7951e-09	-1.77301	-1.2043	2.0337e-05	-1.60366	-1.18476
11751914	rs112225946	1.12972e-07	2.08912	-0.814221	4.00932e-08	0.572222	-0.886196	0.000394426	0.936419	-0.759854
11751988	rs11666185	1.31363e-08	0.137921	-1.01478	6.31693e-09	-1.11756	-1.04438	3.07117e-05	-1.37067	-1.00556
11752235	rs147262161	9.53448e-09	-1.5385e-10	-1.19732	1.64851e-08	-1.5385e-10	-1.20272	0.000100988	-1.5385e-10	-1.18587
11752385	rs35909449	2.91651e-06	4.5259	-1.85015e-10	2.62357e-08	-0.738059	-1.85015e-10	0.000294796	-0.114585	-1.85015e-10
11753726	rs3865483	1.40192e-08	0.18255	-0.994356	6.62169e-09	-1.09039	-1.02444	3.19326e-05	-1.34864	-0.988601
11753874	rs77874110	9.68274e-09	-1.5385e-10	-1.18189	1.76765e-08	-1.5385e-10	-1.13295	0.000102028	-1.5385e-10	-1.17562
11754404	rs138414314	9.66371e-09	-1.5385e-10	-1.18386	1.76142e-08	-1.5385e-10	-1.13648	0.000101801	-1.5385e-10	-1.17785
11755008	rs118013210	4.99833e-09	-1.84313	-1.85015e-10	8.77266e-09	-1.83354	-1.85015e-10	5.2885e-05	-1.83275	-1.85015e-10
11755158	rs148014041	1.19841e-07	2.141	-0.807068	4.20803e-08	0.612939	-0.878539	0.000412834	0.980078	-0.757899
11755497	rs75318023	1.24549e-07	2.141	-0.76854	4.35782e-08	0.612939	-0.843561	0.000430021	0.980078	-0.71711
11755737	rs4804621	1.17901e-07	2.08912	-0.771513	4.17265e-08	0.572222	-0.846266	0.000410359	0.936419	-0.720254
11755767	rs72999181	2.70702e-08	-0.153804	-1.85015e-10	5.16508e-08	-0.0606745	-1.85015e-10	0.000321836	-0.0268259	-1.85015e-10
11756046	rs113012151	1.20994e-07	2.11502	-0.771513	4.25829e-08	0.592539	-0.846266	0.000419398	0.958207	-0.720254
11756071	rs113006495	3.95232e-08	0.83611	-0.611461	1.77482e-08	-0.429348	-0.699546	0.000171569	-0.104164	-0.551717
11756417	rs10408679	1.43501e-08	0.18255	-0.971028	6.80413e-09	-1.09039	-0.997263	3.27174e-05	-1.34864	-0.964319
11757406	rs11665952	1.8919e-08	0.407249	-0.91932	1.03767e-08	-0.801961	-0.863661	4.15966e-05	-1.1733	-0.899543
11757642	rs62113584	1.74636e-09	-1.69858	-1.19612	3.85192e-09	-1.45482	-1.20179	4.01387e-05	-0.925658	-1.18287
11757784	rs77219597	9.67236e-09	-1.5385e-10	-1.18296	1.76427e-08	-1.5385e-10	-1.13486	0.000101904	-1.5385e-10	-1.17683
11757963	rs10403331	1.17158e-07	2.08912	-0.777831	4.14875e-08	0.572222	-0.852011	0.000407625	0.936419	-0.726937
11758105	rs72999186	1.75449e-09	-1.69454	-1.19552	3.97726e-09	-1.42314	-1.20145	4.09796e-05	-0.905874	-1.18192
11758423	rs10408103	1.20232e-07	2.11502	-0.777831	4.2339e-08	0.592539	-0.852011	0.000416604	0.958207	-0.726937
11759512	rs80060235	1.7591e-09	-1.69454	-1.1929	3.98366e-09	-1.42314	-1.19984	4.11458e-05	-0.905874	-1.17787
11759708	rs148277127	1.71211e-08	-1.5385e-10	-0.611925	2.72845e-08	-1.5385e-10	-0.698861	0.000171896	-1.5385e-10	-0.653976
11759739	rs10418517	1.51008e-08	0.214442	-0.951932	6.82742e-09	-1.09921	-0.985029	3.3612e-05	-1.34036	-0.945627
11759845	rs113696652	8.57669e-08	0.999397	-1.85015e-10	8.49213e-08	0.436545	-1.85015e-10	0.0010909	1.19389	-1.85015e-10
11760318	rs118060147	8.11073e-09	-1.35905	-1.85015e-10	1.59235e-08	-1.23738	-1.85015e-10	0.000129305	-0.938694	-1.85015e-10
11760823	rs10426047	1.25888e-07	2.17025	-0.78709	4.33953e-08	0.625593	-0.860423	0.000440474	1.02372	-0.736736
11761321	rs28373248	1.26224e-07	2.16968	-0.783854	4.39552e-08	0.635474	-0.857484	0.000433455	1.00423	-0.733311
11762102	rs10407232	1.26224e-07	2.16968	-0.783854	4.39552e-08	0.635474	-0.857484	0.000433455	1.00423	-0.733311
11762625	rs75080489	6.45994e-09	-1.58662	-1.85015e-10	1.4567e-08	-1.32642	-1.85015e-10	7.86014e-05	-1.43648	-1.85015e-10
11763010	rs10420734	1.78447e-08	0.350867	-0.921396	1.02355e-08	-0.824938	-0.854376	4.20049e-05	-1.16286	-0.900222
11763243	rs10420009	1.86604e-08	0.416909	-0.942743	9.90637e-09	-0.828238	-0.883764	4.04881e-05	-1.17673	-0.923124
11763577	rs17001493	9.63385e-09	-1.5385e-10	-1.18695	1.75139e-08	-1.5385e-10	-1.14219	0.000101442	-1.5385e-10	-1.18138
11763957	rs148046035	1.73608e-08	-1.5385e-10	-0.598025	2.76373e-08	-1.5385e-10	-0.686015	0.000174215	-1.5385e-10	-0.640576
11763981	rs12459055	1.49705e-08	0.191891	-0.938046	6.82323e-09	-1.11278	-0.972072	3.37092e-05	-1.35152	-0.931572
11764496	rs8100206	1.7392e-09	-1.69431	-1.2045	3.94014e-09	-1.42975	-1.20421	4.04122e-05	-0.901548	-1.20019
11766152	rs8105395	1.97961e-08	0.488447	-0.955198	1.0253e-08	-0.780039	-0.897567	4.15672e-05	-1.13751	-0.936043
11767362	rs4804623	1.17739e-07	1.31623	-1.85015e-10	5.3815e-08	-0.0196286	-1.85015e-10	0.00060292	0.600917	-1.85015e-10
11767669	rs73001106	1.79455e-07	2.52698	-0.789289	5.80208e-08	0.918039	-0.862419	0.000583065	1.3065	-0.739064
11767677	rs12983092	2.64505e-09	-1.31713	-1.16242	2.81843e-09	-1.77756	-1.19144	2.09996e-05	-1.61188	-1.14449
11767772	rs143650174	9.63161e-09	-1.5385e-10	-1.18719	1.75062e-08	-1.5385e-10	-1.14263	0.000101415	-1.5385e-10	-1.18165
11767999	rs12462160	1.8951e-08	0.451403	-0.961785	7.82382e-09	-0.9538	-0.994207	3.7555e-05	-1.21946	-0.955604
11769151	rs17449428	1.23846e-07	1.3668	-1.85015e-10	1.10238e-08	-1.60513	-1.85015e-10	6.57266e-05	-1.61536	-1.85015e-10
11769316	rs77023463	6.53057e-09	-1.57574	-1.85015e-10	1.08023e-08	-1.62542	-1.85015e-10	0.000118886	-1.0227	-1.85015e-10
11769502	rs6511741	3.44968e-06	5.65889	-0.965089	2.94578e-08	0.274069	-0.896292	0.000887098	1.94232	-0.955229
11769638	rs6511742	3.74989e-06	5.70101	-0.923764	3.22398e-08	0.308451	-0.84043	0.000943538	1.96393	-0.915164
11769644	rs6511743	3.4328e-06	5.61266	-0.923764	3.07563e-08	0.261343	-0.84043	0.000886185	1.90122	-0.915164
11769776	rs74420175	9.47967e-08	1.0995	-1.85015e-10	3.6337e-08	-0.412344	-1.85015e-10	0.000504711	0.42312	-1.85015e-10
11769876	rs6511744	3.95514e-06	5.74325	-0.912721	3.33939e-08	0.331063	-0.82787	0.000983272	1.99397	-0.903955
11769935	rs7248836	3.79935e-06	5.65887	-0.868525	3.35577e-08	0.285955	-0.77787	0.000968504	1.93401	-0.859123
11770317	rs4804624	5.03939e-06	5.76925	-0.696446	3.86824e-08	0.311635	-0.66143	0.00119005	1.96229	-0.681407
11770352	rs4804625	5.43189e-06	5.85422	-0.706417	4.00624e-08	0.356998	-0.67174	0.00125113	2.02246	-0.691525
11770380	rs4804626	4.86901e-06	5.73985	-0.701444	3.81994e-08	0.304237	-0.666597	0.00107829	1.86874	-0.686478
11770381	rs4804627	4.08072e-06	5.56324	-0.701444	3.47864e-08	0.210643	-0.666597	0.0009532	1.74544	-0.686478
11770437	rs4804628	4.78798e-06	5.76925	-0.747623	3.69393e-08	0.311635	-0.707541	0.00112921	1.96229	-0.733883
11770579	rs4804629	4.43855e-06	5.7136	-0.767751	3.54833e-08	0.285678	-0.721795	0.00109416	1.95186	-0.754986
11770666	rs4804630	4.35734e-06	5.68052	-0.753139	3.52774e-08	0.264501	-0.706439	0.00105396	1.89961	-0.740162
11770814	rs4804631	4.52192e-06	5.72271	-0.758255	3.58825e-08	0.286882	-0.711814	0.00108021	1.92939	-0.745352
11770860	rs4804632	4.71519e-06	5.76925	-0.762943	3.6601e-08	0.311635	-0.71674	0.00111104	1.96229	-0.750107
11770958	rs112354959	3.67778e-07	2.45524	-1.85015e-10	1.53864e-07	1.03089	-1.85015e-10	0.00369082	2.41274	-1.85015e-10
11771263	rs28664784	4.62583e-06	5.75588	-0.768707	3.55587e-08	0.30817	-0.742165	0.00112711	1.98185	-0.755306
11771320	rs28373969	4.4958e-06	5.72271	-0.764048	3.49772e-08	0.286882	-0.737367	0.00107458	1.92939	-0.750575
11771482	rs28714142	4.143e-09	-0.88831	-1.14251	2.85329e-09	-1.84131	-1.1154	2.03023e-05	-1.64139	-1.14875
11771668	rs7252405	4.19089e-06	5.67143	-0.782996	3.35016e-08	0.263301	-0.756887	0.00104632	1.92198	-0.769815
11771747	rs7253437	4.67534e-06	5.76653	-0.768707	3.57645e-08	0.313942	-0.742165	0.00112726	1.98198	-0.755306
11771854	rs7252652	4.5169e-06	5.72271	-0.759364	3.51463e-08	0.286882	-0.732544	0.0010797	1.92939	-0.745821
11772449	rs143530680	9.54018e-09	-1.5385e-10	-1.19672	1.71653e-08	-1.5385e-10	-1.16229	0.000100282	-1.5385e-10	-1.19288
11772638	rs7257690	4.19325e-06	5.63844	-0.749449	3.39565e-08	0.242236	-0.722336	0.00102767	1.86994	-0.735757
11772713	rs7258257	4.19325e-06	5.63844	-0.749449	3.39565e-08	0.242236	-0.722336	0.00102767	1.86994	-0.735757
11772989	rs4804633	1.49968e-07	2.70734	-1.14916	4.52567e-08	0.972853	-1.16568	0.000427696	1.3875	-1.12996
11773039	rs151050736	2.07141e-08	-1.5385e-10	-0.421423	3.7521e-08	-1.5385e-10	-0.380279	0.000213642	-1.5385e-10	-0.436565
11773076	rs17001496	1.29274e-07	2.31401	-0.904305	4.7338e-08	0.79684	-0.944707	0.00044384	1.15611	-0.861509
11773125	rs59273607	2.49773e-07	2.93835	-0.870036	1.14458e-07	1.56613	-0.831101	0.000931624	1.85331	-0.817249
11773580	rs8104334	3.49687e-09	-1.05231	-1.14806	2.77951e-09	-1.83131	-1.1516	1.78266e-05	-1.76338	-1.1568
11773797	rs8101160	2.91163e-06	5.28223	-0.757999	2.56508e-08	-0.0602952	-0.70031	0.000709335	1.50523	-0.741767
11775815	rs10417094	4.42881e-06	5.64658	-0.702925	3.17267e-08	0.0892359	-0.637257	0.000825462	1.63615	-0.721076
11775817	rs116825572	1.28594e-08	-0.536244	-0.361915	1.27576e-08	-1.02121	-0.43784	8.28408e-05	-1.02058	-0.363369
11775886	rs10425015	1.80664e-06	4.94044	-0.893451	1.48324e-08	-0.399276	-0.90909	0.000378432	1.04816	-0.912991
11776632	rs117270934	9.73259e-09	-1.5385e-10	-1.17676	1.76866e-08	-1.5385e-10	-1.13237	0.000101843	-1.5385e-10	-1.17744
11777872	rs56398706	6.08069e-09	-1.64712	-1.85015e-10	1.22692e-08	-1.49808	-1.85015e-10	0.000109031	-1.10924	-1.85015e-10
11777889	rs13345223	4.06919e-08	1.41516	-1.16136	1.03639e-08	-0.521379	-1.14548	7.35012e-05	-0.337066	-1.1665
11777895	rs74814996	2.33833e-09	-1.40283	-1.19996	2.83451e-09	-1.78396	-1.17935	1.83268e-05	-1.69214	-1.20036
11778026	rs13346587	2.88206e-09	-1.81977	-0.573962	4.82525e-09	-1.81815	-0.613168	2.95109e-05	-1.84476	-0.571351
11778463	rs13345729	2.91442e-09	-1.80426	-0.578303	4.88193e-09	-1.80227	-0.617371	2.92738e-05	-1.84847	-0.575701
11778667	rs11878184	2.95989e-09	-1.84409	-0.522991	4.66217e-09	-1.82473	-0.640974	3.48976e-05	-1.70976	-0.538686
11778904	rs146622258	2.64868e-09	-1.83415	-0.644028	4.09104e-09	-1.84623	-0.75015	2.70763e-05	-1.83051	-0.671696
11779615	rs11878714	3.03218e-09	-1.83904	-0.503917	4.78383e-09	-1.81632	-0.623617	3.65731e-05	-1.68172	-0.519831
11779857	rs188486437	2.0394e-07	1.86559	-1.85015e-10	1.86138e-08	-1.08128	-1.85015e-10	8.74549e-05	-1.32974	-1.85015e-10
11780550	rs10422192	3.17324e-09	-1.8173	-0.480183	5.26772e-09	-1.82242	-0.521159	3.23673e-05	-1.84423	-0.479488
11782354	rs73498638	2.87814e-09	-1.84824	-0.546853	4.49597e-09	-1.83935	-0.662653	3.21726e-05	-1.76748	-0.562269
11782400	rs73498640	2.95847e-09	-1.79119	-0.576379	5.10586e-09	-1.78892	-0.585872	2.92129e-05	-1.84912	-0.577137
11782699	rs435998	3.01251e-09	-1.81371	-0.535756	5.00757e-09	-1.81912	-0.575105	3.05777e-05	-1.84551	-0.535088
11784398	rs78860994	1.1123e-08	-1.5385e-10	-1.04322	1.969e-08	-1.5385e-10	-1.02507	0.00011713	-1.5385e-10	-1.03758
11784448	rs76490007	1.33681e-08	-1.5385e-10	-0.859369	2.09494e-08	-1.5385e-10	-0.96307	0.000136513	-1.5385e-10	-0.884446
11785173	rs172279	2.79122e-09	-1.84582	-0.579942	4.36152e-09	-1.83971	-0.692649	3.18412e-05	-1.74514	-0.594963
11785648	rs286281	2.97444e-09	-1.81875	-0.543427	4.9958e-09	-1.81404	-0.582547	3.03981e-05	-1.84372	-0.542763
11786263	rs111871141	3.25453e-09	-1.83028	-0.441912	5.12737e-09	-1.80355	-0.567039	4.02649e-05	-1.64687	-0.45852
11787012	rs112052371	1.77076e-09	-1.69865	-1.18218	2.77707e-09	-1.8054	-1.17839	1.65959e-05	-1.81528	-1.17643
11787107	rs149584074	1.10657e-08	-1.5385e-10	-1.04839	1.95829e-08	-1.5385e-10	-1.03052	0.000116516	-1.5385e-10	-1.04284
11787302	rs286282	3.01674e-09	-1.80017	-0.547886	5.06395e-09	-1.79616	-0.586872	3.0115e-05	-1.84862	-0.547224
11787309	rs149830454	5.2275e-09	-1.7983	-1.85015e-10	8.94995e-09	-1.81353	-1.85015e-10	5.2432e-05	-1.84135	-1.85015e-10
11787649	rs286283	2.50356e-09	-1.84879	-0.685737	4.01193e-09	-1.8417	-0.774208	2.81993e-05	-1.76346	-0.698116
11787739	rs113280255	1.21116e-08	-1.5385e-10	-0.958076	2.07588e-08	-1.5385e-10	-0.972209	0.000127069	-1.5385e-10	-0.956139
11787796	rs286284	3.0183e-09	-1.80232	-0.545227	5.02005e-09	-1.79839	-0.59335	3.01614e-05	-1.84837	-0.545931
11787907	rs286285	1.80894e-09	-1.82195	-1.03755	3.97489e-09	-1.59265	-1.03253	3.45533e-05	-1.2379	-1.02046
11787944	rs286286	2.97293e-09	-1.80232	-0.560374	4.99186e-09	-1.79839	-0.598982	2.97485e-05	-1.84837	-0.559718
11787983	rs57084032	2.9819e-09	-1.84124	-0.518434	5.01567e-09	-1.83432	-0.558298	3.17275e-05	-1.82593	-0.517758
11787989	rs138254629	5.10855e-09	-1.82132	-1.85015e-10	8.71536e-09	-1.84009	-1.85015e-10	5.34173e-05	-1.82273	-1.85015e-10
11788101	rs286287	2.81069e-09	-1.84688	-0.57193	4.3664e-09	-1.84585	-0.685394	3.10092e-05	-1.77954	-0.587048
11788150	rs62113588	5.65023e-09	-1.72054	-1.85015e-10	9.26988e-09	-1.77841	-1.85015e-10	7.28326e-05	-1.5127	-1.85015e-10
11788414	rs286292	2.77656e-09	-1.8469	-0.584119	4.30914e-09	-1.84801	-0.69643	3.06006e-05	-1.78076	-0.59909
11788740	rs117135252	1.54494e-08	-1.5385e-10	-0.714664	2.5066e-08	-1.5385e-10	-0.783668	0.000159079	-1.5385e-10	-0.731468
11789015	rs206863	2.81924e-09	-1.8488	-0.566972	4.38952e-09	-1.84506	-0.680901	3.14925e-05	-1.76897	-0.582149
11789326	rs149442720	1.2723e-08	-1.5385e-10	-0.908822	2.12798e-08	-1.5385e-10	-0.947425	0.000133003	-1.5385e-10	-0.910497
11789559	rs286293	3.3866e-09	-1.83959	-0.392814	5.28919e-09	-1.81743	-0.522084	4.05767e-05	-1.68772	-0.409951
11789716	rs73498650	3.42463e-09	-1.80772	-0.413522	5.44489e-09	-1.76944	-0.54106	4.22339e-05	-1.62721	-0.430438
11789826	rs148568706	4.99021e-09	-1.84476	-1.85015e-10	8.64905e-09	-1.84773	-1.85015e-10	5.2286e-05	-1.84414	-1.85015e-10
11789892	rs139569726	5.67873e-09	-1.71551	-1.85015e-10	9.17448e-09	-1.78876	-1.85015e-10	5.2703e-05	-1.83619	-1.85015e-10
11789912	rs286294	2.97497e-09	-1.84584	-0.516162	4.58843e-09	-1.84688	-0.634762	3.25992e-05	-1.78464	-0.531936
11790075	rs112784759	2.91971e-09	-1.8464	-0.534351	4.50665e-09	-1.84833	-0.6513	3.20586e-05	-1.78339	-0.549914
11790747	rs76781393	1.06785e-08	-1.5385e-10	-1.084	1.8952e-08	-1.5385e-10	-1.06327	0.000112412	-1.5385e-10	-1.0787
11791406	rs73003167	4.55592e-08	0.366777	-1.85015e-10	4.8755e-08	-0.118372	-1.85015e-10	0.000296128	-0.110075	-1.85015e-10
11791823	rs117254570	1.35041e-08	-0.849247	-1.85015e-10	1.96396e-08	-1.02763	-1.85015e-10	0.000268193	-0.209159	-1.85015e-10
11792034	rs76034350	1.09441e-08	-1.5385e-10	-1.05944	1.93557e-08	-1.5385e-10	-1.04219	0.000115213	-1.5385e-10	-1.05408
11792282	rs176251	3.01048e-09	-1.84879	-0.501349	4.6749e-09	-1.8417	-0.621278	3.37891e-05	-1.76344	-0.517292
11794053	rs117750611	1.09192e-08	-1.5385e-10	-1.06172	1.93091e-08	-1.5385e-10	-1.04461	0.000114946	-1.5385e-10	-1.0564
11794234	rs580422	3.09549e-09	-1.80579	-0.516497	5.19009e-09	-1.80201	-0.556418	3.10996e-05	-1.84785	-0.51582
11794601	rs78156171	1.08189e-08	-1.5385e-10	-1.07095	1.91212e-08	-1.5385e-10	-1.05438	0.00011387	-1.5385e-10	-1.06581
11795246	rs112070527	3.3156e-09	-1.84879	-0.404808	5.08774e-09	-1.84527	-0.533078	3.71187e-05	-1.76493	-0.421817
11795897	rs286298	3.09729e-09	-1.80159	-0.520121	5.19456e-09	-1.79763	-0.559935	3.09682e-05	-1.84846	-0.519445
11795922	rs78205751	9.47343e-09	-1.5385e-10	-1.20375	1.67197e-08	-1.5385e-10	-1.18859	9.91188e-05	-1.5385e-10	-1.20455
11796869	rs286299	2.96208e-09	-1.8079	-0.558445	4.96336e-09	-1.80599	-0.597111	2.98177e-05	-1.84798	-0.557788
11797112	rs8108874	2.97426e-09	-1.8038	-0.558445	4.98423e-09	-1.80179	-0.597111	2.98006e-05	-1.84855	-0.557788
11797252	rs185926	2.86654e-09	-1.84834	-0.550796	4.44851e-09	-1.84638	-0.666232	3.19521e-05	-1.77046	-0.566165
11797308	rs286300	2.95072e-09	-1.84802	-0.52217	4.65366e-09	-1.84335	-0.624176	3.27527e-05	-1.77564	-0.536245
11797469	rs3745662	1.08466e-08	-1.5385e-10	-1.06839	1.91731e-08	-1.5385e-10	-1.05167	0.000114167	-1.5385e-10	-1.0632
11798437	rs286301	2.93041e-09	-1.8098	-0.567293	4.91993e-09	-1.8062	-0.605689	2.95823e-05	-1.84705	-0.566641
11798660	rs75111694	1.08361e-08	-1.5385e-10	-1.06935	1.91535e-08	-1.5385e-10	-1.05269	0.000114055	-1.5385e-10	-1.06418
11798730	rs286302	2.95432e-09	-1.84804	-0.520931	4.58177e-09	-1.84399	-0.639101	3.28671e-05	-1.77174	-0.53665
11798765	rs286303	2.96418e-09	-1.84728	-0.518358	4.58912e-09	-1.84473	-0.636761	3.26537e-05	-1.7808	-0.534107
11799009	rs117524194	1.09082e-08	-1.5385e-10	-1.06273	1.92885e-08	-1.5385e-10	-1.04567	0.000114828	-1.5385e-10	-1.05743
11799079	rs80233429	1.08361e-08	-1.5385e-10	-1.06935	1.91535e-08	-1.5385e-10	-1.05269	0.000114055	-1.5385e-10	-1.06418
11799096	rs76164235	1.08361e-08	-1.5385e-10	-1.06935	1.91535e-08	-1.5385e-10	-1.05269	0.000114055	-1.5385e-10	-1.06418
11799702	rs286304	2.9894e-09	-1.80646	-0.550706	5.01718e-09	-1.80271	-0.589607	3.00567e-05	-1.84774	-0.550046
11799940	rs286305	2.92845e-09	-1.80646	-0.571307	4.91796e-09	-1.80271	-0.60958	2.94436e-05	-1.84774	-0.570657
11800020	rs10401445	2.93359e-07	3.39775	-1.16859	8.93646e-09	-0.683794	-1.13125	0.000202532	0.675997	-1.16597
11800327	rs286306	2.94478e-09	-1.80017	-0.572029	4.94679e-09	-1.79616	-0.61028	2.93963e-05	-1.84862	-0.571379
11800511	rs73498675	3.1258e-09	-1.84772	-0.464832	4.80626e-09	-1.84728	-0.587979	3.46056e-05	-1.77566	-0.481186
11800839	rs73498677	3.14096e-09	-1.84733	-0.460374	4.82399e-09	-1.84767	-0.583909	3.46693e-05	-1.77823	-0.476778
11800912	rs76652160	1.3817e-08	-1.5385e-10	-0.826336	2.52431e-08	-1.5385e-10	-0.776628	0.00014332	-1.5385e-10	-0.835789
11801727	rs138757968	1.07917e-08	-1.5385e-10	-1.07346	1.90702e-08	-1.5385e-10	-1.05705	0.000113579	-1.5385e-10	-1.06837
11802610	rs176252	3.06156e-09	-1.79113	-0.542185	5.09165e-09	-1.78677	-0.590811	3.02364e-05	-1.84912	-0.542696
11803128	rs28727971	3.43863e-09	-1.84329	-0.373875	5.29815e-09	-1.83311	-0.504709	4.21996e-05	-1.66725	-0.391211
11804200	rs118124424	5.97475e-09	-1.6647	-1.85015e-10	9.75423e-09	-1.72748	-1.85015e-10	5.23547e-05	-1.84283	-1.85015e-10
11804501	rs286259	3.06183e-09	-1.84113	-0.492094	5.20749e-09	-1.83182	-0.523263	3.30555e-05	-1.81227	-0.490411
11804526	rs286260	3.06479e-09	-1.84016	-0.492094	5.21483e-09	-1.83041	-0.523263	3.29899e-05	-1.81425	-0.490411
11805044	rs73003174	3.4109e-08	0.0773231	-1.85015e-10	4.29173e-08	-0.245907	-1.85015e-10	0.000230834	-0.359168	-1.85015e-10
11807010	rs12609856	4.84734e-07	3.92612	-1.19475	1.07558e-08	-0.457815	-1.17192	0.000286304	1.04957	-1.19339
11807511	rs73498694	5.50959e-09	-1.77878	0.033037	8.56193e-09	-1.72996	-0.127893	7.74325e-05	-1.46332	0.0118559
11808061	rs186965960	5.04996e-09	-1.83286	-1.85015e-10	8.70319e-09	-1.84149	-1.85015e-10	5.29666e-05	-1.8312	-1.85015e-10
11808367	rs140817293	1.6777e-08	-1.5385e-10	-0.632227	2.50734e-08	-1.5385e-10	-0.783371	0.000170409	-1.5385e-10	-0.662667
11808815	rs73498696	5.60942e-09	-1.77323	0.0454432	8.69505e-09	-1.72611	-0.11632	8.01e-05	-1.44175	0.0241558
11809355	rs73498698	1.03214e-08	-1.5385e-10	-1.11802	1.84124e-08	-1.5385e-10	-1.09216	0.000108393	-1.5385e-10	-1.1151
11809683	rs12052063	1.06187e-08	-1.5385e-10	-1.08962	1.89199e-08	-1.5385e-10	-1.06497	0.000111484	-1.5385e-10	-1.08699
11810494	rs11667612	1.71627e-08	-0.6095	-1.85015e-10	1.74806e-08	-1.14409	-1.85015e-10	0.000101436	-1.18144	-1.85015e-10
11812009	rs412088	1.65268e-09	-1.74927	-1.20057	2.81254e-09	-1.76763	-1.20346	1.57421e-05	-1.84159	-1.20293
11813172	rs146398577	9.50672e-09	-1.5385e-10	-1.20024	1.66424e-08	-1.5385e-10	-1.19323	0.000100568	-1.5385e-10	-1.19003
11813181	rs73498702	3.01771e-09	-1.71819	-0.629553	5.00821e-09	-1.80933	-0.584771	2.86399e-05	-1.82973	-0.616332
11813549	rs77804037	2.79651e-08	-1.5385e-10	-0.121281	3.52852e-08	-1.5385e-10	-0.441717	0.000303882	-1.5385e-10	-0.0842284
11813787	rs34727309	1.58268e-09	-1.78864	-1.20448	2.74348e-09	-1.79816	-1.1978	1.58864e-05	-1.83178	-1.20363
11814448	rs112924365	1.08266e-08	-1.5385e-10	-1.07023	1.93247e-08	-1.5385e-10	-1.0438	0.000114449	-1.5385e-10	-1.06074
11814480	rs117065289	1.07801e-08	-1.5385e-10	-1.07454	1.92339e-08	-1.5385e-10	-1.04851	0.00011394	-1.5385e-10	-1.0652
11815159	rs149600528	5.87084e-09	-1.68224	-1.85015e-10	9.20578e-09	-1.78535	-1.85015e-10	6.75211e-05	-1.58843	-1.85015e-10
11815401	rs10424557	1.45237e-08	-1.76262	0.986166	2.02023e-08	-1.60793	0.60854	0.000221335	-1.27383	0.872642
11816093	rs8103375	1.45755e-08	-1.77709	1.0042	2.00374e-08	-1.63253	0.624948	0.000216778	-1.31219	0.890202
11816340	rs11085791	1.0063e-08	-1.5385e-10	-1.14337	1.78853e-08	-1.5385e-10	-1.1212	0.000105625	-1.5385e-10	-1.14097
11816525	rs4804635	2.88907e-09	-1.72244	-0.668863	4.69584e-09	-1.81056	-0.647939	2.73e-05	-1.83136	-0.662621
11817106	rs10409030	7.10078e-08	-1.78422	2.59477	7.37726e-08	-1.79784	2.09365	0.00083827	-1.48104	2.41151
11819193	rs7254781	1.77403e-07	2.58442	-0.858236	1.40511e-08	-0.522161	-0.840322	0.000121252	-0.155957	-0.847035
11820517	rs286270	1.46727e-07	2.40774	-0.871409	1.28781e-08	-0.595816	-0.853835	0.000106876	-0.268778	-0.860421
11820536	rs286271	6.3804e-08	1.66819	-0.964607	7.84717e-09	-0.975219	-0.96981	6.57266e-05	-0.659792	-0.955572
11820822	rs12611281	1.16601e-08	-1.5385e-10	-0.996061	2.09808e-08	-1.5385e-10	-0.961573	0.000123361	-1.5385e-10	-0.985755
11820909	rs117553543	1.88403e-08	-1.5385e-10	-0.516241	2.6844e-08	-1.5385e-10	-0.715137	0.000203514	-1.5385e-10	-0.485132
11821029	rs11085792	1.64867e-07	2.48253	-0.829623	1.35587e-08	-0.587158	-0.810993	0.000116573	-0.224377	-0.817972
11822129	rs286272	1.09409e-06	3.53257	0.0128718	3.11028e-08	-0.849469	0.281585	0.000253687	-0.309166	0.0444015
11822312	rs7251012	7.45234e-08	1.81103	-0.952153	7.86042e-09	-0.985852	-0.957489	7.28492e-05	-0.569587	-0.942888
11822440	rs141846748	1.88566e-09	-1.63972	-1.17824	3.70326e-09	-1.5309	-1.16507	1.86836e-05	-1.69532	-1.1779
11822830	rs138945021	1.7909e-09	-1.68547	-1.18404	3.47282e-09	-1.58796	-1.17225	1.78677e-05	-1.73413	-1.18374
11823013	rs76183441	1.93731e-09	-1.7378	-1.05313	3.38633e-09	-1.81991	-0.965525	1.82588e-05	-1.84464	-1.05158
11823077	rs186963871	2.682e-08	-1.5385e-10	-0.163091	5.0263e-08	-1.5385e-10	-0.0879107	0.000275499	-1.5385e-10	-0.182282
11823083	rs118025262	7.30599e-09	-1.46354	-1.85015e-10	3.27167e-08	-0.517295	-1.85015e-10	0.000109139	-1.10825	-1.85015e-10
11823507	rs74557317	1.77558e-09	-1.69036	-1.18775	3.43525e-09	-1.59415	-1.17695	1.77285e-05	-1.73822	-1.18747
11823637	rs142766525	1.79854e-09	-1.67478	-1.19048	3.49103e-09	-1.5745	-1.18049	1.79124e-05	-1.72514	-1.19023
11824605	rs143375324	7.01966e-09	-1.50352	-1.85015e-10	1.25001e-08	-1.47944	-1.85015e-10	7.42973e-05	-1.49279	-1.85015e-10
11824930	rs35762844	2.68094e-08	0.86759	-1.03107	5.49494e-09	-1.23103	-1.07033	4.02243e-05	-1.07603	-1.03036
11826815	rs80134395	1.00208e-08	-1.5385e-10	-1.14757	1.75955e-08	-1.5385e-10	-1.13754	0.000104848	-1.5385e-10	-1.14836
11826958	rs140649385	9.94949e-09	-1.5385e-10	-1.15472	1.74002e-08	-1.5385e-10	-1.1487	0.000104072	-1.5385e-10	-1.15578
11827119	rs166974	1.01644e-08	-1.5385e-10	-1.13335	1.7717e-08	-1.5385e-10	-1.13066	0.000106358	-1.5385e-10	-1.13406
11827689	rs112350148	5.42427e-09	-1.76135	-1.85015e-10	9.31722e-09	-1.77332	-1.85015e-10	5.53761e-05	-1.78672	-1.85015e-10
11827743	rs77187962	1.02852e-08	-1.5385e-10	-1.12153	1.80179e-08	-1.5385e-10	-1.11382	0.000107551	-1.5385e-10	-1.12291
11827799	rs76377618	1.02664e-08	-1.5385e-10	-1.12336	1.79833e-08	-1.5385e-10	-1.11573	0.000107355	-1.5385e-10	-1.12472
11828096	rs367219	1.02464e-08	-1.5385e-10	-1.12531	1.79468e-08	-1.5385e-10	-1.11777	0.000107148	-1.5385e-10	-1.12665
11828097	rs418669	1.01951e-08	-1.5385e-10	-1.13033	1.78526e-08	-1.5385e-10	-1.12303	0.000106616	-1.5385e-10	-1.13164
11828163	rs286276	8.53645e-08	1.18386	-0.189165	1.61737e-08	-1.02043	-0.201366	0.000130328	-0.765893	-0.164921
11828249	rs143522459	1.02694e-08	-1.5385e-10	-1.12307	1.79034e-08	-1.5385e-10	-1.12019	0.000107431	-1.5385e-10	-1.12402
11828410	rs11882565	2.09811e-09	-1.8174	-0.893797	4.07446e-09	-1.79358	-0.80686	2.29937e-05	-1.78573	-0.87992
11830314	rs117011139	1.01828e-08	-1.5385e-10	-1.13154	1.78301e-08	-1.5385e-10	-1.12429	0.000106489	-1.5385e-10	-1.13283
11830378	rs80080567	1.01517e-08	-1.5385e-10	-1.1346	1.7773e-08	-1.5385e-10	-1.1275	0.000106167	-1.5385e-10	-1.13586
11830764	rs7249376	1.01269e-08	-1.5385e-10	-1.13704	1.77274e-08	-1.5385e-10	-1.13007	0.00010591	-1.5385e-10	-1.13828
11831389	rs286277	1.00923e-08	-1.5385e-10	-1.14046	1.76638e-08	-1.5385e-10	-1.13366	0.000105551	-1.5385e-10	-1.14167
11831589	rs286278	1.01153e-08	-1.5385e-10	-1.13819	1.7706e-08	-1.5385e-10	-1.13128	0.000105789	-1.5385e-10	-1.13942
11832283	rs5851	7.74088e-08	1.27879	-0.381925	1.36762e-08	-1.0039	-0.385622	0.000112394	-0.719533	-0.35932
11833362	rs144091748	1.38653e-08	-1.5385e-10	-0.822851	2.06107e-08	-1.5385e-10	-0.979372	0.000141886	-1.5385e-10	-0.845845
11833390	rs144085286	2.01342e-07	1.85277	-1.85015e-10	2.86618e-07	1.65297	-1.85015e-10	0.00216103	1.87747	-1.85015e-10
11833719	rs117129463	1.02203e-08	-1.5385e-10	-1.12786	1.77369e-08	-1.5385e-10	-1.12953	0.000106765	-1.5385e-10	-1.13024
11834295	rs11878969	5.81874e-08	1.56154	-0.950107	7.54545e-09	-0.983528	-1.00071	7.73807e-05	-0.509551	-0.942578
11834407	rs142368623	9.8822e-09	-1.5385e-10	-1.1615	1.72754e-08	-1.5385e-10	-1.1559	0.000103376	-1.5385e-10	-1.16249
11834721	rs9749384	5.12315e-08	1.10156	-0.617445	8.54156e-09	-1.22179	-0.638452	7.73579e-05	-0.856149	-0.596274
11836326	rs10425194	5.12997e-09	-1.81714	-1.85015e-10	9.47736e-09	-1.75628	-1.85015e-10	6.10518e-05	-1.68914	-1.85015e-10
11836395	rs78411970	6.67189e-09	-1.55433	-1.85015e-10	1.06548e-08	-1.63917	-1.85015e-10	7.65518e-05	-1.4629	-1.85015e-10
11836477	rs34095709	2.38839e-09	-1.66177	-0.919844	3.9961e-09	-1.78268	-0.837178	2.08339e-05	-1.84749	-0.916793
11836587	rs10424919	4.97214e-09	-1.84839	-1.85015e-10	8.84194e-09	-1.82567	-1.85015e-10	5.53374e-05	-1.78742	-1.85015e-10
11836670	rs10425906	5.12082e-09	-1.81892	-1.85015e-10	9.44843e-09	-1.75933	-1.85015e-10	6.08069e-05	-1.69316	-1.85015e-10
11836702	rs4340427	2.64569e-08	-0.176719	-1.85015e-10	3.28913e-08	-0.511971	-1.85015e-10	0.000187363	-0.567817	-1.85015e-10
11836927	rs8112285	5.11196e-09	-1.82065	-1.85015e-10	9.42009e-09	-1.76234	-1.85015e-10	6.05661e-05	-1.69713	-1.85015e-10
11836981	rs8112299	5.11196e-09	-1.82065	-1.85015e-10	9.42009e-09	-1.76234	-1.85015e-10	6.05661e-05	-1.69713	-1.85015e-10
11837380	rs73500538	4.97077e-09	-1.84866	-1.85015e-10	8.82706e-09	-1.82736	-1.85015e-10	5.51853e-05	-1.79017	-1.85015e-10
11837393	rs57229751	9.56253e-09	-1.5385e-10	-1.19438	1.65755e-08	-1.5385e-10	-1.19725	0.000100594	-1.5385e-10	-1.18977
11837656	rs9917001	5.10764e-09	-1.8215	-1.85015e-10	9.40613e-09	-1.76382	-1.85015e-10	6.04472e-05	-1.6991	-1.85015e-10
11837692	rs9917003	5.10764e-09	-1.8215	-1.85015e-10	9.40613e-09	-1.76382	-1.85015e-10	6.04472e-05	-1.6991	-1.85015e-10
11838462	rs117527073	4.96939e-09	-1.84894	-1.85015e-10	8.66582e-09	-1.84579	-1.85015e-10	5.20303e-05	-1.84904	-1.85015e-10
11838819	rs75774109	2.09282e-08	-1.5385e-10	-0.411141	3.76494e-08	-1.5385e-10	-0.376863	0.00022583	-1.5385e-10	-0.381084
11838837	rs8108873	4.96851e-09	-1.84912	-1.85015e-10	8.78379e-09	-1.83227	-1.85015e-10	5.47297e-05	-1.79846	-1.85015e-10
11838914	rs9917060	4.97355e-09	-1.8481	-1.85015e-10	8.8551e-09	-1.82419	-1.85015e-10	5.54702e-05	-1.78502	-1.85015e-10
11839011	rs286268	3.09519e-07	2.36819	-0.085408	1.63325e-08	-1.28571	0.0736861	0.000122371	-0.938168	-0.0556454
11839146	rs62113590	3.57366e-08	1.01771	-0.893767	6.00048e-09	-1.27413	-0.939208	4.90907e-05	-1.01757	-0.889625
11839527	rs10424527	4.97439e-09	-1.84793	-1.85015e-10	8.86225e-09	-1.82338	-1.85015e-10	5.55418e-05	-1.78373	-1.85015e-10
11839595	rs10422221	4.9691e-09	-1.849	-1.85015e-10	8.80163e-09	-1.83024	-1.85015e-10	5.49203e-05	-1.79498	-1.85015e-10
11839610	rs74181610	2.44416e-09	-1.66755	-0.890984	4.12931e-09	-1.78178	-0.80529	2.15049e-05	-1.8461	-0.886486
11839659	rs10424746	4.97439e-09	-1.84793	-1.85015e-10	8.86225e-09	-1.82338	-1.85015e-10	5.55418e-05	-1.78373	-1.85015e-10
11840078	rs78273427	9.92687e-09	-1.5385e-10	-1.15699	1.74671e-08	-1.5385e-10	-1.14486	0.000104705	-1.5385e-10	-1.14972
11841197	rs74660687	1.02361e-08	-1.5385e-10	-1.12632	1.82143e-08	-1.5385e-10	-1.10297	0.00010726	-1.5385e-10	-1.12561
11842064	rs143087632	1.23266e-08	-0.940479	-1.85015e-10	2.94854e-08	-0.621287	-1.85015e-10	0.000218599	-0.413626	-1.85015e-10
11842323	rs4804636	3.20359e-08	0.887762	-0.873142	5.77352e-09	-1.3315	-0.920403	4.68079e-05	-1.08686	-0.867954
11842382	rs76157047	1.02547e-08	-1.5385e-10	-1.12451	1.81756e-08	-1.5385e-10	-1.1051	0.00010739	-1.5385e-10	-1.1244
11842590	rs8113332	2.83251e-07	2.27711	-0.0830163	1.65788e-08	-1.31205	0.114999	0.000117324	-0.984984	-0.0509403
11842625	rs11672371	1.27787e-08	-0.904457	-1.85015e-10	1.57353e-08	-1.24928	-1.85015e-10	8.34657e-05	-1.37643	-1.85015e-10
11843187	rs368811981	2.24066e-08	-1.5385e-10	-0.34288	4.28848e-08	-1.5385e-10	-0.246663	0.000226796	-1.5385e-10	-0.376816
11843399	rs7260501	3.234e-08	0.875733	-0.851664	5.9559e-09	-1.32031	-0.90049	4.80787e-05	-1.08172	-0.84631
11845131	rs10410639	5.1486e-09	-1.81351	-1.85015e-10	9.53544e-09	-1.75017	-1.85015e-10	6.15415e-05	-1.68115	-1.85015e-10
11845650	rs73500544	5.14372e-09	-1.81446	-1.85015e-10	9.52033e-09	-1.75175	-1.85015e-10	6.14144e-05	-1.68322	-1.85015e-10
11846045	rs366452	3.01796e-08	0.873933	-0.919003	6.56403e-09	-1.21131	-0.912266	4.3908e-05	-1.11104	-0.907735
11846047	rs138082320	5.20704e-09	-1.80223	-1.85015e-10	9.71149e-09	-1.73187	-1.85015e-10	6.30111e-05	-1.65756	-1.85015e-10
11846497	rs7257318	5.13464e-09	-1.81623	-1.85015e-10	9.49204e-09	-1.75473	-1.85015e-10	6.11759e-05	-1.68711	-1.85015e-10
11846880	rs6511745	5.13464e-09	-1.81623	-1.85015e-10	9.49204e-09	-1.75473	-1.85015e-10	6.11759e-05	-1.68711	-1.85015e-10
11846977	rs6511746	4.97084e-09	-1.84865	-1.85015e-10	8.82785e-09	-1.82727	-1.85015e-10	5.51935e-05	-1.79002	-1.85015e-10
11846981	rs6511747	4.97084e-09	-1.84865	-1.85015e-10	8.82785e-09	-1.82727	-1.85015e-10	5.51935e-05	-1.79002	-1.85015e-10
11847256	rs57164304	0.0020733	8.6683	2.42412	2.99924e-07	-1.04607	2.74442	0.00258236	-0.401442	2.45704
11847357	rs10418001	4.97214e-09	-1.84839	-1.85015e-10	8.84194e-09	-1.82567	-1.85015e-10	5.53374e-05	-1.78742	-1.85015e-10
11847419	rs4284746	2.72707e-08	0.903382	-1.04981	5.0452e-09	-1.32374	-1.063	3.76676e-05	-1.13022	-1.04185
11847430	rs10418223	4.96852e-09	-1.84911	-1.85015e-10	8.78463e-09	-1.83218	-1.85015e-10	5.47388e-05	-1.79829	-1.85015e-10
11847615	rs286262	2.9956e-08	0.873933	-0.92644	6.54594e-09	-1.21131	-0.915025	4.35478e-05	-1.11104	-0.91597
11848128	rs146157415	9.84104e-09	-1.5385e-10	-1.16568	1.7399e-08	-1.5385e-10	-1.14877	0.000103099	-1.5385e-10	-1.16518
11848169	rs10419757	5.07904e-09	-1.82711	-1.85015e-10	9.31156e-09	-1.77392	-1.85015e-10	5.96365e-05	-1.7126	-1.85015e-10
11848424	rs117150143	5.35108e-09	-1.77494	-1.85015e-10	8.65651e-09	-1.84687	-1.85015e-10	5.20255e-05	-1.84913	-1.85015e-10
11848587	rs6511748	5.06441e-09	-1.83	-1.85015e-10	9.26124e-09	-1.77934	-1.85015e-10	5.92005e-05	-1.71994	-1.85015e-10
11848639	rs76097917	9.80986e-09	-1.5385e-10	-1.16885	1.73328e-08	-1.5385e-10	-1.15258	0.00010277	-1.5385e-10	-1.16837
11848935	rs117971169	6.09402e-08	-1.5385e-10	0.657656	8.88344e-08	-1.5385e-10	0.481593	0.000589488	-1.5385e-10	0.578387
11849244	rs10412024	4.99589e-09	-1.84362	-1.85015e-10	8.65233e-09	-1.84735	-1.85015e-10	5.32012e-05	-1.82679	-1.85015e-10
11849736	rs72986630	0.99297	17.264	-1.85015e-10	8.64763e-09	-1.8479	-1.85015e-10	5.47632e-05	-1.79785	-1.85015e-10
11849835	rs7249221	5.00727e-09	-1.84135	-1.85015e-10	8.6438e-09	-1.84834	-1.85015e-10	5.29893e-05	-1.83078	-1.85015e-10
11849841	rs7507492	2.63811e-08	0.758185	-0.937774	5.27264e-09	-1.34713	-0.995517	4.4796e-05	-1.06992	-0.928825
11849853	rs12462188	3.25889e-08	0.984147	-0.952411	5.76256e-09	-1.24535	-1.00845	5.00434e-05	-0.944268	-0.943709
11850185	rs75104560	1.02893e-08	-1.5385e-10	-1.12113	1.84976e-08	-1.5385e-10	-1.08754	0.0001085	-1.5385e-10	-1.11411
11850192	rs74587238	1.00555e-08	-1.5385e-10	-1.14412	1.74583e-08	-1.5385e-10	-1.14537	0.000106553	-1.5385e-10	-1.13222
11850494	rs116856519	1.06747e-08	-1.5385e-10	-1.08436	1.75549e-08	-1.5385e-10	-1.13985	0.000110374	-1.5385e-10	-1.09699
11850837	rs138207993	2.79989e-09	-1.60393	-0.818729	3.88091e-09	-1.77233	-0.876782	3.51679e-05	-1.43869	-0.802041
11851082	rs10413313	5.01921e-09	-1.83896	-1.85015e-10	8.64975e-09	-1.84765	-1.85015e-10	5.21369e-05	-1.84699	-1.85015e-10
11851216	rs78401720	9.46562e-09	-1.5385e-10	-1.20457	1.64873e-08	-1.5385e-10	-1.20259	9.91473e-05	-1.5385e-10	-1.20426
11851545	rs7257524	4.97081e-09	-1.84865	-1.85015e-10	8.66234e-09	-1.8462	-1.85015e-10	5.27366e-05	-1.83556	-1.85015e-10
11851619	rs7257220	4.97679e-09	-1.84745	-1.85015e-10	8.71797e-09	-1.83979	-1.85015e-10	5.25687e-05	-1.83875	-1.85015e-10
11851848	rs113913600	4.97679e-09	-1.84745	-1.85015e-10	8.71797e-09	-1.83979	-1.85015e-10	5.25687e-05	-1.83875	-1.85015e-10
11851864	rs78033210	1.04921e-08	-1.5385e-10	-1.10162	1.82735e-08	-1.5385e-10	-1.09973	0.000109652	-1.5385e-10	-1.10355
11852143	rs7256937	4.97837e-09	-1.84713	-1.85015e-10	8.71184e-09	-1.8405	-1.85015e-10	5.25297e-05	-1.83949	-1.85015e-10
11852207	rs75295048	1.05034e-08	-1.5385e-10	-1.10054	1.82933e-08	-1.5385e-10	-1.09864	0.000109769	-1.5385e-10	-1.10249
11852449	rs7246508	4.981e-09	-1.84661	-1.85015e-10	8.70311e-09	-1.8415	-1.85015e-10	5.2474e-05	-1.84055	-1.85015e-10
11852594	rs117916691	6.43051e-09	-1.59118	-1.85015e-10	8.75071e-09	-1.83605	-1.85015e-10	5.6192e-05	-1.77209	-1.85015e-10
11852615	rs7246743	1.90031e-09	-1.60994	-1.20028	2.64414e-09	-1.83351	-1.19932	1.64e-05	-1.80353	-1.20005
11853181	rs148391099	6.32508e-09	-1.60771	-1.85015e-10	8.72004e-09	-1.83956	-1.85015e-10	5.56936e-05	-1.781	-1.85015e-10
11853458	rs7250188	4.96933e-09	-1.84895	-1.85015e-10	8.77108e-09	-1.83372	-1.85015e-10	5.29043e-05	-1.83238	-1.85015e-10
11853548	rs286266	2.02936e-08	0.762006	-1.20394	4.19651e-09	-1.36861	-1.20232	4.69486e-05	-0.748687	-1.20313
11853718	rs8104646	4.9699e-09	-1.84884	-1.85015e-10	8.76318e-09	-1.83462	-1.85015e-10	5.28546e-05	-1.83332	-1.85015e-10
11853918	rs77968024	1.03455e-08	-1.5385e-10	-1.11569	1.86692e-08	-1.5385e-10	-1.0783	0.000110128	-1.5385e-10	-1.09922
11854017	rs8105452	4.96988e-09	-1.84884	-1.85015e-10	8.76338e-09	-1.8346	-1.85015e-10	5.28559e-05	-1.8333	-1.85015e-10
11854040	rs76118163	2.05813e-09	-1.59532	-1.13512	2.7909e-09	-1.83643	-1.14238	1.77378e-05	-1.78517	-1.14
11854388	rs3948563	4.97099e-09	-1.84862	-1.85015e-10	8.75179e-09	-1.83592	-1.85015e-10	5.27829e-05	-1.83468	-1.85015e-10
11854533	rs2052488	4.97099e-09	-1.84862	-1.85015e-10	8.75179e-09	-1.83592	-1.85015e-10	5.27829e-05	-1.83468	-1.85015e-10
11854618	rs191287389	6.21514e-09	-1.62525	-1.85015e-10	8.69194e-09	-1.84278	-1.85015e-10	5.51857e-05	-1.79016	-1.85015e-10
11855151	rs142281905	7.12463e-09	-1.48868	-1.85015e-10	2.48524e-08	-0.792224	-1.85015e-10	0.00015071	-0.785511	-1.85015e-10
11855325	rs8112587	4.9714e-09	-1.84853	-1.85015e-10	8.74827e-09	-1.83632	-1.85015e-10	5.27606e-05	-1.8351	-1.85015e-10
11855345	rs8112591	4.97187e-09	-1.84844	-1.85015e-10	8.74464e-09	-1.83674	-1.85015e-10	5.27378e-05	-1.83554	-1.85015e-10
11855396	rs8111352	4.97187e-09	-1.84844	-1.85015e-10	8.74464e-09	-1.83674	-1.85015e-10	5.27378e-05	-1.83554	-1.85015e-10
11855402	rs13345106	4.97187e-09	-1.84844	-1.85015e-10	8.74464e-09	-1.83674	-1.85015e-10	5.27378e-05	-1.83554	-1.85015e-10
11855459	rs8112293	4.97609e-09	-1.84759	-1.85015e-10	8.72092e-09	-1.83946	-1.85015e-10	5.25875e-05	-1.83839	-1.85015e-10
11855901	rs10425278	4.97472e-09	-1.84787	-1.85015e-10	8.72735e-09	-1.83872	-1.85015e-10	5.26283e-05	-1.83761	-1.85015e-10
11856033	rs10405849	4.97349e-09	-1.84812	-1.85015e-10	8.73403e-09	-1.83795	-1.85015e-10	5.26706e-05	-1.83681	-1.85015e-10
11856142	rs147570483	6.6732e-09	-1.55414	-1.85015e-10	2.08392e-08	-0.968345	-1.85015e-10	0.000134518	-0.899166	-1.85015e-10
11856145	rs10426532	5.01328e-09	-1.84015	-1.85015e-10	8.6528e-09	-1.8473	-1.85015e-10	5.21461e-05	-1.84682	-1.85015e-10
11856158	rs10425793	4.98393e-09	-1.84602	-1.85015e-10	8.69495e-09	-1.84244	-1.85015e-10	5.24217e-05	-1.84155	-1.85015e-10
11856284	rs10403463	4.97839e-09	-1.84713	-1.85015e-10	8.71176e-09	-1.84051	-1.85015e-10	5.25292e-05	-1.8395	-1.85015e-10
11856329	rs56088622	4.97923e-09	-1.84696	-1.85015e-10	8.70881e-09	-1.84085	-1.85015e-10	5.25104e-05	-1.83986	-1.85015e-10
11856685	rs10412420	4.97839e-09	-1.84713	-1.85015e-10	8.71176e-09	-1.84051	-1.85015e-10	5.25292e-05	-1.8395	-1.85015e-10
11857102	rs12172874	9.93614e-09	-1.5385e-10	-1.15606	1.76674e-08	-1.5385e-10	-1.13346	0.000104207	-1.5385e-10	-1.15449
11857120	rs137993105	1.62895e-08	-1.5385e-10	-0.661713	2.88005e-08	-1.5385e-10	-0.644789	0.000165888	-1.5385e-10	-0.689554
11857202	rs143563830	1.15253e-08	-1.5385e-10	-1.00769	1.95381e-08	-1.5385e-10	-1.03281	0.000118731	-1.5385e-10	-1.02401
11857597	rs112026241	4.97839e-09	-1.84713	-1.85015e-10	8.71176e-09	-1.84051	-1.85015e-10	5.25292e-05	-1.8395	-1.85015e-10
11858282	rs141114489	6.96785e-09	-1.51093	-1.85015e-10	8.94788e-09	-1.81376	-1.85015e-10	5.8856e-05	-1.72577	-1.85015e-10
11858484	rs10408153	4.98101e-09	-1.8466	-1.85015e-10	8.70308e-09	-1.8415	-1.85015e-10	5.24738e-05	-1.84055	-1.85015e-10
11858627	rs12979844	3.79241e-08	0.183351	-1.85015e-10	2.93287e-08	-0.626613	-1.85015e-10	0.000189889	-0.554427	-1.85015e-10
11859114	rs186129495	5.20377e-09	-1.80285	-1.85015e-10	8.69061e-09	-1.84294	-1.85015e-10	5.23834e-05	-1.84228	-1.85015e-10
11859590	rs111445675	4.98292e-09	-1.84622	-1.85015e-10	8.6976e-09	-1.84213	-1.85015e-10	5.24387e-05	-1.84122	-1.85015e-10
11859594	rs113920989	1.50355e-09	-1.84467	-1.19974	2.61784e-09	-1.84448	-1.19835	1.63035e-05	-1.80716	-1.20232
11859652	rs113707440	5.00008e-09	-1.84278	-1.85015e-10	8.66598e-09	-1.84578	-1.85015e-10	5.22339e-05	-1.84513	-1.85015e-10
11859658	rs146036447	7.44638e-09	-1.44451	-1.85015e-10	1.9377e-08	-1.0411	-1.85015e-10	9.16629e-05	-1.28275	-1.85015e-10
11859661	rs112355379	1.5106e-09	-1.84031	-1.19942	2.6304e-09	-1.84005	-1.19799	1.61388e-05	-1.81754	-1.20211
11859674	rs111453725	4.9801e-09	-1.84679	-1.85015e-10	8.70592e-09	-1.84118	-1.85015e-10	5.24919e-05	-1.84021	-1.85015e-10
11859709	rs143383743	2.09149e-09	-1.62838	-1.08597	2.94023e-09	-1.82465	-1.10204	2.35696e-05	-1.56605	-1.07486
11859759	rs112606070	4.98292e-09	-1.84622	-1.85015e-10	8.6976e-09	-1.84213	-1.85015e-10	5.24387e-05	-1.84122	-1.85015e-10
11859797	rs113680895	4.98393e-09	-1.84602	-1.85015e-10	8.69495e-09	-1.84244	-1.85015e-10	5.24217e-05	-1.84155	-1.85015e-10
11859900	rs112781170	4.98292e-09	-1.84622	-1.85015e-10	8.6976e-09	-1.84213	-1.85015e-10	5.24387e-05	-1.84122	-1.85015e-10
11860233	rs7257818	1.50269e-09	-1.84467	-1.20032	2.61612e-09	-1.84448	-1.199	1.62972e-05	-1.80716	-1.20271
11860620	rs7258349	4.98393e-09	-1.84602	-1.85015e-10	8.69495e-09	-1.84244	-1.85015e-10	5.24217e-05	-1.84155	-1.85015e-10
11860794	rs6511749	4.98606e-09	-1.84559	-1.85015e-10	8.6898e-09	-1.84303	-1.85015e-10	5.23886e-05	-1.84218	-1.85015e-10
11860820	rs6511750	4.97405e-09	-1.848	-1.85015e-10	8.73086e-09	-1.83832	-1.85015e-10	5.26505e-05	-1.83719	-1.85015e-10
11861286	rs147099052	6.43296e-09	-1.5908	-1.85015e-10	8.75147e-09	-1.83596	-1.85015e-10	5.62037e-05	-1.77188	-1.85015e-10
11861935	rs8101615	4.98717e-09	-1.84537	-1.85015e-10	8.68733e-09	-1.84332	-1.85015e-10	5.23727e-05	-1.84248	-1.85015e-10
11861996	rs28792382	4.97922e-09	-1.84696	-1.85015e-10	8.70884e-09	-1.84084	-1.85015e-10	5.25106e-05	-1.83985	-1.85015e-10
11862103	rs114882303	9.50606e-09	-1.5385e-10	-1.20031	1.64943e-08	-1.5385e-10	-1.20216	9.97577e-05	-1.5385e-10	-1.19812
11863030	rs141739416	6.6757e-09	-1.55376	-1.85015e-10	8.83345e-09	-1.82664	-1.85015e-10	5.73859e-05	-1.75107	-1.85015e-10
11863229	rs10416172	4.98717e-09	-1.84537	-1.85015e-10	8.68733e-09	-1.84332	-1.85015e-10	5.23727e-05	-1.84248	-1.85015e-10
11863406	rs73500595	4.97539e-09	-1.84773	-1.85015e-10	8.70203e-09	-1.84162	-1.85015e-10	5.27595e-05	-1.83512	-1.85015e-10
11863765	rs11672554	1.51439e-08	0.462465	-1.19711	4.24535e-09	-1.35712	-1.20224	4.81067e-05	-0.72797	-1.19947
11863877	rs10425348	4.97405e-09	-1.848	-1.85015e-10	8.73086e-09	-1.83832	-1.85015e-10	5.26505e-05	-1.83719	-1.85015e-10
11864103	rs185024759	1.68425e-08	-1.5385e-10	-0.628332	2.70455e-08	-1.5385e-10	-0.707659	0.000159736	-1.5385e-10	-0.727345
11864259	rs10425799	4.98717e-09	-1.84537	-1.85015e-10	8.68733e-09	-1.84332	-1.85015e-10	5.23727e-05	-1.84248	-1.85015e-10
11864324	rs10425198	4.9895e-09	-1.8449	-1.85015e-10	8.68255e-09	-1.84387	-1.85015e-10	5.23418e-05	-1.84307	-1.85015e-10
11864512	rs142854633	5.07895e-09	-1.82713	-1.85015e-10	8.65368e-09	-1.8472	-1.85015e-10	5.2026e-05	-1.84912	-1.85015e-10
11864845	rs8113812	4.98292e-09	-1.84622	-1.85015e-10	8.6976e-09	-1.84213	-1.85015e-10	5.24387e-05	-1.84122	-1.85015e-10
11864932	rs11666533	9.13559e-09	-1.24006	-1.85015e-10	1.11964e-08	-1.58959	-1.85015e-10	5.93613e-05	-1.71722	-1.85015e-10
11865007	rs8102978	4.99197e-09	-1.84441	-1.85015e-10	8.67802e-09	-1.84439	-1.85015e-10	5.23125e-05	-1.84363	-1.85015e-10
11865498	rs10406966	4.99735e-09	-1.84333	-1.85015e-10	8.6696e-09	-1.84536	-1.85015e-10	5.22576e-05	-1.84468	-1.85015e-10
11865559	rs182415590	6.57608e-09	-1.5688	-1.85015e-10	8.79812e-09	-1.83064	-1.85015e-10	5.68956e-05	-1.75965	-1.85015e-10
11865607	rs7252602	4.98498e-09	-1.84581	-1.85015e-10	8.69233e-09	-1.84274	-1.85015e-10	5.24049e-05	-1.84187	-1.85015e-10
11865788	rs7249076	4.98394e-09	-1.84602	-1.85015e-10	8.69493e-09	-1.84244	-1.85015e-10	5.24216e-05	-1.84155	-1.85015e-10
11865857	rs7252860	4.98394e-09	-1.84602	-1.85015e-10	8.69493e-09	-1.84244	-1.85015e-10	5.24216e-05	-1.84155	-1.85015e-10
11865910	rs7252983	2.09222e-09	-1.60271	-1.1113	2.92163e-09	-1.82703	-1.10601	1.79354e-05	-1.79053	-1.12356
11865911	rs7252984	6.82472e-09	-1.53169	-1.85015e-10	9.04824e-09	-1.80261	-1.85015e-10	5.72417e-05	-1.75358	-1.85015e-10
11865986	rs8106986	4.98607e-09	-1.84559	-1.85015e-10	8.68978e-09	-1.84303	-1.85015e-10	5.23885e-05	-1.84218	-1.85015e-10
11865990	rs55825731	7.949e-08	0.923395	-1.85015e-10	9.26623e-09	-1.7788	-1.85015e-10	5.40821e-05	-1.81036	-1.85015e-10
11866210	rs8106643	5.20805e-09	-1.80203	-1.85015e-10	8.69156e-09	-1.84283	-1.85015e-10	5.23121e-05	-1.84364	-1.85015e-10
11866414	rs8107348	4.98952e-09	-1.8449	-1.85015e-10	8.68251e-09	-1.84387	-1.85015e-10	5.23416e-05	-1.84308	-1.85015e-10
11866510	rs8106141	5.01317e-09	-1.84017	-1.85015e-10	8.65288e-09	-1.84729	-1.85015e-10	5.21467e-05	-1.84681	-1.85015e-10
11866539	rs8107035	5.00024e-09	-1.84275	-1.85015e-10	8.66578e-09	-1.8458	-1.85015e-10	5.22326e-05	-1.84516	-1.85015e-10
11866540	rs8107488	5.00024e-09	-1.84275	-1.85015e-10	8.66578e-09	-1.8458	-1.85015e-10	5.22326e-05	-1.84516	-1.85015e-10
11867473	rs8102937	5.00024e-09	-1.84275	-1.85015e-10	8.66578e-09	-1.8458	-1.85015e-10	5.22326e-05	-1.84516	-1.85015e-10
11867474	rs8102938	5.00024e-09	-1.84275	-1.85015e-10	8.66578e-09	-1.8458	-1.85015e-10	5.22326e-05	-1.84516	-1.85015e-10
11867513	rs8104298	5.00024e-09	-1.84275	-1.85015e-10	8.66578e-09	-1.8458	-1.85015e-10	5.22326e-05	-1.84516	-1.85015e-10
11867626	rs8103172	5.00327e-09	-1.84215	-1.85015e-10	8.6622e-09	-1.84621	-1.85015e-10	5.22089e-05	-1.84561	-1.85015e-10
11867779	rs8103295	5.00973e-09	-1.84085	-1.85015e-10	8.65575e-09	-1.84696	-1.85015e-10	5.2166e-05	-1.84644	-1.85015e-10
11867852	rs8103422	5.00476e-09	-1.84185	-1.85015e-10	8.66057e-09	-1.8464	-1.85015e-10	5.21981e-05	-1.84582	-1.85015e-10
11867917	rs8104359	5.00635e-09	-1.84153	-1.85015e-10	8.65893e-09	-1.84659	-1.85015e-10	5.21872e-05	-1.84603	-1.85015e-10
11868076	rs78722097	9.5373e-09	-1.5385e-10	-1.19703	1.6537e-08	-1.5385e-10	-1.19958	0.00010015	-1.5385e-10	-1.1942
11868813	rs73502525	5.02224e-09	-1.83836	-1.85015e-10	8.64683e-09	-1.84799	-1.85015e-10	5.21052e-05	-1.8476	-1.85015e-10
11868976	rs2032824	5.02224e-09	-1.83836	-1.85015e-10	8.64683e-09	-1.84799	-1.85015e-10	5.21052e-05	-1.8476	-1.85015e-10
11868986	rs2032823	8.29466e-09	-1.33662	-1.85015e-10	8.82543e-09	-1.82754	-1.85015e-10	5.22644e-05	-1.84455	-1.85015e-10
11869080	rs2032822	5.02616e-09	-1.83758	-1.85015e-10	8.64479e-09	-1.84822	-1.85015e-10	5.20909e-05	-1.84788	-1.85015e-10
11869136	rs79172214	5.63314e-09	-1.72357	-1.85015e-10	8.70734e-09	-1.84101	-1.85015e-10	6.66383e-05	-1.60159	-1.85015e-10
11869835	rs184840440	6.15005e-09	-1.63578	-1.85015e-10	8.67746e-09	-1.84445	-1.85015e-10	5.48917e-05	-1.7955	-1.85015e-10
11870391	rs7247803	6.0112e-09	-1.72572	0.0671091	7.75806e-09	-1.84901	-0.107438	5.64324e-05	-1.83699	0.0691647
11870480	rs7247500	7.24178e-09	-1.77068	0.298312	1.05747e-08	-1.84856	0.201838	7.18411e-05	-1.81986	0.293445
11870534	rs7251202	6.09829e-09	-1.75939	0.115161	8.05348e-09	-1.84748	-0.0715937	6.03485e-05	-1.82291	0.122181
11870561	rs7251216	5.87721e-09	-1.62556	-0.0555904	6.83381e-09	-1.84835	-0.234951	5.1029e-05	-1.84566	-0.0228172
11870583	rs7251224	6.1792e-09	-1.76765	0.136601	8.29565e-09	-1.84662	-0.0428258	6.17178e-05	-1.81701	0.138712
11870651	rs77159839	5.45666e-09	-1.7554	-1.85015e-10	9.04679e-09	-1.80277	-1.85015e-10	5.39422e-05	-1.81295	-1.85015e-10
11870726	rs115740062	6.13959e-09	-1.63748	-1.85015e-10	8.6753e-09	-1.8447	-1.85015e-10	5.4845e-05	-1.79636	-1.85015e-10
11871101	rs10412565	8.72601e-09	-0.0822497	-1.20368	4.9478e-09	-1.2106	-1.19564	2.66239e-05	-1.31906	-1.2
11871170	rs10406971	9.66899e-09	0.00744403	-1.19076	5.20527e-09	-1.18326	-1.17225	2.83692e-05	-1.27367	-1.18189
11871401	rs6511751	1.56137e-08	0.489374	-1.19346	5.86242e-09	-1.05685	-1.17977	3.30563e-05	-1.11517	-1.18748
11871499	rs182663687	9.56091e-09	-1.5385e-10	-1.19455	1.66407e-08	-1.5385e-10	-1.19333	0.000100355	-1.5385e-10	-1.19215
11871706	rs6511754	1.01834e-08	0.0483464	-1.17983	5.38127e-09	-1.16198	-1.16028	2.9619e-05	-1.24315	-1.1693
11871754	rs6511755	9.42655e-09	-0.030101	-1.17861	5.19821e-09	-1.19821	-1.15865	2.80535e-05	-1.29891	-1.16785
11871807	rs4600573	9.54252e-09	-0.0143011	-1.18218	5.18347e-09	-1.19626	-1.16345	2.83039e-05	-1.28575	-1.17212
11871847	rs6511756	9.74841e-09	0.00744403	-1.18258	5.24844e-09	-1.18326	-1.16399	2.86341e-05	-1.27367	-1.1726
11871958	rs4261659	1.01898e-08	0.0513253	-1.18218	5.39167e-09	-1.15688	-1.16345	2.93597e-05	-1.24912	-1.17212
11872143	rs4558513	8.9716e-09	-0.0810373	-1.17714	5.51887e-09	-1.14224	-1.15477	2.94229e-05	-1.25497	-1.16413
11872161	rs4566290	9.17095e-09	-0.0441496	-1.19205	5.68549e-09	-1.0914	-1.17586	2.96889e-05	-1.22725	-1.18285
11872190	rs4488576	8.76583e-09	-0.0868993	-1.19448	5.50999e-09	-1.11901	-1.17961	2.88625e-05	-1.25223	-1.18609
11872647	rs7255383	1.14301e-08	0.177816	-1.1938	5.902e-09	-1.0507	-1.17919	3.12812e-05	-1.17258	-1.18527
11872817	rs78504116	2.25713e-08	-1.5385e-10	-0.335557	4.06144e-08	-1.5385e-10	-0.301058	0.00023441	-1.5385e-10	-0.343797
11873382	rs8099884	1.33784e-08	0.301317	-1.15991	6.5134e-09	-0.994393	-1.13693	3.46267e-05	-1.11039	-1.14585
11873478	rs9305024	1.3357e-08	0.301317	-1.16151	6.50055e-09	-0.994393	-1.1389	3.4563e-05	-1.11039	-1.14769
11874122	rs114153143	5.95235e-09	-1.66845	-1.85015e-10	8.64555e-09	-1.84814	-1.85015e-10	5.40364e-05	-1.81121	-1.85015e-10
11874386	rs117386727	9.47578e-09	-1.5385e-10	-1.2035	1.65047e-08	-1.5385e-10	-1.20153	9.9298e-05	-1.5385e-10	-1.20274
11874741	rs114005162	5.93608e-09	-1.67119	-1.85015e-10	8.64388e-09	-1.84833	-1.85015e-10	5.3969e-05	-1.81246	-1.85015e-10
11876409	rs139655017	5.69512e-09	-1.71263	-1.85015e-10	8.64192e-09	-1.84856	-1.85015e-10	5.30425e-05	-1.82977	-1.85015e-10
11876755	rs78961098	7.51359e-09	-1.43552	-1.85015e-10	2.17438e-08	-0.925852	-1.85015e-10	9.36007e-05	-1.26183	-1.85015e-10
11876857	rs62110785	2.91084e-08	-0.0812111	-1.85015e-10	2.6296e-08	-0.735763	-1.85015e-10	0.000350182	0.0575866	-1.85015e-10
11876925	rs76286748	7.61935e-09	-1.42155	-1.85015e-10	1.18375e-08	-1.53391	-1.85015e-10	9.15802e-05	-1.28365	-1.85015e-10
11877120	rs372058	1.48872e-08	0.299643	-1.05138	6.37423e-09	-1.09793	-1.05499	3.78558e-05	-1.09643	-1.07066
11878095	rs384148	1.82009e-08	0.54043	-1.0912	6.80518e-09	-1.0053	-1.0822	4.20692e-05	-0.961054	-1.1005
11879199	rs446331	1.90958e-08	0.556719	-1.05949	6.96941e-09	-1.00065	-1.063	4.33982e-05	-0.952215	-1.07823
11879420	rs383884	1.86291e-08	0.547677	-1.07519	6.92426e-09	-0.996907	-1.07324	4.20632e-05	-0.969689	-1.092
11879632	rs436643	1.97143e-08	0.58369	-1.05458	7.08684e-09	-0.988787	-1.05815	4.46296e-05	-0.928815	-1.07365
11879729	rs408028	1.73541e-08	0.509922	-1.10833	6.48392e-09	-1.03243	-1.10343	4.08413e-05	-0.973968	-1.1172
11879925	rs28639888	7.32354e-09	-1.84512	0.383976	1.2873e-08	-1.76163	0.311585	8.6159e-05	-1.84433	0.499658
11880002	rs77957445	9.46598e-09	-1.5385e-10	-1.20453	1.64558e-08	-1.5385e-10	-1.2045	9.91161e-05	-1.5385e-10	-1.20457
11880003	rs440848	2.09327e-08	0.638835	-1.04976	7.42888e-09	-0.946418	-1.05339	4.61107e-05	-0.900676	-1.06915
11880012	rs403773	2.09327e-08	0.638835	-1.04976	7.42888e-09	-0.946418	-1.05339	4.61107e-05	-0.900676	-1.06915
11880453	rs117751773	9.46667e-09	-1.5385e-10	-1.20446	1.64549e-08	-1.5385e-10	-1.20456	9.9119e-05	-1.5385e-10	-1.20455
11880474	rs61318047	5.92733e-09	-1.84911	0.176444	1.07432e-08	-1.72373	0.0928203	6.92994e-05	-1.83285	0.270417
11880481	rs56933482	5.92733e-09	-1.84911	0.176444	1.07432e-08	-1.72373	0.0928203	6.92994e-05	-1.83285	0.270417
11880576	rs57811164	6.52957e-09	-1.83359	0.257692	1.13033e-08	-1.76835	0.188272	7.64061e-05	-1.83357	0.368763
11880679	rs4352156	5.82616e-09	-1.84911	0.159229	1.05654e-08	-1.72373	0.0761363	6.80773e-05	-1.83285	0.252624
11880740	rs60198456	5.82635e-09	-1.84908	0.159229	1.05465e-08	-1.72552	0.0761363	6.80336e-05	-1.83349	0.252624
11880778	rs8106797	1.87287e-08	0.54043	-1.06261	6.91574e-09	-1.0053	-1.06608	4.28912e-05	-0.961054	-1.08115
11880779	rs144958820	9.47279e-09	-1.5385e-10	-1.20381	1.64571e-08	-1.5385e-10	-1.20442	9.91656e-05	-1.5385e-10	-1.20408
11880914	rs6511757	6.35455e-09	-1.83573	0.232665	1.09757e-08	-1.77334	0.163849	7.42883e-05	-1.83571	0.342798
11881124	rs148601005	6.30589e-08	-1.5385e-10	0.691833	1.05714e-07	-1.5385e-10	0.655555	0.000683107	-1.5385e-10	0.725784
11881150	rs413122	2.03013e-08	0.631873	-1.07342	7.15908e-09	-0.960038	-1.07676	4.51759e-05	-0.899089	-1.09121
11881157	rs6511759	5.15171e-09	-1.84908	0.036167	9.5579e-09	-1.72552	-0.0222912	5.97786e-05	-1.83349	0.123269
11881212	rs6511760	5.51927e-09	-1.84913	0.105137	1.01549e-08	-1.72172	0.0345004	6.43538e-05	-1.83212	0.195648
11881346	rs7257163	5.47075e-09	-1.84913	0.0963061	1.00681e-08	-1.72172	0.0259117	6.37688e-05	-1.83212	0.186517
11881436	rs7257287	5.47149e-09	-1.84899	0.0963061	1.0172e-08	-1.71145	0.0259117	6.40167e-05	-1.82824	0.186517
11881451	rs394957	1.94627e-08	0.588189	-1.07193	7.05035e-09	-0.976821	-1.07528	4.37809e-05	-0.931847	-1.08982
11881524	rs7256942	5.59475e-09	-1.84913	0.118724	1.029e-08	-1.7197	0.0456933	6.55339e-05	-1.83138	0.213075
11881563	rs7256961	5.6016e-09	-1.84912	0.119937	1.03441e-08	-1.71766	0.0488973	6.54444e-05	-1.83062	0.21095
11881612	rs10419444	5.50751e-09	-1.84912	0.102997	1.0175e-08	-1.71766	0.0324193	6.43082e-05	-1.83062	0.193436
11881796	rs8100091	5.494e-09	-1.84271	0.0941262	9.55297e-09	-1.77212	0.0237917	6.25545e-05	-1.84909	0.184263
11882073	rs8111060	5.45902e-09	-1.84909	0.0941262	1.01084e-08	-1.71561	0.0237917	6.37705e-05	-1.82984	0.184263
11882119	rs117074361	5.36294e-09	-1.77272	-1.85015e-10	8.75611e-09	-1.83543	-1.85015e-10	5.21362e-05	-1.84701	-1.85015e-10
11882189	rs413983	4.01363e-08	0.656147	-0.416103	1.12785e-08	-1.11727	-0.465008	9.30863e-05	-0.946747	-0.320592
11882240	rs8113205	5.45926e-09	-1.84905	0.0941262	1.01293e-08	-1.71354	0.0237917	6.3821e-05	-1.82905	0.184263
11882292	rs8100447	5.27518e-09	-1.84905	0.0598275	9.79706e-09	-1.71354	-0.009559	6.15965e-05	-1.82905	0.148786
11882318	rs143098412	9.47774e-09	-1.5385e-10	-1.20329	1.64616e-08	-1.5385e-10	-1.20415	9.92089e-05	-1.5385e-10	-1.20364
11882361	rs59685848	5.45887e-09	-1.84912	0.0941262	1.00876e-08	-1.71766	0.0237917	6.3721e-05	-1.83062	0.184263
11882542	rs422054	2.79375e-08	0.643381	-0.765649	8.03626e-09	-1.12422	-0.796993	6.38537e-05	-0.951392	-0.69288
11882548	rs150533654	6.05739e-08	-1.5385e-10	0.651628	9.90093e-08	-1.5385e-10	0.590033	0.00071619	-1.5385e-10	0.773079
11882596	rs389067	3.66026e-08	0.588704	-0.440821	1.0701e-08	-1.16185	-0.472986	8.83535e-05	-0.981391	-0.33813
11882607	rs400020	3.67448e-08	0.612789	-0.46103	1.06268e-08	-1.14904	-0.492763	8.77249e-05	-0.966998	-0.359664
11882656	rs11880786	4.04348e-08	0.701545	-0.454092	1.12219e-08	-1.10134	-0.485974	9.32276e-05	-0.913553	-0.35227
11883173	rs116955129	9.4696e-09	-1.5385e-10	-1.20415	1.64757e-08	-1.5385e-10	-1.20329	9.91824e-05	-1.5385e-10	-1.20391
11883639	rs429740	4.78847e-06	6.04861	-1.02688	1.12908e-08	-0.500804	-1.08039	0.000311238	0.924229	-0.984539
11883660	rs409436	3.90411e-08	0.649016	-0.436638	1.09204e-08	-1.12966	-0.484892	9.1219e-05	-0.945259	-0.342344
11883755	rs400503	3.93173e-08	0.649016	-0.429588	1.09952e-08	-1.12966	-0.478067	9.19029e-05	-0.945259	-0.334875
11883895	rs12973963	4.21969e-08	0.726747	-0.436638	1.13887e-08	-1.08767	-0.484892	9.56081e-05	-0.898265	-0.342344
11883923	rs12982845	4.42957e-08	0.789289	-0.45064	1.15232e-08	-1.06237	-0.498444	9.9027e-05	-0.84829	-0.357184
11884018	rs12980410	4.42978e-08	0.726747	-0.388049	1.19375e-08	-1.08767	-0.43783	0.000100655	-0.898265	-0.290902
11884037	rs670240	3.80838e-08	0.62419	-0.436638	1.07762e-08	-1.14295	-0.484892	8.98692e-05	-0.960167	-0.342344
11884280	rs142189793	1.38641e-08	-1.5385e-10	-0.822936	2.03302e-08	-1.5385e-10	-0.993076	0.000144187	-1.5385e-10	-0.829758
11884524	rs435368	4.21879e-08	0.701545	-0.411648	1.16681e-08	-1.10134	-0.446985	9.75898e-05	-0.913553	-0.306541
11884690	rs80322990	9.46575e-09	-1.5385e-10	-1.20456	1.64565e-08	-1.5385e-10	-1.20446	9.9116e-05	-1.5385e-10	-1.20458
11885153	rs117820654	1.22248e-08	-0.948773	-1.85015e-10	2.13603e-08	-0.943649	-1.85015e-10	0.000298316	-0.102715	-1.85015e-10
11885239	rs393086	3.69453e-08	0.598733	-0.441532	1.13022e-08	-1.09056	-0.48963	9.37203e-05	-0.913022	-0.34753
11885265	rs406614	3.84386e-08	0.62419	-0.427364	1.08733e-08	-1.14295	-0.475913	9.07565e-05	-0.960167	-0.332519
11885777	rs444131	4.17287e-08	0.656147	-0.377194	1.18771e-08	-1.11727	-0.413299	9.79269e-05	-0.946747	-0.269898
11886175	rs4804644	1.94636e-08	0.58369	-1.06738	6.9978e-09	-0.988787	-1.0708	4.40999e-05	-0.928815	-1.08559
11886179	rs60760138	9.96086e-09	-1.5385e-10	-1.15357	1.79885e-08	-1.5385e-10	-1.11545	0.000104769	-1.5385e-10	-1.14911
11886320	rs147383482	9.46833e-09	-1.5385e-10	-1.20428	1.64546e-08	-1.5385e-10	-1.20457	9.91299e-05	-1.5385e-10	-1.20444
11886393	rs11666258	3.77341e-09	-1.37274	-0.75152	4.09705e-09	-1.84696	-0.747949	2.91506e-05	-1.72067	-0.707726
11886435	rs182301655	1.32188e-08	-1.5385e-10	-0.870596	2.32338e-08	-1.5385e-10	-0.859572	0.000137533	-1.5385e-10	-0.877002
11886649	rs376797	3.87138e-08	0.62419	-0.420231	1.09487e-08	-1.14295	-0.469005	9.14449e-05	-0.960167	-0.324963
11886854	rs441052	3.77692e-08	0.599486	-0.420231	1.08055e-08	-1.15612	-0.469005	9.01027e-05	-0.974953	-0.324963
11887816	rs413767	3.77692e-08	0.599486	-0.420231	1.08055e-08	-1.15612	-0.469005	9.01027e-05	-0.974953	-0.324963
11887824	rs145025827	3.37119e-08	0.0656145	-1.85015e-10	9.35191e-08	0.532985	-1.85015e-10	0.000344753	0.0419611	-1.85015e-10
11888044	rs412816	3.99017e-08	0.555	-0.320816	1.17032e-08	-1.17146	-0.373857	9.71504e-05	-1.00704	-0.217571
11888067	rs140637033	7.15258e-09	-1.48476	-1.85015e-10	1.17101e-08	-1.54473	-1.85015e-10	7.45016e-05	-1.49005	-1.85015e-10
11888562	rs45559636	5.17123e-09	-1.80913	-1.85015e-10	8.64409e-09	-1.8483	-1.85015e-10	5.53611e-05	-1.78699	-1.85015e-10
11888889	rs405745	3.76209e-08	0.589105	-0.413782	1.10573e-08	-1.13933	-0.46276	9.05767e-05	-0.976535	-0.318135
11889347	rs371134	1.87832e-08	0.545686	-1.06496	7.00779e-09	-0.989754	-1.0684	4.37699e-05	-0.938584	-1.08334
11890280	rs35633196	5.54665e-09	-1.73904	-1.85015e-10	9.60197e-09	-1.74321	-1.85015e-10	5.2837e-05	-1.83366	-1.85015e-10
11890595	rs4804646	3.5629e-08	0.598487	-0.477564	1.01286e-08	-1.16532	-0.524493	8.50606e-05	-0.971761	-0.385742
11890628	rs799194	3.70255e-08	0.623188	-0.463819	1.03994e-08	-1.15223	-0.511197	8.75982e-05	-0.956947	-0.37116
11890921	rs33949590	8.27946e-08	0.964125	-1.85015e-10	4.67603e-08	-0.160146	-1.85015e-10	0.00035162	0.0616856	-1.85015e-10
11891003	rs799193	2.94556e-06	5.52728	-0.991462	1.03197e-08	-0.620602	-1.05052	0.000241011	0.629289	-0.945314
11892255	rs146452126	8.26163e-09	-1.34061	-1.85015e-10	1.2194e-08	-1.50424	-1.85015e-10	8.69082e-05	-1.33601	-1.85015e-10
11892553	rs80152996	9.47278e-09	-1.5385e-10	-1.20381	1.64571e-08	-1.5385e-10	-1.20442	9.91655e-05	-1.5385e-10	-1.20408
11892728	rs116908186	9.47075e-09	-1.5385e-10	-1.20403	1.64557e-08	-1.5385e-10	-1.20451	9.91487e-05	-1.5385e-10	-1.20425
11892743	rs117983782	1.0643e-08	-1.5385e-10	-1.08734	1.92848e-08	-1.5385e-10	-1.04586	0.000109874	-1.5385e-10	-1.10153
11892895	rs77757514	7.69105e-09	-1.41218	-1.85015e-10	1.08063e-08	-1.62505	-1.85015e-10	5.96711e-05	-1.71202	-1.85015e-10
11892935	rs286216	3.34281e-08	0.567841	-0.510682	9.65229e-09	-1.18147	-0.556512	8.06309e-05	-0.99007	-0.420914
11892968	rs10412492	5.59028e-09	-1.84334	0.112134	9.8667e-09	-1.77388	0.0578646	6.53401e-05	-1.83762	0.21636
11893389	rs73504871	6.71079e-09	-1.84481	0.296288	1.16632e-08	-1.7763	0.22756	7.89452e-05	-1.83834	0.406232
11893555	rs286217	1.7645e-08	0.466359	-1.04814	6.65334e-09	-1.05827	-1.05179	4.17166e-05	-1.00233	-1.06763
11893807	rs75739462	9.46834e-09	-1.5385e-10	-1.20428	1.64546e-08	-1.5385e-10	-1.20457	9.91299e-05	-1.5385e-10	-1.20444
11893862	rs286218	3.51616e-08	0.592105	-0.484386	1.00282e-08	-1.16869	-0.531091	8.41249e-05	-0.97558	-0.392984
11894535	rs286219	1.75421e-08	0.485537	-1.07317	6.56459e-09	-1.05604	-1.06745	4.17706e-05	-0.9851	-1.08357
11894878	rs286220	1.69793e-08	0.485537	-1.10578	6.34921e-09	-1.05604	-1.10082	4.04875e-05	-0.9851	-1.11477
11894906	rs118060244	9.49166e-09	-1.5385e-10	-1.20182	1.64775e-08	-1.5385e-10	-1.20319	9.93374e-05	-1.5385e-10	-1.20234
11896124	rs35646289	4.97409e-09	-1.59895	-0.249043	7.24904e-09	-1.73147	-0.292841	5.12333e-05	-1.70311	-0.161363
11896532	rs369018266	1.32039e-08	-1.5385e-10	-0.871727	2.28861e-08	-1.5385e-10	-0.874651	0.000137974	-1.5385e-10	-0.873804
11896629	rs142312722	4.38247e-09	-1.69236	-0.282269	6.84337e-09	-1.77393	-0.307967	4.71592e-05	-1.76075	-0.186582
11897167	rs371590535	1.062e-08	-1.5385e-10	-1.0895	1.85287e-08	-1.5385e-10	-1.08586	0.00011012	-1.5385e-10	-1.0993
11897377	rs117520176	6.39203e-09	-1.59719	-1.85015e-10	1.57146e-08	-1.25059	-1.85015e-10	9.42196e-05	-1.25524	-1.85015e-10
11898056	rs28438434	6.85941e-09	-1.56272	0.0361084	1.03232e-08	-1.70624	0.0354516	7.17142e-05	-1.67515	0.14697
11898062	rs75231716	9.71384e-09	-1.5385e-10	-1.17869	1.72665e-08	-1.5385e-10	-1.15641	0.000101831	-1.5385e-10	-1.17755
11898276	rs35722264	7.39111e-09	-1.5187	0.0667389	1.16543e-08	-1.61558	0.0660741	8.53084e-05	-1.53353	0.178932
11898835	rs10417408	7.0214e-09	-1.56272	0.0594495	1.05669e-08	-1.70624	0.0587865	7.34824e-05	-1.67515	0.171327
11898840	rs74181613	7.32567e-09	-1.52759	0.0667389	1.09149e-08	-1.68113	0.0660741	7.61159e-05	-1.64754	0.178932
11898946	rs141146381	1.39052e-08	-1.5385e-10	-0.819975	2.72038e-08	-1.5385e-10	-0.701822	0.000150361	-1.5385e-10	-0.787825
11899376	rs286221	2.48895e-08	0.294714	-0.532506	1.01647e-08	-1.11692	-0.569336	9.16542e-05	-0.849595	-0.433249
11899400	rs138113150	5.33381e-09	-1.77817	-1.85015e-10	8.77759e-09	-1.83298	-1.85015e-10	5.20932e-05	-1.84783	-1.85015e-10
11899627	rs10403769	7.45729e-09	-1.56556	0.122514	1.12321e-08	-1.70824	0.121835	7.83041e-05	-1.67736	0.23709
11901134	rs286222	9.26727e-09	-0.104947	-1.1208	5.57876e-09	-1.16191	-1.1243	3.98848e-05	-0.981121	-1.13375
11901440	rs12462039	8.41959e-09	-1.54219	0.220519	1.25957e-08	-1.69164	0.219816	8.83196e-05	-1.65907	0.339165
11901625	rs113301904	1.56857e-09	-1.81789	-1.18418	2.81241e-09	-1.80216	-1.16898	1.59659e-05	-1.84626	-1.18415
11902328	rs12977679	8.34469e-09	-1.56054	0.229931	1.26836e-08	-1.7047	0.23983	8.75905e-05	-1.67345	0.345253
11902801	rs117404495	4.97243e-09	-1.84833	-1.85015e-10	8.64678e-09	-1.84799	-1.85015e-10	5.51639e-05	-1.79056	-1.85015e-10
11903496	rs367767817	9.12842e-09	-1.24084	-1.85015e-10	1.81066e-08	-1.10891	-1.85015e-10	9.23134e-05	-1.27568	-1.85015e-10
11903571	rs10401430	8.12489e-09	-1.64084	0.283533	1.26178e-08	-1.75289	0.282824	8.63436e-05	-1.74229	0.399759
11903601	rs12986106	8.38082e-09	-1.60982	0.283533	1.27958e-08	-1.73889	0.282824	8.90533e-05	-1.71139	0.399759
11904370	rs112145494	1.04479e-06	3.49934	-1.85015e-10	1.20387e-06	3.08812	-1.85015e-10	0.0105411	3.46217	-1.85015e-10
11904535	rs150779600	5.02729e-09	-1.83735	-1.85015e-10	8.90399e-09	-1.81868	-1.85015e-10	5.20917e-05	-1.84786	-1.85015e-10
11904860	rs166969	1.07492e-08	-0.175557	-0.901851	1.07195e-08	-0.749073	-0.884045	9.14561e-05	-0.358711	-0.926297
11904943	rs425995	4.18954e-08	0.35592	-0.0729808	3.27046e-08	-0.333227	-0.184439	0.000285924	-0.0855357	-0.0596061
11905089	rs286223	4.08888e-08	0.338844	-0.0802244	3.2024e-08	-0.347379	-0.191316	0.000279547	-0.100803	-0.0668924
11905343	rs7253875	4.52468e-08	0.603969	-0.244075	2.06817e-08	-0.597576	-0.378358	0.000145747	-0.608751	-0.21024
11905883	rs76531076	6.79839e-09	-1.53555	-1.85015e-10	1.05276e-08	-1.65118	-1.85015e-10	5.51286e-05	-1.7912	-1.85015e-10
11905930	rs286224	1.10172e-08	-0.16097	-0.89181	1.09597e-08	-0.737241	-0.873716	9.36211e-05	-0.344943	-0.916667
11906484	rs286225	4.08197e-08	0.321833	-0.0649043	3.20387e-08	-0.361467	-0.17677	0.000279605	-0.116006	-0.0514821
11906902	rs286226	4.04914e-08	0.321833	-0.0729808	3.17939e-08	-0.361467	-0.184439	0.000277343	-0.116006	-0.0596061
11907674	rs118146246	6.33717e-09	-1.60581	-1.85015e-10	1.10052e-08	-1.60682	-1.85015e-10	7.11641e-05	-1.53588	-1.85015e-10
11907682	rs286227	1.10172e-08	-0.16097	-0.89181	1.09597e-08	-0.737241	-0.873716	9.36211e-05	-0.344943	-0.916667
11907721	rs286228	4.56863e-08	0.598791	-0.22923	2.06998e-08	-0.61047	-0.364585	0.000148631	-0.604266	-0.195137
11907792	rs286229	4.15201e-08	0.338844	-0.0649043	3.24932e-08	-0.347379	-0.17677	0.000283888	-0.100803	-0.0514821
11907870	rs286230	4.1858e-08	0.338844	-0.0567983	3.27443e-08	-0.347379	-0.169071	0.000286213	-0.100803	-0.0433285
11907904	rs286231	4.1858e-08	0.338844	-0.0567983	3.27443e-08	-0.347379	-0.169071	0.000286213	-0.100803	-0.0433285
11908397	rs286232	3.89846e-08	0.286321	-0.0753903	3.10724e-08	-0.390839	-0.178022	0.000268398	-0.14772	-0.0606764
11908770	rs286233	3.54109e-08	0.187765	-0.0729808	2.84646e-08	-0.472081	-0.184439	0.000246089	-0.235567	-0.0596061
11909122	rs79223109	6.77438e-09	-1.53909	-1.85015e-10	1.04981e-08	-1.65398	-1.85015e-10	5.50451e-05	-1.79271	-1.85015e-10
11909572	rs286234	4.14543e-08	0.321833	-0.0494775	3.25116e-08	-0.361467	-0.162117	0.000283978	-0.116006	-0.035965
11909608	rs286235	1.0915e-08	-0.161587	-0.900509	1.08566e-08	-0.737742	-0.882665	9.27892e-05	-0.345525	-0.925011
11910278	rs184056	4.03359e-08	0.286321	-0.0413153	3.18163e-08	-0.390839	-0.154362	0.000277381	-0.14772	-0.0277552
11910451	rs11671641	3.36133e-09	-1.46512	-0.774777	4.88665e-09	-1.73745	-0.681228	2.63624e-05	-1.78279	-0.746137
11910479	rs286236	4.7419e-08	0.597191	-0.190405	2.34239e-08	-0.522898	-0.328527	0.000166449	-0.530531	-0.155646
11910494	rs286237	5.67583e-08	0.776969	-0.190405	2.43817e-08	-0.482821	-0.328527	0.000175724	-0.476306	-0.155646
11911195	rs78736904	1.0252e-08	-1.5385e-10	-1.12476	1.84354e-08	-1.5385e-10	-1.09091	0.000106548	-1.5385e-10	-1.13227
11911496	rs117327942	2.49936e-07	2.06897	-1.85015e-10	3.25126e-08	-0.523553	-1.85015e-10	0.000300449	-0.0955888	-1.85015e-10
11911546	rs286238	4.18597e-08	0.269511	0.0125756	3.33932e-08	-0.404724	-0.0921036	0.000288207	-0.162721	0.0255323
11911627	rs7260645	4.18597e-08	0.269511	0.0125756	3.33932e-08	-0.404724	-0.0921036	0.000288207	-0.162721	0.0255323
11912251	rs74180187	1.7989e-08	-1.5826	1.02012	2.56724e-08	-1.65798	0.898217	0.000158667	-1.73146	0.997402
11912706	rs431393	6.29009e-08	0.841534	-0.152211	2.67268e-08	-0.436141	-0.283372	0.000191265	-0.429516	-0.117688
11912815	rs117411889	1.01993e-08	-1.5385e-10	-1.12992	1.8322e-08	-1.5385e-10	-1.09708	0.000106027	-1.5385e-10	-1.13718
11913156	rs55972630	3.17013e-09	-1.46588	-0.832582	4.59571e-09	-1.73483	-0.74523	2.47795e-05	-1.78495	-0.805905
11914095	rs8103944	2.56292e-08	0.187765	-0.396269	2.0317e-08	-0.472081	-0.52164	0.000179932	-0.235567	-0.372719
11914717	rs79383413	1.03125e-08	-1.5385e-10	-1.11888	1.85649e-08	-1.5385e-10	-1.08391	0.000107147	-1.5385e-10	-1.12667
11914886	rs286215	2.5607e-08	0.204401	-0.413771	1.99343e-08	-0.458397	-0.554341	0.00017965	-0.220756	-0.389098
11915185	rs7254316	1.28314e-07	1.68329	-0.28104	3.68681e-08	-0.0436101	-0.354223	0.000183074	-0.306862	-0.284112
11916890	rs61736266	1.73775e-08	-0.597062	-1.85015e-10	8.81671e-09	-1.82853	-1.85015e-10	5.79849e-05	-1.74068	-1.85015e-10
11918585	rs2685687	1.01115e-08	-1.5385e-10	-1.13857	1.81319e-08	-1.5385e-10	-1.10751	0.000105161	-1.5385e-10	-1.14538
11918754	rs17001666	1.80469e-08	-1.57938	1.02012	2.57424e-08	-1.65526	0.898217	0.000159006	-1.72933	0.997402
11918878	rs11670714	1.26595e-08	0.249051	-1.16288	8.95229e-09	-0.648899	-1.16437	5.32559e-05	-0.652323	-1.17343
11919620	rs3095917	0.00319593	11.5252	-1.85015e-10	3.89017e-08	-0.344141	-1.85015e-10	0.000551297	0.511407	-1.85015e-10
11920215	rs12977564	1.28671e-08	0.267031	-1.1646	8.97851e-09	-0.644286	-1.16606	5.43641e-05	-0.630244	-1.17492
11920633	rs13346799	1.85355e-08	-1.55267	1.02012	2.63346e-08	-1.63251	0.898217	0.000161897	-1.71131	0.997402
11920880	rs2545819	7.12036e-08	0.893322	-0.080016	2.96923e-08	-0.398544	-0.215749	0.000213726	-0.391831	-0.0443385
11921021	rs12973655	1.2849e-08	0.267031	-1.16601	8.96611e-09	-0.644286	-1.16744	5.42983e-05	-0.630244	-1.17613
11921272	rs146400365	8.81722e-09	-1.74028	0.464748	1.28953e-08	-1.74593	0.297617	8.37257e-05	-1.81553	0.442207
11921716	rs420807	7.30846e-08	0.919397	-0.080016	3.02613e-08	-0.379563	-0.215749	0.000217831	-0.372807	-0.0443385
11922613	rs77242075	1.04543e-08	-0.152814	-0.952409	1.29623e-08	-0.506998	-0.936137	0.000101224	-0.208856	-0.974677
11924179	rs4804647	1.24011e-08	0.232347	-1.1668	8.68066e-09	-0.67586	-1.16822	5.31114e-05	-0.651663	-1.17681
11924285	rs74997702	6.62424e-09	-1.5615	-1.85015e-10	1.0314e-08	-1.67168	-1.85015e-10	5.45345e-05	-1.80203	-1.85015e-10
11925094	rs117233806	9.80588e-09	-1.16925	-1.85015e-10	1.34231e-08	-1.40821	-1.85015e-10	0.000124566	-0.976033	-1.85015e-10
11925715	rs2685675	1.22778e-08	0.165561	-1.11	7.92578e-09	-0.838069	-1.09699	4.91638e-05	-0.779817	-1.12589
11926535	rs166970	1.21445e-08	0.174292	-1.12966	7.58165e-09	-0.861424	-1.11803	4.84163e-05	-0.777312	-1.14372
11926608	rs7252922	1.73367e-08	-1.64269	1.04329	2.46444e-08	-1.70829	0.907659	0.000155919	-1.77011	1.01858
11927308	rs149405834	9.46917e-09	-1.5385e-10	-1.2042	1.6485e-08	-1.5385e-10	-1.20273	9.96312e-05	-1.5385e-10	-1.19939
11927548	rs138769319	9.5733e-09	-1.5385e-10	-1.19326	1.69252e-08	-1.5385e-10	-1.17638	9.9534e-05	-1.5385e-10	-1.20037
11927664	rs286248	1.1298e-08	0.109095	-1.1367	7.19043e-09	-0.906814	-1.12562	4.58876e-05	-0.824618	-1.15005
11928231	rs166971	1.23194e-07	0.93314	0.428382	5.39703e-08	-0.373825	0.357077	0.000356822	-0.368514	0.444886
11928368	rs1549	1.20932e-08	0.232347	-1.19194	8.43762e-09	-0.67586	-1.19662	5.20739e-05	-0.651663	-1.19654
11928812	rs166972	1.09865e-08	0.0854524	-1.14102	7.04069e-09	-0.923193	-1.13028	4.49365e-05	-0.841699	-1.15392
11929076	rs62110816	2.46152e-09	-1.48304	-1.06842	3.4709e-09	-1.74701	-1.01375	1.9272e-05	-1.79011	-1.0521
11929333	rs144195312	6.57785e-09	-1.56853	-1.85015e-10	1.02573e-08	-1.67719	-1.85015e-10	5.43811e-05	-1.80485	-1.85015e-10
11929656	rs149138791	6.94731e-09	-1.51388	-1.85015e-10	1.85126e-08	-1.08673	-1.85015e-10	0.000103438	-1.1619	-1.85015e-10
11930530	rs2677564	1.15575e-08	0.142272	-1.14717	8.3729e-09	-0.743238	-1.13694	5.04879e-05	-0.719743	-1.15939
11930639	rs286253	1.07112e-08	0.067975	-1.14892	6.95399e-09	-0.927028	-1.13884	4.37351e-05	-0.861777	-1.16094
11931077	rs286254	1.13744e-08	0.136926	-1.1578	7.3736e-09	-0.861788	-1.14549	4.46034e-05	-0.834001	-1.16906
11931106	rs141725248	9.99993e-09	-1.5385e-10	-1.14966	1.78877e-08	-1.5385e-10	-1.12106	0.000104065	-1.5385e-10	-1.15585
11931113	rs2685672	1.12511e-08	0.1206	-1.15237	8.21856e-09	-0.759374	-1.13941	4.94274e-05	-0.73605	-1.16431
11931177	rs286255	1.04043e-08	0.0428268	-1.15284	6.74945e-09	-0.952609	-1.14311	4.31235e-05	-0.872393	-1.16441
11931364	rs286256	1.0837e-08	0.0854524	-1.15472	6.95843e-09	-0.923193	-1.14203	4.44389e-05	-0.841699	-1.16505
11931746	rs17001671	1.7786e-08	-1.54183	0.96801	2.46315e-08	-1.62324	0.822084	0.000154355	-1.7039	0.942283
11932538	rs602574	1.08574e-08	0.0854524	-1.15284	6.95095e-09	-0.923193	-1.14311	4.44676e-05	-0.841699	-1.16441
11932651	rs10417822	1.24989e-08	-1.5385e-10	-0.926596	2.52819e-08	-1.5385e-10	-0.775091	0.000125781	-1.5385e-10	-0.966327
11932853	rs13382092	9.05252e-09	-0.179598	-1.0696	1.09083e-08	-0.542083	-1.07357	8.92011e-05	-0.227674	-1.0823
11932926	rs117680269	1.08462e-08	-1.5385e-10	-1.06842	1.93317e-08	-1.5385e-10	-1.04343	0.000111122	-1.5385e-10	-1.09024
11933743	rs117876952	1.00094e-08	-1.5385e-10	-1.14871	1.79087e-08	-1.5385e-10	-1.1199	0.000104158	-1.5385e-10	-1.15496
11934130	rs10402456	6.63622e-09	-1.55969	-1.85015e-10	1.63181e-08	-1.21291	-1.85015e-10	0.000111619	-1.08578	-1.85015e-10
11934755	rs147363586	5.24959e-09	-1.79409	-1.85015e-10	1.71137e-08	-1.1653	-1.85015e-10	6.51807e-05	-1.6237	-1.85015e-10
11935091	rs12978559	9.07677e-09	-1.24652	-1.85015e-10	1.50539e-08	-1.29354	-1.85015e-10	6.53289e-05	-1.62143	-1.85015e-10
11936515	rs34871157	9.09579e-09	-0.1657	-1.07873	1.10691e-08	-0.518458	-1.08257	8.89752e-05	-0.221527	-1.09098
11936916	rs587477	1.04874e-08	0.0582079	-1.16027	6.79739e-09	-0.937416	-1.15123	4.31231e-05	-0.865895	-1.17091
11936962	rs587859	1.04874e-08	0.0582079	-1.16027	6.79739e-09	-0.937416	-1.15123	4.31231e-05	-0.865895	-1.17091
11937024	rs117107178	9.97572e-09	-1.5385e-10	-1.15208	1.78342e-08	-1.5385e-10	-1.12406	0.000103828	-1.5385e-10	-1.15814
11937118	rs378030	1.04874e-08	0.0582079	-1.16027	6.79739e-09	-0.937416	-1.15123	4.31231e-05	-0.865895	-1.17091
11937419	rs2545813	1.11721e-08	0.12473	-1.16354	7.09298e-09	-0.891248	-1.15483	4.51114e-05	-0.817973	-1.17376
11937442	rs2685666	1.11721e-08	0.12473	-1.16354	7.09298e-09	-0.891248	-1.15483	4.51114e-05	-0.817973	-1.17376
11938027	rs2545812	1.02588e-08	0.0369882	-1.16109	6.69245e-09	-0.952068	-1.15213	4.24413e-05	-0.881114	-1.17163
11938125	rs2685664	1.02588e-08	0.0369882	-1.16109	6.69245e-09	-0.952068	-1.15213	4.24413e-05	-0.881114	-1.17163
11938141	rs375534	1.20121e-08	0.192371	-1.15869	7.4762e-09	-0.843954	-1.1495	4.75796e-05	-0.768925	-1.16954
11938262	rs11671713	1.16564e-08	0.204072	-1.20046	8.25326e-09	-0.691675	-1.2029	5.04052e-05	-0.677912	-1.20286
11938658	rs418266	1.02588e-08	0.0369882	-1.16109	6.69245e-09	-0.952068	-1.15213	4.24413e-05	-0.881114	-1.17163
11939149	rs432939	1.00316e-08	0.0158852	-1.16238	6.58651e-09	-0.966603	-1.15355	4.17582e-05	-0.896215	-1.17275
11939455	rs619767	1.0084e-08	0.0198043	-1.16109	6.66749e-09	-0.955804	-1.15213	4.16166e-05	-0.900737	-1.17163
11939478	rs480794	1.02588e-08	0.0369882	-1.16109	6.69245e-09	-0.952068	-1.15213	4.24413e-05	-0.881114	-1.17163
11939702	rs149680967	1.18656e-08	-0.978591	-1.85015e-10	9.48817e-08	0.54745	-1.85015e-10	0.000159892	-0.726371	-1.85015e-10
11939779	rs445012	1.0271e-08	0.0369882	-1.1599	6.70121e-09	-0.952068	-1.15083	4.24854e-05	-0.881114	-1.17059
11939808	rs417093	1.0271e-08	0.0369882	-1.1599	6.70121e-09	-0.952068	-1.15083	4.24854e-05	-0.881114	-1.17059
11939879	rs62110818	2.33844e-09	-1.49145	-1.1113	3.28212e-09	-1.75143	-1.06526	1.83512e-05	-1.79346	-1.09771
11939906	rs406262	1.0271e-08	0.0369882	-1.1599	6.70121e-09	-0.952068	-1.15083	4.24854e-05	-0.881114	-1.17059
11940234	rs416491	1.0271e-08	0.0369882	-1.1599	6.70121e-09	-0.952068	-1.15083	4.24854e-05	-0.881114	-1.17059
11940270	rs413333	1.07535e-08	0.0816842	-1.15869	6.9207e-09	-0.921162	-1.1495	4.39173e-05	-0.849019	-1.16954
11940750	rs77744942	8.62143e-08	-1.5385e-10	1.0046	1.36436e-07	-1.5385e-10	0.910677	0.000992272	-1.5385e-10	1.09913
11940761	rs406130	2.21239e-07	2.38582	-0.43881	5.39411e-08	0.462508	-0.479796	0.000251476	0.16801	-0.441528
11940863	rs406386	1.03205e-08	0.0417932	-1.1599	6.75554e-09	-0.943993	-1.15083	4.15084e-05	-0.904378	-1.17059
11941256	rs421355	1.06892e-08	0.0816842	-1.16468	6.87528e-09	-0.921162	-1.15609	4.36891e-05	-0.849019	-1.17475
11941363	rs2545810	1.07535e-08	0.0816842	-1.15869	6.9207e-09	-0.921162	-1.1495	4.39173e-05	-0.849019	-1.16954
11941532	rs35392612	1.16664e-08	0.204072	-1.1996	8.25791e-09	-0.691675	-1.20233	5.04339e-05	-0.677912	-1.20229
11941617	rs410885	1.0271e-08	0.0369882	-1.1599	6.70121e-09	-0.952068	-1.15083	4.24854e-05	-0.881114	-1.17059
11941675	rs451409	1.0271e-08	0.0369882	-1.1599	6.70121e-09	-0.952068	-1.15083	4.24854e-05	-0.881114	-1.17059
11941867	rs449342	1.04913e-08	0.0582079	-1.1599	6.80012e-09	-0.937416	-1.15083	4.31369e-05	-0.865895	-1.17059
11942362	rs427880	7.82438e-08	0.874827	0.0327658	3.31786e-08	-0.410943	-0.0923333	0.000232215	-0.416882	0.0636794
11942615	rs394416	6.7291e-08	0.900815	-0.144025	2.9307e-08	-0.392043	-0.235312	0.000198347	-0.398021	-0.112827
11942771	rs436411	1.05681e-08	0.0642974	-1.15869	6.89445e-09	-0.924962	-1.1495	4.305e-05	-0.868966	-1.16954
11943462	rs61742511	7.31371e-09	-1.46249	-1.85015e-10	1.06549e-08	-1.63916	-1.85015e-10	6.73477e-05	-1.591	-1.85015e-10
11943552	rs117998813	1.00134e-08	-1.5385e-10	-1.14831	1.79175e-08	-1.5385e-10	-1.1194	0.000104197	-1.5385e-10	-1.15458
11943697	rs400106	0.00150653	10.7731	-1.85015e-10	3.30589e-08	-0.506889	-1.85015e-10	0.000407317	0.208726	-1.85015e-10
11943713	rs56167415	5.35645e-09	-1.77393	-1.85015e-10	8.86968e-09	-1.82254	-1.85015e-10	5.27611e-05	-1.83509	-1.85015e-10
11943823	rs375049	1.0271e-08	0.0369882	-1.1599	6.70121e-09	-0.952068	-1.15083	4.24854e-05	-0.881114	-1.17059
11943852	rs3745669	1.19138e-08	0.226186	-1.20072	8.39015e-09	-0.675056	-1.20307	5.12461e-05	-0.661195	-1.20303
11944066	rs430965	1.07277e-08	0.0816842	-1.16109	6.90251e-09	-0.921162	-1.15213	4.38255e-05	-0.849019	-1.17163
11944070	rs381973	1.07277e-08	0.0816842	-1.16109	6.90251e-09	-0.921162	-1.15213	4.38255e-05	-0.849019	-1.17163
11944322	rs434048	1.0188e-08	0.0369882	-1.16801	6.64157e-09	-0.952068	-1.15976	4.2188e-05	-0.881114	-1.17762
11944400	rs1062258	1.22966e-08	-1.52009	0.577182	1.82778e-08	-1.60455	0.505053	0.000106892	-1.68883	0.559788
11944889	rs2545809	9.96652e-09	-1.5385e-10	-1.15301	1.78138e-08	-1.5385e-10	-1.1252	0.000103737	-1.5385e-10	-1.159
11944906	rs598006	1.05681e-08	0.0642974	-1.15869	6.89445e-09	-0.924962	-1.1495	4.305e-05	-0.868966	-1.16954
11944989	rs74181615	5.20461e-09	-0.856435	-0.946257	7.19401e-09	-1.07281	-0.959126	5.59516e-05	-0.811646	-0.964733
11945266	rs2685659	1.14009e-08	0.138425	-1.15697	8.2793e-09	-0.740831	-1.15059	4.96849e-05	-0.727363	-1.1678
11945466	rs2545808	1.0271e-08	0.0369882	-1.1599	6.70121e-09	-0.952068	-1.15083	4.24854e-05	-0.881114	-1.17059
11945487	rs600636	1.02916e-08	0.0401834	-1.16109	6.73799e-09	-0.945285	-1.15213	4.20721e-05	-0.88985	-1.17163
11945952	rs144017238	1.02768e-08	-1.5385e-10	-1.12234	1.7772e-08	-1.5385e-10	-1.12756	0.00010817	-1.5385e-10	-1.11716
11946038	rs370816	1.01306e-08	0.0158852	-1.15256	6.60178e-09	-0.966603	-1.15124	4.21345e-05	-0.896215	-1.16379
11946136	rs142086841	1.00437e-08	-1.5385e-10	-1.1453	1.79839e-08	-1.5385e-10	-1.1157	0.000104494	-1.5385e-10	-1.15174
11946366	rs2685658	1.1695e-08	0.160191	-1.15327	8.47437e-09	-0.724563	-1.14357	5.06577e-05	-0.710996	-1.16478
11946393	rs631393	1.02811e-08	0.0369882	-1.15891	6.70615e-09	-0.952068	-1.15009	4.25421e-05	-0.881114	-1.16926
11946580	rs35062986	1.63551e-08	-0.657697	-1.85015e-10	2.35468e-08	-0.846192	-1.85015e-10	0.000182153	-0.596018	-1.85015e-10
11946980	rs370410	9.66523e-09	-1.5385e-10	-1.1837	1.71656e-08	-1.5385e-10	-1.16227	0.000100861	-1.5385e-10	-1.18712
11947123	rs401987	1.09126e-08	0.122837	-1.18515	7.15626e-09	-0.859855	-1.17734	4.5085e-05	-0.80057	-1.19175
11947491	rs452897	1.00394e-08	0.0369882	-1.1827	6.54475e-09	-0.952068	-1.17445	4.16796e-05	-0.881114	-1.18974
11947536	rs429092	9.99112e-09	0.0369882	-1.18753	6.49685e-09	-0.952068	-1.1818	4.15111e-05	-0.881114	-1.19379
11947770	rs413273	1.00394e-08	0.0369882	-1.1827	6.54475e-09	-0.952068	-1.17445	4.16796e-05	-0.881114	-1.18974
11948073	rs62110835	1.1917e-08	0.226186	-1.20046	8.39157e-09	-0.675056	-1.2029	5.12549e-05	-0.661195	-1.20286
11948227	rs117532922	9.69356e-09	-1.5385e-10	-1.18078	1.72366e-08	-1.5385e-10	-1.15815	0.000101132	-1.5385e-10	-1.18444
11949448	rs72992396	1.71625e-09	-1.75986	-1.15224	3.61486e-09	-1.59964	-1.12049	1.76363e-05	-1.77317	-1.15774
11949782	rs286241	1.47273e-08	0.401974	-1.16451	9.89338e-09	-0.559743	-1.15357	4.87355e-05	-0.740183	-1.17428
11949895	rs142185439	5.25726e-09	-1.79263	-1.85015e-10	8.63762e-09	-1.84905	-1.85015e-10	5.64915e-05	-1.76678	-1.85015e-10
11950342	rs139532179	5.54491e-09	-1.73936	-1.85015e-10	1.09476e-08	-1.61206	-1.85015e-10	5.40615e-05	-1.81074	-1.85015e-10
11950498	rs149662891	1.63384e-09	-1.79933	-1.16197	3.22347e-09	-1.70569	-1.12903	1.63258e-05	-1.84143	-1.16669
11950525	rs286242	1.47631e-08	0.401974	-1.16208	9.92052e-09	-0.559743	-1.15083	4.88389e-05	-0.740183	-1.17216
11951470	rs448560	1.58973e-08	0.474807	-1.1609	1.04981e-08	-0.504481	-1.1495	5.14625e-05	-0.688891	-1.17112
11951526	rs138116343	1.16326e-08	-0.998426	-1.85015e-10	1.29589e-08	-1.4434	-1.85015e-10	7.6799e-05	-1.45967	-1.85015e-10
11951536	rs141226997	1.22869e-08	-1.5385e-10	-0.943707	1.98109e-08	-1.5385e-10	-1.01895	0.00012698	-1.5385e-10	-0.956835
11952121	rs286243	9.01585e-08	1.35761	-0.308278	4.09717e-08	0.09938	-0.391679	0.000202438	-0.210421	-0.280014
11952311	rs72992399	1.69507e-09	-1.77914	-1.14537	3.38961e-09	-1.67262	-1.11185	1.67296e-05	-1.83245	-1.15124
11952323	rs286245	1.58785e-08	0.474807	-1.16208	1.04842e-08	-0.504481	-1.15083	5.14093e-05	-0.688891	-1.17216
11952693	rs78560563	1.43505e-08	-1.5385e-10	-0.788454	3.02724e-08	-1.5385e-10	-0.594945	0.000144374	-1.5385e-10	-0.828459
11954562	rs286246	1.64841e-08	0.515804	-1.16564	1.14028e-08	-0.416471	-1.15485	5.81808e-05	-0.562051	-1.17526
11955632	rs2607451	1.68895e-08	0.534152	-1.1597	1.15356e-08	-0.411581	-1.14816	5.9806e-05	-0.539689	-1.17007
11955765	rs2607452	1.65093e-08	0.51017	-1.15848	1.14438e-08	-0.420939	-1.1468	5.85413e-05	-0.56213	-1.16901
11956559	rs1466307	1.6952e-08	0.534152	-1.156	1.15834e-08	-0.411581	-1.14402	6.00006e-05	-0.539689	-1.16682
11956624	rs1466308	1.73644e-08	0.558188	-1.156	1.18018e-08	-0.392901	-1.14402	6.10801e-05	-0.521858	-1.16682
11957001	rs2607454	1.19427e-08	0.202772	-1.17489	8.60677e-09	-0.687247	-1.16538	5.0921e-05	-0.687389	-1.1832
11957060	rs2607455	1.6952e-08	0.534152	-1.156	1.15834e-08	-0.411581	-1.14402	6.00006e-05	-0.539689	-1.16682
11957216	rs62110837	3.03323e-08	-0.040023	-1.85015e-10	1.25188e-08	-1.47795	-1.85015e-10	0.000126705	-0.959008	-1.85015e-10
11957459	rs143494653	1.05562e-08	-1.09552	-1.85015e-10	2.53979e-08	-0.770515	-1.85015e-10	0.000133989	-0.903107	-1.85015e-10
11957899	rs117946175	1.11933e-08	-1.5385e-10	-1.03692	1.95328e-08	-1.5385e-10	-1.03308	0.000115705	-1.5385e-10	-1.04982
11958835	rs12976680	1.01874e-08	-1.6903	0.559214	1.42245e-08	-1.74707	0.396859	9.41967e-05	-1.79838	0.542896
11958893	rs149123407	6.05486e-09	-1.65138	-1.85015e-10	1.0516e-08	-1.65229	-1.85015e-10	6.75566e-05	-1.5879	-1.85015e-10
11959057	rs2607456	2.65654e-09	-1.27215	-1.20306	3.60843e-09	-1.51734	-1.20457	1.82709e-05	-1.69422	-1.20134
11959564	rs76055312	5.05938e-09	-1.83099	-1.85015e-10	8.7585e-09	-1.83516	-1.85015e-10	5.65005e-05	-1.76662	-1.85015e-10
11960314	rs2545822	2.92275e-09	-1.1782	-1.20151	3.72552e-09	-1.48546	-1.20451	1.88684e-05	-1.66403	-1.19935
11960480	rs10439165	8.95258e-09	-0.19217	-1.06812	8.71335e-09	-0.7682	-1.07212	7.69366e-05	-0.376985	-1.0809
11960676	rs74181618	8.7362e-09	-0.219713	-1.06505	8.54287e-09	-0.790424	-1.06966	7.52841e-05	-0.40294	-1.07666
11960912	rs12977095	9.71298e-09	-1.64275	0.463978	1.37408e-08	-1.73324	0.348431	8.66835e-05	-1.77917	0.440563
11960915	rs12977096	9.68487e-09	-1.64565	0.463978	1.3711e-08	-1.73541	0.348431	8.65378e-05	-1.78085	0.440563
11960939	rs12986409	9.87324e-09	-1.64939	0.486985	1.3817e-08	-1.73821	0.358929	8.81601e-05	-1.78301	0.461298
11962087	rs8103871	8.66078e-09	-0.23275	-1.06068	8.49487e-09	-0.800928	-1.06479	7.45774e-05	-0.41522	-1.07381
11962633	rs12972457	9.60569e-09	-0.1511	-1.03878	9.27208e-09	-0.73498	-1.04319	8.22459e-05	-0.338258	-1.0529
11962731	rs2112473	3.00487e-09	-1.40361	-0.948397	4.13485e-09	-1.71061	-0.875124	2.20693e-05	-1.7805	-0.92618
11963107	rs28722915	4.75198e-09	-1.83516	-0.0585194	7.74165e-09	-1.84141	-0.117159	4.75715e-05	-1.8488	-0.0898347
11963214	rs58916800	4.41209e-09	-1.84518	-0.122705	7.44897e-09	-1.84808	-0.149029	4.49169e-05	-1.84776	-0.148296
11963580	rs117807166	1.73709e-09	-1.76306	-1.13696	3.66482e-09	-1.60501	-1.10139	1.78412e-05	-1.77612	-1.14324
11964106	rs137922532	5.70607e-09	-1.71071	-1.85015e-10	1.01829e-08	-1.68447	-1.85015e-10	6.57992e-05	-1.61426	-1.85015e-10
11964208	rs282748	1.1296e-08	0.162701	-1.19049	7.30107e-09	-0.830294	-1.18687	4.02675e-05	-0.909355	-1.19597
11965146	rs117412421	5.12771e-09	-1.81758	-1.85015e-10	8.65957e-09	-1.84652	-1.85015e-10	5.47742e-05	-1.79765	-1.85015e-10
11965390	rs11667128	2.64459e-09	-1.28731	-1.19241	3.48825e-09	-1.55847	-1.19731	1.76517e-05	-1.74186	-1.18818
11965727	rs423280	1.6902e-08	0.542079	-1.16688	1.18e-08	-0.375994	-1.16109	5.26806e-05	-0.660349	-1.17627
11965807	rs76546609	1.74483e-09	-1.77096	-1.12462	3.67103e-09	-1.61845	-1.08626	1.7922e-05	-1.78338	-1.13146
11965918	rs282749	4.52218e-08	1.48877	-1.12943	1.67153e-08	-0.0562734	-1.13258	7.34624e-05	-0.372356	-1.13174
11966125	rs2551866	2.6384e-09	-1.28731	-1.19475	3.48204e-09	-1.55847	-1.19909	1.76034e-05	-1.74186	-1.19092
11966188	rs2735438	4.19914e-09	-1.44983	-0.567528	6.09953e-09	-1.74225	-0.454722	3.25979e-05	-1.80713	-0.509489
11966231	rs2551865	2.6384e-09	-1.28731	-1.19475	3.48204e-09	-1.55847	-1.19909	1.76034e-05	-1.74186	-1.19092
11966426	rs282750	1.65022e-08	0.518141	-1.16688	1.15805e-08	-0.39477	-1.16109	5.17999e-05	-0.677209	-1.17627
11966678	rs117649999	1.77864e-07	1.72878	-1.85015e-10	2.17433e-07	1.37671	-1.85015e-10	0.00574354	2.85497	-1.85015e-10
11966683	rs282751	8.81016e-09	-0.210563	-1.06577	9.61346e-09	-0.672213	-1.0698	7.65122e-05	-0.38476	-1.07866
11966700	rs282752	9.27152e-09	-0.156478	-1.06881	1.00349e-08	-0.626309	-1.0728	8.02949e-05	-0.333607	-1.08155
11966792	rs282753	9.27152e-09	-0.156478	-1.06881	1.00349e-08	-0.626309	-1.0728	8.02949e-05	-0.333607	-1.08155
11966911	rs2551863	2.71825e-09	-1.4587	-0.993545	3.93156e-09	-1.74681	-0.889332	2.05451e-05	-1.80997	-0.968269
11967007	rs282754	8.44192e-09	-0.26379	-1.05524	9.28595e-09	-0.717256	-1.05942	7.34935e-05	-0.435054	-1.06862
11967139	rs111367102	1.66659e-08	-0.63887	-1.85015e-10	2.70328e-08	-0.708129	-1.85015e-10	0.000187685	-0.566101	-1.85015e-10
11967804	rs117821647	1.71356e-09	-1.78564	-1.12802	3.56286e-09	-1.6442	-1.09041	1.76261e-05	-1.79678	-1.13471
11967817	rs279207	8.40959e-09	-0.26379	-1.05907	9.25088e-09	-0.717256	-1.06321	7.32249e-05	-0.435054	-1.07228
11968438	rs279208	7.27619e-09	-0.413907	-1.05372	8.35902e-09	-0.82391	-1.05793	6.17817e-05	-0.610089	-1.06717
11968503	rs145494582	5.15658e-09	-1.81196	-1.85015e-10	8.64814e-09	-1.84784	-1.85015e-10	5.5165e-05	-1.79054	-1.85015e-10
11968853	rs76021722	1.71316e-09	-1.78134	-1.13256	3.57039e-09	-1.63653	-1.09597	1.76186e-05	-1.79286	-1.13905
11968985	rs2551860	1.97354e-09	-1.56785	-1.20456	2.86199e-09	-1.75055	-1.20312	1.58911e-05	-1.83075	-1.20436
11969235	rs279209	4.29254e-09	-0.878494	-1.11687	5.38284e-09	-1.20192	-1.12004	3.74473e-05	-1.05102	-1.12691
11969898	rs72994204	1.70077e-09	-1.8012	-1.11995	3.57272e-09	-1.67304	-1.05882	1.74389e-05	-1.81081	-1.13135
11970164	rs146752381	1.68776e-09	-1.80595	-1.12289	3.51957e-09	-1.68224	-1.0646	1.73685e-05	-1.81504	-1.13117
11971370	rs3096449	2.24805e-09	-1.71598	-0.926193	3.46138e-09	-1.84626	-0.917257	2.13914e-05	-1.84889	-0.888986
11971416	rs2551857	2.28132e-09	-1.71886	-0.908624	3.52839e-09	-1.84493	-0.899413	2.17964e-05	-1.84883	-0.870298
11971685	rs279210	2.36192e-09	-1.51104	-1.08172	3.2112e-09	-1.78568	-1.05286	1.77183e-05	-1.83038	-1.09589
11972353	rs75479418	1.38636e-08	-1.5385e-10	-0.822971	2.30662e-08	-1.5385e-10	-0.866811	0.000143905	-1.5385e-10	-0.831715
11972499	rs279211	2.08264e-09	-1.75924	-0.959367	3.24801e-09	-1.83977	-0.987367	1.99377e-05	-1.84261	-0.96564
11972600	rs4804649	5.21932e-09	-1.79987	-1.85015e-10	8.83811e-09	-1.82611	-1.85015e-10	5.24802e-05	-1.84043	-1.85015e-10
11972646	rs72994210	1.65462e-09	-1.81668	-1.13198	3.40249e-09	-1.70409	-1.07658	1.70576e-05	-1.82449	-1.13978
11972651	rs279212	2.09576e-09	-1.75295	-0.959367	3.24189e-09	-1.84166	-0.987367	1.9973e-05	-1.84084	-0.96564
11974251	rs459363	2.12091e-09	-1.70824	-0.992151	3.1216e-09	-1.84868	-1.01815	1.96518e-05	-1.82471	-0.997987
11974255	rs459364	2.28276e-09	-1.55422	-1.07263	3.1863e-09	-1.80355	-1.04277	1.77098e-05	-1.83942	-1.08732
11974480	rs62110838	1.79453e-09	-1.75256	-1.11494	2.84747e-09	-1.84892	-1.10983	1.7514e-05	-1.84455	-1.09332
11974758	rs78701217	2.06885e-08	-1.5385e-10	-0.422661	3.79591e-08	-1.5385e-10	-0.368671	0.000228923	-1.5385e-10	-0.367481
11974870	rs17001715	7.16506e-09	-1.48302	-1.85015e-10	1.244e-08	-1.48426	-1.85015e-10	8.16646e-05	-1.39825	-1.85015e-10
11975425	rs17705580	1.63237e-09	-1.82269	-1.13952	3.32476e-09	-1.71713	-1.08665	1.68491e-05	-1.82969	-1.14688
11975581	rs77840160	4.18453e-08	0.281742	-1.85015e-10	4.27137e-08	-0.25066	-1.85015e-10	0.000874153	0.972389	-1.85015e-10
11975897	rs72994211	1.62756e-09	-1.82048	-1.14468	3.31778e-09	-1.71225	-1.09364	1.67994e-05	-1.82779	-1.15174
11976052	rs62110839	1.79706e-09	-1.74805	-1.11803	2.83915e-09	-1.84865	-1.11302	1.74375e-05	-1.84547	-1.09677
11977572	rs11671596	1.75619e-09	-1.68554	-1.20355	2.70351e-09	-1.80882	-1.20181	1.56571e-05	-1.84834	-1.2016
11977811	rs279214	2.23705e-09	-1.56235	-1.08473	3.13386e-09	-1.80671	-1.05621	1.74842e-05	-1.84085	-1.09872
11978019	rs11085794	1.81472e-09	-1.73873	-1.11758	2.84286e-09	-1.84782	-1.11255	1.74198e-05	-1.847	-1.09626
11978828	rs112352083	6.83601e-09	-1.53003	-1.85015e-10	9.08288e-09	-1.79879	-1.85015e-10	5.82778e-05	-1.73565	-1.85015e-10
11979164	rs10500209	1.78782e-09	-1.75234	-1.1189	2.83633e-09	-1.84876	-1.11391	1.74443e-05	-1.84411	-1.09774
11979254	rs141562312	1.10177e-08	-1.5385e-10	-1.05274	2.19287e-08	-1.5385e-10	-0.917384	0.000113288	-1.5385e-10	-1.07094
11979305	rs72994214	1.58822e-09	-1.82326	-1.16636	3.1987e-09	-1.71841	-1.12403	1.64238e-05	-1.83018	-1.17196
11979636	rs72994216	1.7522e-09	-1.69046	-1.20091	2.69501e-09	-1.80978	-1.204	1.57116e-05	-1.84879	-1.19767
11979669	rs117322896	1.18551e-08	-0.979477	-1.85015e-10	1.33437e-08	-1.41414	-1.85015e-10	8.47762e-05	-1.36085	-1.85015e-10
11980332	rs279215	2.2146e-09	-1.56109	-1.09608	3.10132e-09	-1.80449	-1.06886	1.7292e-05	-1.84126	-1.10936
11980821	rs10418181	1.79812e-09	-1.66486	-1.20063	2.73063e-09	-1.79655	-1.2041	1.57504e-05	-1.8467	-1.1973
11980838	rs7507669	1.8307e-09	-1.64664	-1.2009	2.75306e-09	-1.78847	-1.204	1.57919e-05	-1.8437	-1.19767
11980853	rs113622516	1.89177e-09	-1.71643	-1.09829	2.90944e-09	-1.84448	-1.09274	1.77623e-05	-1.84893	-1.07485
11980968	rs72994219	5.13148e-09	-1.81684	-1.85015e-10	9.72797e-09	-1.73018	-1.85015e-10	6.10619e-05	-1.68898	-1.85015e-10
11981375	rs10424433	1.73617e-09	-1.69783	-1.20272	2.68459e-09	-1.81481	-1.20285	1.5668e-05	-1.84897	-1.20027
11982151	rs117898538	1.58811e-09	-1.81955	-1.17014	3.20719e-09	-1.71023	-1.12956	1.64191e-05	-1.82698	-1.17544
11982651	rs112209819	2.03473e-06	4.16588	-1.85015e-10	8.19266e-08	0.400643	-1.85015e-10	0.00249512	2.02123	-1.85015e-10
11984841	rs279216	1.79471e-09	-1.77748	-1.08992	2.96637e-09	-1.84394	-1.0739	1.7988e-05	-1.81195	-1.09921
11985154	rs145655719	8.35243e-09	-1.32968	-1.85015e-10	2.42295e-08	-0.817608	-1.85015e-10	0.000182419	-0.594562	-1.85015e-10
11985923	rs72994223	1.55014e-09	-1.81013	-1.20376	3.06053e-09	-1.69056	-1.19603	1.61104e-05	-1.81874	-1.20266
11987104	rs57638283	1.07573e-08	-1.5385e-10	-1.07665	2.02897e-08	-1.5385e-10	-0.995069	0.000109589	-1.5385e-10	-1.10413
11988005	rs4804173	1.5091e-09	-1.84906	-1.19167	2.876e-09	-1.75486	-1.19392	1.85139e-05	-1.68599	-1.19635
11988323	rs279217	2.43314e-09	-1.64531	-0.917746	3.31287e-09	-1.82821	-0.979159	2.22301e-05	-1.7789	-0.92052
11988515	rs11085795	1.50924e-09	-1.84913	-1.1915	2.8892e-09	-1.75043	-1.19377	1.86242e-05	-1.68019	-1.19622
11988750	rs138281388	8.3767e-09	-1.32678	-1.85015e-10	3.43042e-08	-0.469913	-1.85015e-10	0.000173197	-0.646435	-1.85015e-10
11988971	rs393516	2.44855e-09	-1.64531	-0.911432	3.33148e-09	-1.82821	-0.973557	2.23702e-05	-1.7789	-0.914235
11988974	rs393520	2.4965e-09	-1.64309	-0.894257	3.3584e-09	-1.82749	-0.966224	2.26898e-05	-1.7776	-0.901353
11989426	rs75591591	6.84675e-09	-1.52846	-1.85015e-10	1.18883e-08	-1.52962	-1.85015e-10	7.76356e-05	-1.44884	-1.85015e-10
11989473	rs72994224	1.56177e-09	-1.80207	-1.20435	3.11777e-09	-1.67469	-1.19337	1.621e-05	-1.81158	-1.20366
11989518	rs279218	2.42898e-09	-1.66595	-0.898811	3.3481e-09	-1.83445	-0.962338	2.23852e-05	-1.79079	-0.901675
11989697	rs76458827	8.06066e-09	-1.36524	-1.85015e-10	9.05822e-09	-1.80151	-1.85015e-10	6.69708e-05	-1.59661	-1.85015e-10
11989748	rs279219	1.79278e-09	-1.75982	-1.10865	2.9203e-09	-1.84893	-1.08457	1.74477e-05	-1.82266	-1.119
11989836	rs4804174	1.51222e-09	-1.8491	-1.18956	2.90746e-09	-1.7459	-1.192	1.8764e-05	-1.67428	-1.19465
11990142	rs118107001	2.44986e-09	-1.35163	-1.20458	9.61889e-09	-0.538109	-1.20334	7.01778e-05	-0.34556	-1.20428
11990258	rs279220	1.74816e-09	-1.78332	-1.11035	2.94623e-09	-1.83818	-1.08647	1.78891e-05	-1.79606	-1.12061
11990615	rs141363065	7.23819e-09	-1.47287	-1.85015e-10	1.44568e-08	-1.33402	-1.85015e-10	9.25027e-05	-1.27363	-1.85015e-10
11991218	rs279221	2.65674e-09	-1.53442	-0.940721	3.3912e-09	-1.78452	-0.999472	2.33042e-05	-1.70885	-0.943381
11991238	rs72994231	1.56581e-09	-1.79938	-1.20445	3.13656e-09	-1.66956	-1.1925	1.62453e-05	-1.80918	-1.20388
11991587	rs279222	1.88461e-09	-1.74545	-1.07307	3.03747e-09	-1.84905	-1.0451	1.79209e-05	-1.82966	-1.08524
11991638	rs279223	2.40981e-09	-1.54849	-1.0242	4.23309e-09	-1.57303	-0.989217	2.19473e-05	-1.67735	-1.03488
11991962	rs12459059	1.55068e-09	-1.84909	-1.16446	2.98649e-09	-1.74256	-1.16852	1.90482e-05	-1.68078	-1.17311
11992261	rs73921177	2.39165e-09	-1.39576	-1.18449	9.05961e-09	-0.601387	-1.19997	6.11824e-05	-0.505665	-1.18134
11992981	rs72994233	1.49369e-09	-1.84656	-1.20443	2.78492e-09	-1.79192	-1.18904	1.56698e-05	-1.84534	-1.20379
11993045	rs11085796	1.5493e-09	-1.82674	-1.18769	2.71279e-09	-1.81692	-1.19028	1.66343e-05	-1.79628	-1.19312
11993214	rs17381137	1.49869e-09	-1.84384	-1.2038	2.78932e-09	-1.78347	-1.19592	1.57483e-05	-1.84142	-1.20271
11993350	rs17381158	1.49564e-09	-1.84579	-1.20389	2.77638e-09	-1.78845	-1.19558	1.5699e-05	-1.84441	-1.20286
11993605	rs57239197	2.098e-09	-1.5089	-1.20235	5.92946e-09	-1.04071	-1.18454	3.76467e-05	-0.969453	-1.20317
11994200	rs62110840	1.51881e-09	-1.83429	-1.20002	2.62026e-09	-1.83804	-1.20387	1.60445e-05	-1.83635	-1.18916
11995066	rs73003905	4.97731e-09	-1.84735	-1.85015e-10	9.10924e-09	-1.79589	-1.85015e-10	5.21725e-05	-1.84631	-1.85015e-10
11995151	rs55912511	1.72613e-09	-1.70555	-1.20081	4.20068e-09	-1.36644	-1.20349	2.68509e-05	-1.31104	-1.19952
11995426	rs2311783	1.93354e-09	-1.58854	-1.20434	5.12735e-09	-1.17226	-1.19833	3.37612e-05	-1.0776	-1.20395
11995508	rs2311784	1.50624e-09	-1.83952	-1.2031	2.62439e-09	-1.84909	-1.19125	1.59476e-05	-1.82738	-1.20418
11995684	rs10403024	3.26783e-09	-1.4914	-0.776714	4.57434e-09	-1.65103	-0.833687	2.78095e-05	-1.63549	-0.840002
11995789	rs116857670	1.29862e-08	-1.5385e-10	-0.888352	2.70946e-08	-1.5385e-10	-0.705847	0.000133943	-1.5385e-10	-0.903451
11996064	rs279174	1.99118e-09	-1.57848	-1.18503	3.93748e-09	-1.48747	-1.14717	1.8334e-05	-1.69054	-1.20157
11996101	rs4629088	1.75926e-09	-1.72989	-1.15745	4.08291e-09	-1.44464	-1.15373	3.13707e-05	-1.19243	-1.16257
11996815	rs279175	3.25638e-09	-1.19892	-1.0727	1.23847e-08	-0.459784	-1.02894	0.000236297	0.377742	-0.71352
11996991	rs169403	6.87756e-09	-1.52397	-1.85015e-10	1.21287e-08	-1.5096	-1.85015e-10	6.76268e-05	-1.58686	-1.85015e-10
11997183	rs279178	3.08593e-09	-1.40287	-0.922516	1.01489e-08	-0.799321	-0.888495	0.000214697	0.00042844	-0.432069
11997197	rs279179	3.56045e-09	-1.16129	-1.02106	1.37914e-08	-0.411139	-0.969998	0.000281779	0.458085	-0.61783
11997340	rs73003906	1.53391e-09	-1.84235	-1.18207	2.63825e-09	-1.83779	-1.19727	1.6152e-05	-1.83453	-1.18429
11997423	rs279180	3.60631e-09	-1.16129	-1.00826	1.3992e-08	-0.411139	-0.955555	0.000288253	0.458085	-0.595114
11997610	rs11085797	1.77273e-09	-1.84616	-1.03356	3.194e-09	-1.6873	-1.1566	3.05411e-05	-1.41456	-0.967234
11997645	rs279181	3.91366e-09	-1.12604	-0.96172	1.5332e-08	-0.371792	-0.903446	0.000335246	0.528986	-0.514989
11997919	rs279182	3.35755e-09	-1.38286	-0.85817	1.11994e-08	-0.768745	-0.820571	0.000248158	0.0409414	-0.327743
11998167	rs279183	3.27348e-09	-1.41271	-0.853676	1.07499e-08	-0.814442	-0.815841	0.000235239	-0.0196604	-0.320603
11998179	rs10408418	1.71425e-09	-1.82795	-1.08531	3.42498e-09	-1.7195	-1.05458	4.5546e-05	-1.27658	-0.705559
11998330	rs73003907	4.97931e-09	-1.84695	-1.85015e-10	8.75504e-09	-1.83555	-1.85015e-10	5.37576e-05	-1.81638	-1.85015e-10
11998756	rs3810315	7.93097e-09	-1.38146	-1.85015e-10	1.40261e-08	-1.36426	-1.85015e-10	7.69619e-05	-1.45756	-1.85015e-10
11998777	rs3810314	1.68332e-09	-1.82464	-1.10682	3.36975e-09	-1.71151	-1.07883	4.42686e-05	-1.25992	-0.750672
11999036	rs114742725	4.97273e-09	-1.84827	-1.85015e-10	8.79574e-09	-1.83091	-1.85015e-10	5.41152e-05	-1.80975	-1.85015e-10
11999181	rs117657024	1.34792e-08	-0.851086	-1.85015e-10	2.81829e-08	-0.666466	-1.85015e-10	0.000238573	-0.326193	-1.85015e-10
11999833	rs144740256	8.53607e-09	-1.30794	-1.85015e-10	1.51157e-08	-1.28944	-1.85015e-10	8.23367e-05	-1.39005	-1.85015e-10
11999985	rs279185	3.38986e-09	-1.30634	-0.925104	1.36758e-08	-0.526732	-0.862819	0.000275108	0.270465	-0.454169
12000405	rs279186	3.02799e-09	-1.51773	-0.826605	1.04317e-08	-0.872961	-0.787374	0.000222616	-0.117489	-0.27793
12000949	rs11669983	2.63577e-09	-1.34794	-1.13512	8.72279e-09	-0.731153	-1.10809	7.65324e-05	-0.323483	-1.13967
12001130	rs112864842	6.97785e-09	-1.5095	-1.85015e-10	1.3776e-08	-1.38225	-1.85015e-10	8.34408e-05	-1.37673	-1.85015e-10
12001170	rs28822107	1.61525e-09	-1.84888	-1.12387	2.96586e-09	-1.81974	-1.09828	3.4534e-05	-1.47058	-0.788347
12002177	rs279188	2.99595e-09	-1.41377	-0.941203	1.10692e-08	-0.736216	-0.864801	0.000211094	0.0098477	-0.458411
12002414	rs113656532	6.65883e-09	-1.55629	-1.85015e-10	1.27756e-08	-1.45764	-1.85015e-10	7.05353e-05	-1.54475	-1.85015e-10
12002817	rs279189	3.91969e-09	-1.41	-0.67622	1.28464e-08	-0.774177	-0.677941	0.000203616	0.0117567	-0.496389
12003096	rs279192	3.92675e-09	-1.41	-0.674421	1.28695e-08	-0.774177	-0.676145	0.00020404	0.0117567	-0.494306
12003113	rs56077549	5.62996e-09	-1.72414	-1.85015e-10	1.04037e-08	-1.66302	-1.85015e-10	0.000106886	-1.12911	-1.85015e-10
12003159	rs279193	3.95388e-09	-1.39014	-0.687394	1.31032e-08	-0.74323	-0.689096	0.000209335	0.0524052	-0.509335
12003839	rs118135492	4.97745e-09	-1.84732	-1.85015e-10	1.19563e-08	-1.52392	-1.85015e-10	5.54455e-05	-1.78547	-1.85015e-10
12004271	rs62112975	2.82013e-09	-1.26944	-1.14602	9.56401e-09	-0.626156	-1.12102	8.77231e-05	-0.176491	-1.15019
12004432	rs279194	3.88117e-09	-1.40013	-0.69597	1.27913e-08	-0.758759	-0.697659	0.000203082	0.032025	-0.519284
12004644	rs143530496	1.0276e-08	-1.5385e-10	-1.12243	1.7003e-08	-1.5385e-10	-1.17179	0.000107705	-1.5385e-10	-1.12147
12004658	rs148035581	9.97153e-09	-1.5385e-10	-1.1525	1.67039e-08	-1.5385e-10	-1.18954	0.000104493	-1.5385e-10	-1.15174
12004812	rs279195	4.53335e-09	-1.21809	-0.722686	1.71431e-08	-0.439256	-0.72433	0.000286903	0.408632	-0.550353
12005054	rs7247828	2.78557e-09	-1.27904	-1.14874	9.50091e-09	-0.629515	-1.12428	8.54611e-05	-0.199991	-1.15281
12005599	rs117098377	8.90748e-09	-1.26535	-1.85015e-10	1.21446e-08	-1.50829	-1.85015e-10	8.52588e-05	-1.35518	-1.85015e-10
12005810	rs138349466	5.05272e-09	-1.83231	-1.85015e-10	8.71772e-09	-1.83982	-1.85015e-10	5.80899e-05	-1.73888	-1.85015e-10
12005944	rs279197	3.71664e-09	-1.40856	-0.730861	1.23072e-08	-0.762508	-0.73249	0.000190461	0.00846541	-0.559884
12005952	rs62112976	9.45667e-09	-1.20552	-1.85015e-10	4.04582e-08	-0.304911	-1.85015e-10	0.000202801	-0.488639	-1.85015e-10
12006117	rs11085798	2.76781e-09	-1.28022	-1.15396	9.32574e-09	-0.641847	-1.13056	8.54719e-05	-0.19485	-1.15783
12007018	rs62113965	2.76596e-09	-1.27904	-1.1558	9.42033e-09	-0.629515	-1.1328	8.48827e-05	-0.199991	-1.15961
12007234	rs62113966	7.85986e-09	-1.39047	-1.85015e-10	1.99558e-08	-1.01166	-1.85015e-10	0.000124325	-0.977969	-1.85015e-10
12007386	rs62113967	2.76451e-09	-1.28022	-1.15515	9.31228e-09	-0.641847	-1.132	8.53739e-05	-0.19485	-1.15898
12007482	rs142205707	5.42656e-09	-1.76093	-1.85015e-10	9.93989e-09	-1.70862	-1.85015e-10	9.74139e-05	-1.2219	-1.85015e-10
12008060	rs279198	3.67662e-09	-1.40856	-0.741688	1.21749e-08	-0.762508	-0.743298	0.000188069	0.00846541	-0.572525
12008080	rs147916230	9.72443e-09	-1.5385e-10	-1.1776	1.78265e-08	-1.5385e-10	-1.12449	0.00010129	-1.5385e-10	-1.18288
12008317	rs11672642	2.769e-09	-1.27904	-1.15471	9.43289e-09	-0.629515	-1.13146	8.49723e-05	-0.199991	-1.15855
12008322	rs148087550	7.55486e-09	-1.43005	-1.85015e-10	1.33488e-08	-1.41375	-1.85015e-10	7.36237e-05	-1.5019	-1.85015e-10
12008933	rs279200	3.57993e-09	-1.41834	-0.758555	1.17887e-08	-0.777899	-0.760136	0.000180717	-0.0116753	-0.592261
12009088	rs279201	3.30244e-09	-1.32736	-0.930213	1.14765e-08	-0.644937	-0.919946	0.000103911	-0.21814	-0.939188
12009326	rs10402963	4.98529e-09	-1.84575	-1.85015e-10	8.63904e-09	-1.84889	-1.85015e-10	5.74368e-05	-1.75018	-1.85015e-10
12009330	rs141645070	4.96876e-09	-1.84907	-1.85015e-10	8.64582e-09	-1.8481	-1.85015e-10	5.37457e-05	-1.8166	-1.85015e-10
12010198	rs73003914	7.47591e-09	-1.44055	-1.85015e-10	1.32066e-08	-1.42446	-1.85015e-10	7.29235e-05	-1.51146	-1.85015e-10
12010432	rs112736536	8.5818e-07	3.30258	-1.85015e-10	4.8996e-07	2.18914	-1.85015e-10	0.00901965	3.30629	-1.85015e-10
12011063	rs279202	2.7863e-09	-1.31798	-1.10955	9.93612e-09	-0.630699	-1.07831	8.86244e-05	-0.201577	-1.11488
12011590	rs279203	3.03839e-09	-1.1466	-1.19431	4.15343e-09	-1.38165	-1.19959	3.77188e-05	-0.969548	-1.20116
12011706	rs142130401	8.09309e-09	-1.36123	-1.85015e-10	2.66849e-08	-0.721081	-1.85015e-10	0.000107567	-1.12275	-1.85015e-10
12011911	rs73003916	7.56503e-09	-1.4287	-1.85015e-10	1.33671e-08	-1.41238	-1.85015e-10	7.37139e-05	-1.50068	-1.85015e-10
12011959	rs28669313	5.03612e-09	-1.8356	-1.85015e-10	8.68405e-09	-1.84369	-1.85015e-10	5.55616e-05	-1.78337	-1.85015e-10
12012132	rs28541789	5.64677e-09	-1.72115	-1.85015e-10	1.04416e-08	-1.65939	-1.85015e-10	0.000107651	-1.12197	-1.85015e-10
12012236	rs537468	3.55068e-09	-1.44957	-0.735527	1.1416e-08	-0.833021	-0.737148	0.000177222	-0.0581321	-0.565329
12012411	rs10425353	5.0232e-09	-1.83817	-1.85015e-10	8.67035e-09	-1.84527	-1.85015e-10	5.59013e-05	-1.77728	-1.85015e-10
12013511	rs62113968	1.32225e-08	-0.870314	-1.85015e-10	5.50739e-08	0.0034955	-1.85015e-10	0.000337971	0.0220939	-1.85015e-10
12013732	rs279204	2.82472e-09	-1.28608	-1.12775	1.02074e-08	-0.582625	-1.09944	9.20724e-05	-0.14575	-1.13254
12014010	rs183185150	5.64706e-09	-1.7211	-1.85015e-10	1.07811e-08	-1.62738	-1.85015e-10	7.57261e-05	-1.47374	-1.85015e-10
12014274	rs279205	3.58423e-09	-1.41834	-0.757357	1.18029e-08	-0.777899	-0.75894	0.000180971	-0.0116753	-0.590857
12014355	rs11671654	1.54757e-09	-1.82277	-1.19278	2.86845e-09	-1.77898	-1.17243	1.88879e-05	-1.65986	-1.20249
12014627	rs8106238	7.26887e-09	-1.46864	-1.85015e-10	1.41257e-08	-1.35719	-1.85015e-10	7.71205e-05	-1.4555	-1.85015e-10
12014820	rs28588743	5.07943e-09	-1.82704	-1.85015e-10	8.67899e-09	-1.84428	-1.85015e-10	5.47975e-05	-1.79722	-1.85015e-10
12015545	rs111999105	4.99084e-09	-1.84463	-1.85015e-10	8.82031e-09	-1.82812	-1.85015e-10	7.13554e-05	-1.53319	-1.85015e-10
12017058	rs75636307	7.47547e-09	-1.44061	-1.85015e-10	1.45821e-08	-1.32539	-1.85015e-10	7.93498e-05	-1.427	-1.85015e-10
12017264	rs12463082	2.72024e-09	-1.28974	-1.16178	9.20653e-09	-0.645184	-1.14008	8.28733e-05	-0.21822	-1.16533
12017558	rs141039381	5.09135e-09	-1.82469	-1.85015e-10	8.64382e-09	-1.84834	-1.85015e-10	5.21482e-05	-1.84678	-1.85015e-10
12017885	rs279224	3.53466e-09	-1.46716	-0.72246	1.15758e-08	-0.861187	-0.695077	0.000172244	-0.095591	-0.556364
12017954	rs138644472	2.05762e-09	-1.70994	-1.02075	4.18972e-09	-1.63176	-0.94079	2.0544e-05	-1.77094	-1.00735
12019403	rs28766934	3.01664e-09	-1.19093	-1.15716	1.06828e-08	-0.502105	-1.13444	9.82593e-05	-0.0523498	-1.16091
12020217	rs150549216	9.95686e-09	-1.5385e-10	-1.15398	1.71966e-08	-1.5385e-10	-1.16047	0.000103578	-1.5385e-10	-1.16055
12021472	rs146550035	4.98074e-09	-1.84666	-1.85015e-10	1.09969e-08	-1.60757	-1.85015e-10	5.32252e-05	-1.82634	-1.85015e-10
12022145	rs189816484	1.74268e-08	-1.5385e-10	-0.59423	3.09741e-08	-1.5385e-10	-0.57203	0.000185727	-1.5385e-10	-0.576592
12022449	rs11085799	1.60756e-09	-1.83613	-1.14139	2.83906e-09	-1.76174	-1.19997	2.28714e-05	-1.58	-1.09097
12023269	rs28672858	5.01726e-09	-1.83935	-1.85015e-10	8.66438e-09	-1.84596	-1.85015e-10	5.60777e-05	-1.77413	-1.85015e-10
12023270	rs28585502	5.01726e-09	-1.83935	-1.85015e-10	8.66438e-09	-1.84596	-1.85015e-10	5.60777e-05	-1.77413	-1.85015e-10
12023744	rs279227	2.53419e-09	-1.31798	-1.20439	8.83027e-09	-0.630699	-1.1963	8.10708e-05	-0.201577	-1.20397
12023910	rs10414934	5.07941e-09	-1.82704	-1.85015e-10	8.73463e-09	-1.83788	-1.85015e-10	5.47058e-05	-1.7989	-1.85015e-10
12024397	rs112528075	5.01374e-09	-1.84005	-1.85015e-10	8.89976e-09	-1.81916	-1.85015e-10	7.37114e-05	-1.50071	-1.85015e-10
12025371	rs73003922	5.06252e-09	-1.83037	-1.85015e-10	8.71425e-09	-1.84022	-1.85015e-10	5.49999e-05	-1.79353	-1.85015e-10
12025486	rs118063589	7.82471e-09	-1.39495	-1.85015e-10	2.2625e-08	-0.886124	-1.85015e-10	0.00010712	-1.12692	-1.85015e-10
12025518	rs62113969	2.6383e-09	-1.27752	-1.20458	8.76168e-09	-0.632482	-1.20231	8.21517e-05	-0.187791	-1.20451
12025572	rs117047552	7.33603e-09	-1.45944	-1.85015e-10	1.29547e-08	-1.44372	-1.85015e-10	7.16835e-05	-1.52861	-1.85015e-10
12026159	rs34735843	9.47219e-09	-1.20388	-1.85015e-10	7.85017e-08	0.357939	-1.85015e-10	0.000508563	0.430723	-1.85015e-10
12027284	rs279228	4.07498e-09	-1.44417	-0.603204	1.36312e-08	-0.78778	-0.60504	0.000182556	-0.18158	-0.412227
12027601	rs73003925	7.33603e-09	-1.45944	-1.85015e-10	1.29547e-08	-1.44372	-1.85015e-10	7.16835e-05	-1.52861	-1.85015e-10
12028431	rs28704601	5.06252e-09	-1.83037	-1.85015e-10	8.71425e-09	-1.84022	-1.85015e-10	5.49999e-05	-1.79353	-1.85015e-10
12029129	rs28548856	5.31137e-09	-1.78239	-1.85015e-10	9.67054e-09	-1.7361	-1.85015e-10	9.17682e-05	-1.2816	-1.85015e-10
12029429	rs114978274	5.00335e-09	-1.84213	-1.85015e-10	8.8653e-09	-1.82304	-1.85015e-10	7.27195e-05	-1.51426	-1.85015e-10
12030641	rs79001645	5.0206e-09	-1.83869	-1.85015e-10	8.92154e-09	-1.81671	-1.85015e-10	7.43197e-05	-1.49249	-1.85015e-10
12031116	rs7246763	5.12233e-09	-1.81863	-1.85015e-10	8.78894e-09	-1.83169	-1.85015e-10	5.41079e-05	-1.80989	-1.85015e-10
12031126	rs372793161	1.24013e-08	-1.5385e-10	-0.934434	2.33773e-08	-1.5385e-10	-0.853416	0.000127527	-1.5385e-10	-0.952539
12031787	rs279231	2.54706e-09	-1.33769	-1.17961	8.86413e-09	-0.660657	-1.16251	8.00074e-05	-0.236444	-1.1823
12033161	rs73003927	7.31595e-09	-1.46218	-1.85015e-10	1.29185e-08	-1.44652	-1.85015e-10	7.15055e-05	-1.53109	-1.85015e-10
12033339	rs62113970	5.75502e-09	-1.70216	-1.85015e-10	2.30839e-08	-0.866047	-1.85015e-10	0.000160196	-0.724468	-1.85015e-10
12033344	rs62113971	5.75502e-09	-1.70216	-1.85015e-10	2.30839e-08	-0.866047	-1.85015e-10	0.000160196	-0.724468	-1.85015e-10
12033378	rs80352369	1.38202e-08	-1.5385e-10	-0.826105	2.42582e-08	-1.5385e-10	-0.816427	0.000147651	-1.5385e-10	-0.806015
12033408	rs279232	1.06555e-08	-0.701329	-0.384828	2.46139e-08	-0.497752	-0.304118	0.00130113	0.945377	0.424743
12034211	rs279233	1.05265e-08	-0.758462	-0.339884	2.51648e-08	-0.522694	-0.257042	0.00128764	0.871835	0.487861
12034606	rs10404066	1.52811e-08	-0.318224	-0.407399	4.05522e-08	-0.025499	-0.277091	0.00217518	1.5092	0.374796
12035792	rs73003933	7.81998e-09	-1.39555	-1.85015e-10	1.38262e-08	-1.37861	-1.85015e-10	7.59765e-05	-1.47044	-1.85015e-10
12035868	rs73003935	7.71292e-09	-1.40934	-1.85015e-10	1.36334e-08	-1.39265	-1.85015e-10	7.50262e-05	-1.48303	-1.85015e-10
12036566	rs113567195	2.12017e-09	-1.5831	-1.11764	4.20498e-09	-1.51501	-1.0539	2.04186e-05	-1.67237	-1.11205
12036742	rs150881145	8.04353e-09	-1.36737	-1.85015e-10	1.42288e-08	-1.34991	-1.85015e-10	7.79615e-05	-1.44465	-1.85015e-10
12037163	rs279235	7.33362e-09	-1.02952	-0.430251	7.29471e-09	-1.64119	-0.376837	0.000268611	-0.621252	0.413648
12037544	rs279236	7.2664e-09	-1.04318	-0.425795	7.27834e-09	-1.64805	-0.37223	0.000265859	-0.637989	0.420087
12037683	rs279237	7.19225e-09	-1.07194	-0.407291	7.29665e-09	-1.66466	-0.353104	0.000270068	-0.64896	0.446765
12039210	rs73003937	1.67623e-07	1.66948	-1.85015e-10	1.20314e-08	-1.51766	-1.85015e-10	7.30114e-05	-1.51025	-1.85015e-10
12040283	rs8113106	2.7465e-09	-1.25628	-1.18563	4.21436e-09	-1.42337	-1.14331	3.30247e-05	-1.13039	-1.17322
12040385	rs8113226	3.07665e-08	0.389259	-0.415071	1.58751e-08	-0.929695	-0.310735	0.00153965	1.10836	0.430085
12040889	rs117875014	9.97178e-09	-1.5385e-10	-1.15248	1.728e-08	-1.5385e-10	-1.15563	0.000103267	-1.5385e-10	-1.16355
12041536	rs10407721	3.07503e-08	0.344136	-0.370472	1.61728e-08	-0.958532	-0.26332	0.00155824	1.05646	0.49399
12041861	rs181089881	1.68796e-08	-1.5385e-10	-0.626131	2.73063e-08	-1.5385e-10	-0.698065	0.000169048	-1.5385e-10	-0.670682
12042395	rs73506894	3.06311e-08	0.37096	-0.40118	1.59238e-08	-0.941409	-0.295959	0.00153799	1.08732	0.450046
12042585	rs149432451	5.70754e-09	-1.71045	-1.85015e-10	8.64347e-09	-1.84838	-1.85015e-10	5.54356e-05	-1.78564	-1.85015e-10
12042668	rs61597331	2.83472e-08	0.254401	-0.36211	1.54154e-08	-1.01537	-0.254439	0.00142199	0.95303	0.505913
12042964	rs117196284	9.63359e-09	-1.18698	-1.85015e-10	1.45021e-08	-1.33089	-1.85015e-10	7.29418e-05	-1.5112	-1.85015e-10
12043122	rs141195790	7.63364e-09	-1.41967	-1.85015e-10	1.06372e-08	-1.64082	-1.85015e-10	8.42093e-05	-1.36756	-1.85015e-10
12043377	rs62113975	6.84506e-09	-1.52871	-1.85015e-10	9.51771e-09	-1.75203	-1.85015e-10	6.02096e-05	-1.70303	-1.85015e-10
12044616	rs8101335	3.21783e-08	0.358058	-0.339002	1.68714e-08	-0.949652	-0.229908	0.00165593	1.07248	0.538774
12044924	rs73506896	3.05379e-08	0.349409	-0.382677	1.60181e-08	-0.955171	-0.276288	0.00154063	1.06252	0.476554
12044934	rs77853059	2.06156e-08	-1.5385e-10	-0.426189	3.67297e-08	-1.5385e-10	-0.401595	0.000210775	-1.5385e-10	-0.450078
12045239	rs58695559	1.33343e-08	-1.5385e-10	-0.861895	2.25451e-08	-1.5385e-10	-0.889662	0.000132927	-1.5385e-10	-0.911064
12045466	rs73506901	3.04095e-08	0.349409	-0.38689	1.59466e-08	-0.955171	-0.280766	0.00153137	1.06252	0.470526
12045916	rs113165066	2.74595e-08	0.277669	-0.417194	1.4438e-08	-1.02232	-0.312994	0.00127795	0.925118	0.42703
12046146	rs279244	7.78832e-09	-1.05925	-0.34036	7.8866e-09	-1.65604	-0.283981	0.000294611	-0.657709	0.542498
12046315	rs138260420	8.11536e-09	-1.35848	-1.85015e-10	1.43581e-08	-1.34086	-1.85015e-10	7.85994e-05	-1.4365	-1.85015e-10
12046336	rs279245	7.90236e-09	-1.01493	-0.370144	7.61361e-09	-1.63637	-0.338875	0.000299349	-0.578358	0.479102
12046447	rs279246	7.04545e-09	-1.05247	-0.447385	7.08479e-09	-1.65267	-0.394555	0.000254759	-0.649383	0.388836
12046681	rs445647	7.56493e-09	-1.05925	-0.369462	7.65317e-09	-1.65604	-0.314025	0.00028264	-0.657709	0.501015
12046750	rs56176360	3.08437e-08	0.349086	-0.372391	1.58354e-08	-0.977572	-0.265358	0.0014784	1.0066	0.491251
12046893	rs183953	7.2021e-09	-1.0395	-0.438362	7.1976e-09	-1.64621	-0.385224	0.00026225	-0.633481	0.401913
12047369	rs112486152	6.24631e-09	-1.62025	-1.85015e-10	1.12745e-08	-1.58263	-1.85015e-10	5.96395e-05	-1.71255	-1.85015e-10
12047644	rs279249	7.82986e-09	-1.07875	-0.315541	8.01404e-09	-1.66561	-0.258371	0.00029794	-0.681685	0.577712
12047801	rs8109969	4.53692e-08	0.789784	-0.427188	1.64263e-08	-0.882666	-0.323631	0.00183491	1.30125	0.412629
12048022	rs116856236	5.00453e-09	-1.84189	-1.85015e-10	9.60876e-09	-1.74251	-1.85015e-10	5.94947e-05	-1.71498	-1.85015e-10
12049093	rs13382072	3.30375e-08	0.330877	-0.28547	1.71673e-08	-0.989024	-0.173152	0.00163781	0.98584	0.614409
12049384	rs13382007	3.25917e-08	0.312747	-0.280927	1.7055e-08	-1.0004	-0.168339	0.00161457	0.96516	0.620798
12050188	rs4804650	1.05442e-08	-1.5385e-10	-1.09666	1.81963e-08	-1.5385e-10	-1.10396	0.000108922	-1.5385e-10	-1.11024
12050421	rs117246881	5.39048e-09	-1.7676	-1.85015e-10	8.96024e-09	-1.81238	-1.85015e-10	5.21725e-05	-1.84631	-1.85015e-10
12051362	rs150712155	4.26148e-07	2.60255	-1.85015e-10	5.55298e-07	2.31432	-1.85015e-10	0.0571734	5.15298	-1.85015e-10
12051405	rs137924620	1.54114e-09	-1.83824	-1.18148	2.69811e-09	-1.80822	-1.20441	1.59258e-05	-1.84147	-1.19146
12051644	rs143715710	3.35495e-08	0.312747	-0.251964	1.75861e-08	-1.0004	-0.137675	0.00168152	0.96516	0.661424
12051714	rs279251	8.40996e-09	-1.03263	-0.290186	8.41654e-09	-1.64276	-0.232219	0.000326796	-0.625069	0.613538
12051755	rs279252	8.77208e-09	-1.0395	-0.241161	8.82235e-09	-1.64621	-0.181683	0.000347162	-0.633481	0.682405
12053319	rs279254	7.04911e-09	-1.49934	-1.85015e-10	1.24378e-08	-1.48444	-1.85015e-10	6.91431e-05	-1.56469	-1.85015e-10
12053402	rs113531904	4.80545e-08	0.771652	-0.351553	1.76075e-08	-0.893627	-0.243229	0.0020047	1.28144	0.520942
12053467	rs118045150	1.19309e-08	-1.5385e-10	-0.973103	2.54775e-08	-1.5385e-10	-0.767385	0.000128908	-1.5385e-10	-0.941765
12054206	rs279255	8.49913e-09	-0.994516	-0.317758	8.34064e-09	-1.62338	-0.260658	0.000329292	-0.578494	0.574572
12054516	rs279256	1.64888e-09	-1.75732	-1.19482	2.74727e-09	-1.84739	-1.14718	1.6328e-05	-1.82345	-1.18453
12054636	rs10413462	4.47411e-08	0.676447	-0.327792	1.70543e-08	-0.950763	-0.218015	0.0018684	1.17731	0.554667
12054789	rs279257	8.52132e-09	-1.03509	-0.274579	8.54254e-09	-1.64399	-0.216127	0.000333057	-0.628071	0.635517
12055196	rs146132960	1.0752e-08	-1.07714	-1.85015e-10	2.12182e-08	-0.950323	-1.85015e-10	0.000124455	-0.976923	-1.85015e-10
12055284	rs141350851	5.78506e-09	-1.69696	-1.85015e-10	8.67433e-09	-1.84481	-1.85015e-10	5.24151e-05	-1.84167	-1.85015e-10
12055401	rs117799061	1.43694e-08	-0.787138	-1.85015e-10	2.94147e-08	-0.623687	-1.85015e-10	0.000169905	-0.665626	-1.85015e-10
12055555	rs279258	8.09091e-09	-1.04884	-0.312654	8.15733e-09	-1.65087	-0.255393	0.00031036	-0.644931	0.581798
12055947	rs73003947	8.04595e-09	-1.36707	-1.85015e-10	1.42332e-08	-1.34961	-1.85015e-10	7.7983e-05	-1.44438	-1.85015e-10
12056430	rs146788665	1.09405e-08	-1.5385e-10	-1.05977	1.96125e-08	-1.5385e-10	-1.02901	0.000162151	-1.5385e-10	-0.71234
12056664	rs73003948	8.04595e-09	-1.36707	-1.85015e-10	1.42332e-08	-1.34961	-1.85015e-10	7.7983e-05	-1.44438	-1.85015e-10
12056753	rs279259	8.2244e-09	-1.03509	-0.310045	8.23575e-09	-1.64399	-0.252702	0.000316805	-0.628071	0.585489
12057091	rs279260	8.47577e-09	-0.987431	-0.327593	8.26479e-09	-1.62237	-0.270806	0.000335972	-0.544469	0.56063
12057730	rs55854091	3.38277e-08	0.2828	-0.213756	1.79717e-08	-1.01912	-0.0972622	0.00171401	0.930977	0.714748
12057759	rs60697554	3.35086e-08	0.27332	-0.213756	1.78657e-08	-1.02503	-0.0972622	0.00169555	0.92015	0.714748
12057916	rs58336952	3.35871e-08	0.27332	-0.211413	1.791e-08	-1.02503	-0.0947855	0.00170109	0.92015	0.718008
12058336	rs376075	7.04911e-09	-1.49934	-1.85015e-10	1.24378e-08	-1.48444	-1.85015e-10	6.91431e-05	-1.56469	-1.85015e-10
12058341	rs77752522	7.04911e-09	-1.49934	-1.85015e-10	1.24378e-08	-1.48444	-1.85015e-10	6.91431e-05	-1.56469	-1.85015e-10
12058342	rs371404	7.04911e-09	-1.49934	-1.85015e-10	1.24378e-08	-1.48444	-1.85015e-10	6.91431e-05	-1.56469	-1.85015e-10
12058536	rs4804175	1.64154e-09	-1.80675	-1.14986	2.9197e-09	-1.73826	-1.19544	3.06617e-05	-1.27857	-1.09929
12058572	rs192494	7.96792e-09	-1.0618	-0.315015	8.08539e-09	-1.65729	-0.257828	0.000304444	-0.660836	0.578456
12058696	rs45603541	8.11536e-09	-1.35848	-1.85015e-10	1.43581e-08	-1.34086	-1.85015e-10	7.85994e-05	-1.4365	-1.85015e-10
12058774	rs45621839	4.60534e-08	0.743577	-0.366012	1.70483e-08	-0.910549	-0.258583	0.00190449	1.25075	0.500352
12058964	rs75025831	6.4157e-09	-1.59349	-1.85015e-10	1.16041e-08	-1.55382	-1.85015e-10	6.08953e-05	-1.69171	-1.85015e-10
12059023	rs116990100	8.00856e-09	-1.37173	-1.85015e-10	1.41658e-08	-1.35435	-1.85015e-10	7.76509e-05	-1.44864	-1.85015e-10
12059467	rs73509026	4.84923e-08	0.647123	-0.217953	1.88264e-08	-0.968218	-0.101699	0.00211111	1.1452	0.708905
12059645	rs12327617	8.32414e-09	-1.33308	-1.85015e-10	1.67271e-08	-1.18815	-1.85015e-10	8.43116e-05	-1.36635	-1.85015e-10
12061271	rs77673544	3.60236e-09	-1.32884	-0.841807	6.30822e-09	-1.31071	-0.852621	3.94397e-05	-1.40929	-0.716806
12061272	rs74917756	8.16306e-09	-1.35262	-1.85015e-10	1.4444e-08	-1.3349	-1.85015e-10	7.90231e-05	-1.43113	-1.85015e-10
12062145	rs150374781	8.18827e-09	-1.34953	-1.85015e-10	1.44894e-08	-1.33176	-1.85015e-10	7.9247e-05	-1.4283	-1.85015e-10
12062698	rs279262	7.50005e-09	-1.10728	-0.330045	7.7869e-09	-1.6794	-0.273336	0.000281786	-0.716869	0.557151
12062853	rs10405348	3.4039e-08	0.25537	-0.180099	1.83069e-08	-1.0362	-0.0616977	0.00174061	0.89964	0.761482
12063660	rs279263	8.02511e-09	-1.02191	-0.347752	7.95407e-09	-1.63989	-0.291611	0.000312897	-0.586974	0.53198
12063771	rs147499900	8.21131e-09	-1.34672	-1.85015e-10	1.45309e-08	-1.3289	-1.85015e-10	7.94517e-05	-1.42572	-1.85015e-10
12064771	rs28655955	4.59092e-08	0.619549	-0.245121	1.79965e-08	-0.984568	-0.130433	0.0019721	1.11499	0.670997
12064946	rs11665808	7.28929e-09	-1.46583	-1.85015e-10	1.80745e-08	-1.11068	-1.85015e-10	7.91178e-05	-1.42993	-1.85015e-10
12065010	rs7256759	3.2339e-08	0.211309	-0.187271	1.76795e-08	-1.0635	-0.0692727	0.0016387	0.849251	0.751543
12066782	rs279266	7.15733e-09	-1.4841	-1.85015e-10	1.26328e-08	-1.46888	-1.85015e-10	7.01007e-05	-1.55093	-1.85015e-10
12067030	rs279267	7.15733e-09	-1.4841	-1.85015e-10	1.26328e-08	-1.46888	-1.85015e-10	7.01007e-05	-1.55093	-1.85015e-10
12067906	rs183954	3.05205e-09	-1.1521	-1.18432	4.78526e-09	-1.29926	-1.14038	3.77297e-05	-1.00066	-1.16975
12069267	rs674838	4.34719e-08	0.687645	-0.367767	1.64554e-08	-0.94408	-0.260447	0.00178697	1.18956	0.497849
12069269	rs674841	4.34719e-08	0.687645	-0.367767	1.64554e-08	-0.94408	-0.260447	0.00178697	1.18956	0.497849
12069380	rs279272	6.65409e-09	-1.55701	-1.85015e-10	1.10049e-08	-1.60684	-1.85015e-10	6.15568e-05	-1.68091	-1.85015e-10
12069423	rs139827881	1.07724e-07	-1.5385e-10	1.22734	1.73615e-07	-1.5385e-10	1.15166	0.00111963	-1.5385e-10	1.21988
12069427	rs73003954	8.44478e-09	-1.31869	-1.85015e-10	1.49513e-08	-1.30038	-1.85015e-10	8.15257e-05	-1.39995	-1.85015e-10
12069444	rs279273	5.45067e-09	-1.72772	-0.0287749	8.96221e-09	-1.849	0.0368387	0.000188668	-1.5363	0.975419
12069468	rs279274	6.91639e-09	-1.51834	-1.85015e-10	1.14005e-08	-1.57152	-1.85015e-10	6.34079e-05	-1.65128	-1.85015e-10
12069840	rs73003955	8.23997e-09	-1.34324	-1.85015e-10	1.45825e-08	-1.32536	-1.85015e-10	7.97062e-05	-1.42252	-1.85015e-10
12069976	rs279275	7.29579e-09	-1.10728	-0.357658	7.5681e-09	-1.6794	-0.301837	0.000270931	-0.716869	0.517867
12070585	rs7248526	8.66421e-09	-1.29304	-1.85015e-10	1.53465e-08	-1.27429	-1.85015e-10	8.3475e-05	-1.37632	-1.85015e-10
12070845	rs3852901	6.64761e-09	-1.20279	-0.355187	7.26104e-09	-1.72337	-0.299286	0.000241439	-0.835639	0.521389
12070911	rs3852902	6.6312e-09	-1.20279	-0.357658	7.24255e-09	-1.72337	-0.301837	0.00024059	-0.835639	0.517867
12070975	rs73003958	8.21669e-09	-1.34607	-1.85015e-10	1.45406e-08	-1.32824	-1.85015e-10	7.94994e-05	-1.42512	-1.85015e-10
12071122	rs3852903	6.81746e-09	-1.20279	-0.329957	7.46142e-09	-1.72337	-0.272063	0.000240201	-0.835639	0.51625
12071128	rs117571579	8.28927e-09	-1.33728	-1.85015e-10	1.46713e-08	-1.31929	-1.85015e-10	8.01442e-05	-1.41704	-1.85015e-10
12071733	rs4081726	6.18636e-09	-1.27223	-0.357658	7.03181e-09	-1.7529	-0.301837	0.000220444	-0.923091	0.517867
12071794	rs118088961	2.19681e-08	-1.5385e-10	-0.362647	3.75346e-08	-1.5385e-10	-0.379918	0.000243036	-1.5385e-10	-0.307659
12071802	rs73509052	4.75337e-08	0.61072	-0.201518	1.87476e-08	-0.989789	-0.0843263	0.00207548	1.10531	0.731767
12071927	rs10414831	6.61487e-09	-1.20279	-0.360124	7.22412e-09	-1.72337	-0.304383	0.000239745	-0.835639	0.514348
12071942	rs117139438	6.88708e-09	-1.52259	-1.85015e-10	9.96473e-09	-1.70613	-1.85015e-10	6.988e-05	-1.55409	-1.85015e-10
12072133	rs118025959	8.87129e-09	-1.26942	-1.85015e-10	1.25632e-08	-1.4744	-1.85015e-10	0.00010228	-1.17315	-1.85015e-10
12072287	rs279276	7.33368e-09	-1.09471	-0.365046	7.55608e-09	-1.67336	-0.309465	0.000272282	-0.701353	0.507323
12072960	rs59689881	7.27629e-09	-1.06348	-0.404135	7.0194e-09	-1.70666	-0.349843	0.000241632	-0.764757	0.451305
12073651	rs115020676	8.21669e-09	-1.34607	-1.85015e-10	1.45406e-08	-1.32824	-1.85015e-10	7.94994e-05	-1.42512	-1.85015e-10
12073741	rs139383851	1.6802e-08	-1.5385e-10	-0.630738	3.22955e-08	-1.5385e-10	-0.530251	0.000176534	-1.5385e-10	-0.627356
12074271	rs3852904	7.31114e-09	-1.06584	-0.396997	7.06427e-09	-1.70766	-0.342467	0.000243447	-0.767531	0.461565
12074288	rs117315415	8.09936e-09	-1.36045	-1.85015e-10	1.16855e-08	-1.54683	-1.85015e-10	9.26751e-05	-1.27177	-1.85015e-10
12074572	rs117268343	1.11757e-08	-1.5385e-10	-1.03849	1.87968e-08	-1.5385e-10	-1.0715	0.000115731	-1.5385e-10	-1.0496
12075042	rs7247516	5.21405e-08	0.721778	-0.220073	1.96405e-08	-0.923646	-0.103941	0.0022841	1.22691	0.705952
12075072	rs13343452	7.22073e-09	-1.07587	-0.399407	7.01685e-09	-1.71191	-0.344957	0.000239761	-0.779327	0.458103
12075087	rs143286584	9.47918e-09	-1.5385e-10	-1.20314	1.67057e-08	-1.5385e-10	-1.18943	9.91491e-05	-1.5385e-10	-1.20424
12075116	rs151284827	1.96455e-09	-1.7323	-1.04468	2.80457e-09	-1.8225	-1.15143	2.13714e-05	-1.66991	-1.0689
12075438	rs7250928	7.22073e-09	-1.07587	-0.399407	7.01685e-09	-1.71191	-0.344957	0.000239761	-0.779327	0.458103
12075789	rs72988649	8.33915e-09	-1.33128	-1.85015e-10	1.47611e-08	-1.31318	-1.85015e-10	8.05873e-05	-1.41153	-1.85015e-10
12076060	rs7250805	7.20338e-09	-1.07587	-0.401812	6.99944e-09	-1.71191	-0.347442	0.000238934	-0.779327	0.454646
12076171	rs7251835	7.20338e-09	-1.07587	-0.401812	6.99944e-09	-1.71191	-0.347442	0.000238934	-0.779327	0.454646
12076728	rs7255682	7.1861e-09	-1.07587	-0.404213	6.98209e-09	-1.71191	-0.349924	0.00023811	-0.779327	0.451193
12076851	rs60722046	2.38643e-09	-1.46558	-1.11686	4.74552e-09	-1.39087	-1.05711	2.26193e-05	-1.56649	-1.11557
12077081	rs10419423	7.1861e-09	-1.07587	-0.404213	6.98209e-09	-1.71191	-0.349924	0.00023811	-0.779327	0.451193
12077092	rs10417905	7.32364e-09	-1.05692	-0.404213	7.03854e-09	-1.70386	-0.349924	0.000243474	-0.757048	0.451193
12077215	rs10412870	7.23304e-09	-1.06936	-0.404213	7.00132e-09	-1.70916	-0.349924	0.00023994	-0.771671	0.451193
12077377	rs117593834	8.51712e-09	-1.31016	-1.85015e-10	1.50816e-08	-1.2917	-1.85015e-10	8.21684e-05	-1.3921	-1.85015e-10
12077640	rs279279	7.14177e-09	-1.11385	-0.372422	7.43026e-09	-1.68254	-0.317082	0.000263133	-0.724992	0.496783
12077977	rs59481042	7.15175e-09	-1.07587	-0.409005	6.9476e-09	-1.71191	-0.354875	0.000236474	-0.779327	0.444298
12078375	rs7256236	7.15175e-09	-1.07587	-0.409005	6.9476e-09	-1.71191	-0.354875	0.000236474	-0.779327	0.444298
12078380	rs7255304	7.15175e-09	-1.07587	-0.409005	6.9476e-09	-1.71191	-0.354875	0.000236474	-0.779327	0.444298
12078470	rs7255429	6.90177e-09	-1.11625	-0.404213	6.8665e-09	-1.7286	-0.349924	0.000227046	-0.826908	0.451193
12079133	rs143389506	8.33915e-09	-1.33128	-1.85015e-10	1.47611e-08	-1.31318	-1.85015e-10	8.05873e-05	-1.41153	-1.85015e-10
12079278	rs10407094	7.13279e-09	-1.07587	-0.41166	6.92856e-09	-1.71191	-0.357619	0.000235572	-0.779327	0.440474
12079698	rs279282	7.15723e-09	-1.11385	-0.37026	7.44687e-09	-1.68254	-0.314849	0.000263947	-0.724992	0.499874
12079847	rs72988652	7.13279e-09	-1.07587	-0.41166	6.92856e-09	-1.71191	-0.357619	0.000235572	-0.779327	0.440474
12080080	rs111914967	8.33915e-09	-1.33128	-1.85015e-10	1.47611e-08	-1.31318	-1.85015e-10	8.05873e-05	-1.41153	-1.85015e-10
12080667	rs143877708	8.33915e-09	-1.33128	-1.85015e-10	1.47611e-08	-1.31318	-1.85015e-10	8.05873e-05	-1.41153	-1.85015e-10
12080724	rs9305025	7.11579e-09	-1.07587	-0.414046	6.9115e-09	-1.71191	-0.360085	0.000234763	-0.779327	0.437037
12081484	rs28396304	5.39211e-08	0.684803	-0.149519	2.06971e-08	-0.945777	-0.0294109	0.00241892	1.18645	0.803759
12081580	rs7253214	7.11512e-09	-1.07587	-0.414141	6.91082e-09	-1.71191	-0.360183	0.000234731	-0.779327	0.436901
12081607	rs9749387	7.95018e-09	-1.01154	-0.367501	7.45672e-09	-1.68406	-0.312001	0.000270643	-0.703882	0.503816
12081717	rs72988654	8.33915e-09	-1.33128	-1.85015e-10	1.47611e-08	-1.31318	-1.85015e-10	8.05873e-05	-1.41153	-1.85015e-10
12081738	rs7254383	7.14452e-09	-1.06936	-0.416527	6.91279e-09	-1.70916	-0.362649	0.000235723	-0.771671	0.433461
12082140	rs10415994	7.16159e-09	-1.06936	-0.414141	6.92986e-09	-1.70916	-0.360183	0.000236535	-0.771671	0.436901
12082263	rs8100892	1.66948e-09	-1.76417	-1.17555	2.84826e-09	-1.84192	-1.11655	1.68211e-05	-1.81824	-1.16
12083184	rs75329827	1.28792e-08	-1.5385e-10	-0.896625	2.09955e-08	-1.5385e-10	-0.960871	0.000137664	-1.5385e-10	-0.876048
12083211	rs72988656	8.28927e-09	-1.33728	-1.85015e-10	1.46713e-08	-1.31929	-1.85015e-10	8.01442e-05	-1.41704	-1.85015e-10
12084076	rs113958676	8.26337e-09	-1.3404	-1.85015e-10	1.46247e-08	-1.32247	-1.85015e-10	7.99141e-05	-1.41991	-1.85015e-10
12084322	rs72988659	8.26337e-09	-1.3404	-1.85015e-10	1.46247e-08	-1.32247	-1.85015e-10	7.99141e-05	-1.41991	-1.85015e-10
12084508	rs3865486	1.53501e-09	-1.84572	-1.17798	2.69223e-09	-1.81253	-1.20228	2.39117e-05	-1.48785	-1.13865
12085174	rs72988661	8.26337e-09	-1.3404	-1.85015e-10	1.46247e-08	-1.32247	-1.85015e-10	7.99141e-05	-1.41991	-1.85015e-10
12085285	rs72988662	8.28927e-09	-1.33728	-1.85015e-10	1.46713e-08	-1.31929	-1.85015e-10	8.01442e-05	-1.41704	-1.85015e-10
12085436	rs10417749	5.11031e-08	0.619549	-0.13794	2.01544e-08	-0.984568	-0.0171927	0.00228833	1.11499	0.819722
12085947	rs2551850	6.966e-09	-1.12626	-0.384937	7.29185e-09	-1.68842	-0.330008	0.000254523	-0.740342	0.478868
12085980	rs114440664	8.23997e-09	-1.34324	-1.85015e-10	1.45825e-08	-1.32536	-1.85015e-10	7.97062e-05	-1.42252	-1.85015e-10
12085983	rs2547464	7.15162e-09	-1.10728	-0.377616	7.41372e-09	-1.6794	-0.322446	0.000263315	-0.716869	0.489353
12086258	rs8112527	5.52068e-08	0.684803	-0.125953	2.12181e-08	-0.945777	-0.00454723	0.00249874	1.18645	0.836223
12086264	rs142360593	2.87815e-09	-1.25053	-1.14456	5.42727e-09	-1.12594	-1.18781	3.30067e-05	-1.18121	-1.12294
12086922	rs72988665	8.21669e-09	-1.34607	-1.85015e-10	1.45406e-08	-1.32824	-1.85015e-10	7.94994e-05	-1.42512	-1.85015e-10
12087124	rs56221912	1.09049e-07	1.23956	-1.85015e-10	1.06469e-08	-1.63991	-1.85015e-10	6.4512e-05	-1.63402	-1.85015e-10
12087138	rs403674	7.08743e-09	-1.11385	-0.38006	7.37187e-09	-1.68254	-0.324971	0.000260273	-0.724992	0.485854
12087193	rs11883386	7.12201e-09	-1.11385	-0.375193	7.40903e-09	-1.68254	-0.319943	0.000262092	-0.724992	0.492821
12087315	rs111341608	8.21669e-09	-1.34607	-1.85015e-10	1.45406e-08	-1.32824	-1.85015e-10	7.94994e-05	-1.42512	-1.85015e-10
12087325	rs406072	7.12201e-09	-1.11385	-0.375193	7.40903e-09	-1.68254	-0.319943	0.000262092	-0.724992	0.492821
12087595	rs145825004	8.23997e-09	-1.34324	-1.85015e-10	1.45825e-08	-1.32536	-1.85015e-10	7.97062e-05	-1.42252	-1.85015e-10
12088164	rs72988671	8.19123e-09	-1.34917	-1.85015e-10	1.44948e-08	-1.33139	-1.85015e-10	7.92733e-05	-1.42797	-1.85015e-10
12088489	rs72988672	8.19123e-09	-1.34917	-1.85015e-10	1.44948e-08	-1.33139	-1.85015e-10	7.92733e-05	-1.42797	-1.85015e-10
12088505	rs72988674	8.19123e-09	-1.34917	-1.85015e-10	1.44948e-08	-1.33139	-1.85015e-10	7.92733e-05	-1.42797	-1.85015e-10
12088615	rs72988676	8.16822e-09	-1.35199	-1.85015e-10	1.44533e-08	-1.33426	-1.85015e-10	7.9069e-05	-1.43055	-1.85015e-10
12089363	rs7253997	8.16822e-09	-1.35199	-1.85015e-10	1.44533e-08	-1.33426	-1.85015e-10	7.9069e-05	-1.43055	-1.85015e-10
12089549	rs7254258	8.16822e-09	-1.35199	-1.85015e-10	1.44533e-08	-1.33426	-1.85015e-10	7.9069e-05	-1.43055	-1.85015e-10
12089709	rs7254529	8.16822e-09	-1.35199	-1.85015e-10	1.44533e-08	-1.33426	-1.85015e-10	7.9069e-05	-1.43055	-1.85015e-10
12089743	rs7250795	8.16822e-09	-1.35199	-1.85015e-10	1.44533e-08	-1.33426	-1.85015e-10	7.9069e-05	-1.43055	-1.85015e-10
12089805	rs7250894	8.16822e-09	-1.35199	-1.85015e-10	1.44533e-08	-1.33426	-1.85015e-10	7.9069e-05	-1.43055	-1.85015e-10
12089903	rs112017572	5.51362e-08	0.647123	-0.0895534	2.1559e-08	-0.968218	0.0338298	0.00252057	1.1452	0.886177
12089947	rs111486980	8.16822e-09	-1.35199	-1.85015e-10	1.44533e-08	-1.33426	-1.85015e-10	7.9069e-05	-1.43055	-1.85015e-10
12089983	rs72988677	8.16822e-09	-1.35199	-1.85015e-10	1.44533e-08	-1.33426	-1.85015e-10	7.9069e-05	-1.43055	-1.85015e-10
12090054	rs279141	5.78146e-09	-1.30976	-0.387824	6.56164e-09	-1.79095	-0.332991	0.000189014	-1.03377	0.474729
12090150	rs73510924	5.64985e-08	0.65701	-0.075033	2.20204e-08	-0.962341	0.0491299	0.00259914	1.15602	0.906043
12090312	rs190705	7.17657e-09	-1.12626	-0.355157	7.51959e-09	-1.68842	-0.299255	0.000265591	-0.740342	0.521433
12090404	rs388288	7.24617e-09	-1.47176	-1.85015e-10	1.1899e-08	-1.52872	-1.85015e-10	6.57567e-05	-1.61491	-1.85015e-10
12090662	rs114419819	8.19123e-09	-1.34917	-1.85015e-10	1.44948e-08	-1.33139	-1.85015e-10	7.92733e-05	-1.42797	-1.85015e-10
12090765	rs279142	3.40656e-09	-1.03136	-1.19517	5.13993e-09	-1.20098	-1.16716	4.31784e-05	-0.85125	-1.18428
12090847	rs72988679	8.16822e-09	-1.35199	-1.85015e-10	1.44533e-08	-1.33426	-1.85015e-10	7.9069e-05	-1.43055	-1.85015e-10
12091008	rs72988681	8.16822e-09	-1.35199	-1.85015e-10	1.44533e-08	-1.33426	-1.85015e-10	7.9069e-05	-1.43055	-1.85015e-10
12091038	rs111386150	8.16822e-09	-1.35199	-1.85015e-10	1.44533e-08	-1.33426	-1.85015e-10	7.9069e-05	-1.43055	-1.85015e-10
12091331	rs279144	7.32957e-09	-1.13274	-0.327576	7.71316e-09	-1.69147	-0.270788	0.000274004	-0.748377	0.560655
12091369	rs72988683	8.16822e-09	-1.35199	-1.85015e-10	1.44533e-08	-1.33426	-1.85015e-10	7.9069e-05	-1.43055	-1.85015e-10
12091613	rs184310705	4.66536e-07	2.6931	-1.85015e-10	2.85143e-07	1.64781	-1.85015e-10	0.00615695	2.92447	-1.85015e-10
12091659	rs7359981	5.83525e-08	0.647123	-0.0328577	2.28855e-08	-0.968218	0.0935422	0.00272335	1.1452	0.963553
12091762	rs73510930	5.69118e-08	0.619549	-0.0302831	2.25755e-08	-0.984568	0.096252	0.00265158	1.11499	0.967055
12091958	rs7258804	4.53816e-08	0.533632	-0.170763	1.85087e-08	-1.0351	-0.0518374	0.00199031	1.02077	0.774408
12092003	rs143718027	8.14306e-09	-1.35507	-1.85015e-10	1.4408e-08	-1.3374	-1.85015e-10	7.88455e-05	-1.43338	-1.85015e-10
12092009	rs143200947	8.14306e-09	-1.35507	-1.85015e-10	1.4408e-08	-1.3374	-1.85015e-10	7.88455e-05	-1.43338	-1.85015e-10
12092250	rs114174688	8.14306e-09	-1.35507	-1.85015e-10	1.4408e-08	-1.3374	-1.85015e-10	7.88455e-05	-1.43338	-1.85015e-10
12092577	rs116931926	9.54398e-09	-1.5385e-10	-1.19633	1.66129e-08	-1.5385e-10	-1.195	0.000100471	-1.5385e-10	-1.19099
12093099	rs72988684	8.16822e-09	-1.35199	-1.85015e-10	1.44533e-08	-1.33426	-1.85015e-10	7.9069e-05	-1.43055	-1.85015e-10
12093202	rs118160966	1.59274e-08	-1.5385e-10	-0.684198	2.74792e-08	-1.5385e-10	-0.691753	0.000165469	-1.5385e-10	-0.692084
12093222	rs60969085	5.82982e-08	0.628394	-0.0150589	2.30606e-08	-0.97933	0.112273	0.00273336	1.12468	0.98774
12093422	rs72988685	8.16822e-09	-1.35199	-1.85015e-10	1.44533e-08	-1.33426	-1.85015e-10	7.9069e-05	-1.43055	-1.85015e-10
12093502	rs279146	7.34921e-09	-1.45764	-1.85015e-10	1.2055e-08	-1.5157	-1.85015e-10	6.64941e-05	-1.60375	-1.85015e-10
12093923	rs10084150	5.83938e-08	0.65701	-0.0420375	2.2799e-08	-0.962341	0.0838789	0.00271881	1.15602	0.951059
12094119	rs72988688	8.12032e-09	-1.35787	-1.85015e-10	1.43671e-08	-1.34024	-1.85015e-10	7.86435e-05	-1.43594	-1.85015e-10
12094367	rs72988690	8.12032e-09	-1.35787	-1.85015e-10	1.43671e-08	-1.34024	-1.85015e-10	7.86435e-05	-1.43594	-1.85015e-10
12094564	rs111390596	8.12032e-09	-1.35787	-1.85015e-10	1.43671e-08	-1.34024	-1.85015e-10	7.86435e-05	-1.43594	-1.85015e-10
12094660	rs142899154	1.00919e-06	3.46466	-1.85015e-10	4.95052e-07	2.19948	-1.85015e-10	0.00965487	3.37435	-1.85015e-10
12094946	rs72988691	8.12032e-09	-1.35787	-1.85015e-10	1.43671e-08	-1.34024	-1.85015e-10	7.86435e-05	-1.43594	-1.85015e-10
12095161	rs117653333	1.10829e-08	-1.04683	-1.85015e-10	2.47131e-08	-0.797845	-1.85015e-10	0.000190652	-0.550419	-1.85015e-10
12095278	rs72988693	8.05061e-09	-1.36649	-1.85015e-10	1.42415e-08	-1.34902	-1.85015e-10	7.80244e-05	-1.44385	-1.85015e-10
12095598	rs72988694	8.05061e-09	-1.36649	-1.85015e-10	1.42415e-08	-1.34902	-1.85015e-10	7.80244e-05	-1.44385	-1.85015e-10
12095630	rs279150	4.47079e-08	0.369901	-0.0219875	2.32363e-08	-0.964447	0.104982	0.00246394	1.03032	0.978331
12095696	rs113857460	8.02617e-09	-1.36953	-1.85015e-10	1.41975e-08	-1.35211	-1.85015e-10	7.78072e-05	-1.44663	-1.85015e-10
12095733	rs72988695	8.02617e-09	-1.36953	-1.85015e-10	1.41975e-08	-1.35211	-1.85015e-10	7.78072e-05	-1.44663	-1.85015e-10
12095788	rs10408992	5.71607e-08	0.61072	-0.0170899	2.27719e-08	-0.989789	0.110136	0.00267355	1.10531	0.984983
12096072	rs112556205	5.06685e-08	0.641674	-0.168605	2.04523e-08	-0.971454	-0.0156305	0.002275	1.13923	0.789642
12096308	rs72988696	7.97772e-09	-1.37558	-1.85015e-10	1.41103e-08	-1.35828	-1.85015e-10	7.7377e-05	-1.45218	-1.85015e-10
12096462	rs279151	3.06079e-08	0.103067	-0.134047	1.79929e-08	-1.12978	0.0145775	0.00149252	0.72517	0.782187
12097301	rs142838914	1.97313e-08	-1.5385e-10	-0.470031	2.44918e-08	-1.5385e-10	-0.806842	0.000216871	-1.5385e-10	-0.421562
12097873	rs150065965	5.69159e-09	-1.71325	-1.85015e-10	9.6373e-09	-1.73954	-1.85015e-10	6.42755e-05	-1.63769	-1.85015e-10
12098437	rs10409509	7.15222e-08	0.775673	0.0420977	2.85712e-08	-0.893989	0.241209	0.00320252	1.22036	1.05047
12098702	rs407796	7.28619e-09	-1.46626	-1.85015e-10	1.19596e-08	-1.52365	-1.85015e-10	6.60429e-05	-1.61056	-1.85015e-10
12099175	rs401398	1.01082e-08	-1.05261	-0.0862813	1.0635e-08	-1.64783	0.00680351	0.000413899	-0.680383	0.905138
12099291	rs446282	1.02396e-08	-1.0397	-0.0862813	1.07046e-08	-1.64131	0.00680351	0.000420418	-0.664755	0.905138
12099650	rs62109802	2.6269e-09	-1.45736	-1.02907	9.41237e-09	-0.775741	-0.987415	8.47272e-05	-0.325076	-1.03635
12100064	rs118139650	8.36311e-09	-1.32841	-1.85015e-10	1.48043e-08	-1.31026	-1.85015e-10	8.08001e-05	-1.40889	-1.85015e-10
12100398	rs150385090	1.8112e-08	-1.5385e-10	-0.555662	3.61841e-08	-1.5385e-10	-0.416559	0.000195912	-1.5385e-10	-0.523204
12100604	rs117164185	9.64594e-09	-1.5385e-10	-1.1857	1.65201e-08	-1.5385e-10	-1.2006	0.000100083	-1.5385e-10	-1.19487
12100661	rs74990871	1.6425e-08	-1.5385e-10	-0.653435	2.20282e-08	-1.5385e-10	-0.912858	0.000179089	-1.5385e-10	-0.612986
12101038	rs429472	1.10424e-08	-1.02599	-0.0245012	1.18524e-08	-1.63434	0.101692	0.000454645	-0.648189	0.966839
12101059	rs429074	1.11272e-08	-1.0397	-0.00314577	1.16713e-08	-1.64131	0.0932691	0.000471011	-0.664755	1.01877
12101167	rs149383382	4.97052e-09	-1.84871	-1.85015e-10	9.68872e-09	-1.73422	-1.85015e-10	5.47649e-05	-1.79782	-1.85015e-10
12101315	rs75679473	9.64892e-09	-1.5385e-10	-1.18539	1.65178e-08	-1.5385e-10	-1.20074	0.000100105	-1.5385e-10	-1.19465
12101370	rs143638099	4.96863e-09	-1.84909	-1.85015e-10	1.21215e-08	-1.5102	-1.85015e-10	5.44779e-05	-1.80307	-1.85015e-10
12101394	rs73000421	1.19445e-08	-0.955432	-0.016536	1.13571e-08	-1.65469	0.0793505	0.00045934	-0.671617	1.00054
12101790	rs373769	1.05351e-08	-1.04583	-0.0517038	1.10623e-08	-1.64441	0.0427806	0.000437567	-0.672171	0.952533
12102261	rs77501121	5.06979e-09	-1.82894	-1.85015e-10	1.15139e-08	-1.56163	-1.85015e-10	7.44646e-05	-1.49054	-1.85015e-10
12102282	rs9989684	6.94345e-08	0.683165	0.104982	2.89215e-08	-0.949464	0.30887	0.00315233	1.12025	1.13478
12103005	rs117849332	7.97772e-09	-1.37558	-1.85015e-10	1.41103e-08	-1.35828	-1.85015e-10	7.7377e-05	-1.45218	-1.85015e-10
12103906	rs73000424	2.92237e-09	-1.21738	-1.16246	6.06646e-09	-1.07802	-1.12439	2.95231e-05	-1.25366	-1.16204
12103989	rs442158	1.07101e-08	-1.05261	-0.028446	1.12945e-08	-1.64783	0.0669681	0.000447998	-0.680383	0.984304
12104320	rs365875	1.05268e-08	-1.07878	-0.0195356	1.12519e-08	-1.66088	0.0762321	0.000439305	-0.712127	0.996453
12105300	rs387278	1.07322e-08	-1.06541	-0.0135752	1.13972e-08	-1.65424	0.0824284	0.00045013	-0.695904	1.00457
12105409	rs440409	1.07643e-08	-1.06541	-0.0105889	1.14326e-08	-1.65424	0.0855326	0.000451964	-0.695904	1.00864
12105624	rs111626990	6.83018e-08	0.619547	0.152152	2.8344e-08	-0.98722	0.326454	0.0032244	1.05133	1.2263
12106834	rs112126569	5.83768e-08	0.443809	0.170873	2.61315e-08	-1.08837	0.346336	0.00287155	0.910401	1.25134
12106983	rs139954428	1.09227e-08	-1.0614	-1.85015e-10	4.78137e-08	-0.137869	-1.85015e-10	0.000293947	-0.117467	-1.85015e-10
12107822	rs62109803	1.86186e-08	-0.528077	-1.85015e-10	1.99342e-08	-1.01274	-1.85015e-10	0.000192528	-0.540625	-1.85015e-10
12109215	rs147121300	6.21082e-09	-1.62594	-1.85015e-10	1.00529e-08	-1.69732	-1.85015e-10	7.26231e-05	-1.51558	-1.85015e-10
12109758	rs148000349	1.138e-08	-1.5385e-10	-1.02038	2.113e-08	-1.5385e-10	-0.954486	0.000189375	-1.5385e-10	-0.557138
12110019	rs368325	6.5625e-08	0.58111	0.150611	3.0903e-08	-0.82722	0.252894	0.00397314	1.26018	1.22627
12110074	rs442446	6.77987e-08	0.676083	0.0882236	3.0816e-08	-0.765314	0.188168	0.00406762	1.36748	1.14246
12110238	rs624976	6.28446e-08	0.559729	0.128699	2.97932e-08	-0.841068	0.230167	0.00376591	1.23599	1.19689
12111021	rs376188372	1.72625e-08	-1.5385e-10	-0.603698	2.83075e-08	-1.5385e-10	-0.662054	0.000184872	-1.5385e-10	-0.581204
12112324	rs112915564	6.18655e-08	0.434438	0.238287	2.79184e-08	-1.09377	0.417872	0.00310925	0.90012	1.34115
12112923	rs150236454	9.958e-09	-1.15386	-1.85015e-10	1.79016e-08	-1.12029	-1.85015e-10	9.09233e-05	-1.29085	-1.85015e-10
12112949	rs365323	6.01244e-08	0.503134	0.141045	2.90958e-08	-0.877561	0.242973	0.00359109	1.1719	1.21345
12113334	rs112315514	6.18636e-08	0.426022	0.246673	2.80318e-08	-1.0986	0.426763	0.00311517	0.890884	1.35229
12114166	rs374774121	1.35779e-08	-0.843791	-1.85015e-10	1.41409e-08	-1.35611	-1.85015e-10	0.000106055	-1.13691	-1.85015e-10
12115226	rs279155	5.8209e-08	0.466128	0.145675	2.85502e-08	-0.901291	0.247775	0.00346497	1.12994	1.21965
12121559	rs55754226	9.52878e-08	1.10466	-1.85015e-10	1.2618e-08	-1.47006	-1.85015e-10	7.30085e-05	-1.51029	-1.85015e-10
12122834	rs10404882	6.09593e-08	0.3648	0.293169	2.84352e-08	-1.13359	0.476038	0.00309768	0.823658	1.41388
12123243	rs10411027	4.39261e-08	0.138229	0.192043	2.25162e-08	-1.25976	0.368812	0.00211028	0.574108	1.2796
12123429	rs112837631	6.23102e-08	0.382335	0.297554	2.88542e-08	-1.12361	0.480683	0.00317628	0.842921	1.41968
12123497	rs149849769	1.22232e-08	-0.948902	-1.85015e-10	1.21328e-08	-1.50927	-1.85015e-10	9.60757e-05	-1.23573	-1.85015e-10
12124073	rs113203385	5.89731e-09	-1.67774	-1.85015e-10	8.76825e-09	-1.83404	-1.85015e-10	5.4919e-05	-1.79501	-1.85015e-10
12124095	rs57894483	9.49513e-09	-1.5385e-10	-1.20146	1.65112e-08	-1.5385e-10	-1.20114	9.91171e-05	-1.5385e-10	-1.20456
12124119	rs279165	1.82341e-08	0.60498	-1.15392	9.18333e-08	1.61634	-1.10155	0.000493681	1.53017	-1.12914
12124622	rs113033015	2.04652e-07	1.86907	-1.85015e-10	4.43933e-08	-0.212093	-1.85015e-10	0.00370552	2.41671	-1.85015e-10
12125345	rs112765800	6.17544e-08	0.3648	0.306128	2.88282e-08	-1.13359	0.489764	0.00315118	0.823658	1.43101
12127776	rs157182	8.7548e-08	0.91196	0.10799	3.0095e-08	-0.809503	0.208682	0.00441078	1.42187	1.16907
12128021	rs112074246	6.14285e-08	0.348256	0.317381	2.89011e-08	-1.14298	0.50168	0.00314073	0.805477	1.44587
12128308	rs157183	5.30602e-08	0.34532	0.17387	2.72264e-08	-0.978005	0.277012	0.00313673	0.992684	1.25738
12128317	rs157184	5.46147e-08	0.34532	0.202745	2.80536e-08	-0.978005	0.306942	0.00325997	0.992684	1.29592
12128726	rs77897724	2.27124e-08	-1.5385e-10	-0.329325	3.93026e-08	-1.5385e-10	-0.333889	0.000255737	-1.5385e-10	-0.256715
12129398	rs77193050	6.0135e-09	-1.65823	-1.85015e-10	8.82242e-09	-1.82788	-1.85015e-10	5.55372e-05	-1.78381	-1.85015e-10
12129758	rs11672566	5.09134e-09	-1.8247	-1.85015e-10	9.33841e-09	-1.77104	-1.85015e-10	5.71564e-05	-1.75508	-1.85015e-10
12129780	rs78678915	1.6599e-08	-1.5385e-10	-0.642897	2.18297e-08	-1.5385e-10	-0.921908	0.000178267	-1.5385e-10	-0.617582
12130477	rs157185	5.71513e-08	0.34532	0.248146	2.94047e-08	-0.978005	0.35398	0.00346293	0.992684	1.35632
12131097	rs157186	2.17523e-08	-0.228307	-0.144211	2.27719e-08	-0.958488	0.0788356	0.00102806	0.582243	0.552319
12131670	rs182188	5.8793e-08	0.34532	0.276465	3.02799e-08	-0.978005	0.383308	0.00359546	0.992684	1.39388
12131705	rs111626036	5.91067e-08	0.352179	0.274929	2.76555e-08	-1.14207	0.456714	0.00283981	0.760879	1.38975
12132535	rs76151643	5.81784e-09	-1.69131	-1.85015e-10	9.2161e-09	-1.78423	-1.85015e-10	6.31088e-05	-1.65601	-1.85015e-10
12132830	rs79806293	5.32729e-09	-1.77939	-1.85015e-10	8.71039e-09	-1.84066	-1.85015e-10	5.93194e-05	-1.71793	-1.85015e-10
12132982	rs279169	1.36179e-08	0.278774	-1.11962	3.06184e-08	0.561922	-1.1455	0.000160023	0.377399	-1.10295
12133082	rs186697876	5.04869e-09	-1.83311	-1.85015e-10	1.0375e-08	-1.66578	-1.85015e-10	5.93202e-05	-1.71792	-1.85015e-10
12133692	rs117093195	5.06845e-09	-1.8292	-1.85015e-10	8.85294e-09	-1.82443	-1.85015e-10	5.56836e-05	-1.78118	-1.85015e-10
12133769	rs10420683	5.71835e-08	0.313543	0.280486	2.72535e-08	-1.1626	0.462601	0.00287924	0.767309	1.3971
12134289	rs10426947	5.55563e-08	0.330863	0.234296	2.62061e-08	-1.15283	0.41364	0.00276024	0.786357	1.33585
12134981	rs62109813	7.72978e-09	-1.40716	-1.85015e-10	3.20192e-08	-0.538846	-1.85015e-10	0.000215124	-0.429653	-1.85015e-10
12135341	rs117176621	5.34967e-09	-1.7752	-1.85015e-10	8.6677e-09	-1.84558	-1.85015e-10	5.20257e-05	-1.84913	-1.85015e-10
12135456	rs157190	7.48048e-08	0.605853	0.256792	3.50565e-08	-0.811153	0.362935	0.00470706	1.28816	1.3678
12136032	rs175751	5.15932e-09	-1.81143	-1.85015e-10	8.66518e-09	-1.84587	-1.85015e-10	5.47576e-05	-1.79795	-1.85015e-10
12136239	rs78726423	1.50917e-08	-1.5385e-10	-0.738089	2.3315e-08	-1.5385e-10	-0.856082	0.000164945	-1.5385e-10	-0.695252
12136523	rs279170	6.17221e-08	0.382281	0.288125	3.13715e-08	-0.954661	0.39538	0.00380816	1.03472	1.40931
12136704	rs279171	7.08107e-08	0.55763	0.250143	3.3744e-08	-0.842426	0.356049	0.00441804	1.23361	1.35897
12136897	rs76122455	1.5067e-08	-1.5385e-10	-0.739733	2.04076e-08	-1.5385e-10	-0.989273	0.000161449	-1.5385e-10	-0.716677
12136905	rs141290229	1.69593e-08	-0.621423	-1.85015e-10	3.53935e-08	-0.438652	-1.85015e-10	0.000276501	-0.178652	-1.85015e-10
12137020	rs111834033	3.33743e-07	2.35813	-1.85015e-10	2.01233e-07	1.29928	-1.85015e-10	0.00304273	2.21964	-1.85015e-10
12140261	rs113264870	7.40597e-08	0.64885	0.203784	2.83547e-08	-0.968408	0.308018	0.00376343	1.13491	1.29731
12140625	rs55642433	6.31404e-09	-0.570614	-1.03885	1.05577e-08	-0.593129	-1.0552	6.41406e-05	-0.632685	-1.0071
12141226	rs1088069	1.03333e-07	0.931965	0.253759	3.54372e-08	-0.797214	0.359794	0.00547682	1.44364	1.36377
12141527	rs1091350	9.65793e-08	0.931965	0.186162	3.30401e-08	-0.797214	0.289754	0.00500559	1.44364	1.2738
12142044	rs184087543	3.46382e-08	-1.5385e-10	0.0927214	6.20373e-08	-1.5385e-10	0.122556	0.000339999	-1.5385e-10	0.0280752
12142285	rs3848588	5.61958e-08	0.32265	0.253954	2.66343e-08	-1.15747	0.434483	0.00280776	0.777325	1.36195
12142919	rs419421	5.98606e-08	0.336614	0.303167	3.09584e-08	-0.983488	0.410952	0.00368803	0.982775	1.42921
12144030	rs142373530	4.90548e-07	2.74329	-1.85015e-10	2.66422e-08	-0.722683	-1.85015e-10	0.000176115	-0.629729	-1.85015e-10
12144554	rs113480571	6.64535e-08	0.428039	0.316227	3.01434e-08	-1.0964	0.49718	0.00327476	0.914102	1.37903
12145874	rs73000434	1.73689e-08	-0.597558	-1.85015e-10	1.00346e-08	-1.69914	-1.85015e-10	5.78312e-05	-1.74334	-1.85015e-10
12146370	rs3745672	6.32899e-08	0.382335	0.313154	2.93349e-08	-1.12361	0.497204	0.00324241	0.842921	1.44029
12146526	rs62109814	1.81481e-08	-0.553672	-1.85015e-10	1.95329e-08	-1.03308	-1.85015e-10	0.000187686	-0.566097	-1.85015e-10
12147201	rs7250427	6.44926e-08	0.144891	0.569422	3.61924e-08	-1.10251	0.686179	0.00419829	0.763938	1.77763
12148162	rs4804652	5.36956e-09	-1.77149	-1.85015e-10	8.81189e-09	-1.82908	-1.85015e-10	5.72985e-05	-1.75259	-1.85015e-10
12148947	rs10419620	5.99593e-08	0.305364	0.336065	2.87729e-08	-1.16721	0.521459	0.00307076	0.758312	1.4705
12149351	rs35891603	6.3972e-09	-1.59638	-1.85015e-10	1.26972e-08	-1.4638	-1.85015e-10	6.61399e-05	-1.60909	-1.85015e-10
12149360	rs138396934	1.00148e-08	-1.14817	-1.85015e-10	2.16204e-08	-0.931542	-1.85015e-10	0.00017049	-0.662192	-1.85015e-10
12149461	rs149322487	1.75398e-08	-1.5385e-10	-0.587763	2.88414e-08	-1.5385e-10	-0.64337	0.000198039	-1.5385e-10	-0.512404
12149874	rs75330109	6.03677e-08	0.337863	0.310354	2.84813e-08	-1.15017	0.494239	0.00292996	0.745289	1.43659
12150460	rs144758171	6.36257e-09	-1.60181	-1.85015e-10	1.00697e-08	-1.69565	-1.85015e-10	5.67224e-05	-1.7627	-1.85015e-10
12150593	rs113179794	1.00447e-07	0.478657	0.678732	4.19262e-08	-1.06825	0.798977	0.00581593	0.948617	1.91887
12150750	rs28397144	6.51312e-08	0.110196	0.613971	3.71016e-08	-1.12368	0.732162	0.00427429	0.724198	1.83531
12150847	rs28769358	6.64098e-08	0.17066	0.572948	3.69029e-08	-1.08671	0.689819	0.00434374	0.793425	1.7822
12151626	rs10414248	6.15034e-08	0.348256	0.3186	2.89384e-08	-1.14298	0.502971	0.00314578	0.805477	1.44747
12151702	rs143102708	1.25737e-08	0.0931245	-1.01376	3.42173e-08	0.593714	-1.06616	0.000148059	0.187318	-0.990572
12152367	rs28533658	4.72164e-08	0.143046	0.259459	2.42487e-08	-1.25713	0.440318	0.00232051	0.579427	1.36925
12153589	rs10403392	4.7079e-08	0.143046	0.256544	2.41739e-08	-1.25713	0.437228	0.00231156	0.579427	1.36538
12154448	rs78398345	5.32605e-08	-0.121159	0.644117	2.68775e-08	-1.51597	0.802081	0.00219521	0.0599516	1.83321
12154799	rs67102109	3.664e-09	-1.06614	-1.08754	8.10313e-09	-0.885065	-1.02787	3.56613e-05	-1.14359	-1.08321
12156335	rs8101690	4.54442e-08	-0.304257	0.668504	2.73699e-08	-1.48416	0.788427	0.0022998	0.0340144	1.9057
12156569	rs111259072	4.02844e-08	-0.121159	0.364887	2.09297e-08	-1.51597	0.551958	0.00158646	0.0599516	1.50844
12156679	rs112152876	3.40665e-08	-0.151282	0.227361	1.7856e-08	-1.52912	0.406284	0.00128149	0.0282822	1.32663
12156839	rs143889828	5.09574e-09	-1.82383	-1.85015e-10	8.67376e-09	-1.84488	-1.85015e-10	5.23062e-05	-1.84375	-1.85015e-10
12156895	rs11880710	3.57234e-08	-0.241336	0.364904	2.18655e-08	-1.39511	0.474836	0.00170475	0.129702	1.5106
12157253	rs10417006	3.53005e-08	-0.121159	0.232818	1.81975e-08	-1.51597	0.412072	0.00133236	0.0599516	1.33389
12157507	rs11668160	5.76011e-09	-1.70128	-1.85015e-10	9.14085e-09	-1.79243	-1.85015e-10	5.38997e-05	-1.81374	-1.85015e-10
12157839	rs7255420	3.40296e-08	-0.128512	0.203505	1.75835e-08	-1.5192	0.380976	0.00127152	0.0522227	1.29488
12160037	rs62109815	1.63239e-08	-0.659607	-1.85015e-10	1.79661e-08	-1.11669	-1.85015e-10	0.000168908	-0.671512	-1.85015e-10
12160263	rs8106275	3.43513e-08	-0.175382	0.259786	1.93718e-08	-1.48203	0.440665	0.001338	0.0283804	1.36968
12161780	rs7257355	3.96783e-08	-0.0312546	0.259821	1.94925e-08	-1.47586	0.440702	0.00151776	0.154392	1.36973
12161850	rs10421718	3.95084e-08	-0.0312546	0.255531	1.9404e-08	-1.47586	0.436154	0.00150914	0.154392	1.36404
12162058	rs190078785	3.78581e-08	-1.5385e-10	0.181609	5.86652e-08	-1.5385e-10	0.0666669	0.000378729	-1.5385e-10	0.135954
12162085	rs10404023	7.94837e-08	0.602893	0.320422	2.63479e-08	-1.1626	0.428811	0.00319913	0.817774	1.45199
12162095	rs144327532	2.69939e-09	-1.25495	-1.20426	2.6738e-09	-1.83804	-1.18364	1.56484e-05	-1.8464	-1.2041
12162121	rs11085802	1.37148e-08	-1.5385e-10	-0.833763	1.9618e-08	-1.5385e-10	-1.02873	0.00014724	-1.5385e-10	-0.808804
12162712	rs7246419	3.87651e-08	-0.0545992	0.259884	1.92894e-08	-1.48639	0.440768	0.00148113	0.12988	1.36981
12165429	rs7248287	5.07536e-08	0.445829	0.0289166	1.97379e-08	-1.24449	0.221848	0.00172848	0.65386	1.00027
12165646	rs75282733	1.07939e-08	-0.226215	-0.847043	1.72138e-08	-0.237161	-0.92231	0.000106932	-0.313634	-0.815037
12165770	rs7248680	3.1101e-08	-0.14398	0.128984	1.73301e-08	-1.52595	0.373216	0.00106955	0.0359601	1.13816
12166182	rs76403598	3.42823e-08	-0.035004	0.117396	1.79616e-08	-1.47755	0.360609	0.001181	0.150455	1.1228
12166369	rs113033627	5.10532e-08	0.312275	0.168357	2.14266e-08	-1.31206	0.371516	0.00180913	0.514296	1.18544
12166565	rs112081361	4.08607e-08	0.164605	0.0933273	1.83911e-08	-1.38436	0.291051	0.00140352	0.35976	1.08611
12167353	rs10401283	3.07223e-08	-0.372834	0.345586	2.83985e-08	-1.18957	0.530727	0.00154472	0.137143	1.40459
12167742	rs113433154	2.98988e-09	-1.17662	-1.18038	6.33199e-09	-1.00526	-1.1543	2.93557e-05	-1.24327	-1.17811
12168214	rs12979732	4.96959e-09	-1.8489	-1.85015e-10	1.78449e-08	-1.12346	-1.85015e-10	9.25822e-05	-1.27277	-1.85015e-10
12168343	rs147770332	7.81769e-09	-0.53314	-0.862707	3.62825e-08	0.501697	-0.915542	0.000453855	1.16927	-0.852361
12168397	rs75275742	3.00911e-08	-0.442896	0.394888	2.8426e-08	-1.24074	0.582868	0.00153614	0.0677287	1.46843
12168750	rs10409622	2.81341e-08	-0.517455	0.402199	2.34115e-08	-1.28944	0.437486	0.00131022	-0.0194905	1.39657
12168791	rs28447243	2.4986e-09	-1.84592	-0.690587	4.57182e-09	-1.71707	-0.768203	3.64377e-05	-1.83209	-0.373172
12169163	rs10411299	3.25316e-08	-0.606955	0.636931	3.55706e-08	-1.09688	0.663214	0.00224569	0.214297	1.70161
12169180	rs7254564	3.92293e-09	-0.896885	-1.18851	7.82061e-09	-0.785033	-1.16339	3.54568e-05	-1.04614	-1.18642
12169311	rs7254539	3.24018e-09	-1.0888	-1.18781	6.86869e-09	-0.915939	-1.16227	3.2099e-05	-1.14637	-1.18567
12169723	rs79343210	3.81362e-08	-0.4294	0.618327	3.95041e-08	-0.949723	0.620947	0.00272932	0.430859	1.68008
12169962	rs79219764	3.90631e-08	-0.378857	0.591799	4.11424e-08	-0.91724	0.629099	0.00281507	0.505506	1.63637
12170092	rs1837258	2.46464e-09	-1.8162	-0.733993	4.49903e-09	-1.70148	-0.79984	3.42181e-05	-1.84136	-0.426755
12170480	rs57024566	2.74521e-09	-1.84893	-0.593449	4.63803e-09	-1.80206	-0.668833	4.3307e-05	-1.78387	-0.248683
12172004	rs10406268	2.40318e-09	-1.84215	-0.733293	4.18947e-09	-1.76715	-0.805461	3.40702e-05	-1.8145	-0.457944
12172328	rs10410566	2.79534e-08	-0.575702	0.454005	3.03144e-08	-1.07251	0.478954	0.00185561	0.254522	1.47058
12172522	rs8105983	2.97564e-09	-1.84913	-0.512646	4.98014e-09	-1.8067	-0.593018	4.83982e-05	-1.77315	-0.148256
12172847	rs149870361	3.04762e-09	-1.1353	-1.20258	6.38795e-09	-0.959048	-1.19172	2.98149e-05	-1.20402	-1.20184
12173577	rs67100770	2.79103e-09	-1.25939	-1.16643	5.58498e-09	-1.0983	-1.1868	2.76874e-05	-1.32169	-1.1582
12174866	rs7249543	3.21119e-09	-1.83654	-0.449054	5.0584e-09	-1.8403	-0.54383	5.62451e-05	-1.69886	-0.0722864
12175358	rs79770870	2.47388e-08	-0.606955	0.363092	2.69951e-08	-1.09688	0.387351	0.00158754	0.214297	1.35477
12175383	rs1561408	2.82156e-09	-1.2714	-1.14355	5.2528e-09	-1.1761	-1.17032	2.63387e-05	-1.39659	-1.13323
12176101	rs8104495	4.06393e-09	-0.846147	-1.20394	8.69595e-09	-0.639025	-1.2033	3.92012e-05	-0.927927	-1.20423
12176220	rs8106653	2.8281e-09	-1.26503	-1.1476	5.28707e-09	-1.16923	-1.17069	2.6385e-05	-1.39095	-1.13712
12176709	rs73514817	4.41917e-09	-1.59692	-0.369367	6.05423e-09	-1.75792	-0.446502	0.000102253	-1.20382	0.0304026
12176741	rs143941187	5.16591e-09	-1.81016	-1.85015e-10	8.67125e-09	-1.84517	-1.85015e-10	5.20607e-05	-1.84846	-1.85015e-10
12177620	rs76466283	9.63137e-09	-1.5385e-10	-1.18721	1.65097e-08	-1.5385e-10	-1.20123	0.000101431	-1.5385e-10	-1.18149
12177941	rs58824531	2.77035e-09	-1.31292	-1.12034	5.08015e-09	-1.22098	-1.15886	2.5656e-05	-1.43325	-1.12284
12178558	rs113329877	2.69552e-09	-1.32205	-1.1386	5.26508e-09	-1.16923	-1.17485	2.65483e-05	-1.38085	-1.14105
12178604	rs74701591	1.48851e-08	-1.5385e-10	-0.751877	2.07824e-08	-1.5385e-10	-0.971075	0.000160216	-1.5385e-10	-0.724342
12178652	rs78672158	1.57808e-08	-1.5385e-10	-0.693445	2.16839e-08	-1.5385e-10	-0.928609	0.000170146	-1.5385e-10	-0.664212
12179712	rs67604671	2.65001e-09	-1.34059	-1.13708	5.1605e-09	-1.19031	-1.17384	2.61274e-05	-1.39832	-1.13956
12179770	rs150561284	1.04391e-08	-1.5385e-10	-1.10668	2.03868e-08	-1.5385e-10	-0.990293	0.000110636	-1.5385e-10	-1.09462
12179882	rs77938068	8.83951e-09	-1.27301	-1.85015e-10	1.56509e-08	-1.25465	-1.85015e-10	9.56497e-05	-1.24017	-1.85015e-10
12180123	rs140000174	6.53818e-09	-1.57458	-1.85015e-10	1.49405e-08	-1.30111	-1.85015e-10	6.45243e-05	-1.63383	-1.85015e-10
12180253	rs75644013	1.39481e-08	-1.5385e-10	-0.816892	1.97504e-08	-1.5385e-10	-1.02201	0.000150846	-1.5385e-10	-0.784605
12180996	rs7248116	3.04037e-09	-1.44057	-0.89969	5.28112e-09	-1.35985	-0.981195	2.93891e-05	-1.54463	-0.875607
12181540	rs67815603	2.606e-09	-1.35297	-1.14145	5.08735e-09	-1.20441	-1.17402	2.57205e-05	-1.40997	-1.14361
12182675	rs67156396	2.65033e-09	-1.34389	-1.13366	4.85075e-09	-1.25454	-1.17151	2.46357e-05	-1.46048	-1.13619
12182890	rs4608438	5.55664e-09	-1.56902	-0.168223	7.04024e-09	-1.74085	-0.312685	0.000135373	-1.15963	0.266803
12183461	rs56019429	2.75733e-09	-1.30048	-1.1375	5.41502e-09	-1.14476	-1.17125	2.71299e-05	-1.36051	-1.13972
12184266	rs112518795	2.53578e-09	-1.38514	-1.13659	5.55377e-09	-1.11846	-1.17225	2.66934e-05	-1.37842	-1.13803
12185102	rs7250239	5.434e-09	-1.57291	-0.186653	6.90758e-09	-1.75615	-0.316412	0.000131128	-1.17263	0.247939
12186148	rs10424893	5.71476e-09	-1.59853	-0.110653	7.29412e-09	-1.75889	-0.259221	0.00013834	-1.2064	0.335251
12186272	rs12611158	2.53718e-08	-1.5385e-10	-0.218598	4.11181e-08	-1.5385e-10	-0.288731	0.000290019	-1.5385e-10	-0.130919
12186611	rs7259684	3.0448e-09	-1.44651	-0.892289	5.28023e-09	-1.36636	-0.974853	2.94644e-05	-1.54976	-0.86792
12186732	rs76842919	6.0305e-08	0.647178	-1.85015e-10	6.25493e-08	0.130774	-1.85015e-10	0.00229433	1.93733	-1.85015e-10
12186761	rs7259845	5.50229e-09	-1.58102	-0.166049	7.0976e-09	-1.74827	-0.297158	0.000133601	-1.17854	0.272532
12186857	rs6511763	5.48053e-09	-1.58102	-0.170011	7.07136e-09	-1.74827	-0.300861	0.000132971	-1.17854	0.267806
12186921	rs8102258	3.72841e-08	0.293212	-0.126882	3.65059e-08	-0.300047	-0.10766	0.00277642	1.37897	0.749085
12186922	rs8112094	3.72841e-08	0.293212	-0.126882	3.65059e-08	-0.300047	-0.10766	0.00277642	1.37897	0.749085
12187020	rs79356129	9.78546e-09	-1.5385e-10	-1.17134	1.75213e-08	-1.5385e-10	-1.14176	0.000102625	-1.5385e-10	-1.16979
12187151	rs146604057	5.17539e-09	-1.80832	-1.85015e-10	8.73861e-09	-1.83743	-1.85015e-10	5.20736e-05	-1.84821	-1.85015e-10
12187210	rs6511764	5.52418e-09	-1.58102	-0.162078	7.12399e-09	-1.74827	-0.293446	0.000134235	-1.17854	0.277267
12187621	rs79709447	5.80676e-09	-1.69321	-1.85015e-10	8.92891e-09	-1.81589	-1.85015e-10	5.97384e-05	-1.71089	-1.85015e-10
12187861	rs10426017	5.37458e-09	-1.58693	-0.183632	6.86429e-09	-1.75187	-0.326975	0.000129206	-1.18789	0.248432
12187907	rs55703333	5.11809e-09	-1.81946	-1.85015e-10	8.63733e-09	-1.84909	-1.85015e-10	5.29575e-05	-1.83138	-1.85015e-10
12188266	rs10426455	5.84435e-09	-1.56902	-0.11774	7.18091e-09	-1.74085	-0.292901	0.000142514	-1.15963	0.318205
12188317	rs10424345	5.15199e-09	-1.5789	-0.233955	6.50118e-09	-1.75961	-0.373586	0.000122378	-1.18202	0.188274
12188630	rs17001757	2.65429e-09	-1.3465	-1.12956	5.15233e-09	-1.19704	-1.16869	2.61752e-05	-1.40389	-1.13217
12188768	rs111323668	3.27632e-09	-1.42965	-0.83587	5.60118e-09	-1.3479	-0.934299	3.16727e-05	-1.5352	-0.810214
12188834	rs74993864	1.53188e-08	-1.5385e-10	-0.723159	2.12181e-08	-1.5385e-10	-0.950325	0.000165024	-1.5385e-10	-0.694777
12188891	rs73514866	2.53508e-09	-1.35881	-1.1632	4.99455e-09	-1.21107	-1.18577	2.50292e-05	-1.41546	-1.16536
12188940	rs369000479	1.38888e-08	-1.5385e-10	-0.821158	2.71803e-08	-1.5385e-10	-0.702689	0.00014287	-1.5385e-10	-0.838933
12189379	rs11670621	1.51977e-09	-1.83568	-1.19799	2.90554e-09	-1.73553	-1.20303	2.53911e-05	-1.36263	-1.20383
12189632	rs45624834	2.58824e-09	-1.36461	-1.13665	5.0226e-09	-1.21769	-1.17354	2.55545e-05	-1.42092	-1.13913
12189707	rs7253123	5.20706e-09	-1.80222	-1.85015e-10	8.69955e-09	-1.84191	-1.85015e-10	5.2892e-05	-1.83261	-1.85015e-10
12190344	rs112669089	2.53869e-09	-1.38806	-1.13253	4.90346e-09	-1.2445	-1.17074	2.50991e-05	-1.44295	-1.13509
12191061	rs113171437	2.50696e-09	-1.39201	-1.14115	4.88632e-09	-1.24218	-1.17656	2.45734e-05	-1.45565	-1.14355
12191071	rs111591836	2.56177e-09	-1.37038	-1.14115	4.97455e-09	-1.22428	-1.17656	2.53041e-05	-1.42635	-1.14355
12191213	rs35056955	5.06567e-09	-1.82975	-1.85015e-10	8.70372e-09	-1.84143	-1.85015e-10	5.23393e-05	-1.84312	-1.85015e-10
12191233	rs17001758	3.64549e-09	-1.46251	-0.696235	6.11203e-09	-1.38389	-0.811032	4.51375e-05	-1.56354	-0.427617
12191564	rs8111750	5.52018e-09	-1.56292	-0.180907	6.98444e-09	-1.73705	-0.324449	0.000134622	-1.15008	0.251682
12193086	rs8105245	2.45706e-09	-1.41573	-1.13754	4.74767e-09	-1.27625	-1.17127	2.43422e-05	-1.4689	-1.13976
12193087	rs8105246	5.56632e-09	-1.54978	-0.185721	7.1055e-09	-1.72877	-0.315541	0.000137042	-1.12963	0.249052
12194395	rs4082342	2.80372e-09	-1.5199	-0.901393	4.83299e-09	-1.44706	-0.982652	2.74113e-05	-1.61253	-0.877375
12194422	rs2862771	2.42532e-09	-1.40788	-1.1584	4.72351e-09	-1.26722	-1.1854	2.4025e-05	-1.46153	-1.16024
12194973	rs6511765	5.28707e-09	-1.78697	-1.85015e-10	8.66056e-09	-1.8464	-1.85015e-10	5.3396e-05	-1.82313	-1.85015e-10
12194995	rs60987304	2.42166e-09	-1.4188	-1.14899	4.69369e-09	-1.27978	-1.17918	2.40009e-05	-1.47176	-1.15101
12195737	rs185035933	2.21777e-08	-1.5385e-10	-0.353151	4.14684e-08	-1.5385e-10	-0.28025	0.000245694	-1.5385e-10	-0.29678
12196126	rs7245815	3.12907e-09	-1.54044	-0.771062	5.19742e-09	-1.4698	-0.88722	3.07685e-05	-1.6299	-0.744478
12196190	rs8113028	3.43091e-08	0.258096	-0.174923	3.27471e-08	-0.329885	-0.186481	0.00248729	1.33583	0.682254
12197469	rs149608046	9.466e-09	-1.5385e-10	-1.20453	1.64575e-08	-1.5385e-10	-1.2044	9.91194e-05	-1.5385e-10	-1.20454
12197477	rs12609977	1.41823e-08	0.388318	-1.18856	6.4631e-09	-0.948773	-1.1903	0.000123137	0.208395	-1.19597
12197479	rs57637988	7.9171e-09	-1.38321	-1.85015e-10	1.90577e-08	-1.05771	-1.85015e-10	0.000107558	-1.12284	-1.85015e-10
12197618	rs55819838	5.20679e-09	-1.80227	-1.85015e-10	8.87815e-09	-1.82159	-1.85015e-10	5.6473e-05	-1.7671	-1.85015e-10
12197723	rs7260250	1.46098e-08	0.384478	-1.15502	1.46468e-08	-0.158663	-1.1623	0.000614788	1.52149	-0.901082
12198154	rs10409284	3.2985e-09	-1.34783	-0.910938	7.36146e-09	-1.06603	-0.942894	3.31303e-05	-1.43956	-0.860855
12198535	rs117133425	5.21689e-09	-1.80034	-1.85015e-10	8.77752e-09	-1.83299	-1.85015e-10	5.20324e-05	-1.849	-1.85015e-10
12199311	rs62109817	2.42135e-08	-0.265327	-1.85015e-10	2.46294e-08	-0.801241	-1.85015e-10	0.000250084	-0.279068	-1.85015e-10
12199755	rs12972428	2.27237e-09	-1.42948	-1.20194	3.83066e-09	-1.48711	-1.17504	1.73631e-05	-1.74319	-1.20333
12200959	rs112461446	7.37419e-06	5.4535	-1.85015e-10	1.60885e-07	1.07551	-1.85015e-10	0.00353198	2.36875	-1.85015e-10
12201890	rs118097688	5.18722e-09	-1.80604	-1.85015e-10	8.74943e-09	-1.83619	-1.85015e-10	5.20576e-05	-1.84852	-1.85015e-10
12202633	rs189384430	9.68347e-09	-1.5385e-10	-1.18182	1.67687e-08	-1.5385e-10	-1.18567	0.00010219	-1.5385e-10	-1.17403
12202788	rs73000458	2.72727e-08	1.03561	-1.18196	1.24244e-08	-0.299051	-1.18646	0.000123328	0.217369	-1.20339
12203349	rs140507506	2.31139e-08	-0.311802	-1.85015e-10	3.38363e-08	-0.483645	-1.85015e-10	0.000326484	-0.012486	-1.85015e-10
12205004	rs112909487	1.27819e-06	3.70097	-1.85015e-10	3.358e-07	1.81134	-1.85015e-10	0.00701502	3.05494	-1.85015e-10
12206019	rs10854119	3.39118e-09	-1.15061	-1.08045	3.08165e-09	-1.77899	-1.10073	2.18231e-05	-1.58908	-1.12882
12206546	rs146015867	6.071e-07	2.95646	-1.85015e-10	7.507e-07	2.61583	-1.85015e-10	0.00783936	3.16605	-1.85015e-10
12206630	rs117590032	5.74203e-09	-1.70442	-1.85015e-10	8.85046e-09	-1.82471	-1.85015e-10	6.38055e-05	-1.64503	-1.85015e-10
12207824	rs80050669	9.47815e-09	-1.5385e-10	-1.20325	1.64651e-08	-1.5385e-10	-1.20394	9.91919e-05	-1.5385e-10	-1.20381
12208726	rs141892149	1.52931e-08	-0.724835	-1.85015e-10	3.136e-08	-0.559647	-1.85015e-10	0.000153172	-0.769303	-1.85015e-10
12209167	rs55959766	4.66974e-07	2.69404	-1.85015e-10	2.94127e-08	-0.623754	-1.85015e-10	0.000136203	-0.886723	-1.85015e-10
12209168	rs8108641	3.83633e-09	-1.23311	-0.874605	7.35095e-09	-1.00989	-1.00046	3.46917e-05	-1.39271	-0.861658
12209455	rs8112522	1.52893e-09	-1.82312	-1.20454	3.10978e-09	-1.66766	-1.20297	1.57901e-05	-1.84575	-1.19573
12209513	rs12151354	1.52923e-08	-0.724885	-1.85015e-10	2.24308e-08	-0.894743	-1.85015e-10	0.000149013	-0.796836	-1.85015e-10
12209616	rs8111928	4.94002e-09	-1.36161	-0.493261	8.55352e-09	-1.16112	-0.697714	4.95544e-05	-1.50226	-0.39553
12210626	rs137965200	1.15965e-08	-1.5385e-10	-1.00153	1.9337e-08	-1.5385e-10	-1.04316	0.000119088	-1.5385e-10	-1.021
12211191	rs62109820	2.88826e-09	-1.64543	-0.746146	7.09801e-09	-1.06345	-0.98192	7.21748e-05	-0.758311	-0.763465
12211253	rs7252204	3.41313e-09	-1.21886	-1.00575	7.02794e-09	-0.960813	-1.09447	3.18564e-05	-1.34458	-0.995053
12211925	rs8107525	3.60182e-09	-1.27289	-0.897908	6.8899e-09	-1.05643	-1.01869	3.27398e-05	-1.42685	-0.885422
12212496	rs11672836	2.91234e-09	-1.42894	-0.954336	5.31084e-09	-1.27344	-1.06199	2.65873e-05	-1.57739	-0.943046
12214301	rs117062311	4.29772e-09	-0.832977	-1.16117	4.89755e-09	-1.21255	-1.2039	3.76222e-05	-1.00367	-1.1696
12214585	rs12052145	1.85081e-09	-1.77206	-1.06455	4.35055e-09	-1.44096	-1.09392	2.34231e-05	-1.60787	-1.03927
12214611	rs57876655	3.09333e-09	-1.306	-1.01699	5.8556e-09	-1.13087	-1.10691	2.78843e-05	-1.47697	-0.99583
12214862	rs6511766	2.80217e-09	-1.4122	-1.00964	5.22757e-09	-1.25387	-1.09736	2.54809e-05	-1.56389	-0.999044
12215006	rs62109821	5.50927e-09	-1.7458	-1.85015e-10	1.3123e-08	-1.43081	-1.85015e-10	7.76889e-05	-1.44815	-1.85015e-10
12215638	rs12052173	2.78119e-09	-1.32407	-1.10528	2.83575e-09	-1.83955	-1.12332	1.87431e-05	-1.72212	-1.14792
12216448	rs28435774	3.48375e-09	-1.52989	-0.674238	5.893e-09	-1.39278	-0.838637	3.50155e-05	-1.65721	-0.587863
12216758	rs66539237	3.13442e-09	-1.28418	-1.02561	6.40681e-09	-1.0387	-1.10912	2.94466e-05	-1.40284	-1.01545
12216813	rs75786029	4.96868e-09	-1.84908	-1.85015e-10	9.40949e-09	-1.76346	-1.85015e-10	5.52927e-05	-1.78823	-1.85015e-10
12217156	rs67318494	3.38916e-09	-1.23562	-0.996036	6.86995e-09	-0.985022	-1.093	3.21066e-05	-1.34609	-0.985718
12217203	rs28663315	2.88024e-09	-1.4234	-0.970966	5.27909e-09	-1.26695	-1.07447	2.62558e-05	-1.57293	-0.960052
12217498	rs148855036	4.97486e-09	-1.84784	-1.85015e-10	1.03984e-08	-1.66353	-1.85015e-10	5.23432e-05	-1.84305	-1.85015e-10
12218042	rs35757523	4.97218e-09	-1.84838	-1.85015e-10	8.85402e-09	-1.82431	-1.85015e-10	5.28118e-05	-1.83413	-1.85015e-10
12218458	rs10425899	6.0722e-09	-1.45001	-0.198506	9.66089e-09	-1.30259	-0.434508	6.44216e-05	-1.58884	-0.0465793
12218787	rs7259386	2.89573e-09	-1.42894	-0.960056	5.288e-09	-1.27344	-1.0663	2.64323e-05	-1.57739	-0.948893
12218875	rs146987537	1.05383e-08	-1.5385e-10	-1.09722	1.88058e-08	-1.5385e-10	-1.07101	0.000109836	-1.5385e-10	-1.10187
12219590	rs7249074	2.74271e-09	-1.32746	-1.11583	2.80514e-09	-1.84052	-1.13321	1.86248e-05	-1.72081	-1.15557
12219957	rs146614510	5.62955e-09	-1.72421	-1.85015e-10	9.41644e-09	-1.76272	-1.85015e-10	6.31497e-05	-1.65536	-1.85015e-10
12220613	rs8107823	4.14402e-09	-1.08755	-0.943024	7.87307e-09	-0.888311	-1.05342	3.60328e-05	-1.28495	-0.931483
12220865	rs4268868	2.97187e-08	-0.0604593	-1.85015e-10	3.39628e-08	-0.479914	-1.85015e-10	0.000282893	-0.155799	-1.85015e-10
12221700	rs10423417	5.09174e-09	-1.30694	-0.517678	8.91172e-09	-1.07755	-0.740264	5.30848e-05	-1.40183	-0.427149
12221849	rs17001768	4.52917e-09	-0.985151	-0.956548	9.37726e-09	-0.696956	-1.06994	4.24382e-05	-1.1063	-0.946514
12222259	rs73000467	4.49914e-09	-0.985151	-0.963199	9.38923e-09	-0.696956	-1.06866	4.22015e-05	-1.1063	-0.952108
12222381	rs1866382	1.63974e-07	1.64747	-1.85015e-10	8.40101e-08	0.425757	-1.85015e-10	0.00142521	1.46121	-1.85015e-10
12222861	rs1975349	1.49897e-09	-1.84727	-1.20019	3.45129e-09	-1.57004	-1.19639	1.60428e-05	-1.82119	-1.20441
12224172	rs8109273	4.65649e-09	-1.38102	-0.532956	7.78133e-09	-1.22232	-0.731133	4.60796e-05	-1.53259	-0.437902
12224324	rs79579962	9.54206e-09	-1.5385e-10	-1.19653	1.66542e-08	-1.5385e-10	-1.19252	0.000103177	-1.5385e-10	-1.16442
12224499	rs113224191	2.25769e-07	1.96728	-1.85015e-10	8.28716e-08	0.412111	-1.85015e-10	0.00314445	2.25253	-1.85015e-10
12225324	rs73000469	2.35856e-08	0.910671	-1.20227	1.11055e-08	-0.397233	-1.2005	0.000116225	0.132356	-1.1777
12225372	rs17638629	1.04891e-08	-1.1019	-1.85015e-10	1.3405e-08	-1.40955	-1.85015e-10	9.96831e-05	-1.19887	-1.85015e-10
12226264	rs7248813	3.33783e-09	-1.26057	-0.986344	6.26682e-09	-1.08403	-1.08588	2.97476e-05	-1.43233	-0.975792
12226773	rs8103556	4.46967e-09	-1.3926	-0.562317	7.49105e-09	-1.23574	-0.755733	4.42326e-05	-1.54211	-0.469295
12227201	rs73000472	2.66256e-09	-1.354	-1.11895	2.78309e-09	-1.84321	-1.13841	1.82894e-05	-1.73661	-1.15793
12227385	rs143144500	5.25033e-09	-1.79395	-1.85015e-10	1.05873e-08	-1.64553	-1.85015e-10	5.36425e-05	-1.81853	-1.85015e-10
12229976	rs4804653	2.87814e-09	-1.19203	-1.20306	1.17249e-08	-0.344274	-1.1992	4.21623e-05	-0.858511	-1.20083
12230298	rs17001788	4.16499e-09	-0.992811	-1.03271	8.84651e-09	-0.705804	-1.11935	3.90221e-05	-1.1134	-1.02333
12230768	rs8112112	3.19398e-09	-1.28062	-1.01034	6.05195e-09	-1.10691	-1.09788	2.85576e-05	-1.44917	-0.999769
12231021	rs269813	2.62055e-09	-1.33035	-1.1585	2.71597e-09	-1.84038	-1.16565	1.79868e-05	-1.7252	-1.18603
12231502	rs112756455	4.1282e-09	-1.00044	-1.03396	8.76118e-09	-0.714619	-1.12023	3.86977e-05	-1.12047	-1.02461
12232521	rs148685370	1.69407e-08	-1.5385e-10	-0.62252	3.02491e-08	-1.5385e-10	-0.595713	0.000137801	-1.5385e-10	-0.875055
12233675	rs269812	2.088e-09	-1.59874	-1.11729	2.77815e-09	-1.84685	-1.13654	1.80022e-05	-1.75325	-1.15713
12234035	rs10421353	3.23057e-09	-1.27355	-1.00603	6.08647e-09	-1.09883	-1.10028	2.88374e-05	-1.44323	-0.995959
12234039	rs183623185	4.99618e-09	-1.84356	-1.85015e-10	8.66036e-09	-1.84642	-1.85015e-10	5.55359e-05	-1.78384	-1.85015e-10
12234226	rs188729151	9.84961e-09	-1.5385e-10	-1.1648	1.69012e-08	-1.5385e-10	-1.1778	0.000104158	-1.5385e-10	-1.15496
12234768	rs112444199	2.86291e-07	2.20477	-1.85015e-10	9.95767e-08	0.595748	-1.85015e-10	0.00402176	2.49861	-1.85015e-10
12234986	rs11665740	5.3398e-09	-1.77705	-1.85015e-10	1.03047e-08	-1.67258	-1.85015e-10	5.37516e-05	-1.81649	-1.85015e-10
12235060	rs142160996	4.57037e-08	0.369943	-1.85015e-10	3.61389e-07	1.88477	-1.85015e-10	0.000855071	0.950317	-1.85015e-10
12235071	rs10408320	4.65737e-09	-1.40462	-0.509169	7.72434e-09	-1.24968	-0.711129	4.63592e-05	-1.55195	-0.412502
12235194	rs2164984	4.5955e-09	-1.40462	-0.522543	7.63789e-09	-1.24968	-0.722384	4.5702e-05	-1.55195	-0.426779
12235478	rs269807	2.14113e-09	-1.59323	-1.09768	2.84143e-09	-1.8463	-1.11458	1.82792e-05	-1.74983	-1.14527
12236298	rs11671982	4.68668e-09	-1.39834	-0.509169	7.78078e-09	-1.24239	-0.711129	4.65978e-05	-1.54681	-0.412502
12236566	rs62109828	6.50367e-09	-1.57987	-1.85015e-10	2.03047e-08	-0.994327	-1.85015e-10	0.000143784	-0.832556	-1.85015e-10
12236594	rs117872410	4.50442e-09	-0.769852	-1.17733	6.94158e-09	-0.928877	-1.13877	4.53831e-05	-0.812056	-1.17367
12236761	rs67994743	3.72283e-09	-1.13177	-1.00599	7.14827e-09	-0.938063	-1.10025	3.25256e-05	-1.32292	-0.995914
12239659	rs142709348	5.63812e-09	-1.72269	-1.85015e-10	1.6564e-08	-1.19795	-1.85015e-10	6.61047e-05	-1.60963	-1.85015e-10
12239793	rs17719999	5.68625e-09	-0.593587	-1.1206	6.08263e-09	-1.00598	-1.19377	4.78724e-05	-0.801258	-1.13107
12240965	rs113671908	3.40258e-09	-1.02891	-1.1988	3.24865e-09	-1.62248	-1.20446	2.55472e-05	-1.36019	-1.20015
12240975	rs117480200	1.16167e-08	0.197685	-1.19748	1.09134e-08	-0.420627	-1.19456	0.000120045	0.1515	-1.1645
12241476	rs1980135	3.18246e-09	-1.09023	-1.20435	3.16146e-09	-1.65477	-1.19937	2.45135e-05	-1.42016	-1.18148
12241636	rs117846693	1.10503e-08	-1.5385e-10	-1.04978	1.87e-08	-1.5385e-10	-1.07666	0.000117916	-1.5385e-10	-1.03089
12241866	rs6511767	3.18175e-09	-1.09023	-1.20457	3.15526e-09	-1.65477	-1.20134	2.43923e-05	-1.42016	-1.18644
12241952	rs142361960	5.57113e-09	-1.73464	-1.85015e-10	9.45544e-09	-1.75859	-1.85015e-10	6.52339e-05	-1.62289	-1.85015e-10
12242460	rs1036593	3.16571e-09	-1.09953	-1.20033	3.13033e-09	-1.65947	-1.20457	2.39281e-05	-1.42714	-1.19867
12243276	rs76936724	6.06532e-09	-1.64965	-1.85015e-10	9.09654e-09	-1.79729	-1.85015e-10	5.97796e-05	-1.7102	-1.85015e-10
12243900	rs144638502	4.99115e-09	-1.84457	-1.85015e-10	9.06224e-09	-1.80106	-1.85015e-10	5.20469e-05	-1.84872	-1.85015e-10
12245182	rs117852624	8.52355e-09	-1.3094	-1.85015e-10	1.10104e-08	-1.60634	-1.85015e-10	8.00317e-05	-1.41844	-1.85015e-10
12245382	rs147602427	4.99598e-09	-1.8436	-1.85015e-10	8.64756e-09	-1.8479	-1.85015e-10	5.25963e-05	-1.83822	-1.85015e-10
12247333	rs111385587	4.40369e-09	-0.797386	-1.17241	3.11266e-09	-1.67497	-1.19473	2.35393e-05	-1.44196	-1.20024
12247374	rs150831625	4.56639e-09	-0.764957	-1.16856	3.16135e-09	-1.66163	-1.19255	2.40569e-05	-1.42169	-1.19876
12247731	rs12608894	4.7107e-09	-0.700903	-1.2015	3.25503e-09	-1.63446	-1.19052	2.58029e-05	-1.38113	-1.16926
12248025	rs145412679	1.09957e-08	-1.05473	-1.85015e-10	1.86859e-08	-1.07741	-1.85015e-10	8.95085e-05	-1.30653	-1.85015e-10
12248074	rs377529430	2.31471e-08	-1.5385e-10	-0.310368	3.13371e-08	-1.5385e-10	-0.560378	0.000246469	-1.5385e-10	-0.29363
12248233	rs35893594	1.57067e-08	-0.698147	-1.85015e-10	1.138e-08	-1.57332	-1.85015e-10	7.23575e-05	-1.51925	-1.85015e-10
12248307	rs155955	1.98494e-07	1.83852	-1.85015e-10	1.0198e-07	0.619592	-1.85015e-10	0.00166757	1.61826	-1.85015e-10
12248488	rs73002441	4.84241e-09	-0.676623	-1.1982	3.37881e-09	-1.60046	-1.1872	2.67597e-05	-1.35486	-1.1591
12248612	rs73002442	5.02422e-09	-0.639765	-1.1982	3.35487e-09	-1.60757	-1.1872	2.71115e-05	-1.34181	-1.1591
12248628	rs79988126	1.70082e-09	-1.84913	-1.072	3.07469e-09	-1.73502	-1.14695	1.86486e-05	-1.78024	-1.09486
12249129	rs8107587	4.90377e-09	-0.663476	-1.19876	3.31665e-09	-1.6181	-1.18812	2.66592e-05	-1.35712	-1.16061
12249984	rs73002444	4.21689e-09	-0.830406	-1.18273	3.05121e-09	-1.68825	-1.20139	2.29917e-05	-1.4624	-1.20333
12250983	rs45536046	3.31436e-08	0.048612	-1.85015e-10	2.76659e-08	-0.68498	-1.85015e-10	0.000330583	-9.20036e-06	-1.85015e-10
12251752	rs67943507	4.36585e-09	-0.775791	-1.20263	3.16638e-09	-1.66362	-1.18897	2.43357e-05	-1.43729	-1.17163
12252564	rs10419808	4.22205e-09	-0.808059	-1.20386	3.11212e-09	-1.67689	-1.19298	2.37144e-05	-1.45719	-1.1776
12253327	rs3760779	4.16064e-09	-0.876848	-1.14972	3.0425e-09	-1.70623	-1.18627	2.25402e-05	-1.49442	-1.19114
12254686	rs112823962	4.15994e-09	-0.830021	-1.19671	3.12299e-09	-1.68576	-1.18063	2.39681e-05	-1.47062	-1.15353
12254854	rs67726460	4.16635e-09	-0.830021	-1.19517	3.13123e-09	-1.68576	-1.178	2.40597e-05	-1.47062	-1.14971
12254989	rs66756984	4.16635e-09	-0.830021	-1.19517	3.13123e-09	-1.68576	-1.178	2.40597e-05	-1.47062	-1.14971
12255781	rs183668710	1.13341e-08	-1.5385e-10	-1.02442	1.89002e-08	-1.5385e-10	-1.06601	0.000116973	-1.5385e-10	-1.03893
12255977	rs149597664	5.07118e-09	-1.82866	-1.85015e-10	8.73044e-09	-1.83837	-1.85015e-10	5.36093e-05	-1.81914	-1.85015e-10
12256358	rs12972621	5.05557e-09	-0.711478	-1.12027	5.75317e-09	-1.09976	-1.15567	3.17505e-05	-1.29936	-1.0436
12256912	rs7258368	4.40671e-09	-0.764547	-1.20456	3.14674e-09	-1.65893	-1.19988	2.4193e-05	-1.43032	-1.18449
12258164	rs149553759	2.62585e-08	-1.5385e-10	-0.184246	5.23776e-08	-1.5385e-10	-0.0467023	0.000291465	-1.5385e-10	-0.125948
12259323	rs271198	2.48656e-07	2.06383	-1.85015e-10	1.22699e-07	0.80455	-1.85015e-10	0.00207498	1.83684	-1.85015e-10
12259581	rs145883675	5.85745e-09	-1.68452	-1.85015e-10	1.49916e-08	-1.29769	-1.85015e-10	6.47019e-05	-1.63108	-1.85015e-10
12259993	rs7248932	4.26353e-09	-0.808059	-1.19408	3.15466e-09	-1.67689	-1.17941	2.4458e-05	-1.45719	-1.14672
12260858	rs56410962	4.17274e-09	-0.851745	-1.17192	3.04537e-09	-1.69438	-1.19718	2.25671e-05	-1.48381	-1.20056
12261472	rs271199	5.17326e-09	-0.605696	-1.20304	3.40276e-09	-1.58925	-1.19134	2.70502e-05	-1.32955	-1.17362
12263523	rs269821	5.09281e-09	-0.628554	-1.19585	3.40889e-09	-1.59965	-1.17915	2.72543e-05	-1.34429	-1.15137
12264074	rs7251030	4.48805e-09	-0.754377	-1.19644	3.22317e-09	-1.65466	-1.18016	2.51295e-05	-1.42399	-1.15283
12264229	rs7254290	4.44525e-09	-0.764547	-1.19585	3.21267e-09	-1.65893	-1.17915	2.50077e-05	-1.43032	-1.15137
12265133	rs8109178	5.05177e-09	-1.8325	-1.85015e-10	8.88203e-09	-1.82115	-1.85015e-10	5.2087e-05	-1.84795	-1.85015e-10
12265551	rs56101707	1.95013e-08	0.681469	-1.16323	9.90539e-09	-0.555551	-1.15655	0.000100488	-0.0881904	-1.10264
12266108	rs78481833	7.31145e-09	-1.4628	-1.85015e-10	1.33465e-08	-1.41393	-1.85015e-10	8.38271e-05	-1.37211	-1.85015e-10
12266843	rs187487884	2.36095e-08	-0.290586	-1.85015e-10	1.81965e-08	-1.10395	-1.85015e-10	0.000143215	-0.836517	-1.85015e-10
12267865	rs145648046	5.14488e-09	-1.81424	-1.85015e-10	8.72172e-09	-1.83936	-1.85015e-10	5.21715e-05	-1.84633	-1.85015e-10
12268618	rs186472269	1.18668e-08	-1.5385e-10	-0.978492	1.80492e-08	-1.5385e-10	-1.11208	0.000121834	-1.5385e-10	-0.998207
12268796	rs149404484	1.28342e-08	-1.5385e-10	-0.900122	2.2547e-08	-1.5385e-10	-0.88958	0.000140776	-1.5385e-10	-0.853693
12269084	rs112855743	3.88703e-09	-0.910187	-1.1844	2.96806e-09	-1.71489	-1.20238	2.15469e-05	-1.52673	-1.20391
12270737	rs7256668	3.90826e-09	-0.899758	-1.18939	2.97667e-09	-1.71093	-1.20345	2.16669e-05	-1.5206	-1.20448
12270871	rs113941663	2.25482e-08	-0.336584	-1.85015e-10	1.76287e-08	-1.13565	-1.85015e-10	0.000138012	-0.873527	-1.85015e-10
12271043	rs140624352	2.25482e-08	-0.336584	-1.85015e-10	1.76287e-08	-1.13565	-1.85015e-10	0.000138012	-0.873527	-1.85015e-10
12271614	rs149140411	7.14216e-09	-1.48622	-1.85015e-10	1.30185e-08	-1.43881	-1.85015e-10	8.16699e-05	-1.39818	-1.85015e-10
12272421	rs150716782	6.07104e-09	-1.64871	-1.85015e-10	1.2885e-08	-1.44911	-1.85015e-10	7.4337e-05	-1.49226	-1.85015e-10
12272653	rs80019187	5.24025e-09	-1.79587	-1.85015e-10	1.05061e-08	-1.65322	-1.85015e-10	5.23585e-05	-1.84275	-1.85015e-10
12272973	rs61151236	7.59119e-09	-0.565187	-0.86006	1.26614e-08	-0.48182	-0.984803	6.466e-05	-0.772093	-0.85963
12273219	rs117779019	4.56451e-07	2.67124	-1.85015e-10	2.48687e-07	1.51101	-1.85015e-10	0.00440233	2.58902	-1.85015e-10
12273253	rs117843109	1.24396e-08	-1.5385e-10	-0.931353	2.18417e-08	-1.5385e-10	-0.921361	0.000136126	-1.5385e-10	-0.887283
12274521	rs893546	3.32154e-09	-1.07064	-1.18117	4.38132e-09	-1.34193	-1.1859	2.19754e-05	-1.56861	-1.14233
12275235	rs117579730	6.42322e-09	-1.59232	-1.85015e-10	1.03385e-08	-1.6693	-1.85015e-10	5.84301e-05	-1.73304	-1.85015e-10
12275408	rs112580183	8.23278e-09	-0.48477	-0.859343	1.36169e-08	-0.409636	-0.98423	6.91896e-05	-0.705104	-0.858912
12275502	rs112217048	5.31369e-09	-0.631973	-1.14998	5.86248e-09	-1.03738	-1.19923	4.50012e-05	-0.8363	-1.15788
12276271	rs80200968	5.77422e-09	-1.69883	-1.85015e-10	8.92797e-09	-1.81599	-1.85015e-10	5.38563e-05	-1.81455	-1.85015e-10
12276278	rs17638694	1.6917e-07	1.67866	-1.85015e-10	4.20641e-08	-0.265987	-1.85015e-10	0.000458153	0.326336	-1.85015e-10
12276350	rs12609116	3.93878e-09	-0.87978	-1.20159	2.99927e-09	-1.70324	-1.20357	2.19851e-05	-1.50881	-1.20169
12276402	rs78562794	1.04985e-08	-1.5385e-10	-1.10101	1.84931e-08	-1.5385e-10	-1.08778	0.000110875	-1.5385e-10	-1.09246
12277269	rs718717	4.81479e-09	-0.686503	-1.19404	3.36156e-09	-1.62288	-1.16989	2.58855e-05	-1.39071	-1.15647
12278527	rs55962153	4.11534e-09	-0.83811	-1.19941	3.04791e-09	-1.68681	-1.20392	2.25021e-05	-1.48394	-1.20332
12278564	rs8106749	1.81411e-09	-1.84405	-1.01259	3.68956e-09	-1.69946	-1.00021	2.17124e-05	-1.81863	-0.904348
12278736	rs166601	5.56332e-09	-0.545713	-1.19033	3.63009e-09	-1.55853	-1.15739	2.85614e-05	-1.30081	-1.148
12278913	rs530586194	1.90293e-08	-1.5385e-10	-0.506254	2.77416e-08	-1.5385e-10	-0.682247	0.000203378	-1.5385e-10	-0.485801
12278991	rs112011473	4.27315e-09	-0.79624	-1.20365	3.1041e-09	-1.67174	-1.20072	2.34079e-05	-1.44933	-1.19847
12280487	rs144108148	1.23191e-08	-1.5385e-10	-0.941087	2.16567e-08	-1.5385e-10	-0.929864	0.000133976	-1.5385e-10	-0.90321
12280942	rs111388156	3.5712e-08	0.415027	-0.291778	1.14884e-08	-1.02732	-0.536522	0.000195962	-0.221116	-0.30183
12281504	rs185034086	1.16853e-08	-1.5385e-10	-0.993901	2.05185e-08	-1.5385e-10	-0.983854	0.000126592	-1.5385e-10	-0.959898
12281512	rs140778055	4.99836e-09	-1.84313	-1.85015e-10	8.66835e-09	-1.8455	-1.85015e-10	5.24415e-05	-1.84117	-1.85015e-10
12282631	rs62109831	3.25109e-08	0.02934	-1.85015e-10	2.4098e-08	-0.823053	-1.85015e-10	0.000310188	-0.0636878	-1.85015e-10
12283461	rs73002454	2.77399e-09	-1.23252	-1.19943	2.67853e-09	-1.81577	-1.20414	1.81021e-05	-1.70163	-1.20321
12283603	rs150571706	1.03247e-08	-1.5385e-10	-1.1177	1.8065e-08	-1.5385e-10	-1.1112	0.000110549	-1.5385e-10	-1.09541
12283798	rs139766758	1.24102e-08	-1.5385e-10	-0.933722	2.13093e-08	-1.5385e-10	-0.946037	0.000132899	-1.5385e-10	-0.911278
12284493	rs75215084	6.98113e-09	-0.539912	-0.969114	6.91482e-09	-0.96189	-1.10962	5.84394e-05	-0.752174	-0.980702
12284508	rs269816	3.63645e-09	-0.974107	-1.18712	3.04339e-09	-1.73836	-1.15385	2.20877e-05	-1.56372	-1.14213
12284585	rs76055793	1.62349e-07	1.63751	-1.85015e-10	1.08381e-07	0.680476	-1.85015e-10	0.00150012	1.51243	-1.85015e-10
12284928	rs145360092	1.13045e-08	-1.5385e-10	-1.02704	1.95903e-08	-1.5385e-10	-1.03015	0.000122389	-1.5385e-10	-0.99366
12286163	rs156178	6.9264e-08	0.785688	-1.85015e-10	7.47623e-08	0.309134	-1.85015e-10	0.000612521	0.616717	-1.85015e-10
12286170	rs187516730	1.1084e-08	-1.5385e-10	-1.04673	1.94154e-08	-1.5385e-10	-1.03911	0.000119984	-1.5385e-10	-1.01351
12286171	rs192082629	1.10725e-08	-1.5385e-10	-1.04777	1.93948e-08	-1.5385e-10	-1.04018	0.000119847	-1.5385e-10	-1.01465
12286252	rs145276359	3.4129e-09	-1.03918	-1.18549	2.99162e-09	-1.76246	-1.1469	2.16085e-05	-1.57874	-1.14904
12287188	rs555384154	3.23927e-08	-1.5385e-10	0.0256976	4.4257e-08	-1.5385e-10	-0.215167	0.00033767	-1.5385e-10	0.0212034
12287189	rs574741062	2.15262e-08	-1.5385e-10	-0.382964	3.08081e-08	-1.5385e-10	-0.577404	0.00022458	-1.5385e-10	-0.386636
12287193	rs559290673	2.1553e-08	-1.5385e-10	-0.38172	3.08416e-08	-1.5385e-10	-0.576317	0.000224859	-1.5385e-10	-0.385394
12287348	rs143809871	5.54801e-09	-1.7388	-1.85015e-10	1.2215e-08	-1.50252	-1.85015e-10	6.65534e-05	-1.60286	-1.85015e-10
12287386	rs7257927	1.21345e-08	-1.5385e-10	-0.956185	2.07565e-08	-1.5385e-10	-0.972323	0.000131852	-1.5385e-10	-0.919189
12288036	rs56043140	2.85017e-09	-1.20187	-1.20299	2.77878e-09	-1.78252	-1.20065	1.89952e-05	-1.65676	-1.19992
12288246	rs117771524	5.95928e-09	-1.66729	-1.85015e-10	8.71039e-09	-1.84066	-1.85015e-10	5.29675e-05	-1.83119	-1.85015e-10
12289074	rs269814	3.48603e-09	-1.07942	-1.12405	3.35739e-09	-1.73964	-1.05438	2.37208e-05	-1.5876	-1.04692
12289657	rs147274159	4.98979e-09	-1.84484	-1.85015e-10	9.40938e-09	-1.76347	-1.85015e-10	6.423e-05	-1.6384	-1.85015e-10
12289806	rs148707150	1.11671e-07	1.26332	-1.85015e-10	1.15085e-07	0.740487	-1.85015e-10	0.000967588	1.07394	-1.85015e-10
12289849	rs79859972	1.66956e-08	-1.5385e-10	-0.63709	2.86312e-08	-1.5385e-10	-0.650682	0.000180473	-1.5385e-10	-0.605284
12290147	rs269815	3.57849e-09	-1.05117	-1.12613	3.38428e-09	-1.72883	-1.05721	2.40472e-05	-1.57102	-1.04982
12290447	rs111279059	6.71185e-09	-1.54836	-1.85015e-10	8.70426e-09	-1.84137	-1.85015e-10	5.96434e-05	-1.71248	-1.85015e-10
12290805	rs142072349	1.59829e-08	-1.5385e-10	-0.680719	2.74236e-08	-1.5385e-10	-0.693775	0.000172556	-1.5385e-10	-0.650143
12291610	rs10421012	3.20331e-09	-1.17685	-1.11121	3.28692e-09	-1.77433	-1.0409	2.28637e-05	-1.64301	-1.0283
12291954	rs117439684	5.01127e-09	-1.84055	-1.85015e-10	9.14744e-09	-1.79171	-1.85015e-10	5.29981e-05	-1.83061	-1.85015e-10
12291970	rs10420939	1.2804e-08	-1.5385e-10	-0.902477	1.88206e-08	-1.5385e-10	-1.07023	0.000131709	-1.5385e-10	-0.920275
12292117	rs6511769	5.38189e-09	-0.836717	-0.932482	7.13837e-09	-1.06714	-0.972555	3.81706e-05	-1.34229	-0.816512
12292181	rs140108452	1.21553e-08	-1.5385e-10	-0.954469	2.08819e-08	-1.5385e-10	-0.966298	0.000130058	-1.5385e-10	-0.932885
12292210	rs56335684	3.78234e-09	-1.46685	-0.655042	8.15752e-09	-0.989063	-0.917177	8.35213e-05	-0.701745	-0.67402
12292220	rs78382582	1.69345e-08	-1.5385e-10	-0.622882	2.9036e-08	-1.5385e-10	-0.636644	0.000183127	-1.5385e-10	-0.590685
12292391	rs112827507	3.2533e-07	2.3326	-1.85015e-10	2.2608e-07	1.41571	-1.85015e-10	0.00800969	3.18754	-1.85015e-10
12292465	rs139529871	5.30687e-09	-1.78324	-1.85015e-10	1.01855e-08	-1.68422	-1.85015e-10	5.36711e-05	-1.81799	-1.85015e-10
12292671	rs189328343	8.7485e-09	-1.28335	-1.85015e-10	1.27801e-08	-1.45729	-1.85015e-10	7.09544e-05	-1.53883	-1.85015e-10
12293245	rs77579245	1.59876e-08	-1.5385e-10	-0.680423	2.74317e-08	-1.5385e-10	-0.693483	0.000172609	-1.5385e-10	-0.649838
12293322	rs74503984	1.51642e-09	-1.84433	-1.19156	2.79586e-09	-1.77247	-1.20457	1.64896e-05	-1.79383	-1.20431
12293967	rs187380323	1.62208e-08	-1.5385e-10	-0.66594	2.78268e-08	-1.5385e-10	-0.67918	0.0001752	-1.5385e-10	-0.634941
12293968	rs190794928	1.63255e-08	-1.5385e-10	-0.65951	2.80041e-08	-1.5385e-10	-0.672829	0.000176362	-1.5385e-10	-0.62833
12294028	rs117291803	1.63255e-08	-1.5385e-10	-0.65951	2.80041e-08	-1.5385e-10	-0.672829	0.000176362	-1.5385e-10	-0.62833
12294778	rs182459600	1.07102e-08	-1.5385e-10	-1.08104	1.77425e-08	-1.5385e-10	-1.12922	0.000113641	-1.5385e-10	-1.06782
12294973	rs547894263	5.47537e-09	-1.75198	-1.85015e-10	8.63695e-09	-1.84913	-1.85015e-10	5.61178e-05	-1.77341	-1.85015e-10
12295531	rs11669082	5.09506e-09	-1.82397	-1.85015e-10	9.49661e-09	-1.75425	-1.85015e-10	5.23463e-05	-1.84299	-1.85015e-10
12296398	rs2271624	2.49989e-09	-1.33161	-1.20438	2.70109e-09	-1.81922	-1.19231	1.79572e-05	-1.72419	-1.18868
12296819	rs12610074	3.11188e-09	-1.21884	-1.09817	3.2688e-09	-1.78789	-1.03287	2.27627e-05	-1.66596	-1.00978
12297004	rs118111103	9.86629e-09	-1.5385e-10	-1.16311	1.76069e-08	-1.5385e-10	-1.13689	0.00010248	-1.5385e-10	-1.1712
12297369	rs8111785	3.0933e-09	-1.22724	-1.09575	3.27031e-09	-1.79049	-1.0298	2.27342e-05	-1.67048	-1.00652
12300232	rs2438578	7.90391e-09	-0.528051	-0.856829	2.53735e-08	0.0562044	-0.827681	0.000134587	-0.179002	-0.719658
12300384	rs73002460	2.56482e-09	-1.30655	-1.2038	2.72699e-09	-1.81297	-1.18901	1.82502e-05	-1.71173	-1.18496
12300664	rs75777207	9.99085e-09	-1.5385e-10	-1.15057	1.68739e-08	-1.5385e-10	-1.17941	0.00010107	-1.5385e-10	-1.18505
12301625	rs3745660	2.53499e-09	-1.32207	-1.19998	2.75761e-09	-1.81689	-1.17392	1.83308e-05	-1.71948	-1.1728
12302575	rs138245622	5.36081e-09	-1.77312	-1.85015e-10	1.42465e-08	-1.34867	-1.85015e-10	6.22753e-05	-1.6693	-1.85015e-10
12303287	rs3098401	8.47637e-09	-0.477606	-0.837348	2.73093e-08	0.11669	-0.814643	0.000145971	-0.122342	-0.695118
12303534	rs11672205	5.11996e-09	-1.81909	-1.85015e-10	9.58497e-09	-1.74498	-1.85015e-10	5.24783e-05	-1.84047	-1.85015e-10
12303867	rs80136246	1.67559e-08	-1.5385e-10	-0.633487	2.87333e-08	-1.5385e-10	-0.647123	0.000181143	-1.5385e-10	-0.601581
12304554	rs113737643	8.39476e-09	-0.558371	-0.766259	1.36104e-08	-0.485599	-0.908747	7.11327e-05	-0.770884	-0.765436
12304700	rs2459039	1.08148e-08	-1.5385e-10	-1.07132	1.8392e-08	-1.5385e-10	-1.09326	0.000118476	-1.5385e-10	-1.02616
12305035	rs116848116	4.9821e-09	-1.84639	-1.85015e-10	9.33917e-09	-1.77096	-1.85015e-10	6.34737e-05	-1.65024	-1.85015e-10
12305692	rs2250605	3.60908e-09	-1.11538	-1.05341	3.61695e-09	-1.75293	-0.966616	2.55596e-05	-1.60838	-0.951477
12306462	rs189889498	1.08243e-08	-1.5385e-10	-1.07044	1.78908e-08	-1.5385e-10	-1.12089	0.000114914	-1.5385e-10	-1.05669
12306479	rs10413260	3.41107e-09	-1.14244	-1.08277	3.45128e-09	-1.76257	-1.00386	2.42195e-05	-1.62377	-0.98994
12306831	rs117254982	8.72495e-09	-1.28605	-1.85015e-10	1.50753e-08	-1.29212	-1.85015e-10	7.35135e-05	-1.5034	-1.85015e-10
12306975	rs62109834	4.76177e-09	-1.33398	-0.557641	1.10423e-08	-0.757804	-0.845639	0.00011583	-0.470496	-0.578246
12307307	rs187520084	9.46556e-09	-1.5385e-10	-1.20458	1.65366e-08	-1.5385e-10	-1.19961	9.91201e-05	-1.5385e-10	-1.20453
12307586	rs3106730	3.64442e-09	-1.08872	-1.07032	3.59148e-09	-1.74313	-0.983483	2.53659e-05	-1.59301	-0.974453
12307755	rs10408298	3.44439e-09	-1.11563	-1.09986	3.40211e-09	-1.7548	-1.02598	2.42061e-05	-1.60143	-1.01284
12308352	rs143575948	6.79827e-09	-1.53557	-1.85015e-10	8.7108e-09	-1.84062	-1.85015e-10	5.95586e-05	-1.71391	-1.85015e-10
12308867	rs75274320	1.7168e-08	-1.5385e-10	-0.609192	2.94315e-08	-1.5385e-10	-0.623117	0.00018572	-1.5385e-10	-0.576624
12309030	rs2438582	3.68853e-09	-1.07942	-1.06759	3.61667e-09	-1.73964	-0.979985	2.55947e-05	-1.5876	-0.970884
12309603	rs117224270	1.7168e-08	-1.5385e-10	-0.609192	2.94315e-08	-1.5385e-10	-0.623117	0.00018572	-1.5385e-10	-0.576624
12309739	rs2438583	6.83283e-09	-0.455573	-1.07493	2.21781e-08	0.136247	-1.04232	0.000112066	-0.090566	-0.99121
12310287	rs76459954	1.72042e-08	-1.5385e-10	-0.607085	2.94928e-08	-1.5385e-10	-0.621034	0.000186123	-1.5385e-10	-0.57446
12311461	rs143641915	3.19486e-08	-1.5385e-10	0.0118919	4.37126e-08	-1.5385e-10	-0.227544	0.000333049	-1.5385e-10	0.00742302
12311745	rs140432736	1.7168e-08	-1.5385e-10	-0.609192	2.94315e-08	-1.5385e-10	-0.623117	0.00018572	-1.5385e-10	-0.576624
12311893	rs149991530	5.6783e-09	-1.71559	-1.85015e-10	1.86535e-08	-1.07915	-1.85015e-10	6.88535e-05	-1.56889	-1.85015e-10
12311951	rs2459034	8.65319e-09	-0.575749	-0.71856	1.03575e-08	-0.907607	-0.759866	5.87971e-05	-1.15755	-0.569224
12312203	rs10424285	2.13503e-08	-1.5385e-10	-0.391173	3.65148e-08	-1.5385e-10	-0.407462	0.000232221	-1.5385e-10	-0.353179
12312546	rs141760385	1.08911e-08	-1.5385e-10	-1.06429	1.79782e-08	-1.5385e-10	-1.11602	0.000115657	-1.5385e-10	-1.05023
12312948	rs2438584	3.70902e-09	-1.07942	-1.06205	3.64237e-09	-1.73964	-0.972905	2.57802e-05	-1.5876	-0.963663
12313188	rs2459049	3.65973e-09	-1.07942	-1.07542	3.58044e-09	-1.73964	-0.990053	2.53331e-05	-1.5876	-0.981157
12313499	rs2438585	3.72311e-09	-1.08872	-1.04895	3.65148e-09	-1.74313	-0.966915	2.61019e-05	-1.59301	-0.945849
12314117	rs11085806	2.62953e-09	-1.28286	-1.20257	2.76051e-09	-1.80667	-1.1831	1.85575e-05	-1.69968	-1.18031
12314972	rs11670770	2.24818e-07	2.94884	-0.985781	1.65958e-07	2.18891	-1.08235	0.00135418	2.39528	-0.985199
12316580	rs3106732	3.62941e-09	-1.10624	-1.05692	3.59225e-09	-1.74961	-0.976793	2.5574e-05	-1.60313	-0.956159
12316779	rs145504353	1.056e-08	-1.09517	-1.85015e-10	3.9441e-08	-0.330374	-1.85015e-10	0.000160275	-0.723975	-1.85015e-10
12317250	rs148860663	9.48756e-09	-1.5385e-10	-1.20226	1.66428e-08	-1.5385e-10	-1.19321	9.9244e-05	-1.5385e-10	-1.20329
12317844	rs2863683	3.55053e-09	-1.12539	-1.05974	3.60955e-09	-1.7413	-0.980298	2.53803e-05	-1.60707	-0.95982
12317900	rs74901690	1.54358e-08	-1.5385e-10	-0.715548	2.64967e-08	-1.5385e-10	-0.72816	0.00016648	-1.5385e-10	-0.685991
12318055	rs77311706	5.64022e-09	-1.72231	-1.85015e-10	1.72264e-08	-1.15874	-1.85015e-10	6.75142e-05	-1.58853	-1.85015e-10
12319301	rs8101688	2.68899e-09	-1.25946	-1.20361	2.76815e-09	-1.80009	-1.18692	1.87077e-05	-1.68755	-1.18438
12319644	rs56176881	6.15293e-09	-1.63531	-1.85015e-10	9.85958e-09	-1.71674	-1.85015e-10	6.50077e-05	-1.62636	-1.85015e-10
12319662	rs2438587	2.81262e-09	-1.21884	-1.19928	2.83827e-09	-1.78789	-1.1741	1.93775e-05	-1.66596	-1.17079
12320296	rs113624755	2.68843e-09	-1.25946	-1.20382	2.76561e-09	-1.80009	-1.18783	1.86893e-05	-1.68755	-1.18536
12321080	rs150792471	4.9766e-09	-1.84749	-1.85015e-10	8.66294e-09	-1.84613	-1.85015e-10	5.21165e-05	-1.84739	-1.85015e-10
12321724	rs113159840	2.66606e-09	-1.26758	-1.20405	2.75259e-09	-1.80241	-1.19023	1.85824e-05	-1.69179	-1.18686
12322043	rs12610989	2.64479e-09	-1.27565	-1.204	2.75049e-09	-1.80467	-1.18873	1.85149e-05	-1.69597	-1.18632
12322324	rs76696045	1.54358e-08	-1.5385e-10	-0.715548	2.64967e-08	-1.5385e-10	-0.72816	0.00016648	-1.5385e-10	-0.685991
12322350	rs75840015	9.67551e-09	-1.18264	-1.85015e-10	1.67088e-08	-1.18925	-1.85015e-10	7.97936e-05	-1.42142	-1.85015e-10
12322653	rs150049403	6.69517e-09	-1.55085	-1.85015e-10	1.16031e-08	-1.5539	-1.85015e-10	6.37766e-05	-1.64548	-1.85015e-10
12323515	rs8103742	2.68753e-09	-1.25946	-1.20415	2.76073e-09	-1.80009	-1.1896	1.8654e-05	-1.68755	-1.18725
12323516	rs143165990	6.46698e-09	-1.58553	-1.85015e-10	1.12097e-08	-1.5884	-1.85015e-10	6.19867e-05	-1.67395	-1.85015e-10
12323610	rs8103848	2.68717e-09	-1.25946	-1.20428	2.7584e-09	-1.80009	-1.19044	1.86371e-05	-1.68755	-1.18816
12324741	rs74572619	6.51956e-09	-0.646265	-0.931165	7.01785e-09	-0.976737	-1.07999	5.51072e-05	-0.848905	-0.942681
12325300	rs141846578	7.2823e-08	0.835795	-1.85015e-10	7.80293e-08	0.351904	-1.85015e-10	0.000639686	0.66011	-1.85015e-10
12326355	rs2459047	3.55213e-09	-1.10624	-1.07845	3.49677e-09	-1.74961	-1.00373	2.48636e-05	-1.60313	-0.98433
12327099	rs112857842	2.65842e-09	-1.27003	-1.20447	2.74566e-09	-1.8031	-1.19206	1.85024e-05	-1.69306	-1.18991
12328119	rs8112603	2.57747e-09	-1.30087	-1.20456	2.71474e-09	-1.81149	-1.19499	1.81542e-05	-1.70887	-1.1931
12328242	rs112673877	6.59752e-09	-0.624398	-0.941145	6.9052e-09	-0.977062	-1.09584	5.68479e-05	-0.815917	-0.944571
12329226	rs139660869	1.56169e-08	-1.5385e-10	-0.703886	2.68035e-08	-1.5385e-10	-0.716648	0.000168491	-1.5385e-10	-0.673984
12329373	rs116984332	1.55224e-08	-1.5385e-10	-0.70995	2.66435e-08	-1.5385e-10	-0.722634	0.000167443	-1.5385e-10	-0.680226
12329607	rs2438522	6.48852e-09	-0.603771	-0.978431	2.09636e-08	-0.0414486	-0.920944	0.000106715	-0.257559	-0.873143
12330173	rs62111269	2.21786e-08	-0.353109	-1.85015e-10	2.03023e-08	-0.994445	-1.85015e-10	0.000222432	-0.396243	-1.85015e-10
12330595	rs77508845	1.78769e-08	-1.5385e-10	-0.568725	3.06325e-08	-1.5385e-10	-0.583118	0.000193598	-1.5385e-10	-0.535083
12330786	rs55864992	2.72387e-09	-1.24573	-1.20446	2.75329e-09	-1.79607	-1.19631	1.86527e-05	-1.68032	-1.19455
12331246	rs117799102	1.52916e-08	-1.5385e-10	-0.724933	2.62524e-08	-1.5385e-10	-0.737423	0.000164879	-1.5385e-10	-0.695657
12331268	rs55945144	2.63704e-09	-1.27802	-1.20456	2.73151e-09	-1.80533	-1.19499	1.83673e-05	-1.69719	-1.1931
12331379	rs73002469	2.41936e-08	-0.26615	-1.85015e-10	9.03586e-09	-1.80398	-1.85015e-10	5.33081e-05	-1.82478	-1.85015e-10
12331850	rs79641158	8.73061e-09	-1.2854	-1.85015e-10	1.12871e-08	-1.58152	-1.85015e-10	0.000103242	-1.16379	-1.85015e-10
12332286	rs117874124	4.97174e-09	-1.84847	-1.85015e-10	8.71238e-09	-1.84044	-1.85015e-10	5.22649e-05	-1.84454	-1.85015e-10
12332563	rs12610322	2.63755e-09	-1.27802	-1.20437	2.72621e-09	-1.80533	-1.19694	1.83281e-05	-1.69719	-1.19524
12332980	rs76178564	9.46082e-09	-1.20508	-1.85015e-10	1.63399e-08	-1.21157	-1.85015e-10	7.83752e-05	-1.43936	-1.85015e-10
12333559	rs7255199	2.65847e-09	-1.27003	-1.20446	2.734e-09	-1.8031	-1.19631	1.84167e-05	-1.69306	-1.19455
12333941	rs2459028	3.44479e-09	-1.09705	-1.11833	3.33314e-09	-1.74623	-1.05504	2.3684e-05	-1.59783	-1.03824
12334363	rs148428182	5.0365e-09	-1.83553	-1.85015e-10	9.92785e-09	-1.70984	-1.85015e-10	5.62918e-05	-1.77032	-1.85015e-10
12334870	rs11883075	2.29567e-09	-1.41706	-1.20416	2.63521e-09	-1.83684	-1.19938	1.71149e-05	-1.76422	-1.1967
12334881	rs11880689	2.63712e-09	-1.27802	-1.20453	2.72541e-09	-1.80533	-1.19723	1.83491e-05	-1.69719	-1.19409
12335253	rs73002472	5.96461e-09	-1.66639	-1.85015e-10	9.62385e-09	-1.74094	-1.85015e-10	6.29759e-05	-1.65811	-1.85015e-10
12335902	rs118002867	1.53814e-08	-1.5385e-10	-0.71908	2.64045e-08	-1.5385e-10	-0.731646	0.000165876	-1.5385e-10	-0.689629
12336264	rs78805321	1.54137e-08	-1.5385e-10	-0.716981	2.64593e-08	-1.5385e-10	-0.729574	0.000166235	-1.5385e-10	-0.687466
12336358	rs73002473	9.54828e-09	-0.393337	-0.802539	1.55163e-08	-0.324874	-0.938413	8.04588e-05	-0.611372	-0.80175
12336510	rs2438559	3.52725e-09	-1.06112	-1.1306	3.28365e-09	-1.74864	-1.06759	2.36492e-05	-1.58353	-1.05401
12336518	rs62111270	2.57625e-08	-0.203315	-1.85015e-10	2.2756e-08	-0.880352	-1.85015e-10	0.000257828	-0.248573	-1.85015e-10
12337039	rs117131203	5.25351e-09	-1.79334	-1.85015e-10	8.72063e-09	-1.83949	-1.85015e-10	5.21905e-05	-1.84597	-1.85015e-10
12338151	rs2459023	7.57086e-09	-0.477606	-0.950323	2.46565e-08	0.11669	-0.91683	0.000127597	-0.122342	-0.829648
12338245	rs62111271	1.12957e-08	-1.02781	-1.85015e-10	3.87807e-08	-0.347258	-1.85015e-10	0.000170634	-0.661344	-1.85015e-10
12338465	rs62111272	2.50938e-08	-0.229614	-1.85015e-10	2.2302e-08	-0.900504	-1.85015e-10	0.000251228	-0.274506	-1.85015e-10
12339248	rs7251288	2.61774e-09	-1.28595	-1.20398	2.71574e-09	-1.80751	-1.19861	1.82196e-05	-1.70127	-1.1971
12340452	rs2459022	1.04712e-08	-0.158779	-0.944829	3.57686e-08	0.487729	-0.915838	0.000184535	0.241072	-0.824102
12340572	rs150464600	1.38567e-08	-1.5385e-10	-0.823468	2.24284e-08	-1.5385e-10	-0.894853	0.000146878	-1.5385e-10	-0.811262
12341213	rs117931537	1.06201e-08	-1.5385e-10	-1.08949	1.8601e-08	-1.5385e-10	-1.08196	0.000111263	-1.5385e-10	-1.08897
12341304	rs2459020	8.1024e-09	-0.43897	-0.921106	2.63213e-08	0.156054	-0.890855	0.000138857	-0.0719221	-0.7955
12342177	rs10164276	2.64091e-09	-1.27802	-1.20309	2.71631e-09	-1.80533	-1.20057	1.82534e-05	-1.69719	-1.19932
12344067	rs11668116	3.03826e-07	3.22237	-0.958149	2.41839e-07	2.53886	-1.05577	0.00184436	2.67606	-0.957043
12344480	rs117443472	4.98978e-09	-1.84484	-1.85015e-10	8.66177e-09	-1.84626	-1.85015e-10	5.26295e-05	-1.83759	-1.85015e-10
12344733	rs55877317	2.60153e-09	-1.29304	-1.20309	2.70523e-09	-1.80942	-1.20057	1.81134e-05	-1.70489	-1.19932
12344737	rs149312054	1.52888e-08	-1.5385e-10	-0.725117	2.62476e-08	-1.5385e-10	-0.737604	0.000164847	-1.5385e-10	-0.695847
12345288	rs140094253	5.02036e-09	-1.83873	-1.85015e-10	9.82179e-09	-1.72058	-1.85015e-10	5.58418e-05	-1.77834	-1.85015e-10
12346631	rs2438547	3.40736e-09	-1.07942	-1.14688	3.22843e-09	-1.73964	-1.09354	2.29718e-05	-1.5876	-1.079
12347000	rs77374620	1.5136e-08	-1.5385e-10	-0.735163	2.59887e-08	-1.5385e-10	-0.747518	0.00016315	-1.5385e-10	-0.706197
12347847	rs75202150	1.50475e-08	-1.5385e-10	-0.741027	2.58388e-08	-1.5385e-10	-0.753304	0.000162167	-1.5385e-10	-0.712239
12348389	rs73921435	1.49569e-08	-1.5385e-10	-0.747062	2.56854e-08	-1.5385e-10	-0.759258	0.000161162	-1.5385e-10	-0.718459
12348397	rs11881857	3.18226e-09	-1.1628	-1.13185	3.16451e-09	-1.7696	-1.08359	2.24062e-05	-1.6352	-1.05633
12348628	rs117873791	4.99319e-09	-1.84416	-1.85015e-10	8.74315e-09	-1.83691	-1.85015e-10	5.23313e-05	-1.84327	-1.85015e-10
12349131	rs117232606	1.68101e-08	-1.5385e-10	-0.63026	2.88251e-08	-1.5385e-10	-0.643934	0.000181744	-1.5385e-10	-0.598265
```
