## Supplementary material for "Characterization of shared and ancestry-specific signals driving complex traits using multi-ancestry fine-mapping": susiex_nc3.cs80.summary

```
# chr19:11349736-12349736
CS_ID	CS_LENGTH	CS_PURITY	MAX_PIP_SNP	BP	REF_ALLELE	ALT_ALLELE	REF_FRQ	BETA	SE	-LOG10P	MAX_PIP	POST-HOC_PROB_POP1	POST-HOC_PROB_POP2
1	1	1	rs72986630	11849736	T,NA	C,NA	0.941352,NA	0.0527894,NA	0.00841466,NA	9.45219,NA	0.99297	0.99992	0.500391
2	5	0.992088	rs322128	11402416	T,T	C,C	0.810139,0.765873	0.0259606,0.0312356	0.00504129,0.0100948	6.58325,2.70481	0.256734	0.999698	0.957282
3	406	0	rs150712155	12051362	A,NA	G,NA	0.987078,NA	0.0606201,NA	0.0175062,NA	3.27197,NA	0.0571734	0.521295	0.497327
```
