## Supplementary material for "Characterization of shared and ancestry-specific signals driving complex traits using multi-ancestry fine-mapping": susiex_nc1.cs80.cs

```
CS_ID	SNP	BP	REF_ALLELE	ALT_ALLELE	REF_FRQ	BETA	SE	-LOG10P	CS_PIP	OVRL_PIP
1	chr19:16092494:C:A	16092494	A,A	C,C	1,1	inf,inf	inf,inf	30.8282,36.6261	0.586301	0.586301
1	chr19:16095202:C:T	16095202	T,T	C,C	1,1	inf,inf	inf,inf	30.6332,36.6673	0.413699	0.413699
```
