## Supplementary material for "Characterization of shared and ancestry-specific signals driving complex traits using multi-ancestry fine-mapping": susiex_nc1.cs80.snp

```
BP	SNP	PIP(CS1)	LogBF(CS1,Pop1)	LogBF(CS1,Pop2)
14748356	chr19:14748356:T:TTC	7.53901e-65	-6.92185e-10	-2.51383
14748358	chr19:14748358:A:G	7.6464e-66	-2.45603	-2.34624
14748506	chr19:14748506:A:G	7.92561e-66	-2.45718	-2.30922
14748579	chr19:14748579:T:A	7.88078e-66	-2.45967	-2.31241
14748589	chr19:14748589:G:C	7.89811e-66	-2.45873	-2.31115
14748603	chr19:14748603:G:A	8.63091e-66	-2.46249	-2.21866
14748831	chr19:14748831:A:G	7.99213e-66	-2.45638	-2.30166
14748849	chr19:14748849:C:A	9.99112e-65	-6.92185e-10	-2.23222
14748928	chr19:14748928:T:C	7.93356e-66	-2.45547	-2.30993
14749166	chr19:14749166:ATATATAACCATATAAT:A	7.77478e-66	-2.46054	-2.32508
14749334	chr19:14749334:TATA:T	7.92721e-66	-2.42925	-2.33695
14749407	chr19:14749407:TTA:T	1.13364e-65	-1.85458	-2.55391
14750197	chr19:14750197:ATAT:A	8.09681e-66	-2.45345	-2.29158
14750281	chr19:14750281:T:C	5.285e-65	-2.44543	-0.423614
14750291	chr19:14750291:T:C	1.27527e-65	-1.86864	-2.42212
14750338	chr19:14750338:G:A	6.24809e-66	-2.46263	-2.5416
14750498	chr19:14750498:A:T	7.79992e-66	-2.4571	-2.32529
14750789	chr19:14750789:C:G	7.83579e-66	-2.45934	-2.31846
14751228	chr19:14751228:G:A	7.9415e-66	-2.45202	-2.31238
14751574	chr19:14751574:C:T	2.16835e-64	-6.92185e-10	-1.45737
14751618	chr19:14751618:C:G	1.01641e-65	-2.3617	-2.15594
14751646	chr19:14751646:G:A	2.0902e-64	-6.92185e-10	-1.49407
14751705	chr19:14751705:A:G	7.88554e-66	-2.46007	-2.3114
14751743	chr19:14751743:T:A	6.34098e-66	-2.46042	-2.52905
14751876	chr19:14751876:C:T	1.2818e-64	-6.92185e-10	-1.98307
14751877	chr19:14751877:G:A	6.31514e-66	-2.45658	-2.53697
14751994	chr19:14751994:T:C	8.47923e-66	-2.46221	-2.23667
14752188	chr19:14752188:C:T	6.37668e-66	-2.46254	-2.52131
14752227	chr19:14752227:C:G	7.91291e-65	-6.92185e-10	-2.46542
14752319	chr19:14752319:C:T	8.10098e-65	-6.92185e-10	-2.44193
14752338	chr19:14752338:G:A	8.10386e-65	-2.44158	-4.09089e-09
14752464	chr19:14752464:G:A	8.10376e-65	-6.92185e-10	-2.44159
14752493	chr19:14752493:T:C	1.55737e-64	-6.92185e-10	-1.78833
14752671	chr19:14752671:T:C	8.10455e-65	-6.92185e-10	-2.44149
14752710	chr19:14752710:A:G	7.87151e-66	-2.46192	-2.31133
14752918	chr19:14752918:C:T	6.44802e-66	-2.45055	-2.52218
14753084	chr19:14753084:T:G	8.40307e-65	-6.92185e-10	-2.40532
14753416	chr19:14753416:T:C	7.67103e-66	-2.46267	-2.33639
14753503	chr19:14753503:A:G	8.14974e-65	-6.92185e-10	-2.43593
14753622	chr19:14753622:C:T	9.005e-66	-2.30678	-2.33194
14753646	chr19:14753646:T:C	2.62727e-65	-1.70663	-1.86135
14753731	chr19:14753731:C:T	8.89928e-66	-2.31312	-2.33742
14753850	chr19:14753850:T:C	8.90568e-66	-2.31715	-2.33266
14753854	chr19:14753854:C:A	8.77221e-66	-2.30608	-2.35883
14754190	chr19:14754190:C:T	1.06789e-64	-2.16565	-4.09089e-09
14754212	chr19:14754212:C:T	8.95498e-66	-2.31295	-2.33134
14754231	chr19:14754231:C:T	8.90736e-66	-2.31549	-2.33413
14754283	chr19:14754283:ATATCTATATC:A	9.69413e-66	-2.38747	-2.17751
14754412	chr19:14754412:C:T	9.17615e-66	-2.40034	-2.21956
14754591	chr19:14754591:A:G	8.7772e-65	-6.92185e-10	-2.36176
14754784	chr19:14754784:A:G	8.49082e-65	-6.92185e-10	-2.39493
14754892	chr19:14754892:C:T	9.18009e-66	-2.37585	-2.24361
14754913	chr19:14754913:C:T	9.46792e-65	-6.92185e-10	-2.28601
14754937	chr19:14754937:C:G	7.54026e-65	-6.92185e-10	-2.51366
14754990	chr19:14754990:G:C	8.78195e-65	-6.92185e-10	-2.36122
14755281	chr19:14755281:A:C	8.57473e-66	-2.40699	-2.28069
14755289	chr19:14755289:A:C	9.83861e-66	-2.4599	-2.09029
14755294	chr19:14755294:AAT:A	6.37324e-66	-2.45974	-2.52465
14755384	chr19:14755384:C:T	1.28376e-63	-6.92185e-10	0.321042
14755408	chr19:14755408:G:A	8.81771e-66	-2.41177	-2.24798
14755444	chr19:14755444:C:T	1.35395e-64	-6.92185e-10	-1.9283
14755578	chr19:14755578:C:T	7.77374e-66	-2.45986	-2.32589
14755886	chr19:14755886:C:T	8.73383e-66	-2.41365	-2.25565
14756162	chr19:14756162:T:C	9.86804e-66	-2.37492	-2.17228
14756374	chr19:14756374:G:A	9.21001e-66	-2.39971	-2.2165
14756555	chr19:14756555:T:C	9.05984e-66	-2.40275	-2.2299
14756754	chr19:14756754:T:G	9.53864e-66	-2.40279	-2.17836
14757105	chr19:14757105:A:G	1.55479e-64	-6.92185e-10	-1.78999
14757178	chr19:14757178:G:A	1.02502e-64	-6.92185e-10	-2.20663
14757193	chr19:14757193:T:C	8.40218e-66	-2.41934	-2.28867
14757272	chr19:14757272:T:A	9.0298e-65	-2.33339	-4.09089e-09
14757395	chr19:14757395:G:GAA	8.48603e-66	-2.4153	-2.28278
14757402	chr19:14757402:G:A	8.3636e-66	-2.42049	-2.29212
14757403	chr19:14757403:G:C	8.42258e-66	-2.41889	-2.2867
14757411	chr19:14757411:A:T	8.50984e-66	-2.41834	-2.27694
14757791	chr19:14757791:G:A	1.52863e-64	-6.92185e-10	-1.80696
14757875	chr19:14757875:C:T	8.77663e-65	-6.92185e-10	-2.36183
14758366	chr19:14758366:T:C	7.25154e-65	-6.92185e-10	-2.55271
14759205	chr19:14759205:T:C	6.74308e-66	-2.4264	-2.50158
14759405	chr19:14759405:C:A	1.55028e-64	-6.92185e-10	-1.7929
14759450	chr19:14759450:G:A	7.59807e-64	-6.92185e-10	-0.203439
14759506	chr19:14759506:T:A	7.38256e-65	-6.92185e-10	-2.5348
14759521	chr19:14759521:G:T	7.94913e-65	-2.46086	-4.09089e-09
14759646	chr19:14759646:G:A	9.65809e-65	-6.92185e-10	-2.26612
14759875	chr19:14759875:G:A	9.6776e-65	-6.92185e-10	-2.26411
14759905	chr19:14759905:G:A	9.13627e-66	-2.3792	-2.24506
14759968	chr19:14759968:G:A	8.38069e-65	-6.92185e-10	-2.40799
14760221	chr19:14760221:A:G	2.12358e-65	-2.0168	-1.76401
14760392	chr19:14760392:T:C	5.04249e-64	-6.92185e-10	-0.613433
14760633	chr19:14760633:C:T	8.51933e-66	-2.29751	-2.39666
14760831	chr19:14760831:G:A	6.27433e-66	-2.45767	-2.54237
14760903	chr19:14760903:T:C	6.7833e-66	-2.43879	-2.48325
14760904	chr19:14760904:A:G	1.93521e-64	-6.92185e-10	-1.57112
14760915	chr19:14760915:T:C	9.64454e-66	-2.39775	-2.17236
14760999	chr19:14760999:G:A	7.29453e-65	-6.92185e-10	-2.54679
14761209	chr19:14761209:C:T	7.24636e-65	-6.92185e-10	-2.55342
14761239	chr19:14761239:T:C	8.27532e-65	-6.92185e-10	-2.42064
14761393	chr19:14761393:A:G	7.511e-65	-6.92185e-10	-2.51755
14761417	chr19:14761417:A:AACG	7.96228e-65	-6.92185e-10	-2.4592
14761445	chr19:14761445:A:G	2.11617e-64	-6.92185e-10	-1.48173
14761518	chr19:14761518:G:C	6.3819e-66	-2.43779	-2.54525
14761747	chr19:14761747:C:T	1.68244e-65	-2.34222	-1.67146
14761778	chr19:14761778:T:C	7.90019e-64	-6.92185e-10	-0.164447
14761817	chr19:14761817:A:T	9.1576e-65	-6.92185e-10	-2.31933
14762131	chr19:14762131:A:G	9.85339e-65	-6.92185e-10	-2.2461
14762472	chr19:14762472:A:G	1.52639e-65	-2.42226	-1.68875
14762584	chr19:14762584:A:G	2.04796e-65	-2.46265	-1.35443
14763142	chr19:14763142:G:T	7.73006e-65	-6.92185e-10	-2.4888
14763149	chr19:14763149:C:T	7.30759e-65	-6.92185e-10	-2.54501
14763308	chr19:14763308:T:A	7.30011e-65	-6.92185e-10	-2.54603
14764390	chr19:14764390:A:C	8.71105e-65	-6.92185e-10	-2.36933
14764576	chr19:14764576:G:A	7.43496e-66	-2.36759	-2.46272
14764745	chr19:14764745:G:A	2.70953e-65	-2.46234	-1.0748
14765051	chr19:14765051:A:G	1.37698e-63	-6.92185e-10	0.391142
14765313	chr19:14765313:T:C	8.09286e-65	-2.44294	-4.09089e-09
14765380	chr19:14765380:G:A	3.45546e-64	-6.92185e-10	-0.99138
14765383	chr19:14765383:G:T	7.8513e-65	-6.92185e-10	-2.47324
14766231	chr19:14766231:C:T	8.16068e-66	-2.45313	-2.28405
14766290	chr19:14766290:C:T	1.32808e-63	-6.92185e-10	0.354984
14766305	chr19:14766305:C:G	8.60047e-65	-6.92185e-10	-2.3821
14766336	chr19:14766336:G:T	7.25561e-65	-6.92185e-10	-2.55214
14766388	chr19:14766388:A:G	1.56358e-64	-6.92185e-10	-1.78435
14766497	chr19:14766497:C:T	2.17258e-64	-6.92185e-10	-1.45542
14766498	chr19:14766498:G:A	1.92949e-63	-6.92185e-10	0.728506
14766818	chr19:14766818:T:A	1.57303e-65	-2.4628	-1.61812
14766944	chr19:14766944:G:A	7.82166e-66	-2.22486	-2.55475
14766987	chr19:14766987:G:C	7.48129e-66	-2.27511	-2.54899
14766994	chr19:14766994:G:A	7.45082e-65	-6.92185e-10	-2.52559
14767135	chr19:14767135:A:G	1.11006e-65	-2.36958	-2.05992
14767191	chr19:14767191:C:T	7.58652e-66	-2.39303	-2.4171
14767387	chr19:14767387:C:T	1.06958e-63	-6.92185e-10	0.138517
14767839	chr19:14767839:C:A	1.18395e-63	-6.92185e-10	0.240109
14768191	chr19:14768191:TCCA:T	8.90609e-65	-6.92185e-10	-2.34718
14768196	chr19:14768196:GCACA:G	8.91183e-65	-6.92185e-10	-2.34654
14768222	chr19:14768222:G:A	7.14325e-66	-2.35533	-2.51501
14769348	chr19:14769348:C:G	1.61376e-65	-1.57561	-2.47974
14769385	chr19:14769385:G:T	7.22775e-66	-2.46166	-2.39692
14769481	chr19:14769481:G:C	2.56259e-64	-6.92185e-10	-1.29032
14769897	chr19:14769897:A:G	9.55919e-65	-6.92185e-10	-2.27642
14769994	chr19:14769994:G:A	7.68216e-66	-2.3496	-2.44801
14770121	chr19:14770121:G:A	1.56011e-64	-6.92185e-10	-1.78657
14770391	chr19:14770391:G:A	9.48765e-65	-2.28393	-4.09089e-09
14771319	chr19:14771319:C:T	1.03524e-64	-6.92185e-10	-2.1967
14771357	chr19:14771357:C:T	8.22282e-65	-6.92185e-10	-2.42701
14771424	chr19:14771424:G:A	7.61607e-65	-6.92185e-10	-2.50366
14771700	chr19:14771700:G:A	8.55409e-65	-6.92185e-10	-2.38751
14771818	chr19:14771818:T:G	8.96544e-65	-6.92185e-10	-2.34054
14772237	chr19:14772237:A:G	6.24623e-66	-2.46161	-2.54292
14772518	chr19:14772518:A:G	6.32969e-65	-1.76379	-0.924874
14772544	chr19:14772544:C:T	1.28955e-64	-6.92185e-10	-1.97704
14772563	chr19:14772563:G:A	1.68538e-64	-6.92185e-10	-1.70935
14773273	chr19:14773273:T:A	7.24793e-66	-2.30362	-2.55217
14773441	chr19:14773441:C:T	9.36256e-66	-2.46038	-2.1394
14773585	chr19:14773585:C:T	8.2186e-65	-6.92185e-10	-2.42752
14773655	chr19:14773655:A:G	1.29861e-65	-1.91435	-2.35827
14773758	chr19:14773758:C:T	1.86823e-65	-1.35403	-2.5549
14773830	chr19:14773830:T:C	3.92338e-65	-1.25865	-1.90831
14773939	chr19:14773939:G:A	5.18325e-65	-1.04323	-1.84525
14774029	chr19:14774029:G:A	3.8952e-65	-1.2854	-1.88878
14774073	chr19:14774073:C:T	7.26859e-65	-6.92185e-10	-2.55036
14774091	chr19:14774091:T:C	9.06413e-66	-2.3859	-2.24628
14774097	chr19:14774097:A:G	2.99155e-65	-2.38313	-1.055
14774100	chr19:14774100:A:C	3.16273e-65	-2.41405	-0.968435
14774134	chr19:14774134:A:G	1.91927e-65	-2.44627	-1.4357
14774147	chr19:14774147:C:T	1.29417e-65	-2.02357	-2.25248
14774202	chr19:14774202:A:G	1.94579e-65	-2.03078	-1.83747
14774211	chr19:14774211:A:T	3.16016e-65	-2.10101	-1.28229
14774376	chr19:14774376:C:T	1.10118e-65	-2.30498	-2.13256
14774381	chr19:14774381:T:G	1.06365e-65	-2.31394	-2.15827
14774420	chr19:14774420:C:A	6.1741e-66	-2.46274	-2.5534
14774423	chr19:14774423:A:G	1.25239e-64	-2.26763	0.261345
14774426	chr19:14774426:G:A	5.76206e-64	-2.00484	1.5248
14774441	chr19:14774441:G:T	2.39242e-63	-6.92185e-10	0.943559
14774451	chr19:14774451:C:T	8.71969e-66	-2.14385	-2.52707
14774794	chr19:14774794:C:G	2.03393e-64	-6.92185e-10	-1.52136
14774802	chr19:14774802:T:C	7.30359e-66	-2.30935	-2.53879
14774880	chr19:14774880:G:T	1.75333e-64	-6.92185e-10	-1.66982
14774988	chr19:14774988:T:A	6.90915e-66	-2.37526	-2.5284
14775359	chr19:14775359:T:C	1.43909e-65	-2.00359	-2.16632
14775460	chr19:14775460:G:A	1.1806e-64	-6.92185e-10	-2.06531
14775575	chr19:14775575:A:G	1.25509e-64	-6.92185e-10	-2.00413
14775963	chr19:14775963:C:T	4.77587e-65	-1.53362	-1.43672
14775972	chr19:14775972:T:C	7.19849e-66	-2.4287	-2.43394
14776784	chr19:14776784:A:G	1.28697e-65	-2.23411	-2.04752
14777242	chr19:14777242:T:C	1.02988e-65	-2.07529	-2.42918
14777414	chr19:14777414:G:C	1.26053e-64	-1.80199	-0.197814
14777711	chr19:14777711:C:T	1.00652e-64	-6.92185e-10	-2.22483
14777873	chr19:14777873:C:T	2.90817e-65	-1.9531	-1.51329
14778001	chr19:14778001:T:C	3.05451e-65	-1.97394	-1.44336
14778167	chr19:14778167:C:T	8.44347e-66	-2.16658	-2.53653
14778182	chr19:14778182:G:A	1.67564e-64	-6.92185e-10	-1.71514
14778291	chr19:14778291:G:A	3.69858e-65	-1.96962	-1.25635
14778523	chr19:14778523:C:T	4.67034e-65	-1.94738	-1.04531
14778908	chr19:14778908:C:T	4.08985e-65	-1.93353	-1.19188
14779003	chr19:14779003:A:T	4.4682e-65	-1.86957	-1.16736
14779092	chr19:14779092:G:A	9.90483e-65	-6.92185e-10	-2.2409
14779214	chr19:14779214:T:C	3.85899e-65	-1.85661	-1.3269
14779215	chr19:14779215:G:A	4.04221e-65	-1.83488	-1.30225
14779258	chr19:14779258:C:T	4.36478e-65	-1.82869	-1.23166
14779426	chr19:14779426:G:A	3.96143e-65	-1.96503	-1.19229
14779564	chr19:14779564:A:T	9.4026e-65	-6.92185e-10	-2.29293
14779664	chr19:14779664:G:A	5.64959e-65	-1.45682	-1.34551
14779670	chr19:14779670:C:T	3.74664e-65	-1.93541	-1.27765
14779692	chr19:14779692:C:T	4.26407e-65	-1.90256	-1.18113
14779734	chr19:14779734:T:C	4.57289e-65	-1.90087	-1.1129
14779748	chr19:14779748:G:A	4.53092e-65	-1.89204	-1.13095
14779906	chr19:14779906:G:GCGAT	4.75086e-65	-2.0771	-0.898497
14779925	chr19:14779925:C:T	1.43935e-64	-6.92185e-10	-1.86715
14780036	chr19:14780036:C:T	3.4143e-65	-2.00324	-1.30271
14780202	chr19:14780202:C:T	3.67876e-65	-1.98576	-1.24559
14780325	chr19:14780325:TTTTTA:T	6.70707e-66	-2.41798	-2.51536
14780375	chr19:14780375:G:A	7.74272e-66	-2.30643	-2.48332
14780396	chr19:14780396:A:G	7.81428e-66	-2.23884	-2.54171
14780519	chr19:14780519:T:G	2.70656e-64	-6.92185e-10	-1.23565
14780617	chr19:14780617:G:A	1.80651e-65	-2.45234	-1.49019
14780637	chr19:14780637:T:C	8.46155e-66	-2.36424	-2.33674
14780782	chr19:14780782:A:AGTG	8.32118e-66	-2.23294	-2.48476
14780859	chr19:14780859:C:T	8.77275e-65	-6.92185e-10	-2.36227
14780885	chr19:14780885:C:T	1.89836e-65	-1.86023	-2.03269
14780904	chr19:14780904:G:A	9.14987e-65	-6.92185e-10	-2.32018
14780908	chr19:14780908:T:C	7.85601e-65	-6.92185e-10	-2.47264
14781100	chr19:14781100:A:G	6.22533e-66	-2.46048	-2.54739
14781158	chr19:14781158:T:C	3.20314e-65	-2.02675	-1.34303
14781367	chr19:14781367:G:A	2.38786e-65	-2.45601	-1.20751
14781656	chr19:14781656:A:T	1.20878e-64	-6.92185e-10	-2.04172
14781671	chr19:14781671:C:T	7.53502e-65	-6.92185e-10	-2.51436
14781707	chr19:14781707:T:C	8.73975e-65	-6.92185e-10	-2.36604
14782096	chr19:14782096:C:A	8.30769e-66	-2.35135	-2.36798
14782194	chr19:14782194:C:T	1.62397e-65	-1.96745	-2.0816
14782515	chr19:14782515:A:T	9.35373e-65	-2.29814	-4.09089e-09
14782701	chr19:14782701:A:G	1.02417e-65	-1.96021	-2.54983
14782725	chr19:14782725:G:A	1.09805e-65	-2.02354	-2.41684
14783490	chr19:14783490:T:C	1.21313e-64	-6.92185e-10	-2.03813
14783588	chr19:14783588:G:A	7.97075e-65	-2.45814	-4.09089e-09
14783687	chr19:14783687:GGA:G	2.26631e-62	-6.92185e-10	3.19199
14783790	chr19:14783790:T:C	1.31641e-65	-2.12504	-2.13397
14783810	chr19:14783810:C:T	1.63373e-65	-1.66108	-2.38197
14783847	chr19:14783847:A:G	9.01378e-66	-2.44043	-2.19732
14783868	chr19:14783868:C:T	8.69617e-66	-2.4628	-2.21082
14783986	chr19:14783986:C:T	7.17989e-66	-2.33559	-2.52963
14784101	chr19:14784101:A:C	5.37752e-65	-2.03341	-0.818281
14784112	chr19:14784112:A:G	8.82039e-66	-2.36386	-2.29558
14784123	chr19:14784123:G:C	1.43531e-64	-6.92185e-10	-1.86995
14784129	chr19:14784129:A:G	2.05529e-64	-6.92185e-10	-1.51092
14784206	chr19:14784206:A:T	1.14618e-65	-1.84414	-2.55335
14784234	chr19:14784234:C:T	1.22478e-65	-1.85654	-2.47462
14784269	chr19:14784269:G:A	8.00446e-65	-6.92185e-10	-2.45392
14784594	chr19:14784594:T:C	1.43492e-65	-1.78373	-2.38909
14784603	chr19:14784603:A:G	6.7629e-66	-2.38409	-2.54096
14784816	chr19:14784816:C:T	7.13255e-66	-2.39474	-2.4771
14784896	chr19:14784896:C:T	1.74312e-64	-6.92185e-10	-1.67566
14785318	chr19:14785318:T:C	1.82828e-65	-2.13196	-1.79858
14785647	chr19:14785647:G:A	1.94673e-65	-2.1701	-1.69766
14785657	chr19:14785657:C:T	1.08663e-65	-2.09621	-2.35462
14785687	chr19:14785687:T:C	1.61502e-65	-2.08582	-1.96875
14785719	chr19:14785719:A:G	7.49198e-65	-6.92185e-10	-2.52009
14785756	chr19:14785756:A:G	1.25148e-65	-2.06826	-2.24133
14785922	chr19:14785922:C:T	7.25064e-65	-6.92185e-10	-2.55283
14787182	chr19:14787182:T:C	1.46871e-65	-2.19416	-1.95537
14787300	chr19:14787300:G:A	8.19252e-65	-2.4307	-4.09089e-09
14787436	chr19:14787436:G:A	1.48885e-65	-1.70375	-2.43217
14787588	chr19:14787588:G:A	6.38832e-66	-2.46279	-2.51924
14787940	chr19:14787940:A:G	1.06506e-64	-6.92185e-10	-2.1683
14787993	chr19:14787993:G:A	2.53898e-64	-6.92185e-10	-1.29957
14788126	chr19:14788126:T:C	2.54652e-64	-6.92185e-10	-1.2966
14788288	chr19:14788288:C:T	2.39135e-65	-1.10718	-2.55488
14788307	chr19:14788307:G:T	7.57765e-65	-6.92185e-10	-2.50872
14788513	chr19:14788513:G:T	4.10798e-64	-6.92185e-10	-0.818402
14788727	chr19:14788727:G:T	7.26513e-65	-6.92185e-10	-2.55083
14789017	chr19:14789017:C:T	9.26204e-65	-2.30799	-4.09089e-09
14789370	chr19:14789370:T:A	2.80204e-64	-2.07432	0.873338
14789491	chr19:14789491:C:T	1.88202e-65	-2.07812	-1.82345
14789649	chr19:14789649:T:C	1.71831e-64	-6.92185e-10	-1.68999
14789743	chr19:14789743:C:T	2.53738e-64	-6.92185e-10	-1.3002
14789915	chr19:14789915:T:C	7.34309e-65	-6.92185e-10	-2.54016
14790181	chr19:14790181:A:G	7.93331e-65	-6.92185e-10	-2.46285
14790185	chr19:14790185:A:G	7.32978e-65	-6.92185e-10	-2.54197
14790337	chr19:14790337:A:C	7.26899e-65	-6.92185e-10	-2.5503
14790567	chr19:14790567:A:C	7.3527e-65	-6.92185e-10	-2.53885
14790886	chr19:14790886:G:A	7.28504e-65	-6.92185e-10	-2.5481
14791272	chr19:14791272:C:T	2.67829e-65	-2.08965	-1.45909
14791310	chr19:14791310:T:C	4.29776e-64	-6.92185e-10	-0.77324
14791478	chr19:14791478:TGCAATGGGAGTTAGCTGA:T	9.99983e-66	-2.18502	-2.34892
14791813	chr19:14791813:T:C	2.57614e-65	-2.0802	-1.50743
14791821	chr19:14791821:C:T	1.75544e-64	-6.92185e-10	-1.66861
14791879	chr19:14791879:A:T	4.18927e-64	-6.92185e-10	-0.798808
14792124	chr19:14792124:G:A	1.70068e-64	-6.92185e-10	-1.70031
14792272	chr19:14792272:T:C	1.68675e-65	-2.14934	-1.86177
14792315	chr19:14792315:G:A	7.5513e-65	-6.92185e-10	-2.5122
14792352	chr19:14792352:C:T	3.81208e-64	-6.92185e-10	-0.893159
14792463	chr19:14792463:T:C	4.01136e-64	-6.92185e-10	-0.842203
14792473	chr19:14792473:G:A	1.26151e-64	-6.92185e-10	-1.99903
14792613	chr19:14792613:G:A	4.02901e-64	-6.92185e-10	-0.837814
14792614	chr19:14792614:A:T	7.24834e-65	-6.92185e-10	-2.55315
14792866	chr19:14792866:G:A	7.23656e-65	-6.92185e-10	-2.55477
14792912	chr19:14792912:C:CT	2.12652e-64	-6.92185e-10	-1.47685
14792943	chr19:14792943:G:T	3.97333e-64	-6.92185e-10	-0.85173
14793543	chr19:14793543:T:G	4.48581e-64	-6.92185e-10	-0.730415
14793544	chr19:14793544:T:A	7.4933e-65	-6.92185e-10	-2.51991
14793678	chr19:14793678:C:T	1.5635e-65	-1.63124	-2.45575
14793742	chr19:14793742:ACCAACCTGG:A	1.50903e-64	-6.92185e-10	-1.81987
14793967	chr19:14793967:G:A	1.92217e-64	-6.92185e-10	-1.57788
14794011	chr19:14794011:G:A	1.87065e-64	-6.92185e-10	-1.60505
14794131	chr19:14794131:A:G	2.65471e-64	-6.92185e-10	-1.255
14794801	chr19:14794801:C:T	1.60837e-65	-1.53481	-2.52389
14794812	chr19:14794812:CT:C	1.60902e-65	-2.08171	-1.97658
14794833	chr19:14794833:T:C	7.25961e-65	-6.92185e-10	-2.55159
14794869	chr19:14794869:T:G	7.91373e-65	-6.92185e-10	-2.46532
14794884	chr19:14794884:A:G	1.74663e-64	-6.92185e-10	-1.67365
14794897	chr19:14794897:T:C	3.95861e-64	-6.92185e-10	-0.85544
14794909	chr19:14794909:T:C	8.95182e-65	-6.92185e-10	-2.34206
14795288	chr19:14795288:A:G	1.39679e-64	-6.92185e-10	-1.89715
14795363	chr19:14795363:T:A	8.23702e-65	-6.92185e-10	-2.42528
14795744	chr19:14795744:T:C	1.78021e-64	-6.92185e-10	-1.6546
14795745	chr19:14795745:T:C	1.37255e-64	-6.92185e-10	-1.91467
14795774	chr19:14795774:G:A	5.4744e-64	-6.92185e-10	-0.531252
14795997	chr19:14795997:C:A	9.42829e-65	-6.92185e-10	-2.2902
14796021	chr19:14796021:G:A	7.4096e-65	-6.92185e-10	-2.53114
14796295	chr19:14796295:G:A	4.58391e-64	-6.92185e-10	-0.708781
14796298	chr19:14796298:G:A	8.19684e-66	-2.23503	-2.49773
14796361	chr19:14796361:T:C	5.1217e-64	-6.92185e-10	-0.597848
14796422	chr19:14796422:G:A	1.62852e-64	-1.74366	-4.09089e-09
14796442	chr19:14796442:C:T	1.74333e-64	-6.92185e-10	-1.67554
14796542	chr19:14796542:G:A	1.74355e-64	-6.92185e-10	-1.67541
14796665	chr19:14796665:A:G	1.18591e-64	-2.06082	-4.09089e-09
14796689	chr19:14796689:C:T	1.15004e-64	-6.92185e-10	-2.09154
14796838	chr19:14796838:G:C	4.51171e-64	-0.724658	-4.09089e-09
14797141	chr19:14797141:C:G	3.30825e-65	-0.783214	-2.55428
14797219	chr19:14797219:T:C	2.52343e-64	-6.92185e-10	-1.30571
14797300	chr19:14797300:A:G	8.36506e-65	-6.92185e-10	-2.40986
14797380	chr19:14797380:G:A	1.70552e-64	-6.92185e-10	-1.69746
14797433	chr19:14797433:G:A	7.44463e-65	-6.92185e-10	-2.52643
14797470	chr19:14797470:T:C	1.65709e-65	-2.03931	-1.98955
14797573	chr19:14797573:G:T	4.7144e-64	-6.92185e-10	-0.680712
14797756	chr19:14797756:A:C	1.67401e-64	-6.92185e-10	-1.71611
14797988	chr19:14797988:A:C	7.37566e-65	-6.92185e-10	-2.53573
14798563	chr19:14798563:A:G	1.47779e-64	-1.84078	-4.09089e-09
14798955	chr19:14798955:T:C	7.65195e-65	-6.92185e-10	-2.49896
14798995	chr19:14798995:C:T	3.44016e-64	-6.92185e-10	-0.995816
14799156	chr19:14799156:T:C	7.69626e-65	-6.92185e-10	-2.49318
14799398	chr19:14799398:C:G	1.09981e-65	-2.11798	-2.3208
14799399	chr19:14799399:T:C	7.75254e-65	-6.92185e-10	-2.4859
14799509	chr19:14799509:A:G	1.18345e-65	-1.99573	-2.36975
14799578	chr19:14799578:G:A	7.5531e-65	-6.92185e-10	-2.51196
14799626	chr19:14799626:C:T	1.0983e-65	-1.91552	-2.52463
14799628	chr19:14799628:G:A	9.43132e-65	-2.28988	-4.09089e-09
14799631	chr19:14799631:CAGA:C	2.31322e-64	-6.92185e-10	-1.39269
14799662	chr19:14799662:C:T	2.50363e-64	-6.92185e-10	-1.31359
14799761	chr19:14799761:C:T	3.47699e-65	-1.51291	-1.77484
14799801	chr19:14799801:A:G	7.64905e-65	-6.92185e-10	-2.49934
14799842	chr19:14799842:T:C	5.09293e-65	-2.03141	-0.874654
14800288	chr19:14800288:A:G	1.14128e-64	-6.92185e-10	-2.09918
14800629	chr19:14800629:G:A	7.95339e-65	-6.92185e-10	-2.46032
14800656	chr19:14800656:C:T	2.18171e-64	-6.92185e-10	-1.45122
14800673	chr19:14800673:C:T	1.3885e-64	-6.92185e-10	-1.90311
14801109	chr19:14801109:G:C	7.55179e-65	-6.92185e-10	-2.51213
14801162	chr19:14801162:T:C	1.45082e-65	-1.94123	-2.22056
14801339	chr19:14801339:C:T	1.48076e-65	-2.01689	-2.12447
14801472	chr19:14801472:T:C	8.07438e-65	-2.44522	-4.09089e-09
14801517	chr19:14801517:T:G	7.46416e-65	-6.92185e-10	-2.52381
14801745	chr19:14801745:A:G	1.62156e-65	-1.93537	-2.11516
14801798	chr19:14801798:A:G	1.56878e-65	-1.94539	-2.13823
14801810	chr19:14801810:C:T	3.36675e-64	-6.92185e-10	-1.01739
14801883	chr19:14801883:A:G	1.54542e-65	-1.9425	-2.15612
14802146	chr19:14802146:T:G	1.58409e-65	-1.93955	-2.13435
14802199	chr19:14802199:G:A	8.35756e-65	-2.41075	-4.09089e-09
14802246	chr19:14802246:G:A	1.55629e-65	-1.95798	-2.13364
14802291	chr19:14802291:G:A	1.59442e-65	-1.94076	-2.12665
14802553	chr19:14802553:A:G	1.85294e-65	-1.56614	-2.35101
14802803	chr19:14802803:G:A	2.31159e-64	-6.92185e-10	-1.3934
14803337	chr19:14803337:G:A	9.73684e-65	-2.258	-4.09089e-09
14803488	chr19:14803488:A:G	1.57156e-65	-1.96518	-2.11667
14803714	chr19:14803714:A:T	1.44768e-65	-1.92801	-2.23594
14803968	chr19:14803968:G:A	4.35739e-64	-6.92185e-10	-0.75946
14804102	chr19:14804102:T:C	1.57262e-65	-1.98889	-2.09229
14804604	chr19:14804604:G:A	7.24779e-65	-6.92185e-10	-2.55322
14804841	chr19:14804841:T:C	1.31111e-64	-6.92185e-10	-1.96046
14805033	chr19:14805033:A:G	5.10107e-64	-6.92185e-10	-0.601884
14805600	chr19:14805600:G:A	4.85982e-64	-6.92185e-10	-0.650333
14805635	chr19:14805635:G:A	3.67527e-64	-6.92185e-10	-0.929706
14805652	chr19:14805652:C:T	7.25602e-65	-6.92185e-10	-2.55209
14805759	chr19:14805759:C:T	2.53482e-65	-2.38088	-1.22292
14805854	chr19:14805854:C:G	8.86874e-65	-6.92185e-10	-2.35139
14806011	chr19:14806011:TACAG:T	7.2383e-65	-6.92185e-10	-2.55453
14806157	chr19:14806157:C:T	1.17244e-65	-1.83337	-2.54146
14806177	chr19:14806177:T:C	7.24604e-65	-6.92185e-10	-2.55346
14806526	chr19:14806526:C:T	1.24641e-64	-2.01106	-4.09089e-09
14806807	chr19:14806807:C:T	7.27523e-65	-6.92185e-10	-2.54944
14807178	chr19:14807178:C:A	1.73293e-65	-1.44076	-2.54335
14807505	chr19:14807505:A:G	4.14715e-64	-6.92185e-10	-0.808912
14807528	chr19:14807528:A:G	1.87717e-64	-1.60157	-4.09089e-09
14807981	chr19:14807981:TA:T	1.17581e-65	-1.85162	-2.52034
14808160	chr19:14808160:T:C	1.41439e-65	-1.81173	-2.37549
14808272	chr19:14808272:T:C	7.44583e-65	-6.92185e-10	-2.52626
14808359	chr19:14808359:A:T	1.18982e-65	-1.87496	-2.48516
14808676	chr19:14808676:C:T	8.6242e-65	-6.92185e-10	-2.37935
14808694	chr19:14808694:T:TAC	7.29802e-66	-2.29916	-2.54974
14808712	chr19:14808712:TTCA:T	7.50322e-66	-2.27933	-2.54184
14808845	chr19:14808845:A:C	1.1223e-64	-2.11596	-4.09089e-09
14808898	chr19:14808898:T:C	1.09179e-65	-1.92646	-2.51963
14809075	chr19:14809075:T:C	1.12966e-65	-1.8725	-2.5395
14809333	chr19:14809333:T:C	1.10387e-65	-1.88945	-2.54565
14809495	chr19:14809495:G:A	1.45133e-64	-1.85885	-4.09089e-09
14809805	chr19:14809805:C:T	5.49171e-64	-6.92185e-10	-0.528094
14810584	chr19:14810584:A:G	4.66685e-64	-6.92185e-10	-0.690849
14810852	chr19:14810852:C:T	1.28357e-65	-2.21194	-2.07233
14811288	chr19:14811288:T:C	4.88525e-64	-6.92185e-10	-0.645114
14811376	chr19:14811376:G:C	1.66378e-65	-1.63903	-2.3858
14811629	chr19:14811629:G:A	3.16345e-64	-6.92185e-10	-1.07967
14811897	chr19:14811897:G:A	3.0284e-64	-6.92185e-10	-1.1233
14812120	chr19:14812120:G:A	5.75717e-64	-6.92185e-10	-0.480888
14813240	chr19:14813240:G:A	8.56726e-65	-2.38597	-4.09089e-09
14813554	chr19:14813554:C:CA	1.25195e-64	-6.92185e-10	-2.00663
14813759	chr19:14813759:A:G	9.061e-66	-2.15785	-2.47467
14813768	chr19:14813768:C:T	8.04445e-65	-2.44894	-4.09089e-09
14814063	chr19:14814063:A:G	2.92864e-65	-1.47393	-1.98546
14814229	chr19:14814229:A:AGTGAAAAGACAACCTATGGGTTGGCAGGAAACATTCACAAACCATC	5.87604e-64	-6.92185e-10	-0.460451
14814245	chr19:14814245:A:G	7.51441e-65	-6.92185e-10	-2.5171
14814412	chr19:14814412:A:G	1.39089e-65	-1.7005	-2.50347
14814724	chr19:14814724:C:T	8.27757e-65	-6.92185e-10	-2.42037
14814814	chr19:14814814:C:T	1.33989e-65	-1.69647	-2.54486
14814829	chr19:14814829:AC:A	4.47405e-64	-6.92185e-10	-0.733039
14815667	chr19:14815667:A:G	9.90101e-65	-6.92185e-10	-2.24128
14815727	chr19:14815727:T:C	1.65833e-65	-1.63436	-2.39374
14816282	chr19:14816282:G:T	1.03219e-64	-6.92185e-10	-2.19965
14816381	chr19:14816381:G:A	7.35223e-65	-6.92185e-10	-2.53892
14816474	chr19:14816474:G:A	7.4167e-65	-6.92185e-10	-2.53018
14816486	chr19:14816486:T:G	2.99145e-64	-6.92185e-10	-1.13557
14817171	chr19:14817171:G:A	2.65959e-64	-6.92185e-10	-1.25316
14817401	chr19:14817401:G:A	7.58271e-64	-6.92185e-10	-0.205463
14817466	chr19:14817466:G:A	7.23598e-65	-6.92185e-10	-2.55485
14818014	chr19:14818014:G:A	6.62752e-66	-2.4062	-2.53907
14818357	chr19:14818357:G:A	1.22629e-65	-2.45563	-1.8743
14819022	chr19:14819022:A:G	1.81172e-64	-6.92185e-10	-1.63705
14819435	chr19:14819435:C:T	2.32086e-65	-2.43871	-1.25327
14819937	chr19:14819937:C:T	9.48168e-64	-6.92185e-10	0.0180281
14820031	chr19:14820031:C:T	2.25032e-65	-2.34759	-1.37525
14820249	chr19:14820249:A:G	7.26057e-65	-6.92185e-10	-2.55146
14820374	chr19:14820374:A:G	9.73076e-65	-6.92185e-10	-2.25863
14820701	chr19:14820701:T:A	1.30084e-64	-6.92185e-10	-1.96832
14820738	chr19:14820738:C:T	1.60064e-65	-2.32601	-1.73751
14821023	chr19:14821023:G:A	6.4379e-66	-2.42049	-2.55381
14821232	chr19:14821232:C:G	8.94754e-64	-6.92185e-10	-0.0399555
14821413	chr19:14821413:G:A	3.19738e-64	-6.92185e-10	-1.069
14821582	chr19:14821582:C:T	7.26156e-65	-6.92185e-10	-2.55132
14821675	chr19:14821675:T:C	3.52608e-64	-6.92185e-10	-0.971149
14822071	chr19:14822071:G:A	5.09621e-65	-2.31277	-0.592649
14822145	chr19:14822145:A:G	1.4111e-65	-2.45653	-1.73302
14822235	chr19:14822235:A:G	7.93294e-65	-6.92185e-10	-2.46289
14822335	chr19:14822335:C:T	3.29633e-65	-2.24636	-1.09474
14822518	chr19:14822518:G:A	7.5982e-65	-6.92185e-10	-2.50601
14822931	chr19:14822931:G:A	9.34328e-65	-2.30797	0.00870661
14823163	chr19:14823163:C:T	8.20132e-65	-2.42962	-4.09089e-09
14823272	chr19:14823272:G:A	4.8948e-65	-2.0108	-0.93495
14823296	chr19:14823296:T:TA	2.04417e-65	-2.44138	-1.37754
14823442	chr19:14823442:A:G	6.65345e-66	-2.44968	-2.49169
14823570	chr19:14823570:G:A	1.44471e-65	-2.44849	-1.71752
14823631	chr19:14823631:C:T	7.76076e-65	-6.92185e-10	-2.48484
14824079	chr19:14824079:A:G	1.86059e-65	-2.43004	-1.48298
14824423	chr19:14824423:A:G	1.06217e-64	-2.17102	-4.09089e-09
14824450	chr19:14824450:C:T	8.4496e-65	-6.92185e-10	-2.3998
14824553	chr19:14824553:T:G	1.35828e-64	-1.92512	-4.09089e-09
14824678	chr19:14824678:G:A	1.90738e-65	-2.43672	-1.45147
14824860	chr19:14824860:A:G	8.80826e-66	-2.45804	-2.20277
14825095	chr19:14825095:G:A	7.35202e-65	-6.92185e-10	-2.53894
14825098	chr19:14825098:G:A	1.03099e-63	-6.92185e-10	0.101772
14825382	chr19:14825382:C:T	1.01336e-65	-2.44119	-2.07946
14825425	chr19:14825425:A:G	1.17696e-65	-2.44156	-1.92942
14825812	chr19:14825812:A:G	7.29951e-65	-6.92185e-10	-2.54611
14825946	chr19:14825946:T:C	7.23602e-65	-6.92185e-10	-2.55485
14825996	chr19:14825996:G:A	7.50966e-65	-6.92185e-10	-2.51773
14826854	chr19:14826854:A:T	9.3881e-65	-2.29448	-4.09089e-09
14827061	chr19:14827061:A:C	1.26162e-64	-1.99894	-4.09089e-09
14827100	chr19:14827100:T:G	1.13356e-64	-2.261	0.155035
14827132	chr19:14827132:G:A	6.59718e-66	-2.43741	-2.51245
14827175	chr19:14827175:T:C	7.31289e-65	-6.92185e-10	-2.54428
14827609	chr19:14827609:C:G	7.94389e-65	-2.46152	-4.09089e-09
14827725	chr19:14827725:C:T	1.59252e-64	-6.92185e-10	-1.76602
14827804	chr19:14827804:T:C	1.73031e-65	-2.43473	-1.55089
14829256	chr19:14829256:C:T	7.34788e-65	-6.92185e-10	-2.53951
14829586	chr19:14829586:T:C	7.35403e-65	-6.92185e-10	-2.53867
14829683	chr19:14829683:T:C	6.69569e-66	-2.44254	-2.4925
14829687	chr19:14829687:C:G	1.90916e-65	-2.44116	-1.4461
14830015	chr19:14830015:G:A	1.65814e-65	-2.44399	-1.58423
14830297	chr19:14830297:T:C	2.19345e-65	-2.40181	-1.34664
14830395	chr19:14830395:C:A	6.45539e-65	-2.02624	-0.64276
14830507	chr19:14830507:A:T	6.83214e-66	-2.44802	-2.46685
14830578	chr19:14830578:A:T	1.06679e-64	-2.16668	-4.09089e-09
14830633	chr19:14830633:A:G	7.96044e-65	-2.45944	-4.09089e-09
14830792	chr19:14830792:A:G	6.44664e-66	-2.45666	-2.51628
14831278	chr19:14831278:T:C	9.84452e-66	-2.33463	-2.21496
14831341	chr19:14831341:A:G	9.50356e-66	-2.3219	-2.26294
14831475	chr19:14831475:C:T	7.69e-65	-6.92185e-10	-2.494
14831513	chr19:14831513:T:C	9.69479e-66	-2.3657	-2.19922
14831601	chr19:14831601:T:C	1.18154e-65	-2.29109	-2.07601
14831606	chr19:14831606:G:A	1.86311e-63	-6.92185e-10	0.6935
14831664	chr19:14831664:C:T	7.52429e-65	-6.92185e-10	-2.51578
14831685	chr19:14831685:C:T	1.17202e-65	-2.27044	-2.10475
14831725	chr19:14831725:G:A	8.40764e-66	-2.16323	-2.54413
14831812	chr19:14831812:T:G	1.17886e-65	-2.27447	-2.0949
14831860	chr19:14831860:C:T	1.15984e-65	-2.28085	-2.10479
14831879	chr19:14831879:G:A	6.2603e-66	-2.46277	-2.53951
14832175	chr19:14832175:G:A	8.47986e-65	-6.92185e-10	-2.39622
14832754	chr19:14832754:G:A	7.64024e-65	-6.92185e-10	-2.50049
14832963	chr19:14832963:A:G	7.57126e-66	-2.44927	-2.36287
14833184	chr19:14833184:A:AAAC	1.0324e-64	-2.19944	-4.09089e-09
14833231	chr19:14833231:C:A	1.07167e-65	-2.18134	-2.28336
14833306	chr19:14833306:C:T	7.26374e-65	-6.92185e-10	-2.55102
14833427	chr19:14833427:C:A	8.45445e-66	-2.16176	-2.54005
14833473	chr19:14833473:C:T	1.19556e-64	-2.05272	-4.09089e-09
14833630	chr19:14833630:T:A	9.11089e-66	-2.31263	-2.3144
14833698	chr19:14833698:G:A	6.34904e-66	-2.45818	-2.53003
14834078	chr19:14834078:G:T	7.37187e-65	-6.92185e-10	-2.53625
14834090	chr19:14834090:T:A	6.68893e-66	-2.45118	-2.48487
14834477	chr19:14834477:C:T	8.98154e-65	-6.92185e-10	-2.33875
14834649	chr19:14834649:T:G	8.03995e-65	-6.92185e-10	-2.4495
14834660	chr19:14834660:G:GA	1.55111e-65	-2.43399	-1.66095
14834994	chr19:14834994:C:T	7.28349e-65	-6.92185e-10	-2.54831
14835190	chr19:14835190:C:T	1.8381e-64	-1.6226	-4.09089e-09
14835205	chr19:14835205:T:C	6.70263e-66	-2.46039	-2.47362
14835263	chr19:14835263:G:C	7.79218e-66	-2.44939	-2.33399
14835651	chr19:14835651:C:T	1.46983e-64	-6.92185e-10	-1.84618
14835706	chr19:14835706:G:A	7.25593e-65	-6.92185e-10	-2.5521
14835916	chr19:14835916:T:G	1.50202e-64	-6.92185e-10	-1.82452
14836381	chr19:14836381:T:C	7.49821e-66	-2.40424	-2.4176
14836981	chr19:14836981:C:T	1.40129e-64	-6.92185e-10	-1.89394
14837010	chr19:14837010:G:A	7.23596e-65	-6.92185e-10	-2.55486
14837024	chr19:14837024:G:A	2.47189e-64	-6.92185e-10	-1.32635
14837403	chr19:14837403:T:C	8.15412e-66	-2.22207	-2.51592
14837521	chr19:14837521:AG:A	7.36952e-65	-6.92185e-10	-2.53657
14837744	chr19:14837744:A:G	3.57443e-65	-2.38234	-0.877778
14838141	chr19:14838141:A:C	9.97267e-63	-6.92185e-10	2.3711
14838417	chr19:14838417:A:G	1.18992e-64	-6.92185e-10	-2.05745
14838441	chr19:14838441:T:C	1.15642e-64	-2.086	-4.09089e-09
14838555	chr19:14838555:A:G	8.14184e-65	-2.4369	-4.09089e-09
14838727	chr19:14838727:G:A	7.19381e-65	-2.45436	-0.106343
14838962	chr19:14838962:G:T	9.8779e-66	-2.46105	-2.08515
14839052	chr19:14839052:A:C	1.092e-64	-2.14332	-4.09089e-09
14839313	chr19:14839313:C:T	7.23939e-65	-6.92185e-10	-2.55438
14839429	chr19:14839429:T:C	4.65732e-63	-6.92185e-10	1.60969
14839465	chr19:14839465:T:C	9.10849e-65	-2.32471	-4.09089e-09
14839616	chr19:14839616:C:A	1.01168e-64	-2.40883	0.189116
14839621	chr19:14839621:C:T	1.9025e-65	-2.45989	-1.43086
14839820	chr19:14839820:T:A	1.90009e-65	-2.46212	-1.4299
14840395	chr19:14840395:TC:T	7.23678e-65	-6.92185e-10	-2.55474
14840653	chr19:14840653:G:A	7.24645e-65	-6.92185e-10	-2.55341
14840680	chr19:14840680:A:G	1.35871e-65	-2.32421	-1.90317
14840745	chr19:14840745:A:G	7.218e-66	-2.46222	-2.39771
14840749	chr19:14840749:C:T	1.13982e-64	-2.39078	0.290312
14840793	chr19:14840793:G:A	9.82723e-66	-2.4597	-2.09165
14840803	chr19:14840803:G:C	7.26918e-65	-6.92185e-10	-2.55028
14840859	chr19:14840859:T:C	4.97972e-63	-6.92185e-10	1.67662
14840868	chr19:14840868:C:T	1.01232e-64	-2.42921	0.210124
14841062	chr19:14841062:A:T	7.48792e-65	-6.92185e-10	-2.52063
14841067	chr19:14841067:C:T	7.4982e-65	-6.92185e-10	-2.51926
14841070	chr19:14841070:T:A	7.50651e-65	-6.92185e-10	-2.51815
14841072	chr19:14841072:T:G	7.48167e-65	-6.92185e-10	-2.52146
14841077	chr19:14841077:A:G	6.65415e-66	-2.46092	-2.48034
14841086	chr19:14841086:G:T	7.82704e-64	-2.34761	2.17386
14841331	chr19:14841331:G:C	7.47525e-65	-6.92185e-10	-2.52232
14841426	chr19:14841426:A:G	1.03283e-65	-2.43044	-2.07118
14841748	chr19:14841748:G:T	1.18147e-65	-2.41255	-1.95461
14841771	chr19:14841771:A:G	8.96365e-65	-6.92185e-10	-2.34074
14842053	chr19:14842053:T:C	1.13632e-65	-2.42009	-1.98603
14842274	chr19:14842274:T:C	8.38204e-66	-2.45985	-2.25056
14842571	chr19:14842571:G:A	7.8916e-65	-6.92185e-10	-2.46812
14842591	chr19:14842591:C:T	1.21384e-64	-2.03754	-4.09089e-09
14843691	chr19:14843691:A:G	6.32366e-66	-2.44888	-2.54332
14843788	chr19:14843788:T:C	9.85059e-66	-2.44024	-2.10874
14844044	chr19:14844044:A:G	8.08664e-66	-2.42595	-2.32034
14844748	chr19:14844748:T:C	9.99303e-66	-2.35569	-2.17892
14845413	chr19:14845413:T:C	5.23322e-64	-6.92185e-10	-0.576307
14845473	chr19:14845473:T:A	8.15496e-65	-6.92185e-10	-2.43529
14845588	chr19:14845588:T:G	1.07366e-64	-6.92185e-10	-2.16026
14845805	chr19:14845805:T:C	8.83629e-65	-6.92185e-10	-2.35505
14845915	chr19:14845915:G:A	1.07664e-64	-6.92185e-10	-2.15749
14846149	chr19:14846149:C:T	1.84515e-65	-2.45217	-1.46918
14846603	chr19:14846603:G:A	7.96176e-65	-2.22113	-0.238136
14846997	chr19:14846997:T:C	1.69211e-64	-1.70536	-4.09089e-09
14847230	chr19:14847230:G:T	6.55695e-66	-2.41198	-2.544
14847552	chr19:14847552:C:T	1.97449e-65	-2.45481	-1.3988
14847633	chr19:14847633:C:T	1.27741e-64	-1.9865	-4.09089e-09
14847653	chr19:14847653:A:G	6.73976e-66	-2.46071	-2.46777
14847700	chr19:14847700:G:A	1.71485e-64	-6.92185e-10	-1.69201
14847760	chr19:14847760:T:C	8.07452e-66	-2.3482	-2.39959
14847947	chr19:14847947:AC:A	7.37577e-64	-6.92185e-10	-0.233133
14847951	chr19:14847951:T:G	8.59726e-64	-6.92185e-10	-0.0798901
14847963	chr19:14847963:A:C	7.39397e-65	-6.92185e-10	-2.53325
14848487	chr19:14848487:C:A	6.36621e-66	-2.46244	-2.52306
14849049	chr19:14849049:G:A	8.91742e-65	-6.92185e-10	-2.34591
14849146	chr19:14849146:T:A	1.03511e-65	-1.98849	-2.51092
14849164	chr19:14849164:A:T	4.39095e-65	-2.39042	-0.663955
14849250	chr19:14849250:T:C	1.05463e-65	-1.97916	-2.50157
14849282	chr19:14849282:T:C	7.54886e-65	-6.92185e-10	-2.51252
14849310	chr19:14849310:G:A	1.01593e-65	-2.00717	-2.51094
14849327	chr19:14849327:A:T	7.45902e-66	-2.40525	-2.42183
14849498	chr19:14849498:C:T	8.08129e-65	-2.44437	-4.09089e-09
14850059	chr19:14850059:C:T	1.10276e-65	-2.30795	-2.12816
14850240	chr19:14850240:T:C	8.21894e-66	-2.35287	-2.3772
14850572	chr19:14850572:T:A	7.50986e-65	-6.92185e-10	-2.5177
14850577	chr19:14850577:A:G	8.52857e-66	-2.18927	-2.50382
14850580	chr19:14850580:A:C	9.64544e-66	-2.38825	-2.18177
14850776	chr19:14850776:G:A	3.49879e-65	-2.44028	-0.841218
14850945	chr19:14850945:G:T	1.00192e-64	-6.92185e-10	-2.22941
14851076	chr19:14851076:G:A	1.05914e-65	-2.23388	-2.24258
14851093	chr19:14851093:T:C	3.16239e-65	-2.46273	-0.919859
14851098	chr19:14851098:T:A	3.16464e-65	-2.46278	-0.919097
14851111	chr19:14851111:T:C	6.30685e-66	-2.44041	-2.55446
14851189	chr19:14851189:T:C	8.18519e-66	-2.39252	-2.34166
14851509	chr19:14851509:A:G	3.03271e-65	-2.46227	-0.962189
14851520	chr19:14851520:C:T	9.26249e-66	-2.45141	-2.15912
14851625	chr19:14851625:G:A	9.3044e-66	-2.45996	-2.14606
14851712	chr19:14851712:C:T	2.47619e-64	-6.92185e-10	-1.32461
14852136	chr19:14852136:C:T	1.06169e-64	-6.92185e-10	-2.17148
14852279	chr19:14852279:A:T	1.13091e-64	-6.92185e-10	-2.10832
14852286	chr19:14852286:G:A	4.58471e-65	-2.27299	-0.738202
14852340	chr19:14852340:C:T	1.06677e-65	-2.31693	-2.15235
14852456	chr19:14852456:T:G	3.59994e-64	-6.92185e-10	-0.950416
14852518	chr19:14852518:G:A	7.50551e-65	-6.92185e-10	-2.51828
14852581	chr19:14852581:G:A	8.50252e-66	-2.39404	-2.3021
14852825	chr19:14852825:G:A	8.63978e-66	-2.3897	-2.29042
14852920	chr19:14852920:T:C	9.92474e-66	-2.35363	-2.18784
14853100	chr19:14853100:T:A	7.27935e-65	-6.92185e-10	-2.54888
14853183	chr19:14853183:C:A	1.89425e-64	-6.92185e-10	-1.59251
14853283	chr19:14853283:C:A	6.36125e-66	-2.43636	-2.54992
14853316	chr19:14853316:ACT:A	9.52487e-66	-2.45859	-2.124
14853731	chr19:14853731:A:G	8.5888e-66	-2.28057	-2.40548
14854042	chr19:14854042:C:T	8.12841e-65	-6.92185e-10	-2.43855
14854154	chr19:14854154:G:T	1.44083e-64	-1.86611	-4.09089e-09
14854417	chr19:14854417:T:C	8.86185e-66	-2.26516	-2.38959
14854816	chr19:14854816:C:G	1.08508e-65	-2.23148	-2.22079
14854837	chr19:14854837:C:T	7.66338e-66	-2.43467	-2.36538
14855250	chr19:14855250:A:G	8.48894e-65	-6.92185e-10	-2.39515
14855417	chr19:14855417:G:A	4.96695e-64	-6.92185e-10	-0.628527
14855471	chr19:14855471:C:T	7.21775e-66	-2.37176	-2.4882
14855477	chr19:14855477:G:A	8.6229e-66	-2.39186	-2.29022
14855503	chr19:14855503:G:A	1.78016e-64	-6.92185e-10	-1.65463
14855709	chr19:14855709:G:T	7.23701e-65	-6.92185e-10	-2.55471
14855882	chr19:14855882:A:G	7.76186e-66	-2.44397	-2.34331
14856294	chr19:14856294:T:G	9.1299e-66	-2.24869	-2.37626
14856318	chr19:14856318:C:T	9.13903e-66	-2.24212	-2.38183
14856392	chr19:14856392:T:C	9.78055e-65	-2.25352	-4.09089e-09
14856545	chr19:14856545:C:A	7.66241e-65	-6.92185e-10	-2.49759
14856660	chr19:14856660:C:T	1.93071e-64	-6.92185e-10	-1.57344
14856912	chr19:14856912:G:A	1.21342e-64	-6.92185e-10	-2.03789
14856975	chr19:14856975:T:G	7.24434e-65	-6.92185e-10	-2.5537
14856989	chr19:14856989:G:T	1.46453e-65	-2.46279	-1.68959
14857120	chr19:14857120:G:A	9.58352e-65	-2.27387	-4.09089e-09
14857129	chr19:14857129:G:T	7.68563e-65	-6.92185e-10	-2.49457
14857222	chr19:14857222:T:G	7.67965e-65	-6.92185e-10	-2.49535
14857428	chr19:14857428:C:G	7.68237e-65	-6.92185e-10	-2.49499
14857468	chr19:14857468:G:A	8.36453e-65	-6.92185e-10	-2.40992
14857557	chr19:14857557:C:T	7.54075e-66	-2.46275	-2.35343
14857702	chr19:14857702:C:T	3.08322e-64	-1.10536	-4.09089e-09
14858072	chr19:14858072:C:T	7.82962e-65	-6.92185e-10	-2.47601
14858410	chr19:14858410:A:G	9.15607e-66	-2.45783	-2.16426
14858472	chr19:14858472:G:C	7.83903e-65	-6.92185e-10	-2.4748
14858728	chr19:14858728:A:G	7.24534e-65	-6.92185e-10	-2.55356
14859090	chr19:14859090:T:C	1.01063e-65	-2.16935	-2.354
14859170	chr19:14859170:A:G	7.82919e-65	-6.92185e-10	-2.47606
14859381	chr19:14859381:A:T	7.89135e-66	-2.44696	-2.32378
14859401	chr19:14859401:A:G	7.94111e-66	-2.44892	-2.31553
14859489	chr19:14859489:G:A	1.05573e-65	-2.11542	-2.36427
14859546	chr19:14859546:C:G	8.27767e-65	-6.92185e-10	-2.42036
14859629	chr19:14859629:T:C	8.30304e-66	-2.44621	-2.27367
14859693	chr19:14859693:T:C	7.81286e-65	-6.92185e-10	-2.47815
14859750	chr19:14859750:G:A	1.8728e-64	-6.92185e-10	-1.6039
14859875	chr19:14859875:G:A	7.81637e-65	-6.92185e-10	-2.4777
14859876	chr19:14859876:G:C	1.03051e-64	-6.92185e-10	-2.20128
14859905	chr19:14859905:A:G	7.7929e-65	-6.92185e-10	-2.48071
14859909	chr19:14859909:T:C	7.80752e-65	-6.92185e-10	-2.47883
14860078	chr19:14860078:T:C	7.78893e-65	-6.92185e-10	-2.48122
14860238	chr19:14860238:T:C	7.95775e-65	-6.92185e-10	-2.45977
14860258	chr19:14860258:G:A	7.94766e-65	-6.92185e-10	-2.46104
14860314	chr19:14860314:A:T	7.8219e-65	-6.92185e-10	-2.47699
14860391	chr19:14860391:C:T	1.25619e-65	-2.4628	-1.84304
14860664	chr19:14860664:A:AGAT	7.63743e-66	-2.43957	-2.36388
14861361	chr19:14861361:G:A	6.52941e-66	-2.46274	-2.49745
14861534	chr19:14861534:G:T	9.59353e-66	-2.39996	-2.17545
14861622	chr19:14861622:T:C	5.83248e-65	-2.15823	-0.612244
14861677	chr19:14861677:A:G	9.36568e-66	-2.43211	-2.16734
14861714	chr19:14861714:T:C	9.06163e-66	-2.43476	-2.1977
14861786	chr19:14861786:T:C	1.40873e-64	-6.92185e-10	-1.88864
14861996	chr19:14861996:G:A	1.44219e-65	-2.44693	-1.72083
14862073	chr19:14862073:G:A	7.29777e-65	-6.92185e-10	-2.54635
14862395	chr19:14862395:A:G	1.38756e-65	-2.44858	-1.75779
14862521	chr19:14862521:A:G	9.05315e-65	-6.92185e-10	-2.33081
14862530	chr19:14862530:T:C	6.10317e-64	-0.422525	-4.09089e-09
14862672	chr19:14862672:G:A	1.42995e-65	-2.46171	-1.71457
14862707	chr19:14862707:A:G	1.21029e-64	-2.20315	0.16268
14862767	chr19:14862767:C:A	8.94466e-66	-2.45722	-2.18823
14862769	chr19:14862769:G:A	7.94456e-65	-2.46143	-4.09089e-09
14862780	chr19:14862780:C:A	8.75393e-66	-2.45834	-2.20866
14863403	chr19:14863403:A:G	7.32237e-66	-2.4619	-2.38367
14863472	chr19:14863472:T:A	7.71221e-66	-2.45893	-2.33477
14863473	chr19:14863473:T:A	2.46803e-65	-2.02065	-1.60985
14863731	chr19:14863731:C:A	7.41e-65	-6.92185e-10	-2.53109
14864228	chr19:14864228:G:A	1.41737e-65	-2.45026	-1.73485
14864369	chr19:14864369:G:C	1.00484e-64	-6.92185e-10	-2.2265
14864556	chr19:14864556:A:G	7.75259e-66	-2.38979	-2.39869
14864615	chr19:14864615:A:G	1.75447e-65	-2.46266	-1.5091
14864630	chr19:14864630:C:T	9.0648e-65	-6.92185e-10	-2.32952
14864659	chr19:14864659:C:T	7.69205e-66	-2.39965	-2.39666
14864842	chr19:14864842:G:A	7.29903e-65	-6.92185e-10	-2.54618
14864881	chr19:14864881:T:A	8.40599e-66	-2.45662	-2.25094
14864946	chr19:14864946:C:T	7.55793e-65	-6.92185e-10	-2.51132
14865196	chr19:14865196:T:C	7.29909e-65	-6.92185e-10	-2.54617
14865291	chr19:14865291:A:G	1.38291e-65	-2.44838	-1.76136
14865400	chr19:14865400:TTATG:T	9.05382e-65	-6.92185e-10	-2.33073
14865411	chr19:14865411:G:T	1.2865e-65	-2.44277	-1.83923
14865526	chr19:14865526:T:C	1.32317e-65	-2.44318	-1.8107
14865744	chr19:14865744:T:C	7.23671e-65	-6.92185e-10	-2.55475
14865770	chr19:14865770:C:T	8.16347e-66	-2.45633	-2.28051
14865810	chr19:14865810:T:A	8.41737e-66	-2.45931	-2.2469
14866137	chr19:14866137:G:T	9.60809e-65	-6.92185e-10	-2.27131
14866295	chr19:14866295:G:A	8.2804e-65	-2.3373	-0.0827256
14866474	chr19:14866474:A:G	8.44794e-65	-6.92185e-10	-2.4
14866802	chr19:14866802:C:T	7.56022e-65	-2.19505	-0.315974
14867107	chr19:14867107:A:T	7.29694e-65	-6.92185e-10	-2.54646
14867242	chr19:14867242:C:T	2.6642e-64	-6.92185e-10	-1.25143
14867379	chr19:14867379:T:G	9.29787e-66	-2.45296	-2.15376
14867447	chr19:14867447:C:T	1.30579e-65	-2.45489	-1.81222
14867472	chr19:14867472:T:C	7.54344e-66	-2.41486	-2.40096
14867503	chr19:14867503:C:G	7.29777e-65	-6.92185e-10	-2.54635
14867618	chr19:14867618:G:T	7.24063e-65	-6.92185e-10	-2.55421
14867976	chr19:14867976:A:T	9.69375e-66	-2.45211	-2.11291
14868127	chr19:14868127:A:G	8.94875e-66	-2.45362	-2.19137
14868635	chr19:14868635:T:C	8.42097e-65	-6.92185e-10	-2.40319
14868663	chr19:14868663:G:C	9.63788e-65	-6.92185e-10	-2.26822
14868680	chr19:14868680:T:C	1.01911e-65	-2.4496	-2.06539
14868918	chr19:14868918:T:C	9.05382e-65	-6.92185e-10	-2.33073
14869005	chr19:14869005:C:A	1.37809e-65	-2.44725	-1.76597
14869069	chr19:14869069:G:A	1.49585e-65	-2.4625	-1.66873
14869071	chr19:14869071:T:C	6.32511e-66	-2.46276	-2.52922
14869099	chr19:14869099:C:G	7.31825e-65	-6.92185e-10	-2.54355
14869413	chr19:14869413:G:A	7.3197e-66	-2.41465	-2.43129
14869656	chr19:14869656:G:T	7.71649e-65	-6.92185e-10	-2.49056
14869762	chr19:14869762:C:G	7.19645e-66	-2.35556	-2.50735
14869890	chr19:14869890:G:A	6.58914e-65	-2.20974	-0.438757
14869899	chr19:14869899:G:A	8.60785e-65	-6.92185e-10	-2.38124
14869934	chr19:14869934:T:G	7.23905e-65	-6.92185e-10	-2.55443
14870254	chr19:14870254:C:T	2.7471e-64	-6.92185e-10	-1.22079
14870327	chr19:14870327:A:G	9.24026e-65	-2.31035	-4.09089e-09
14870351	chr19:14870351:C:T	1.00595e-65	-2.44365	-2.08434
14870555	chr19:14870555:T:A	7.50873e-66	-2.40088	-2.41955
14870620	chr19:14870620:A:G	9.05922e-65	-6.92185e-10	-2.33014
14870721	chr19:14870721:T:A	1.25892e-65	-2.4393	-1.86436
14870745	chr19:14870745:C:G	1.07453e-65	-2.28783	-2.1742
14870822	chr19:14870822:CAT:C	6.44889e-66	-2.46102	-2.51157
14870859	chr19:14870859:C:T	8.92866e-65	-6.92185e-10	-2.34465
14871092	chr19:14871092:C:T	8.4737e-65	-2.39695	-4.09089e-09
14871506	chr19:14871506:G:A	1.05179e-64	-6.92185e-10	-2.18084
14871976	chr19:14871976:A:G	1.15672e-64	-2.08575	-4.09089e-09
14872282	chr19:14872282:T:C	8.13828e-65	-2.43734	-4.09089e-09
14872382	chr19:14872382:C:T	9.73167e-65	-2.25853	-4.09089e-09
14872437	chr19:14872437:G:C	7.62252e-65	-6.92185e-10	-2.50281
14872506	chr19:14872506:A:G	6.64044e-66	-2.38845	-2.55487
14872732	chr19:14872732:A:G	7.42153e-66	-2.45998	-2.37214
14872971	chr19:14872971:C:T	9.17476e-65	-6.92185e-10	-2.31746
14873085	chr19:14873085:G:A	1.97373e-65	-2.46166	-1.39233
14873150	chr19:14873150:A:G	1.97392e-65	-2.46196	-1.39194
14873249	chr19:14873249:C:A	7.55898e-66	-2.44676	-2.36701
14873280	chr19:14873280:A:G	8.87911e-66	-2.44159	-2.21121
14873297	chr19:14873297:T:G	9.48154e-65	-6.92185e-10	-2.28457
14873620	chr19:14873620:C:T	9.24677e-65	-6.92185e-10	-2.30964
14873653	chr19:14873653:T:C	8.83772e-66	-2.4525	-2.20498
14874024	chr19:14874024:G:A	9.00297e-65	-2.46191	0.12555
14874158	chr19:14874158:A:G	2.07318e-63	-6.92185e-10	0.800336
14874297	chr19:14874297:A:G	7.35303e-65	-6.92185e-10	-2.53881
14874679	chr19:14874679:A:G	8.36708e-66	-2.45135	-2.26085
14874730	chr19:14874730:T:A	8.3426e-65	-2.41254	-4.09089e-09
14874753	chr19:14874753:C:T	9.16022e-66	-2.45361	-2.16802
14874840	chr19:14874840:G:T	1.80493e-65	-2.46207	-1.48133
14874904	chr19:14874904:T:A	8.32518e-65	-6.92185e-10	-2.41463
14874993	chr19:14874993:G:A	9.63736e-65	-2.46255	0.194278
14875150	chr19:14875150:A:G	9.49203e-65	-2.46279	0.179324
14875159	chr19:14875159:G:A	9.42941e-65	-2.46249	0.172408
14875187	chr19:14875187:T:C	9.17337e-65	-6.92185e-10	-2.31761
14875803	chr19:14875803:C:T	3.00852e-64	-6.92185e-10	-1.12988
14875887	chr19:14875887:C:T	7.42223e-65	-6.92185e-10	-2.52944
14876769	chr19:14876769:T:G	9.2656e-66	-2.4522	-2.15799
14876962	chr19:14876962:C:T	8.39939e-65	-2.40576	-4.09089e-09
14876963	chr19:14876963:A:G	8.27582e-65	-2.42058	-4.09089e-09
14877230	chr19:14877230:G:A	1.07033e-64	-6.92185e-10	-2.16337
14877256	chr19:14877256:G:A	9.19987e-66	-2.45724	-2.16007
14877260	chr19:14877260:C:G	7.55915e-66	-2.43309	-2.38066
14877293	chr19:14877293:A:G	9.28831e-65	-2.46249	0.157323
14877344	chr19:14877344:T:C	2.22598e-65	-2.4624	-1.27132
14877819	chr19:14877819:A:G	7.38054e-65	-6.92185e-10	-2.53507
14877933	chr19:14877933:C:T	1.7106e-65	-2.4619	-1.53518
14878165	chr19:14878165:A:T	8.99722e-65	-2.46229	0.12529
14878236	chr19:14878236:T:G	8.3998e-66	-2.45397	-2.25433
14878328	chr19:14878328:A:G	7.24851e-65	-6.92185e-10	-2.55312
14878576	chr19:14878576:C:T	1.28848e-65	-2.27916	-2.00129
14879354	chr19:14879354:C:T	9.10717e-65	-6.92185e-10	-2.32486
14879355	chr19:14879355:G:A	8.01216e-65	-2.45296	-4.09089e-09
14879486	chr19:14879486:C:G	9.44659e-66	-2.45668	-2.13417
14879503	chr19:14879503:C:T	1.79622e-64	-2.45733	0.811678
14879675	chr19:14879675:G:A	1.32322e-65	-2.04117	-2.21269
14879880	chr19:14879880:T:C	4.06869e-65	-2.46016	-0.670441
14879881	chr19:14879881:G:A	1.65555e-64	-1.7272	-4.09089e-09
14879934	chr19:14879934:T:C	2.72102e-65	-2.28758	-1.24533
14879961	chr19:14879961:G:A	1.15285e-64	-6.92185e-10	-2.08909
14879971	chr19:14879971:A:T	1.41414e-64	-1.88481	-4.09089e-09
14879985	chr19:14879985:A:G	7.31842e-65	-6.92185e-10	-2.54352
14880009	chr19:14880009:G:A	1.78513e-65	-2.40415	-1.55028
14880065	chr19:14880065:A:G	1.48768e-63	-6.92185e-10	0.468467
14880147	chr19:14880147:A:G	7.19777e-66	-2.32994	-2.53279
14880161	chr19:14880161:T:A	7.92364e-65	-2.46164	-0.0024279
14880172	chr19:14880172:C:T	8.52426e-65	-6.92185e-10	-2.391
14880259	chr19:14880259:TA:T	9.5452e-66	-2.38785	-2.19261
14880264	chr19:14880264:G:A	2.17758e-65	-2.33916	-1.41654
14880321	chr19:14880321:TAGA:T	6.84962e-66	-2.42996	-2.48235
14880549	chr19:14880549:G:A	1.28819e-64	-6.92185e-10	-1.97809
14880647	chr19:14880647:C:T	2.93194e-65	-1.60207	-1.85618
14881219	chr19:14881219:A:G	8.2863e-66	-2.45752	-2.26438
14881230	chr19:14881230:A:G	9.98028e-66	-2.18399	-2.3519
14881233	chr19:14881233:C:T	7.21724e-66	-2.46228	-2.39775
14881399	chr19:14881399:TATTTATTA:T	7.76029e-65	-6.92185e-10	-2.4849
14881414	chr19:14881414:A:G	7.02507e-66	-2.45892	-2.4281
14881627	chr19:14881627:G:A	8.43564e-66	-2.45469	-2.24935
14881635	chr19:14881635:G:T	7.56786e-65	-6.92185e-10	-2.51001
14881799	chr19:14881799:G:A	9.03243e-65	-2.3331	-4.09089e-09
14881886	chr19:14881886:T:C	8.10751e-66	-2.44692	-2.29679
14882069	chr19:14882069:C:T	1.37746e-64	-6.92185e-10	-1.91109
14882127	chr19:14882127:G:A	9.25991e-66	-2.40775	-2.20306
14882624	chr19:14882624:A:G	4.68673e-65	-2.39014	-0.599045
14882647	chr19:14882647:T:C	2.20679e-64	-6.92185e-10	-1.4398
14882772	chr19:14882772:T:C	7.38772e-65	-6.92185e-10	-2.5341
14882806	chr19:14882806:C:T	7.65553e-65	-6.92185e-10	-2.49849
14882810	chr19:14882810:C:T	6.53088e-66	-2.42856	-2.5314
14882941	chr19:14882941:A:G	7.50927e-65	-6.92185e-10	-2.51778
14883078	chr19:14883078:G:A	1.59873e-64	-6.92185e-10	-1.76212
14883268	chr19:14883268:C:T	1.14774e-65	-2.40299	-1.99313
14883269	chr19:14883269:G:A	6.44119e-66	-2.4189	-2.5549
14883302	chr19:14883302:T:G	1.85421e-65	-2.40406	-1.5124
14883337	chr19:14883337:G:T	7.33048e-65	-6.92185e-10	-2.54188
14883530	chr19:14883530:T:C	7.36237e-65	-6.92185e-10	-2.53754
14883533	chr19:14883533:T:C	1.19495e-65	-2.41435	-1.94147
14883542	chr19:14883542:T:C	7.71398e-65	-6.92185e-10	-2.49088
14883577	chr19:14883577:T:C	1.07212e-65	-2.41996	-2.04432
14883722	chr19:14883722:G:A	1.08529e-65	-2.4122	-2.03988
14883790	chr19:14883790:C:A	1.1523e-64	-2.08958	-4.09089e-09
14883819	chr19:14883819:A:G	7.65007e-65	-6.92185e-10	-2.4992
14884030	chr19:14884030:G:A	1.22769e-64	-6.92185e-10	-2.0262
14884107	chr19:14884107:T:A	7.36365e-65	-6.92185e-10	-2.53736
14884449	chr19:14884449:C:T	7.45771e-66	-2.46053	-2.36672
14884754	chr19:14884754:C:T	2.54047e-65	-1.55939	-2.04218
14884989	chr19:14884989:T:C	9.78326e-66	-2.42833	-2.1275
14885051	chr19:14885051:A:G	8.0627e-66	-2.46096	-2.2883
14885106	chr19:14885106:A:G	1.75493e-65	-2.42498	-1.54651
14885153	chr19:14885153:T:A	1.40813e-65	-2.46075	-1.73091
14885179	chr19:14885179:A:G	9.6655e-66	-2.42161	-2.14633
14885352	chr19:14885352:T:A	3.13892e-64	-6.92185e-10	-1.08746
14885675	chr19:14885675:T:C	2.46658e-64	-6.92185e-10	-1.3285
14885726	chr19:14885726:C:T	1.10246e-64	-6.92185e-10	-2.13379
14885848	chr19:14885848:A:C	7.27999e-66	-2.46086	-2.39051
14885891	chr19:14885891:C:T	8.43731e-65	-6.92185e-10	-2.40126
14886166	chr19:14886166:C:T	1.28216e-64	-6.92185e-10	-1.98279
14886209	chr19:14886209:T:C	7.17724e-66	-2.46137	-2.40422
14886270	chr19:14886270:T:G	7.24354e-66	-2.3084	-2.54799
14886332	chr19:14886332:A:G	7.12662e-66	-2.31777	-2.5549
14886415	chr19:14886415:C:A	1.02907e-65	-2.429	-2.07627
14886606	chr19:14886606:A:G	6.99866e-66	-2.33602	-2.55476
14887078	chr19:14887078:T:C	1.02573e-64	-6.92185e-10	-2.20593
14887095	chr19:14887095:C:T	1.17022e-65	-2.43186	-1.94487
14887197	chr19:14887197:T:A	4.74211e-64	-6.92185e-10	-0.674852
14887645	chr19:14887645:G:A	8.23243e-66	-2.44396	-2.28446
14887789	chr19:14887789:A:G	4.90094e-64	-6.92185e-10	-0.641906
14887927	chr19:14887927:A:G	2.59087e-64	-6.92185e-10	-1.27934
14888123	chr19:14888123:T:A	1.14129e-64	-6.92185e-10	-2.09917
14888209	chr19:14888209:G:A	1.15462e-64	-2.08756	-4.09089e-09
14888645	chr19:14888645:A:C	4.52748e-64	-6.92185e-10	-0.721169
14888861	chr19:14888861:C:T	6.38336e-66	-2.43319	-2.54962
14889019	chr19:14889019:TG:T	7.63399e-65	-6.92185e-10	-2.50131
14889026	chr19:14889026:A:G	7.52955e-66	-2.44815	-2.36952
14889231	chr19:14889231:A:G	1.48346e-63	-6.92185e-10	0.46563
14889246	chr19:14889246:T:A	6.91368e-66	-2.46146	-2.44154
14889968	chr19:14889968:G:A	1.15021e-64	-6.92185e-10	-2.09139
14890008	chr19:14890008:C:T	5.45484e-64	-6.92185e-10	-0.534831
14890110	chr19:14890110:A:G	1.28888e-65	-1.84148	-2.43866
14890236	chr19:14890236:G:A	7.6761e-65	-6.92185e-10	-2.49581
14890285	chr19:14890285:G:A	1.12543e-65	-2.4628	-1.95295
14890325	chr19:14890325:C:A	1.27542e-65	-1.86658	-2.42407
14890625	chr19:14890625:C:T	7.46101e-65	-6.92185e-10	-2.52423
14890730	chr19:14890730:G:C	6.47014e-66	-2.41463	-2.55467
14890799	chr19:14890799:G:A	9.72819e-66	-2.02587	-2.53561
14890830	chr19:14890830:T:C	6.27543e-66	-2.45925	-2.54061
14891017	chr19:14891017:G:A	1.27869e-64	-6.92185e-10	-1.9855
14891034	chr19:14891034:G:C	1.08419e-65	-2.43705	-2.01604
14891284	chr19:14891284:C:A	1.74679e-64	-6.92185e-10	-1.67356
14891587	chr19:14891587:G:C	1.45654e-65	-1.9421	-2.21575
14891649	chr19:14891649:G:A	7.23662e-65	-6.92185e-10	-2.55476
14891963	chr19:14891963:T:C	6.31431e-66	-2.44015	-2.55353
14892030	chr19:14892030:G:T	1.32763e-65	-1.97314	-2.27739
14892180	chr19:14892180:C:T	1.12702e-64	-6.92185e-10	-2.11175
14892325	chr19:14892325:G:A	2.12794e-65	-1.9615	-1.81726
14892352	chr19:14892352:C:G	1.94995e-65	-1.93871	-1.92741
14892900	chr19:14892900:C:T	6.31103e-66	-2.44996	-2.54425
14892994	chr19:14892994:C:T	1.9848e-65	-1.97808	-1.87032
14893165	chr19:14893165:A:C	1.95889e-65	-1.94723	-1.91431
14893251	chr19:14893251:T:C	1.73751e-64	-6.92185e-10	-1.67888
14893834	chr19:14893834:A:G	6.3309e-66	-2.43847	-2.5526
14894179	chr19:14894179:C:G	1.45954e-65	-1.67637	-2.47942
14894538	chr19:14894538:C:A	8.27536e-65	-6.92185e-10	-2.42064
14894597	chr19:14894597:C:T	7.50182e-65	-6.92185e-10	-2.51877
14894867	chr19:14894867:A:G	7.93812e-65	-2.46224	-4.09089e-09
14895514	chr19:14895514:G:A	1.75308e-64	-6.92185e-10	-1.66996
14895675	chr19:14895675:A:G	8.37158e-66	-2.43525	-2.27641
14896073	chr19:14896073:C:T	3.62284e-65	-0.866933	-2.37973
14896266	chr19:14896266:T:C	9.22983e-65	-0.891005	-1.42047
14896420	chr19:14896420:G:C	3.9763e-65	-0.776759	-2.37681
14897041	chr19:14897041:A:G	7.09282e-66	-2.46274	-2.41468
14897496	chr19:14897496:A:G	8.87739e-66	-2.10703	-2.54597
14897788	chr19:14897788:C:T	7.23065e-66	-2.45475	-2.40343
14897841	chr19:14897841:T:G	7.31184e-65	-6.92185e-10	-2.54442
14897856	chr19:14897856:C:T	6.73238e-66	-2.44443	-2.48515
14897902	chr19:14897902:G:T	9.34482e-66	-2.07012	-2.53157
14897950	chr19:14897950:A:G	2.92092e-64	-6.92185e-10	-1.15943
14897989	chr19:14897989:C:A	9.15764e-66	-2.44162	-2.1803
14898407	chr19:14898407:A:G	7.23647e-66	-2.46133	-2.39604
14898455	chr19:14898455:T:TA	1.12566e-65	-2.41608	-1.99947
14898979	chr19:14898979:C:T	8.49627e-65	-2.39429	-4.09089e-09
14899013	chr19:14899013:T:C	4.02878e-64	-0.837869	-4.09089e-09
14899196	chr19:14899196:G:A	1.09407e-64	-2.14143	-4.09089e-09
14899198	chr19:14899198:A:T	1.38026e-64	-6.92185e-10	-1.90906
14899514	chr19:14899514:C:T	7.27753e-66	-2.44942	-2.4023
14899537	chr19:14899537:G:A	7.30911e-66	-2.44899	-2.39839
14899575	chr19:14899575:C:T	7.2374e-65	-6.92185e-10	-2.55466
14899737	chr19:14899737:G:A	3.07831e-64	-6.92185e-10	-1.10695
14899757	chr19:14899757:C:T	6.346e-66	-2.46226	-2.52642
14899854	chr19:14899854:C:T	4.03664e-65	-0.752774	-2.38573
14900627	chr19:14900627:C:T	3.3458e-65	-1.28696	-2.03926
14900630	chr19:14900630:T:C	1.64193e-65	-1.63427	-2.40378
14901218	chr19:14901218:G:C	1.25581e-65	-2.39346	-1.91268
14901470	chr19:14901470:T:C	7.2469e-65	-6.92185e-10	-2.55334
14901687	chr19:14901687:A:G	4.96916e-65	-0.571474	-2.35919
14901731	chr19:14901731:A:G	8.59788e-65	-2.3824	-4.09089e-09
14902165	chr19:14902165:C:T	1.0837e-65	-1.93327	-2.52027
14902221	chr19:14902221:G:T	8.69241e-66	-2.27614	-2.39791
14902246	chr19:14902246:C:T	6.55972e-66	-2.44994	-2.50561
14902720	chr19:14902720:A:G	7.37182e-66	-2.4604	-2.37844
14902791	chr19:14902791:CA:C	7.76671e-65	-2.42937	-0.0547058
14903156	chr19:14903156:T:C	1.00043e-64	-6.92185e-10	-2.23091
14903178	chr19:14903178:C:T	9.81873e-65	-2.41515	0.165523
14903179	chr19:14903179:G:A	2.05013e-64	-1.51343	-4.09089e-09
14903197	chr19:14903197:G:A	1.27795e-65	-2.30181	-1.98685
14903349	chr19:14903349:A:ACT	1.03829e-65	-2.20932	-2.28702
14903382	chr19:14903382:T:G	1.17743e-65	-2.29147	-2.07912
14903402	chr19:14903402:C:T	1.4736e-64	-2.21202	0.36839
14903403	chr19:14903403:C:T	1.51947e-64	-2.14279	0.329819
14903406	chr19:14903406:A:T	9.00158e-65	-2.31175	-0.0247705
14903412	chr19:14903412:C:T	6.02708e-65	-2.32	-0.417652
14903417	chr19:14903417:A:C	1.54522e-64	-2.43658	0.640416
14903424	chr19:14903424:T:C	8.79916e-65	-2.31885	-0.0404099
14904112	chr19:14904112:G:T	9.32332e-65	-6.92185e-10	-2.3014
14904247	chr19:14904247:T:C	8.74058e-66	-2.28242	-2.38611
14904598	chr19:14904598:G:A	1.44409e-65	-2.33605	-1.83039
14904763	chr19:14904763:G:A	5.399e-65	-2.41359	-0.434112
14905097	chr19:14905097:G:A	1.01256e-65	-2.19239	-2.32905
14905207	chr19:14905207:C:T	7.25934e-65	-6.92185e-10	-2.55163
14905341	chr19:14905341:G:A	7.76322e-65	-6.92185e-10	-2.48452
14905517	chr19:14905517:T:C	1.68785e-65	-2.35805	-1.65242
14905534	chr19:14905534:G:T	7.23563e-65	-6.92185e-10	-2.5549
14905681	chr19:14905681:G:A	1.25517e-64	-2.45912	0.455063
14905821	chr19:14905821:C:T	5.62393e-65	-2.42381	-0.383074
14905848	chr19:14905848:C:G	6.45889e-66	-2.43255	-2.5385
14906020	chr19:14906020:A:G	7.23563e-65	-6.92185e-10	-2.5549
14906204	chr19:14906204:T:A	1.23501e-64	-2.46225	0.44199
14906499	chr19:14906499:C:T	1.14806e-64	-2.45468	0.361416
14907093	chr19:14907093:T:C	2.39827e-65	-1.72252	-1.93665
14907094	chr19:14907094:A:G	7.40731e-65	-6.92185e-10	-2.53145
14907098	chr19:14907098:A:G	8.01478e-66	-2.4609	-2.29431
14907251	chr19:14907251:A:T	2.88243e-65	-1.90491	-1.57038
14907404	chr19:14907404:G:C	8.81202e-66	-2.11115	-2.54923
14907450	chr19:14907450:G:A	8.8516e-66	-2.20225	-2.45365
14907529	chr19:14907529:C:T	1.54693e-65	-1.90693	-2.19072
14908104	chr19:14908104:T:C	2.25509e-64	-2.34592	0.92778
14908129	chr19:14908129:G:A	9.54625e-65	-1.99447	-0.283297
14908644	chr19:14908644:C:A	2.10436e-64	-6.92185e-10	-1.48732
14908717	chr19:14908717:C:T	1.09742e-65	-2.08443	-2.35653
14908895	chr19:14908895:T:A	5.97799e-64	-6.92185e-10	-0.443249
14909193	chr19:14909193:G:T	7.02283e-66	-2.42653	-2.46081
14909283	chr19:14909283:C:T	2.56276e-65	-1.71563	-1.87721
14909661	chr19:14909661:A:C	3.41218e-65	-1.48735	-1.81922
14910093	chr19:14910093:A:G	7.8519e-65	-6.92185e-10	-2.47316
14910220	chr19:14910220:C:T	1.0034e-65	-2.28974	-2.24078
14910475	chr19:14910475:T:G	9.38478e-66	-2.05412	-2.54329
14910559	chr19:14910559:G:A	1.00058e-65	-2.30667	-2.22666
14910770	chr19:14910770:C:T	7.93897e-65	-2.46214	-4.09089e-09
14910971	chr19:14910971:T:C	9.50961e-66	-2.26802	-2.31619
14911097	chr19:14911097:G:A	9.5142e-66	-2.03771	-2.54601
14911310	chr19:14911310:T:C	1.42832e-65	-2.36288	-1.81455
14911313	chr19:14911313:T:C	1.21205e-64	-6.92185e-10	-2.03902
14911660	chr19:14911660:C:T	7.36588e-65	-6.92185e-10	-2.53706
14911682	chr19:14911682:C:T	7.95051e-65	-6.92185e-10	-2.46068
14911754	chr19:14911754:C:G	8.53158e-65	-6.92185e-10	-2.39014
14911946	chr19:14911946:G:A	7.36923e-65	-6.92185e-10	-2.53661
14912119	chr19:14912119:T:G	7.26293e-66	-2.31171	-2.54201
14912156	chr19:14912156:T:A	7.23727e-66	-2.32032	-2.53694
14912182	chr19:14912182:A:G	7.39161e-66	-2.40793	-2.42823
14912407	chr19:14912407:C:A	1.26219e-63	0.304097	-4.09089e-09
14912843	chr19:14912843:G:A	6.42832e-66	-2.43367	-2.54212
14913072	chr19:14913072:G:A	8.43902e-65	-2.40105	-4.09089e-09
14913697	chr19:14913697:TA:T	1.34642e-65	-1.77092	-2.46555
14914212	chr19:14914212:A:T	9.31448e-66	-2.06417	-2.54077
14914409	chr19:14914409:C:T	9.43762e-66	-2.05118	-2.54062
14914634	chr19:14914634:T:C	1.43808e-64	-6.92185e-10	-1.86803
14914846	chr19:14914846:T:C	1.10003e-64	-2.136	-4.09089e-09
14915251	chr19:14915251:C:A	6.58414e-66	-2.4268	-2.52504
14915313	chr19:14915313:G:A	3.95061e-65	-0.774427	-2.38562
14915404	chr19:14915404:G:A	1.48364e-64	-1.83684	-4.09089e-09
14915814	chr19:14915814:T:C	1.33288e-64	-6.92185e-10	-1.94399
14915941	chr19:14915941:C:T	9.20449e-66	-2.07565	-2.54116
14915998	chr19:14915998:G:A	1.30414e-64	-1.96579	-4.09089e-09
14916441	chr19:14916441:T:C	9.22194e-66	-2.07415	-2.54077
14916590	chr19:14916590:T:C	1.5317e-64	-1.80495	-4.09089e-09
14916798	chr19:14916798:C:A	3.55822e-65	-0.804843	-2.45982
14916814	chr19:14916814:GTCATCATGAGCCCCTGGTTCTGTGGACTGCTGGTTCTGGCATCCTGGA:G	9.18954e-64	-6.92185e-10	-0.0132675
14917076	chr19:14917076:C:T	3.98375e-65	-0.885103	-2.26659
14917170	chr19:14917170:G:A	3.9724e-65	-0.869921	-2.28463
14917281	chr19:14917281:A:G	4.35176e-65	-1.97001	-1.09333
14917370	chr19:14917370:A:G	5.38521e-65	-0.894174	-1.95609
14917745	chr19:14917745:T:G	1.38164e-64	-1.75231	-0.155753
14917757	chr19:14917757:T:C	7.5344e-66	-2.27348	-2.54354
14917776	chr19:14917776:G:A	1.91159e-65	-1.73505	-2.15094
14917910	chr19:14917910:A:G	7.29249e-65	-6.92185e-10	-2.54707
14918304	chr19:14918304:G:A	4.37056e-65	-0.919174	-2.13985
14918362	chr19:14918362:A:G	1.21627e-65	-2.02738	-2.31075
14918481	chr19:14918481:A:C	3.48217e-65	-1.05261	-2.23365
14918690	chr19:14918690:T:C	6.44065e-66	-2.42256	-2.55131
14918780	chr19:14918780:T:C	2.43445e-64	-6.92185e-10	-1.34161
14918997	chr19:14918997:G:A	6.68379e-66	-2.38229	-2.55453
14919075	chr19:14919075:G:T	7.70952e-66	-2.24991	-2.54413
14919230	chr19:14919230:G:A	1.08858e-65	-2.09741	-2.35163
14919306	chr19:14919306:A:G	1.3552e-65	-2.18336	-2.04662
14919369	chr19:14919369:G:A	5.28153e-65	-1.81708	-1.05262
14919390	chr19:14919390:A:G	7.59769e-65	-6.92185e-10	-2.50607
14920096	chr19:14920096:A:G	2.37678e-64	-1.36559	-4.09089e-09
14920097	chr19:14920097:T:C	8.14834e-66	-2.18439	-2.5543
14920143	chr19:14920143:C:G	7.24401e-65	-6.92185e-10	-2.55374
14920216	chr19:14920216:G:A	7.23848e-65	-6.92185e-10	-2.55451
14920379	chr19:14920379:G:A	4.82015e-65	-1.9497	-1.01141
14920416	chr19:14920416:G:A	4.7556e-65	-2.1212	-0.853399
14920421	chr19:14920421:C:T	1.24944e-64	-6.92185e-10	-2.00864
14920424	chr19:14920424:TC:T	7.24122e-65	-6.92185e-10	-2.55413
14920919	chr19:14920919:T:C	7.2563e-65	-6.92185e-10	-2.55205
14920987	chr19:14920987:C:T	1.70555e-65	-2.35378	-1.64625
14921127	chr19:14921127:C:T	1.62257e-65	-2.34986	-1.70005
14921128	chr19:14921128:C:T	1.64381e-65	-2.33929	-1.69761
14921129	chr19:14921129:C:T	1.63834e-65	-2.34262	-1.69761
14921195	chr19:14921195:C:T	4.70595e-65	-1.94441	-1.04068
14921273	chr19:14921273:C:T	1.70681e-65	-2.35976	-1.63954
14921562	chr19:14921562:C:T	1.16207e-64	-2.08113	-4.09089e-09
14921688	chr19:14921688:AC:A	4.68508e-65	-0.434924	-2.55461
14921802	chr19:14921802:C:T	1.67653e-65	-2.36501	-1.65218
14921838	chr19:14921838:T:C	7.25437e-65	-6.92185e-10	-2.55231
14921940	chr19:14921940:C:T	8.58151e-66	-2.1456	-2.54129
14921941	chr19:14921941:G:A	1.6553e-65	-2.35593	-1.67401
14921979	chr19:14921979:G:T	5.97712e-65	-1.90846	-0.83752
14921997	chr19:14921997:T:C	8.02897e-66	-2.25505	-2.4984
14922165	chr19:14922165:T:G	8.26834e-65	-2.42149	-4.09089e-09
14922166	chr19:14922166:C:T	8.26394e-65	-2.42202	-4.09089e-09
14922829	chr19:14922829:A:G	1.15181e-65	-2.4531	-1.93948
14922929	chr19:14922929:A:C	1.239e-65	-2.30269	-2.01693
14923052	chr19:14923052:G:A	1.70324e-65	-2.33547	-1.66592
14923107	chr19:14923107:C:T	1.80424e-65	-2.32432	-1.61945
14923333	chr19:14923333:T:C	6.26849e-65	-0.14484	-2.55354
14923350	chr19:14923350:C:G	5.22284e-65	-0.328937	-2.55194
14923363	chr19:14923363:T:C	1.74165e-65	-2.33917	-1.63991
14923374	chr19:14923374:G:A	1.09013e-65	-1.96289	-2.48473
14923619	chr19:14923619:A:G	1.96013e-65	-2.32864	-1.53227
14923753	chr19:14923753:C:T	1.09624e-64	-2.13945	-4.09089e-09
14923805	chr19:14923805:T:C	1.73115e-65	-2.32798	-1.65715
14923928	chr19:14923928:G:A	1.69221e-65	-2.33894	-1.66894
14924279	chr19:14924279:C:T	1.64847e-65	-2.35504	-1.67903
14924314	chr19:14924314:C:T	2.05972e-65	-2.34122	-1.47013
14924528	chr19:14924528:G:A	8.28629e-65	-2.41932	-4.09089e-09
14924754	chr19:14924754:A:G	1.67055e-65	-2.36293	-1.65783
14924878	chr19:14924878:C:T	1.61147e-65	-2.35344	-1.70333
14925029	chr19:14925029:G:A	1.40889e-65	-2.29353	-1.89759
14925259	chr19:14925259:T:C	8.59074e-66	-2.15331	-2.53251
14925537	chr19:14925537:C:T	7.71092e-66	-2.27705	-2.51682
14925684	chr19:14925684:C:T	7.15042e-65	-1.31632	-1.25043
14925727	chr19:14925727:C:T	4.3263e-65	-0.522867	-2.54634
14925918	chr19:14925918:G:A	2.00128e-65	-2.26295	-1.57718
14926345	chr19:14926345:A:G	1.21115e-65	-2.03431	-2.30804
14926430	chr19:14926430:G:A	8.24714e-65	-2.42405	-4.09089e-09
14926868	chr19:14926868:A:T	1.04138e-64	-6.92185e-10	-2.19079
14927283	chr19:14927283:T:C	8.68345e-66	-2.12966	-2.54543
14927323	chr19:14927323:T:A	7.59294e-66	-2.29052	-2.51877
14927469	chr19:14927469:T:C	2.49124e-65	-2.11947	-1.50167
14927488	chr19:14927488:T:C	7.2371e-65	-6.92185e-10	-2.5547
14927543	chr19:14927543:G:T	1.29184e-65	-2.02717	-2.25068
14927774	chr19:14927774:T:C	1.18206e-65	-2.03695	-2.32971
14927942	chr19:14927942:G:T	2.53599e-65	-1.48594	-2.11739
14928317	chr19:14928317:C:T	7.244e-65	-6.92185e-10	-2.55375
14928327	chr19:14928327:C:T	7.46392e-66	-2.27192	-2.5545
14928397	chr19:14928397:C:T	7.22544e-66	-2.31354	-2.54535
14928496	chr19:14928496:T:C	7.23714e-65	-6.92185e-10	-2.55469
14928707	chr19:14928707:A:G	1.93459e-65	-1.7064	-2.16762
14928861	chr19:14928861:C:T	7.33064e-66	-2.30216	-2.54229
14929418	chr19:14929418:G:T	1.28151e-65	-1.73165	-2.55423
14929465	chr19:14929465:TA:T	8.39929e-66	-2.15669	-2.55167
14929610	chr19:14929610:T:C	7.54245e-64	-6.92185e-10	-0.210786
14929646	chr19:14929646:ATTATTTCTTCTGCT:A	1.82614e-65	-1.79592	-2.13579
14929774	chr19:14929774:C:G	9.59273e-65	-2.14246	-0.130452
14929821	chr19:14929821:G:T	9.99115e-66	-2.06767	-2.46713
14929950	chr19:14929950:T:A	2.14243e-65	-1.71055	-2.06143
14930139	chr19:14930139:G:A	1.71465e-65	-2.36412	-1.63059
14930198	chr19:14930198:A:AAAT	1.9391e-65	-1.77411	-2.09759
14930458	chr19:14930458:C:T	9.50921e-65	-6.92185e-10	-2.28166
14930647	chr19:14930647:G:A	2.04305e-65	-1.70129	-2.11819
14930926	chr19:14930926:C:T	1.93738e-65	-1.74496	-2.12763
14931020	chr19:14931020:T:C	7.93164e-66	-2.27191	-2.49373
14931260	chr19:14931260:AT:A	9.43189e-66	-2.12537	-2.46704
14931303	chr19:14931303:A:G	7.65943e-66	-2.28126	-2.51931
14931425	chr19:14931425:G:A	1.20067e-65	-1.79744	-2.5536
14931754	chr19:14931754:T:C	7.23617e-65	-6.92185e-10	-2.55483
14932145	chr19:14932145:G:C	5.90703e-65	-0.203987	-2.55379
14932300	chr19:14932300:C:T	2.07941e-65	-2.16813	-1.6337
14932301	chr19:14932301:G:A	2.01686e-65	-1.71948	-2.1129
14932366	chr19:14932366:C:A	7.29419e-65	-1.90834	-0.638501
14932856	chr19:14932856:C:T	2.54573e-65	-1.59384	-2.00566
14932912	chr19:14932912:A:G	1.99334e-65	-1.73752	-2.10659
14932985	chr19:14932985:C:T	1.24615e-65	-2.01377	-2.3001
14933054	chr19:14933054:TG:T	9.03151e-65	-2.3332	-4.09089e-09
14933075	chr19:14933075:T:C	7.22383e-66	-2.31349	-2.54563
14933186	chr19:14933186:C:T	1.89744e-65	-1.78216	-2.11125
14933229	chr19:14933229:G:A	1.06574e-65	-1.98947	-2.48078
14933331	chr19:14933331:C:T	1.93156e-65	-1.75898	-2.11662
14933745	chr19:14933745:C:T	1.54664e-65	-1.7598	-2.33804
14933791	chr19:14933791:T:A	1.57998e-65	-1.78397	-2.29254
14933995	chr19:14933995:C:T	7.23676e-65	-6.92185e-10	-2.55474
14934001	chr19:14934001:T:C	1.16194e-65	-1.84405	-2.53978
14934035	chr19:14934035:C:A	5.98008e-65	-1.9231	-0.822382
14934097	chr19:14934097:G:A	1.48191e-65	-2.35125	-1.78934
14934549	chr19:14934549:T:C	8.47111e-65	-2.39726	-4.09089e-09
14934614	chr19:14934614:A:T	1.63571e-65	-1.64777	-2.39407
14934683	chr19:14934683:G:A	7.26779e-65	-6.92185e-10	-2.55047
14934705	chr19:14934705:G:T	6.41971e-66	-2.44638	-2.53075
14934813	chr19:14934813:G:A	1.20269e-65	-1.98246	-2.36689
14934960	chr19:14934960:A:G	8.16865e-66	-2.19077	-2.54544
14935219	chr19:14935219:A:G	1.41964e-64	-6.92185e-10	-1.88093
14935421	chr19:14935421:A:C	2.56193e-65	-2.0175	-1.57566
14938724	chr19:14938724:C:T	8.00057e-65	-6.92185e-10	-2.45441
14938752	chr19:14938752:T:C	4.72487e-65	-1.28671	-1.69437
14939379	chr19:14939379:G:C	1.43343e-65	-1.62278	-2.55107
14939424	chr19:14939424:GT:G	8.54325e-66	-2.13981	-2.55155
14939703	chr19:14939703:C:T	1.31188e-65	-1.7093	-2.55316
14939714	chr19:14939714:G:A	9.82272e-65	-0.0965956	-2.15262
14939742	chr19:14939742:AC:A	1.67234e-65	-1.88849	-2.13121
14939746	chr19:14939746:C:A	1.36999e-65	-2.0002	-2.21892
14939784	chr19:14939784:GAAAATATAA:G	2.42607e-65	-1.10179	-2.54586
14939894	chr19:14939894:T:C	1.4666e-65	-2.26302	-1.88796
14940151	chr19:14940151:C:A	9.88234e-65	-6.92185e-10	-2.24317
14940162	chr19:14940162:A:G	7.45231e-66	-2.37199	-2.45599
14940439	chr19:14940439:T:A	1.80154e-64	-6.92185e-10	-1.64269
14940551	chr19:14940551:C:T	1.71839e-64	-6.92185e-10	-1.68994
14940559	chr19:14940559:C:T	7.84074e-66	-2.36821	-2.40896
14940630	chr19:14940630:T:C	1.60675e-64	-6.92185e-10	-1.75712
14940643	chr19:14940643:G:C	1.69176e-64	-6.92185e-10	-1.70556
14940695	chr19:14940695:G:A	1.77975e-64	-6.92185e-10	-1.65486
14940744	chr19:14940744:G:A	1.84565e-64	-6.92185e-10	-1.6185
14940871	chr19:14940871:G:A	1.06377e-64	-2.16951	-4.09089e-09
14940932	chr19:14940932:G:T	1.15759e-64	-2.08499	-4.09089e-09
14941078	chr19:14941078:A:G	1.72335e-64	-6.92185e-10	-1.68707
14941099	chr19:14941099:C:T	1.71906e-64	-6.92185e-10	-1.68955
14941101	chr19:14941101:C:G	1.49274e-65	-2.2876	-1.84571
14941274	chr19:14941274:A:C	1.03836e-65	-1.96334	-2.53293
14941321	chr19:14941321:T:C	9.87546e-66	-2.00405	-2.5424
14941608	chr19:14941608:C:T	4.14829e-64	-0.808639	-4.09089e-09
14941841	chr19:14941841:C:T	2.02855e-64	-6.92185e-10	-1.52401
14942369	chr19:14942369:A:G	8.59663e-66	-2.45752	-2.22762
14942712	chr19:14942712:G:A	7.23309e-66	-2.30386	-2.55398
14942714	chr19:14942714:TAGTC:T	2.11705e-64	-6.92185e-10	-1.48131
14943078	chr19:14943078:G:A	9.19545e-65	-6.92185e-10	-2.31521
14943275	chr19:14943275:T:C	1.91717e-64	-6.92185e-10	-1.58048
14943558	chr19:14943558:T:C	3.69603e-65	-2.3085	-0.918162
14943815	chr19:14943815:A:G	7.89699e-65	-6.92185e-10	-2.46744
14943895	chr19:14943895:T:A	6.32969e-66	-2.46225	-2.529
14944371	chr19:14944371:A:T	1.79528e-64	-6.92185e-10	-1.64617
14944469	chr19:14944469:G:A	1.42749e-65	-2.33117	-1.84683
14944571	chr19:14944571:A:G	4.30468e-65	-1.9435	-1.13071
14944702	chr19:14944702:A:G	1.97019e-64	-6.92185e-10	-1.55321
14944853	chr19:14944853:C:T	7.55919e-65	-6.92185e-10	-2.51116
14944858	chr19:14944858:A:G	4.63205e-64	-6.92185e-10	-0.698334
14944978	chr19:14944978:G:T	2.76251e-64	-6.92185e-10	-1.21519
14945133	chr19:14945133:T:G	1.54214e-64	-6.92185e-10	-1.79816
14945150	chr19:14945150:T:C	5.50374e-65	-1.41563	-1.41287
14945253	chr19:14945253:A:G	1.10917e-64	-6.92185e-10	-2.12772
14945504	chr19:14945504:G:A	1.23193e-64	-6.92185e-10	-2.02275
14945610	chr19:14945610:C:T	1.41537e-64	-6.92185e-10	-1.88394
14945677	chr19:14945677:C:A	3.3345e-64	-6.92185e-10	-1.02701
14945986	chr19:14945986:C:T	1.4884e-65	-2.40512	-1.7311
14946095	chr19:14946095:T:C	8.56337e-65	-6.92185e-10	-2.38642
14946096	chr19:14946096:G:A	8.56978e-65	-6.92185e-10	-2.38568
14946131	chr19:14946131:G:T	8.78269e-65	-6.92185e-10	-2.36114
14946152	chr19:14946152:G:A	8.39943e-65	-6.92185e-10	-2.40575
14946170	chr19:14946170:G:A	8.74349e-65	-6.92185e-10	-2.36561
14946184	chr19:14946184:G:A	8.26807e-65	-6.92185e-10	-2.42152
14946301	chr19:14946301:T:G	9.61285e-66	-2.37207	-2.20134
14946378	chr19:14946378:C:T	1.02662e-65	-2.18298	-2.32467
14946386	chr19:14946386:T:A	8.78644e-65	-6.92185e-10	-2.36071
14946535	chr19:14946535:G:T	3.71604e-65	-2.35557	-0.865688
14946537	chr19:14946537:G:A	1.28009e-64	-1.9844	-4.09089e-09
14947166	chr19:14947166:C:T	8.435e-65	-6.92185e-10	-2.40153
14947215	chr19:14947215:A:G	8.70366e-65	-6.92185e-10	-2.37018
14947647	chr19:14947647:T:C	8.70593e-65	-6.92185e-10	-2.36991
14947761	chr19:14947761:A:G	8.52428e-65	-6.92185e-10	-2.391
14948275	chr19:14948275:C:T	8.60075e-65	-6.92185e-10	-2.38207
14948486	chr19:14948486:C:T	8.68416e-65	-6.92185e-10	-2.37242
14948563	chr19:14948563:A:AT	9.5266e-66	-2.10422	-2.4782
14948759	chr19:14948759:A:G	8.38972e-65	-6.92185e-10	-2.40691
14948779	chr19:14948779:A:G	7.29412e-66	-2.2982	-2.55124
14948839	chr19:14948839:T:G	6.33328e-66	-2.43592	-2.55477
14948871	chr19:14948871:A:C	1.0301e-64	-2.20168	-4.09089e-09
14948986	chr19:14948986:TGTATATATATAC:T	5.80749e-64	-6.92185e-10	-0.472185
14949273	chr19:14949273:T:C	8.51664e-65	-6.92185e-10	-2.3919
14949306	chr19:14949306:C:T	7.36119e-65	-6.92185e-10	-2.5377
14949327	chr19:14949327:A:T	8.19991e-66	-2.18158	-2.5508
14949336	chr19:14949336:A:G	8.87723e-65	-6.92185e-10	-2.35043
14949339	chr19:14949339:A:T	9.43133e-65	-6.92185e-10	-2.28988
14949487	chr19:14949487:A:G	8.85706e-65	-6.92185e-10	-2.3527
14949582	chr19:14949582:A:G	8.14284e-66	-2.3892	-2.35017
14949959	chr19:14949959:G:A	7.27189e-65	-6.92185e-10	-2.5499
14950404	chr19:14950404:G:A	2.65418e-65	-1.38104	-2.17674
14950960	chr19:14950960:A:G	1.11332e-65	-2.30892	-2.11765
14950971	chr19:14950971:C:T	8.25953e-65	-0.798288	-1.62426
14951036	chr19:14951036:C:T	9.38112e-65	-6.92185e-10	-2.29522
14951314	chr19:14951314:G:A	9.64519e-66	-2.41234	-2.15771
14951411	chr19:14951411:T:G	9.87359e-66	-2.02881	-2.51783
14951662	chr19:14951662:G:A	8.25997e-66	-2.368	-2.35708
14951677	chr19:14951677:C:T	8.25739e-66	-2.45922	-2.26618
14951885	chr19:14951885:A:G	8.67156e-66	-2.34623	-2.33023
14951987	chr19:14951987:AT:A	8.29049e-66	-2.28528	-2.43612
14952051	chr19:14952051:A:G	2.52469e-65	-2.36878	-1.23901
14952082	chr19:14952082:A:G	3.00976e-65	-2.37012	-1.06194
14952179	chr19:14952179:T:C	2.59691e-65	-2.39981	-1.17979
14952314	chr19:14952314:T:C	3.09541e-65	-2.34695	-1.05705
14952424	chr19:14952424:C:T	2.96363e-65	-2.37898	-1.06853
14952520	chr19:14952520:G:C	2.10217e-65	-2.40749	-1.38346
14952537	chr19:14952537:A:G	2.70523e-65	-2.42079	-1.11794
14952754	chr19:14952754:G:A	2.85591e-65	-2.38217	-1.10235
14952945	chr19:14952945:A:G	3.51918e-65	-1.7518	-1.52389
14953385	chr19:14953385:A:C	1.56271e-65	-2.25182	-1.83567
14953804	chr19:14953804:T:C	1.23941e-64	-2.0167	-4.09089e-09
14953826	chr19:14953826:G:T	1.25351e-64	-2.00538	-4.09089e-09
14954188	chr19:14954188:G:A	8.38411e-65	-6.92185e-10	-2.40758
14954359	chr19:14954359:G:T	6.3093e-66	-2.44789	-2.54659
14954752	chr19:14954752:A:G	8.57274e-66	-2.42821	-2.2597
14954877	chr19:14954877:G:C	1.67937e-65	-2.37174	-1.64376
14955178	chr19:14955178:G:A	2.25867e-65	-2.37102	-1.34813
14955335	chr19:14955335:T:C	1.34388e-64	-6.92185e-10	-1.93577
14955473	chr19:14955473:G:A	1.25631e-64	-2.00315	-4.09089e-09
14955624	chr19:14955624:A:G	8.76707e-65	-6.92185e-10	-2.36292
14955634	chr19:14955634:AG:A	2.11768e-65	-1.37111	-2.41249
14955867	chr19:14955867:G:A	2.04986e-65	-1.26134	-2.5548
14955961	chr19:14955961:A:G	1.88724e-65	-1.43373	-2.46507
14956778	chr19:14956778:C:T	7.92567e-66	-2.21426	-2.55214
14956810	chr19:14956810:C:T	1.14744e-64	-6.92185e-10	-2.0938
14956991	chr19:14956991:C:T	1.66773e-65	-2.3648	-1.65765
14957247	chr19:14957247:T:C	1.53531e-64	-6.92185e-10	-1.8026
14957605	chr19:14957605:T:A	7.44654e-66	-2.27388	-2.55487
14957921	chr19:14957921:T:C	1.7841e-65	-1.40245	-2.55255
14958048	chr19:14958048:A:T	1.48599e-65	-2.26226	-1.87558
14958286	chr19:14958286:C:G	1.4065e-64	-6.92185e-10	-1.89023
14958379	chr19:14958379:C:A	2.55174e-65	-1.55267	-2.04448
14959047	chr19:14959047:G:A	7.38938e-65	-6.92185e-10	-2.53388
14959306	chr19:14959306:C:T	1.86411e-65	-1.56595	-2.34518
14959618	chr19:14959618:T:C	3.9872e-64	-6.92185e-10	-0.848244
14959814	chr19:14959814:T:C	7.87415e-65	-6.92185e-10	-2.47033
14960197	chr19:14960197:G:A	1.22619e-65	-1.77529	-2.55472
14960470	chr19:14960470:T:C	8.68537e-66	-2.42155	-2.25331
14960551	chr19:14960551:A:G	1.91534e-65	-1.5126	-2.37143
14960559	chr19:14960559:A:C	1.2017e-65	-1.79677	-2.55341
14960597	chr19:14960597:T:C	1.24143e-65	-1.76366	-2.554
14960777	chr19:14960777:A:G	1.62299e-65	-2.37174	-1.67791
14960977	chr19:14960977:C:T	2.46654e-65	-2.16445	-1.46666
14961042	chr19:14961042:G:T	8.10075e-66	-2.19249	-2.55206
14961823	chr19:14961823:C:G	3.1827e-65	-1.24374	-2.13245
14961975	chr19:14961975:A:T	1.60737e-65	-2.37707	-1.68225
14962384	chr19:14962384:G:A	7.6486e-66	-2.24933	-2.55265
14962414	chr19:14962414:T:C	2.34443e-65	-1.56176	-2.12012
14962491	chr19:14962491:C:T	4.03881e-65	-1.06689	-2.07108
14962626	chr19:14962626:G:A	1.01568e-65	-2.42845	-2.08991
14963373	chr19:14963373:G:A	2.98883e-65	-1.24014	-2.1989
14963456	chr19:14963456:C:T	1.72897e-65	-2.31556	-1.67083
14963636	chr19:14963636:A:G	2.34548e-65	-1.55237	-2.12906
14963971	chr19:14963971:G:A	1.50628e-65	-1.5785	-2.54578
14964208	chr19:14964208:A:G	1.55691e-65	-2.38415	-1.70706
14964469	chr19:14964469:A:C	8.54751e-65	-2.38828	-4.09089e-09
14964612	chr19:14964612:C:T	2.25665e-65	-1.43979	-2.28024
14964687	chr19:14964687:C:T	2.59031e-64	-6.92185e-10	-1.27956
14965110	chr19:14965110:C:T	7.21547e-66	-2.31961	-2.54067
14965169	chr19:14965169:A:G	7.09832e-66	-2.33267	-2.54397
14965209	chr19:14965209:C:G	8.89003e-65	-2.34899	-4.09089e-09
14965658	chr19:14965658:T:C	7.24195e-66	-2.31415	-2.54246
14965753	chr19:14965753:C:G	3.03085e-65	-1.22432	-2.20075
14966020	chr19:14966020:T:C	7.61384e-66	-2.25173	-2.55481
14966085	chr19:14966085:G:A	1.05218e-64	-1.12092	-1.05955
14966337	chr19:14966337:C:T	1.01277e-64	-1.17799	-1.04066
14966461	chr19:14966461:G:C	1.12831e-64	-6.92185e-10	-2.11061
14966730	chr19:14966730:C:T	1.1294e-64	-6.92185e-10	-2.10965
14966840	chr19:14966840:C:T	6.60807e-66	-2.43066	-2.51755
14966900	chr19:14966900:G:A	7.5595e-66	-2.2588	-2.5549
14966965	chr19:14966965:T:A	7.7056e-66	-2.23973	-2.55482
14967066	chr19:14967066:A:G	6.93718e-66	-2.45216	-2.44745
14967387	chr19:14967387:C:T	8.18502e-66	-2.17996	-2.55424
14967621	chr19:14967621:C:T	2.12007e-65	-1.52593	-2.25654
14967636	chr19:14967636:G:A	8.80463e-65	-2.35864	-4.09089e-09
14967813	chr19:14967813:T:C	7.60295e-66	-2.25416	-2.55381
14967912	chr19:14967912:C:T	7.875e-66	-2.25932	-2.5135
14968175	chr19:14968175:G:A	8.54586e-66	-2.42617	-2.26489
14968266	chr19:14968266:T:C	1.33029e-65	-2.10526	-2.14327
14969146	chr19:14969146:C:T	1.859e-65	-1.59131	-2.32257
14969440	chr19:14969440:T:A	6.45546e-66	-2.41891	-2.55267
14969621	chr19:14969621:T:G	1.45601e-64	-6.92185e-10	-1.85564
14969727	chr19:14969727:C:G	1.19458e-64	-2.05354	-4.09089e-09
14969954	chr19:14969954:CT:C	1.94404e-64	-1.56657	-4.09089e-09
14969982	chr19:14969982:CT:C	1.88157e-65	-1.52369	-2.37812
14970312	chr19:14970312:T:C	6.63028e-66	-2.39336	-2.55149
14970429	chr19:14970429:T:C	1.88802e-64	-1.59581	-4.09089e-09
14970524	chr19:14970524:G:A	7.25162e-65	-6.92185e-10	-2.55269
14970794	chr19:14970794:C:T	6.29977e-66	-2.44141	-2.55458
14970819	chr19:14970819:T:G	9.18002e-65	-6.92185e-10	-2.31689
14970823	chr19:14970823:C:T	9.68744e-65	-6.92185e-10	-2.26309
14970869	chr19:14970869:T:C	7.52347e-66	-2.31843	-2.50005
14971034	chr19:14971034:G:A	7.21697e-66	-2.37171	-2.48836
14971087	chr19:14971087:G:A	7.44567e-66	-2.36112	-2.46775
14971137	chr19:14971137:G:T	7.54762e-66	-2.35622	-2.45905
14971159	chr19:14971159:G:A	9.85554e-66	-2.00232	-2.54615
14971380	chr19:14971380:C:T	7.11702e-66	-2.39369	-2.48032
14971412	chr19:14971412:G:T	7.22677e-66	-2.36475	-2.49397
14971649	chr19:14971649:G:A	8.1556e-65	-6.92185e-10	-2.43521
14972207	chr19:14972207:G:A	6.92164e-66	-2.34995	-2.5519
14972415	chr19:14972415:ATG:A	1.66568e-65	-1.55792	-2.46577
14972434	chr19:14972434:A:AGT	8.75366e-66	-2.11938	-2.54765
14972498	chr19:14972498:T:C	4.35564e-64	-6.92185e-10	-0.759863
14972673	chr19:14972673:T:C	6.94715e-66	-2.36374	-2.53443
14972833	chr19:14972833:C:T	7.41811e-65	-6.92185e-10	-2.52999
14972881	chr19:14972881:C:A	7.47414e-66	-2.29423	-2.53083
14973449	chr19:14973449:T:TA	8.51434e-65	-2.39217	-4.09089e-09
14973455	chr19:14973455:C:A	9.17252e-66	-2.39648	-2.22381
14973494	chr19:14973494:G:A	7.71418e-66	-2.40382	-2.38962
14973530	chr19:14973530:G:A	9.09834e-66	-2.07878	-2.54964
14973563	chr19:14973563:G:A	9.74123e-66	-2.37288	-2.18726
14973568	chr19:14973568:G:A	1.48351e-64	-1.83692	-4.09089e-09
14973620	chr19:14973620:C:T	9.30812e-65	-6.92185e-10	-2.30303
14973626	chr19:14973626:T:C	8.9394e-65	-6.92185e-10	-2.34345
14973786	chr19:14973786:T:C	1.6103e-64	-6.92185e-10	-1.75492
14974084	chr19:14974084:T:C	7.86828e-66	-2.38129	-2.39237
14974234	chr19:14974234:G:A	1.59733e-64	-1.763	-4.09089e-09
14974293	chr19:14974293:G:A	7.73908e-66	-2.39233	-2.39789
14974312	chr19:14974312:G:A	7.81534e-66	-2.39131	-2.38911
14974380	chr19:14974380:T:C	7.74824e-66	-2.39066	-2.39838
14974400	chr19:14974400:G:A	2.5856e-64	-6.92185e-10	-1.28138
14974498	chr19:14974498:T:C	7.68534e-66	-2.39195	-2.40524
14974532	chr19:14974532:G:A	8.96287e-66	-2.10014	-2.54327
14974728	chr19:14974728:T:C	1.01017e-65	-2.37834	-2.14546
14974800	chr19:14974800:C:T	6.44286e-66	-2.46279	-2.51074
14975052	chr19:14975052:A:ATT	6.2762e-66	-2.4576	-2.54214
14975149	chr19:14975149:G:C	3.87615e-65	-1.2752	-1.90387
14975383	chr19:14975383:G:A	8.02188e-66	-2.39514	-2.35919
14975455	chr19:14975455:G:C	9.24771e-66	-2.46104	-2.15109
14975525	chr19:14975525:T:C	7.69875e-66	-2.38512	-2.41033
14975655	chr19:14975655:G:C	6.62546e-66	-2.40844	-2.53715
14976085	chr19:14976085:T:C	7.718e-66	-2.38297	-2.40998
14976470	chr19:14976470:C:T	1.83407e-63	0.677787	-4.09089e-09
14976523	chr19:14976523:G:A	9.51205e-66	-2.25398	-2.32996
14977214	chr19:14977214:C:T	1.08314e-65	-2.19332	-2.26074
14977336	chr19:14977336:C:G	8.88014e-66	-2.37487	-2.27782
14977425	chr19:14977425:G:A	8.94152e-66	-2.3699	-2.2759
14977458	chr19:14977458:C:T	8.30313e-66	-2.45273	-2.26714
14977646	chr19:14977646:T:G	8.8664e-66	-2.41595	-2.23829
14977669	chr19:14977669:C:T	1.0794e-65	-2.22181	-2.2357
14977838	chr19:14977838:G:C	9.05944e-66	-2.10657	-2.52613
14978173	chr19:14978173:G:A	1.7299e-65	-1.47978	-2.50607
14978181	chr19:14978181:G:A	8.93611e-66	-2.11839	-2.52801
14978244	chr19:14978244:T:C	5.32182e-65	-0.949265	-1.91284
14978256	chr19:14978256:C:T	1.70088e-65	-1.51926	-2.48351
14978361	chr19:14978361:G:A	2.03961e-65	-1.27573	-2.54543
14978420	chr19:14978420:G:A	9.22765e-65	-6.92185e-10	-2.31171
14978623	chr19:14978623:A:G	1.79108e-65	-1.46137	-2.48973
14978833	chr19:14978833:T:C	9.05787e-66	-2.10501	-2.52786
14979206	chr19:14979206:G:A	1.38141e-65	-1.77429	-2.43653
14979244	chr19:14979244:CG:C	1.51857e-65	-1.59706	-2.51909
14979502	chr19:14979502:T:C	6.30115e-66	-2.45185	-2.54392
14979635	chr19:14979635:A:AGCACCGGCGCGGGGACCGGACCGTGGAG	1.08837e-64	-6.92185e-10	-2.14665
14979813	chr19:14979813:C:T	8.97782e-65	-6.92185e-10	-2.33916
14979916	chr19:14979916:C:T	7.48252e-66	-2.43414	-2.38979
14979950	chr19:14979950:A:G	9.07777e-66	-2.09603	-2.53465
14979968	chr19:14979968:G:C	3.69171e-65	-1.28751	-1.94032
14980117	chr19:14980117:T:C	8.94987e-66	-2.44456	-2.20031
14980196	chr19:14980196:T:C	6.40898e-66	-2.44346	-2.53534
14980538	chr19:14980538:T:A	8.45822e-66	-2.15674	-2.54462
14980567	chr19:14980567:G:C	9.63304e-66	-2.04559	-2.52572
14980717	chr19:14980717:G:A	8.48905e-65	-2.39514	-4.09089e-09
14981249	chr19:14981249:T:C	1.06717e-65	-2.14975	-2.31916
14981656	chr19:14981656:C:T	8.4782e-65	-6.92185e-10	-2.39642
14981668	chr19:14981668:C:T	1.69454e-65	-1.57152	-2.43499
14981669	chr19:14981669:G:A	6.52604e-66	-2.456	-2.50471
14981814	chr19:14981814:G:A	6.36269e-66	-2.43395	-2.55211
14981949	chr19:14981949:G:A	9.12481e-66	-2.07607	-2.54944
14982029	chr19:14982029:G:T	1.33341e-64	-1.9436	-4.09089e-09
14982051	chr19:14982051:C:T	9.03733e-66	-2.1	-2.53514
14982306	chr19:14982306:A:G	8.9307e-66	-2.09637	-2.55064
14982659	chr19:14982659:T:A	1.04876e-65	-1.98462	-2.50169
14982691	chr19:14982691:C:A	1.05688e-65	-1.97056	-2.50804
14983110	chr19:14983110:G:A	1.73462e-65	-1.59993	-2.3832
14983322	chr19:14983322:A:G	1.77169e-65	-2.3479	-1.61408
14983367	chr19:14983367:C:T	1.84304e-64	-6.92185e-10	-1.61992
14983437	chr19:14983437:G:A	1.22122e-64	-6.92185e-10	-2.03148
14983846	chr19:14983846:T:C	1.54997e-64	-6.92185e-10	-1.7931
14983852	chr19:14983852:T:C	8.40344e-66	-2.35436	-2.3535
14984083	chr19:14984083:G:A	1.86656e-65	-1.51368	-2.39614
14984122	chr19:14984122:A:C	1.63429e-64	-6.92185e-10	-1.74013
14984224	chr19:14984224:A:G	1.59821e-64	-6.92185e-10	-1.76245
14984875	chr19:14984875:A:G	9.63687e-65	-6.92185e-10	-2.26832
14984887	chr19:14984887:TTG:T	3.07684e-64	-1.10743	-4.09089e-09
14984888	chr19:14984888:TG:T	1.21271e-65	-2.274	-2.06707
14984949	chr19:14984949:T:C	7.24601e-65	-6.92185e-10	-2.55347
14984950	chr19:14984950:C:T	7.29604e-65	-6.92185e-10	-2.54659
14985141	chr19:14985141:C:T	7.03882e-64	-6.92185e-10	-0.279893
14985145	chr19:14985145:G:A	1.31467e-64	-6.92185e-10	-1.95775
14985344	chr19:14985344:T:C	1.66916e-65	-2.33085	-1.69075
14985814	chr19:14985814:T:C	1.29093e-64	-6.92185e-10	-1.97597
14985866	chr19:14985866:A:G	1.71804e-65	-2.38244	-1.6103
14986487	chr19:14986487:C:T	7.7442e-65	-6.92185e-10	-2.48698
14986824	chr19:14986824:G:A	8.13346e-65	-2.43793	-4.09089e-09
14987055	chr19:14987055:T:C	4.5663e-65	-0.556129	-2.45909
14987235	chr19:14987235:G:A	9.64212e-65	-6.92185e-10	-2.26778
14987400	chr19:14987400:A:G	1.13834e-64	-6.92185e-10	-2.10176
14987468	chr19:14987468:G:A	9.67797e-66	-2.45631	-2.11034
14987481	chr19:14987481:T:A	2.58267e-63	-6.92185e-10	1.02008
14987503	chr19:14987503:T:C	1.1534e-64	-6.92185e-10	-2.08862
14987576	chr19:14987576:G:A	1.15231e-64	-6.92185e-10	-2.08956
14987582	chr19:14987582:G:A	1.19376e-64	-6.92185e-10	-2.05423
14987725	chr19:14987725:T:G	8.20033e-65	-6.92185e-10	-2.42975
14987782	chr19:14987782:G:A	1.11787e-64	-6.92185e-10	-2.11991
14987879	chr19:14987879:G:A	3.63508e-65	-0.906935	-2.33635
14988029	chr19:14988029:C:T	4.50503e-65	-0.473824	-2.5549
14988059	chr19:14988059:A:G	1.40259e-65	-2.28508	-1.91051
14988501	chr19:14988501:C:T	7.04546e-65	-0.0278049	-2.55373
14988661	chr19:14988661:G:T	5.38033e-65	-0.707201	-2.14397
14988737	chr19:14988737:T:C	1.20948e-65	-2.26977	-2.07396
14988903	chr19:14988903:T:C	1.23114e-65	-2.27958	-2.0464
14988937	chr19:14988937:T:C	7.85848e-65	0.0792477	-2.55157
14989002	chr19:14989002:G:C	5.29622e-65	-0.714084	-2.15284
14989048	chr19:14989048:A:G	1.10175e-65	-2.30226	-2.13476
14989080	chr19:14989080:G:A	2.2573e-64	-6.92185e-10	-1.41717
14989127	chr19:14989127:C:T	5.70781e-65	-0.666891	-2.12519
14989175	chr19:14989175:T:C	2.237e-64	-6.92185e-10	-1.4262
14989265	chr19:14989265:A:T	7.51264e-66	-2.41537	-2.40454
14989272	chr19:14989272:A:T	7.13488e-66	-2.41878	-2.45273
14989303	chr19:14989303:C:T	9.75915e-65	-2.25571	-4.09089e-09
14989373	chr19:14989373:T:C	2.59104e-65	-1.08271	-2.49915
14989387	chr19:14989387:G:A	5.13871e-65	-0.758386	-2.13873
14989488	chr19:14989488:C:T	1.111e-65	-2.44427	-1.98439
14989813	chr19:14989813:GA:G	3.03059e-65	-0.926084	-2.49908
14989849	chr19:14989849:T:A	1.04223e-65	-2.1807	-2.31186
14989982	chr19:14989982:A:C	1.14599e-65	-2.44704	-1.95061
14989992	chr19:14989992:G:A	5.2287e-65	-0.611769	-2.26799
14990085	chr19:14990085:A:C	2.19932e-64	-6.92185e-10	-1.44319
14990121	chr19:14990121:ACCC:A	6.11488e-65	-0.608522	-2.11467
14990128	chr19:14990128:T:A	5.96319e-65	-0.632556	-2.11576
14990141	chr19:14990141:G:A	6.06074e-65	-0.626253	-2.10583
14990159	chr19:14990159:G:T	2.59378e-65	-1.12136	-2.45945
14990439	chr19:14990439:A:G	2.34751e-65	-1.13818	-2.54238
14990491	chr19:14990491:T:C	1.15464e-65	-2.02369	-2.36644
14990515	chr19:14990515:G:A	1.11867e-65	-2.08026	-2.34151
14990517	chr19:14990517:C:T	2.42552e-65	-1.10212	-2.54575
14990586	chr19:14990586:G:A	1.12569e-65	-2.03861	-2.37691
14990640	chr19:14990640:A:C	9.33698e-66	-2.05162	-2.5509
14990652	chr19:14990652:G:C	1.11441e-65	-2.08999	-2.33561
14990724	chr19:14990724:A:G	1.09506e-65	-2.06921	-2.3739
14991017	chr19:14991017:C:T	1.4805e-64	-1.83895	-4.09089e-09
14991218	chr19:14991218:G:A	7.37495e-65	-6.92185e-10	-2.53583
14991266	chr19:14991266:G:A	6.52702e-66	-2.4438	-2.51676
14991362	chr19:14991362:T:C	7.99256e-66	-2.25544	-2.50256
14991727	chr19:14991727:A:C	1.00474e-65	-2.10957	-2.41962
14991919	chr19:14991919:G:A	6.47049e-66	-2.41585	-2.5534
14991950	chr19:14991950:C:T	9.29045e-66	-2.34834	-2.25918
14992236	chr19:14992236:T:C	1.44967e-65	-2.36859	-1.794
14992249	chr19:14992249:T:C	1.66109e-64	-6.92185e-10	-1.72386
14992277	chr19:14992277:C:T	1.13059e-64	-6.92185e-10	-2.1086
14992326	chr19:14992326:A:T	8.54618e-65	-2.38843	-4.09089e-09
14992362	chr19:14992362:C:T	1.32935e-64	-1.94664	-4.09089e-09
14992743	chr19:14992743:A:G	1.23831e-65	-1.76623	-2.55394
14992906	chr19:14992906:C:T	5.0577e-65	-1.78528	-1.12773
14992972	chr19:14992972:A:G	1.05524e-65	-2.29277	-2.18738
14993044	chr19:14993044:G:A	7.69154e-65	-6.92185e-10	-2.4938
14993691	chr19:14993691:T:C	2.44393e-65	-1.89449	-1.74582
14993749	chr19:14993749:T:G	1.43176e-65	-2.05598	-2.11904
14993761	chr19:14993761:G:A	7.23793e-65	-6.92185e-10	-2.55458
14993897	chr19:14993897:T:C	1.09406e-65	-2.03105	-2.41297
14993982	chr19:14993982:A:G	1.12587e-65	-2.00741	-2.40795
14993983	chr19:14993983:A:T	1.136e-65	-1.99489	-2.41151
14994188	chr19:14994188:A:G	1.16749e-65	-1.99419	-2.38488
14994239	chr19:14994239:G:A	6.52719e-66	-2.44725	-2.51327
14994442	chr19:14994442:G:A	1.1473e-65	-2.00921	-2.3873
14994675	chr19:14994675:C:T	7.33541e-65	-6.92185e-10	-2.54121
14994860	chr19:14994860:C:G	4.27673e-65	-2.24758	-0.833148
14995002	chr19:14995002:G:A	6.42642e-66	-2.45143	-2.52465
14995096	chr19:14995096:G:A	6.75674e-66	-2.43973	-2.48623
14995154	chr19:14995154:G:A	6.66957e-66	-2.44521	-2.49374
14995249	chr19:14995249:C:CTGGAGG	2.46021e-65	-1.16241	-2.47126
14995442	chr19:14995442:T:G	1.42705e-65	-2.45092	-1.72739
14995523	chr19:14995523:A:G	5.15851e-65	-0.991935	-1.90134
14995550	chr19:14995550:A:G	3.47448e-65	-2.32283	-0.96564
14995597	chr19:14995597:G:T	5.17213e-65	-1.00195	-1.88868
14995652	chr19:14995652:G:A	2.99558e-65	-0.904969	-2.53181
14995810	chr19:14995810:G:A	7.40344e-65	-6.92185e-10	-2.53197
14995913	chr19:14995913:G:A	6.60411e-66	-2.45893	-2.48989
14996507	chr19:14996507:C:T	7.40408e-64	-6.92185e-10	-0.229303
14997054	chr19:14997054:A:G	5.06048e-65	-1.01098	-1.90147
14997086	chr19:14997086:A:G	3.95953e-65	-2.23822	-0.919571
14997094	chr19:14997094:C:T	7.28761e-65	-6.92185e-10	-2.54774
14997130	chr19:14997130:A:G	6.8688e-66	-2.41036	-2.49916
14997135	chr19:14997135:C:T	3.62308e-65	-2.25009	-0.996509
14997136	chr19:14997136:A:G	3.67016e-65	-2.24196	-0.991722
14997479	chr19:14997479:G:A	2.90401e-64	-0.258175	-0.907066
14997594	chr19:14997594:C:T	6.9482e-66	-2.39542	-2.5026
14997658	chr19:14997658:G:A	6.9186e-66	-2.35386	-2.54843
14997730	chr19:14997730:C:T	1.72673e-64	-6.92185e-10	-1.6851
14998137	chr19:14998137:A:G	2.42457e-65	-2.44587	-1.2024
14998484	chr19:14998484:C:T	7.29354e-66	-2.31861	-2.5309
14998492	chr19:14998492:G:A	2.60099e-65	-2.22485	-1.35318
14998516	chr19:14998516:G:T	7.23492e-66	-2.32317	-2.53442
14998585	chr19:14998585:G:A	7.07388e-66	-2.35264	-2.52745
14998641	chr19:14998641:T:C	7.93331e-65	-6.92185e-10	-2.46285
14998701	chr19:14998701:G:A	1.85353e-65	-2.16323	-1.7536
14998763	chr19:14998763:C:G	8.40195e-65	-6.92185e-10	-2.40545
14998766	chr19:14998766:T:C	7.25584e-66	-2.32893	-2.52577
14998920	chr19:14998920:C:T	7.30414e-65	-6.92185e-10	-2.54548
14998995	chr19:14998995:A:T	1.99334e-65	-1.30047	-2.54363
14999415	chr19:14999415:C:A	1.78712e-65	-2.19612	-1.7572
14999425	chr19:14999425:A:G	1.92804e-64	-0.995874	-0.578957
14999441	chr19:14999441:C:T	7.31693e-66	-2.31911	-2.5272
14999718	chr19:14999718:T:G	7.40352e-66	-2.30972	-2.52483
14999923	chr19:14999923:C:T	7.29109e-66	-2.33115	-2.5187
15000099	chr19:15000099:C:G	6.98011e-66	-2.37367	-2.51977
15000152	chr19:15000152:G:T	6.48689e-64	-6.92185e-10	-0.36155
15000421	chr19:15000421:C:G	7.22075e-66	-2.32104	-2.53851
15000694	chr19:15000694:C:T	7.10659e-66	-2.34673	-2.52876
15001125	chr19:15001125:C:T	2.1893e-65	-2.19331	-1.55703
15001143	chr19:15001143:C:A	4.06979e-64	-6.92185e-10	-0.827742
15001185	chr19:15001185:GTT:G	9.08114e-66	-2.12719	-2.50311
15001206	chr19:15001206:C:T	1.9706e-64	-0.900832	-0.652163
15001239	chr19:15001239:A:G	6.89435e-66	-2.43204	-2.47376
15001366	chr19:15001366:A:G	7.31478e-66	-2.3212	-2.52541
15001427	chr19:15001427:G:A	1.98046e-64	-0.888504	-0.659502
15001529	chr19:15001529:A:G	7.51171e-66	-2.30758	-2.51246
15001656	chr19:15001656:C:T	6.1635e-64	-6.92185e-10	-0.41269
15001685	chr19:15001685:G:A	1.65447e-64	-0.919897	-0.807959
15001707	chr19:15001707:C:CTGGAG	7.51406e-66	-2.31724	-2.50249
15001745	chr19:15001745:C:T	7.53807e-66	-2.30615	-2.51038
15001814	chr19:15001814:A:G	7.39393e-65	-6.92185e-10	-2.53326
15002387	chr19:15002387:C:T	7.38511e-65	-6.92185e-10	-2.53445
15002408	chr19:15002408:T:C	1.65094e-65	-2.27635	-1.75623
15002534	chr19:15002534:A:G	8.68847e-66	-2.17522	-2.49928
15002671	chr19:15002671:T:C	1.72964e-65	-2.18859	-1.79742
15002779	chr19:15002779:A:G	2.25567e-65	-2.21292	-1.50756
15002801	chr19:15002801:T:C	7.62398e-65	-6.92185e-10	-2.50262
15002863	chr19:15002863:G:A	8.74802e-66	-2.14939	-2.51828
15002888	chr19:15002888:A:C	2.44837e-65	-1.85714	-1.78135
15002938	chr19:15002938:A:G	4.8906e-65	-0.983101	-1.9635
15003063	chr19:15003063:C:T	7.46106e-66	-2.29792	-2.52888
15003434	chr19:15003434:C:T	2.51551e-65	-1.72818	-1.88326
15003605	chr19:15003605:G:A	1.07793e-64	-6.92185e-10	-2.1563
15003727	chr19:15003727:A:C	7.77503e-64	-6.92185e-10	-0.180417
15004242	chr19:15004242:TA:T	6.96993e-66	-2.34008	-2.55482
15004263	chr19:15004263:A:G	8.06998e-65	-2.44577	-4.09089e-09
15004456	chr19:15004456:C:T	7.08834e-64	-6.92185e-10	-0.272883
15004728	chr19:15004728:T:G	2.52861e-64	-6.92185e-10	-1.30367
15004798	chr19:15004798:T:C	7.90745e-65	-6.92185e-10	-2.46611
15004866	chr19:15004866:T:C	2.30292e-65	-1.14901	-2.55073
15004945	chr19:15004945:C:T	7.33733e-66	-2.29954	-2.54399
15004990	chr19:15004990:T:C	7.42207e-65	-6.92185e-10	-2.52946
15005054	chr19:15005054:T:A	7.9594e-65	-2.45957	-4.09089e-09
15005069	chr19:15005069:G:A	9.47605e-65	-6.92185e-10	-2.28515
15005137	chr19:15005137:A:G	1.03211e-65	-1.97438	-2.52793
15005168	chr19:15005168:G:A	1.84789e-64	-6.92185e-10	-1.61729
15005200	chr19:15005200:C:T	1.57833e-64	-6.92185e-10	-1.77497
15005378	chr19:15005378:G:A	1.98511e-64	-6.92185e-10	-1.54566
15005380	chr19:15005380:G:C	1.98963e-64	-6.92185e-10	-1.54339
15005593	chr19:15005593:A:G	1.02482e-64	-6.92185e-10	-2.20681
15005652	chr19:15005652:A:G	1.08139e-64	-6.92185e-10	-2.15309
15005655	chr19:15005655:G:A	1.02362e-64	-6.92185e-10	-2.20799
15006026	chr19:15006026:A:G	6.38693e-65	-0.915028	-1.76464
15006118	chr19:15006118:T:C	1.02482e-64	-6.92185e-10	-2.20681
15006239	chr19:15006239:G:A	1.9241e-64	-6.92185e-10	-1.57688
15006278	chr19:15006278:T:C	1.02458e-64	-6.92185e-10	-2.20705
15006306	chr19:15006306:G:A	1.10535e-65	-2.4611	-1.97266
15006347	chr19:15006347:C:T	7.73555e-66	-2.41266	-2.37802
15006690	chr19:15006690:G:A	1.01997e-64	-6.92185e-10	-2.21156
15006845	chr19:15006845:A:G	9.90518e-65	-6.92185e-10	-2.24086
15006911	chr19:15006911:C:T	9.89543e-65	-6.92185e-10	-2.24185
15007068	chr19:15007068:A:G	1.38756e-65	-2.40531	-1.80107
15007115	chr19:15007115:A:G	8.53186e-66	-2.43655	-2.25615
15007118	chr19:15007118:C:T	9.90947e-65	-6.92185e-10	-2.24043
15007215	chr19:15007215:A:G	1.40641e-65	-2.40438	-1.7885
15007260	chr19:15007260:G:A	2.30011e-65	-2.31627	-1.38469
15007261	chr19:15007261:A:G	1.56357e-64	-6.92185e-10	-1.78436
15007277	chr19:15007277:A:G	8.86444e-66	-2.42189	-2.23257
15007287	chr19:15007287:A:G	9.9208e-65	-6.92185e-10	-2.23929
15007293	chr19:15007293:C:T	6.31269e-66	-2.4568	-2.53714
15007307	chr19:15007307:C:T	1.35875e-65	-2.41138	-1.81597
15007371	chr19:15007371:C:G	1.10054e-65	-2.46226	-1.97586
15007474	chr19:15007474:C:A	1.81132e-65	-2.28777	-1.65209
15007586	chr19:15007586:T:C	1.43885e-65	-2.40915	-1.76092
15007882	chr19:15007882:G:A	1.15439e-65	-2.40552	-1.98482
15007953	chr19:15007953:A:G	1.43042e-64	-2.40206	0.528689
15007955	chr19:15007955:G:A	1.71193e-65	-2.41595	-1.58035
15008003	chr19:15008003:A:C	1.4959e-65	-2.35856	-1.77263
15008107	chr19:15008107:G:T	1.90454e-64	-6.92185e-10	-1.58709
15008122	chr19:15008122:C:T	9.0309e-66	-2.41123	-2.22462
15008235	chr19:15008235:T:C	1.39121e-65	-2.40379	-1.79996
15008531	chr19:15008531:C:T	4.0668e-64	-0.828478	-4.09089e-09
15008556	chr19:15008556:A:G	1.41027e-65	-2.41476	-1.77538
15008663	chr19:15008663:T:C	1.36305e-65	-2.41752	-1.80667
15008775	chr19:15008775:A:G	9.57303e-65	-6.92185e-10	-2.27497
15009025	chr19:15009025:T:C	1.11692e-65	-2.43416	-1.98918
15009085	chr19:15009085:G:A	9.34734e-65	-0.0877877	-2.21104
15009292	chr19:15009292:T:C	2.47762e-65	-2.43757	-1.18906
15009392	chr19:15009392:A:G	1.03189e-64	0.0197961	-2.21974
15009410	chr19:15009410:G:A	1.73117e-65	-2.44238	-1.54274
15009419	chr19:15009419:T:C	2.11195e-65	-2.29038	-1.49593
15009697	chr19:15009697:T:A	1.32773e-64	0.60155	-2.54942
15009960	chr19:15009960:A:T	9.58088e-65	-6.92185e-10	-2.27415
15009961	chr19:15009961:C:T	9.58963e-65	-6.92185e-10	-2.27324
15009975	chr19:15009975:C:T	1.15794e-64	0.154544	-2.23923
15010058	chr19:15010058:C:T	9.28163e-65	-6.92185e-10	-2.30588
15010123	chr19:15010123:T:C	9.55879e-65	-6.92185e-10	-2.27646
15010199	chr19:15010199:AAAG:A	7.94873e-65	-2.46091	-4.09089e-09
15010398	chr19:15010398:C:T	7.9557e-65	-2.46003	-4.09089e-09
15010411	chr19:15010411:A:G	1.16133e-64	-0.155032	-1.92674
15010495	chr19:15010495:C:G	3.82335e-64	-0.55954	-0.330667
15010578	chr19:15010578:A:C	8.79749e-66	-2.39869	-2.26335
15010890	chr19:15010890:G:T	9.60244e-65	-6.92185e-10	-2.2719
15011241	chr19:15011241:G:A	2.5548e-64	-6.92185e-10	-1.29336
15011722	chr19:15011722:A:G	1.53852e-65	-2.38425	-1.71885
15011763	chr19:15011763:G:C	1.55257e-65	-2.462	-1.63201
15011841	chr19:15011841:C:A	1.28889e-65	-2.37046	-1.90968
15011860	chr19:15011860:G:A	1.46533e-64	-2.45418	0.604931
15012106	chr19:15012106:T:A	1.31365e-65	-2.31902	-1.94209
15012223	chr19:15012223:C:T	2.14702e-64	-6.92185e-10	-1.46725
15012266	chr19:15012266:A:G	1.97463e-64	-6.92185e-10	-1.55095
15012376	chr19:15012376:C:T	9.68229e-65	-6.92185e-10	-2.26362
15012398	chr19:15012398:C:A	9.77647e-65	-6.92185e-10	-2.25394
15012541	chr19:15012541:G:A	1.63393e-64	-2.4563	0.715957
15012555	chr19:15012555:AAAAC:A	1.56213e-65	-2.33673	-1.75113
15012646	chr19:15012646:A:T	1.1766e-64	-2.06871	-4.09089e-09
15012885	chr19:15012885:C:T	1.3151e-65	-2.26288	-1.99712
15012896	chr19:15012896:G:A	9.67575e-65	-6.92185e-10	-2.2643
15013121	chr19:15013121:G:C	6.22809e-66	-2.45289	-2.55454
15013662	chr19:15013662:C:T	2.12678e-65	-2.18055	-1.59875
15013802	chr19:15013802:C:T	9.96638e-65	-6.92185e-10	-2.2347
15013882	chr19:15013882:A:T	1.509e-65	-2.30556	-1.81691
15013912	chr19:15013912:T:C	1.26035e-65	-2.32033	-1.9822
15013936	chr19:15013936:G:A	1.45638e-65	-2.30544	-1.85253
15014561	chr19:15014561:A:G	1.10147e-64	-6.92185e-10	-2.13469
15014831	chr19:15014831:A:G	8.24822e-66	-2.43425	-2.29226
15014925	chr19:15014925:C:T	3.2301e-65	-0.848838	-2.51257
15015152	chr19:15015152:G:A	1.08788e-64	-6.92185e-10	-2.1471
15015330	chr19:15015330:A:G	4.63241e-65	-0.447154	-2.55369
15015332	chr19:15015332:C:T	1.95556e-65	-1.39923	-2.46402
15015376	chr19:15015376:T:C	1.79745e-65	-1.92507	-2.02248
15015505	chr19:15015505:C:A	2.09849e-65	-1.38206	-2.41064
15015528	chr19:15015528:A:G	7.89754e-66	-2.29088	-2.47908
15015687	chr19:15015687:A:G	1.81289e-65	-1.51167	-2.42732
15015729	chr19:15015729:C:T	7.27093e-65	-6.92185e-10	-2.55003
15015730	chr19:15015730:A:G	1.336e-65	-2.44865	-1.79559
15015744	chr19:15015744:T:C	3.15473e-64	-6.92185e-10	-1.08243
15015840	chr19:15015840:T:C	8.74704e-65	-6.92185e-10	-2.3652
15015855	chr19:15015855:A:G	7.73369e-65	-6.92185e-10	-2.48833
15016119	chr19:15016119:G:A	4.53532e-65	-2.36077	-0.661252
15016242	chr19:15016242:T:C	2.32155e-65	-1.8241	-1.86759
15016427	chr19:15016427:A:AC	6.69075e-66	-2.39801	-2.53777
15016467	chr19:15016467:A:G	6.74361e-66	-2.4023	-2.52561
15016602	chr19:15016602:T:C	1.09752e-64	-6.92185e-10	-2.13828
15016630	chr19:15016630:C:T	4.51703e-65	-1.30201	-1.72405
15016631	chr19:15016631:A:G	1.03484e-65	-2.20198	-2.29769
15016722	chr19:15016722:T:G	9.43009e-66	-2.22292	-2.36968
15016806	chr19:15016806:C:T	9.20021e-66	-2.20951	-2.40777
15016847	chr19:15016847:A:G	7.11852e-66	-2.34651	-2.5273
15016937	chr19:15016937:C:T	7.50323e-66	-2.38798	-2.43319
15017052	chr19:15017052:C:G	8.94442e-65	-6.92185e-10	-2.34289
15017293	chr19:15017293:G:A	4.90325e-65	-0.389228	-2.55479
15017365	chr19:15017365:T:C	4.38281e-65	-2.43714	-0.619093
15017369	chr19:15017369:AG:A	3.11328e-65	-0.843348	-2.55489
15017424	chr19:15017424:A:C	7.3014e-65	-6.92185e-10	-2.54585
15017438	chr19:15017438:T:C	1.80937e-65	-2.36558	-1.57536
15017676	chr19:15017676:T:C	1.24251e-64	-6.92185e-10	-2.0142
15017748	chr19:15017748:A:T	5.39159e-65	-0.309191	-2.53989
15017795	chr19:15017795:C:T	1.10601e-64	-6.92185e-10	-2.13058
15017800	chr19:15017800:C:T	1.10265e-64	-6.92185e-10	-2.13362
15018001	chr19:15018001:C:T	9.38412e-64	-2.29703	2.30472
15018251	chr19:15018251:G:A	1.78964e-64	0.472123	-2.12144
15018286	chr19:15018286:A:G	1.89131e-65	-2.40911	-1.48754
15018295	chr19:15018295:A:G	1.1862e-65	-1.87084	-2.49233
15018372	chr19:15018372:A:G	1.28297e-65	-2.36153	-1.92321
15018445	chr19:15018445:G:A	6.39822e-65	-0.210869	-2.46703
15018454	chr19:15018454:A:G	1.54648e-64	-6.92185e-10	-1.79535
15018516	chr19:15018516:C:T	1.35185e-65	-2.2698	-1.96265
15018536	chr19:15018536:G:A	4.15756e-64	-2.22318	1.41678
15018538	chr19:15018538:G:A	7.94808e-65	-6.92185e-10	-2.46099
15018584	chr19:15018584:G:A	5.97073e-65	-0.248152	-2.4989
15018820	chr19:15018820:C:T	4.50245e-64	-2.28557	1.55885
15019174	chr19:15019174:C:T	1.42115e-65	-1.84074	-2.34171
15019267	chr19:15019267:C:T	9.99227e-65	-6.92185e-10	-2.23211
15019278	chr19:15019278:T:C	8.40034e-65	-2.04434	-0.361304
15019311	chr19:15019311:T:C	1.36201e-64	-6.92185e-10	-1.92237
15019340	chr19:15019340:C:T	9.87896e-65	-6.92185e-10	-2.24351
15019439	chr19:15019439:T:C	8.21254e-65	-2.05848	-0.369779
15020102	chr19:15020102:G:C	1.35885e-64	-2.24807	0.323374
15020368	chr19:15020368:A:G	3.15148e-65	-2.41333	-0.972721
15020401	chr19:15020401:G:T	1.39466e-65	-2.34189	-1.85938
15020518	chr19:15020518:G:A	1.54114e-65	-1.8995	-2.2019
15020528	chr19:15020528:T:C	1.17471e-64	-6.92185e-10	-2.07031
15020683	chr19:15020683:G:A	1.57031e-64	-2.37286	0.592794
15020783	chr19:15020783:G:A	9.51311e-65	-6.92185e-10	-2.28125
15020856	chr19:15020856:G:A	4.75192e-65	-0.42903	-2.54634
15021052	chr19:15021052:G:A	3.25923e-64	-2.40343	1.35359
15021100	chr19:15021100:C:T	1.09482e-64	-2.14075	-4.09089e-09
15021166	chr19:15021166:G:C	9.5805e-66	-2.3256	-2.25117
15021573	chr19:15021573:G:C	1.02469e-64	-6.92185e-10	-2.20694
15021733	chr19:15021733:T:C	2.137e-65	-1.22371	-2.55081
15021830	chr19:15021830:G:A	1.06113e-64	-6.92185e-10	-2.172
15022009	chr19:15022009:C:G	8.47145e-65	-6.92185e-10	-2.39722
15022016	chr19:15022016:C:A	8.44928e-65	-6.92185e-10	-2.39984
15022217	chr19:15022217:G:A	3.7109e-65	-2.10013	-1.12252
15022397	chr19:15022397:T:C	7.97549e-65	-6.92185e-10	-2.45755
15022567	chr19:15022567:G:A	1.14423e-65	-2.02455	-2.37463
15022648	chr19:15022648:T:C	6.64005e-66	-2.46071	-2.48267
15022808	chr19:15022808:G:A	9.82999e-65	-6.92185e-10	-2.24848
15022950	chr19:15022950:G:C	1.64009e-65	-1.92575	-2.11342
15023504	chr19:15023504:G:A	1.1755e-65	-2.34283	-2.02939
15023506	chr19:15023506:G:C	6.71457e-64	-6.92185e-10	-0.327055
15023654	chr19:15023654:G:A	7.40158e-65	-6.92185e-10	-2.53223
15023870	chr19:15023870:G:C	4.66973e-65	-2.38909	-0.60373
15023881	chr19:15023881:GTTA:G	4.47115e-65	-2.38953	-0.646744
15024416	chr19:15024416:T:C	3.1426e-65	-2.01104	-1.37783
15024659	chr19:15024659:T:C	1.78098e-65	-1.82266	-2.13409
15024712	chr19:15024712:C:G	1.75677e-65	-1.83303	-2.13741
15024880	chr19:15024880:C:A	7.62923e-65	-6.92185e-10	-2.50193
15024929	chr19:15024929:C:A	1.62565e-65	-1.60919	-2.43883
15025082	chr19:15025082:G:A	1.22457e-64	-6.92185e-10	-2.02875
15025234	chr19:15025234:A:G	9.79801e-65	-6.92185e-10	-2.25174
15025682	chr19:15025682:C:T	1.18373e-64	-6.92185e-10	-2.06267
15026016	chr19:15026016:C:T	1.0821e-65	-2.43059	-2.02443
15026074	chr19:15026074:G:A	1.38693e-64	-6.92185e-10	-1.90424
15026335	chr19:15026335:T:C	7.23646e-65	-6.92185e-10	-2.55479
15026349	chr19:15026349:C:T	5.21634e-65	-1.28188	-1.60025
15026378	chr19:15026378:G:A	1.32589e-64	-6.92185e-10	-1.94925
15026431	chr19:15026431:T:G	2.96385e-65	-1.49068	-1.95675
15026503	chr19:15026503:G:T	7.63435e-66	-2.2521	-2.55175
15027000	chr19:15027000:T:C	8.34629e-65	-6.92185e-10	-2.4121
15027232	chr19:15027232:C:T	2.03231e-65	-1.55008	-2.27467
15027249	chr19:15027249:T:A	9.21135e-65	-6.92185e-10	-2.31348
15027435	chr19:15027435:C:T	1.07548e-64	-2.15857	-4.09089e-09
15027594	chr19:15027594:G:A	1.74107e-64	-1.67683	-4.09089e-09
15027753	chr19:15027753:C:T	7.23564e-65	-6.92185e-10	-2.5549
15027853	chr19:15027853:T:C	2.34725e-65	-1.43238	-2.24829
15027908	chr19:15027908:C:T	7.24137e-65	-6.92185e-10	-2.55411
15027973	chr19:15027973:T:C	1.86104e-65	-1.66104	-2.25175
15028725	chr19:15028725:C:A	7.60364e-65	-6.92185e-10	-2.50529
15028814	chr19:15028814:C:T	2.43107e-65	-1.16212	-2.48346
15029081	chr19:15029081:A:G	3.0474e-65	-1.25791	-2.16172
15029249	chr19:15029249:C:T	8.33701e-66	-2.34471	-2.37109
15029612	chr19:15029612:G:A	3.62872e-64	-6.92185e-10	-0.942454
15029786	chr19:15029786:C:T	2.84416e-64	-1.18606	-4.09089e-09
15029925	chr19:15029925:AT:A	1.55356e-64	-6.92185e-10	-1.79078
15029926	chr19:15029926:T:A	7.4428e-65	-6.92185e-10	-2.52667
15030006	chr19:15030006:G:A	3.56795e-64	-6.92185e-10	-0.959344
15030121	chr19:15030121:T:C	1.29337e-65	-2.3383	-1.93836
15030684	chr19:15030684:C:T	1.75166e-65	-1.41986	-2.5535
15030813	chr19:15030813:C:T	1.18504e-65	-2.33661	-2.02754
15031095	chr19:15031095:G:A	8.60038e-65	-6.92185e-10	-2.38211
15031109	chr19:15031109:G:A	5.17764e-65	-0.672415	-2.21715
15031569	chr19:15031569:C:A	4.87081e-65	-2.41583	-0.534828
15031648	chr19:15031648:C:T	1.07271e-64	-6.92185e-10	-2.16114
15031787	chr19:15031787:C:T	1.04907e-64	-2.18343	-4.09089e-09
15031942	chr19:15031942:A:T	3.36922e-64	-6.92185e-10	-1.01665
15032118	chr19:15032118:G:A	4.93438e-64	-0.635108	-4.09089e-09
15032397	chr19:15032397:C:A	4.03495e-65	-1.94514	-1.19378
15032585	chr19:15032585:TGA:T	1.88417e-65	-1.95141	-1.94902
15032612	chr19:15032612:T:A	1.21334e-65	-2.30416	-2.03638
15032642	chr19:15032642:A:G	4.47386e-65	-1.9239	-1.11177
15033077	chr19:15033077:G:T	3.96379e-65	-1.98167	-1.17505
15033287	chr19:15033287:G:A	8.59067e-66	-2.37621	-2.30962
15033486	chr19:15033486:G:A	8.14413e-65	-6.92185e-10	-2.43662
15033505	chr19:15033505:C:G	4.3911e-65	-1.92817	-1.12617
15033723	chr19:15033723:A:C	1.10728e-64	-6.92185e-10	-2.12943
15034057	chr19:15034057:A:G	1.61095e-65	-1.85592	-2.20118
15034072	chr19:15034072:T:C	3.71376e-65	-1.87459	-1.34729
15034491	chr19:15034491:G:A	7.26138e-65	-6.92185e-10	-2.55135
15034815	chr19:15034815:T:C	3.57211e-65	-1.89294	-1.36782
15035087	chr19:15035087:C:T	2.52277e-65	-2.38712	-1.22144
15035228	chr19:15035228:T:C	1.23769e-64	-6.92185e-10	-2.01809
15035394	chr19:15035394:C:T	8.16164e-65	-2.43447	-4.09089e-09
15035534	chr19:15035534:A:G	6.6443e-65	-2.24968	-0.390479
15035540	chr19:15035540:T:C	7.97831e-65	-6.92185e-10	-2.45719
15035930	chr19:15035930:G:A	7.35272e-65	-6.92185e-10	-2.53885
15035960	chr19:15035960:A:G	9.70878e-65	0.292136	-2.55302
15036029	chr19:15036029:A:T	8.52831e-65	-6.92185e-10	-2.39053
15036901	chr19:15036901:A:G	1.65574e-65	-1.7033	-2.32637
15036954	chr19:15036954:C:T	1.37441e-64	-6.92185e-10	-1.91331
15037136	chr19:15037136:T:C	7.26336e-65	-6.92185e-10	-2.55108
15037208	chr19:15037208:A:G	7.26336e-65	-6.92185e-10	-2.55108
15037251	chr19:15037251:T:C	7.24085e-65	-6.92185e-10	-2.55418
15037415	chr19:15037415:C:T	7.23747e-65	-6.92185e-10	-2.55465
15037472	chr19:15037472:A:C	7.25077e-65	-6.92185e-10	-2.55281
15037524	chr19:15037524:C:T	7.26324e-65	-6.92185e-10	-2.55109
15037537	chr19:15037537:G:A	1.31249e-64	-6.92185e-10	-1.95941
15037564	chr19:15037564:G:C	7.26336e-65	-6.92185e-10	-2.55108
15037858	chr19:15037858:C:G	7.22195e-66	-2.45487	-2.40451
15037935	chr19:15037935:G:A	6.49159e-66	-2.46173	-2.50426
15038076	chr19:15038076:T:C	7.33979e-65	-6.92185e-10	-2.54061
15038182	chr19:15038182:C:T	1.24346e-64	-6.92185e-10	-2.01343
15038272	chr19:15038272:G:T	6.26537e-66	-2.46194	-2.53952
15038337	chr19:15038337:A:G	8.45013e-66	-2.45254	-2.24978
15038423	chr19:15038423:T:C	1.07287e-64	0.17794	-2.33893
15038447	chr19:15038447:C:T	7.23576e-65	-6.92185e-10	-2.55488
15038686	chr19:15038686:C:T	1.04148e-64	0.231957	-2.42265
15038780	chr19:15038780:C:T	2.34444e-64	-6.92185e-10	-1.37929
15038796	chr19:15038796:G:A	1.14406e-64	-6.92185e-10	-2.09675
15038927	chr19:15038927:G:A	9.50674e-66	-2.06592	-2.51858
15038997	chr19:15038997:G:A	7.63189e-65	-6.92185e-10	-2.50158
15039010	chr19:15039010:C:A	1.42129e-65	-1.71168	-2.47067
15039136	chr19:15039136:C:T	1.42384e-64	-1.87798	-4.09089e-09
15039228	chr19:15039228:T:C	1.4106e-65	-1.78921	-2.40069
15039231	chr19:15039231:G:A	7.83724e-65	-6.92185e-10	-2.47503
15039327	chr19:15039327:A:C	7.45615e-65	-6.92185e-10	-2.52488
15039356	chr19:15039356:G:A	4.31998e-64	-6.92185e-10	-0.768084
15039368	chr19:15039368:T:A	6.83569e-66	-2.45353	-2.46082
15039369	chr19:15039369:T:A	6.82175e-66	-2.45649	-2.4599
15039545	chr19:15039545:A:G	8.45291e-65	-2.39941	-4.09089e-09
15039813	chr19:15039813:G:A	1.95199e-65	-1.4747	-2.39037
15039904	chr19:15039904:A:G	1.29537e-65	-1.78587	-2.48925
15039928	chr19:15039928:A:G	6.44566e-66	-2.46055	-2.51255
15040059	chr19:15040059:C:T	1.75902e-65	-1.57555	-2.39362
15040280	chr19:15040280:T:C	1.30562e-65	-1.81664	-2.4506
15040390	chr19:15040390:C:T	8.56393e-65	-6.92185e-10	-2.38636
15040528	chr19:15040528:G:A	2.00271e-64	0.101115	-1.63795
15040907	chr19:15040907:T:C	1.64821e-65	-1.72461	-2.30962
15041088	chr19:15041088:G:A	1.86059e-64	-1.61044	-4.09089e-09
15041637	chr19:15041637:C:T	6.35234e-66	-2.45968	-2.528
15041660	chr19:15041660:C:T	1.85337e-64	-1.61433	-4.09089e-09
15041978	chr19:15041978:A:C	2.50041e-64	-6.92185e-10	-1.31488
15042936	chr19:15042936:A:C	1.56106e-65	-1.53845	-2.5501
15043215	chr19:15043215:G:A	7.66704e-65	-6.92185e-10	-2.49699
15043265	chr19:15043265:A:G	1.01302e-65	-2.12501	-2.39597
15043315	chr19:15043315:A:G	1.03705e-65	-2.11044	-2.3871
15043388	chr19:15043388:A:G	1.02817e-65	-2.11551	-2.39063
15043401	chr19:15043401:A:G	1.01724e-65	-2.12717	-2.38965
15043424	chr19:15043424:C:A	1.05268e-65	-2.08818	-2.3944
15043581	chr19:15043581:T:C	2.66936e-64	-6.92185e-10	-1.24949
15043606	chr19:15043606:AT:A	7.44387e-65	-6.92185e-10	-2.52653
15043806	chr19:15043806:C:T	1.03779e-65	-1.94251	-2.55431
15044113	chr19:15044113:T:C	1.29398e-64	-6.92185e-10	-1.97361
15044150	chr19:15044150:T:C	1.53298e-65	-1.94737	-2.15934
15044323	chr19:15044323:GGTA:G	1.03402e-65	-1.97749	-2.52297
15044363	chr19:15044363:C:T	8.03405e-65	-2.45023	-4.09089e-09
15044463	chr19:15044463:C:T	4.46734e-64	-0.734541	-4.09089e-09
15044661	chr19:15044661:A:G	7.63501e-65	-6.92185e-10	-2.50117
15044901	chr19:15044901:A:G	7.3964e-65	-6.92185e-10	-2.53293
15045037	chr19:15045037:G:A	6.957e-64	1.0776	-1.36918
15045116	chr19:15045116:C:T	8.32665e-65	-0.527742	-1.88672
15045153	chr19:15045153:C:T	2.16328e-65	-2.04767	-1.71462
15045157	chr19:15045157:A:C	1.23951e-65	-1.85226	-2.46694
15045609	chr19:15045609:G:C	9.66792e-65	-6.92185e-10	-2.26511
15045873	chr19:15045873:G:A	6.46546e-66	-2.46062	-2.50941
15046106	chr19:15046106:A:G	6.45922e-66	-2.46121	-2.50978
15046251	chr19:15046251:C:T	9.72115e-65	-6.92185e-10	-2.25962
15046252	chr19:15046252:T:G	9.66819e-65	-6.92185e-10	-2.26508
15046425	chr19:15046425:A:T	5.08347e-64	0.759587	-1.36493
15046757	chr19:15046757:A:C	6.45922e-66	-2.46108	-2.50991
15046893	chr19:15046893:G:C	9.24263e-65	-2.31009	-4.09089e-09
15047237	chr19:15047237:T:C	9.9684e-65	-6.92185e-10	-2.2345
15047324	chr19:15047324:T:C	6.50453e-66	-2.45874	-2.50527
15047445	chr19:15047445:G:A	5.1289e-64	0.8276	-1.42404
15047686	chr19:15047686:G:A	6.69662e-66	-2.46086	-2.47405
15047767	chr19:15047767:A:G	9.9533e-65	-6.92185e-10	-2.23602
15047920	chr19:15047920:T:A	7.28155e-65	-6.92185e-10	-2.54858
15047970	chr19:15047970:C:T	6.57788e-66	-2.45874	-2.49405
15047997	chr19:15047997:A:G	6.82158e-66	-2.45901	-2.4574
15048045	chr19:15048045:G:A	6.5381e-66	-2.45527	-2.50358
15048313	chr19:15048313:T:C	6.58563e-66	-2.45761	-2.49401
15048322	chr19:15048322:T:C	1.35459e-65	-2.36693	-1.86349
15048498	chr19:15048498:C:T	8.39413e-65	-6.92185e-10	-2.40639
15048695	chr19:15048695:C:T	6.53132e-66	-2.45766	-2.50224
15048832	chr19:15048832:T:A	6.60021e-66	-2.45759	-2.49182
15048839	chr19:15048839:G:A	7.29724e-65	-6.92185e-10	-2.54642
15048978	chr19:15048978:G:A	1.04956e-64	-6.92185e-10	-2.18296
15049170	chr19:15049170:G:A	5.3842e-64	0.806136	-1.354
15049220	chr19:15049220:G:A	2.4474e-64	-1.33631	-4.09089e-09
15049703	chr19:15049703:A:T	1.1228e-64	-2.11551	-4.09089e-09
15049705	chr19:15049705:A:T	7.23626e-65	-6.92185e-10	-2.55481
15049908	chr19:15049908:G:A	1.17877e-64	-6.92185e-10	-2.06686
15049912	chr19:15049912:A:G	9.44709e-66	-2.09574	-2.49506
15050144	chr19:15050144:T:A	2.98166e-64	-6.92185e-10	-1.13885
15050281	chr19:15050281:G:A	2.52393e-64	-1.30552	-4.09089e-09
15050325	chr19:15050325:A:T	6.84152e-63	1.99426	-4.09089e-09
15050795	chr19:15050795:T:C	7.77541e-64	0.900059	-1.08043
15050807	chr19:15050807:C:T	7.26219e-65	-6.92185e-10	-2.55124
15051015	chr19:15051015:A:T	1.13061e-65	-1.93779	-2.47337
15051138	chr19:15051138:G:A	9.01011e-65	-6.92185e-10	-2.33557
15051219	chr19:15051219:T:C	6.64963e-66	-2.45844	-2.4835
15051267	chr19:15051267:G:A	7.25468e-65	-6.92185e-10	-2.55227
15051325	chr19:15051325:C:T	2.34579e-65	-1.21774	-2.46356
15051367	chr19:15051367:C:T	7.25985e-65	-6.92185e-10	-2.55156
15051921	chr19:15051921:G:C	7.88798e-65	-6.92185e-10	-2.46858
15051947	chr19:15051947:A:G	8.80031e-66	-2.46232	-2.1994
15052010	chr19:15052010:C:T	7.23563e-65	-6.92185e-10	-2.5549
15052105	chr19:15052105:T:A	2.29192e-65	-1.23084	-2.47369
15052161	chr19:15052161:G:A	7.25666e-65	-6.92185e-10	-2.552
15052829	chr19:15052829:A:C	1.5881e-64	-1.76879	-4.09089e-09
15053309	chr19:15053309:T:C	7.06757e-66	-2.43898	-2.44201
15053523	chr19:15053523:G:A	1.28668e-64	-6.92185e-10	-1.97927
15053541	chr19:15053541:G:A	8.54769e-65	-6.92185e-10	-2.38826
15054045	chr19:15054045:C:T	9.95788e-65	-6.92185e-10	-2.23556
15054133	chr19:15054133:C:T	1.64671e-64	-6.92185e-10	-1.73256
15054370	chr19:15054370:G:A	8.82871e-65	-2.35591	-4.09089e-09
15054887	chr19:15054887:T:C	1.13495e-65	-2.46224	-1.94509
15055007	chr19:15055007:A:C	1.89322e-65	-1.87691	-2.01873
15055118	chr19:15055118:TTCTC:T	8.49721e-65	-6.92185e-10	-2.39418
15055351	chr19:15055351:T:C	3.30009e-64	0.813152	-1.85054
15055362	chr19:15055362:C:T	7.92037e-65	-6.92185e-10	-2.46448
15055867	chr19:15055867:A:G	6.18425e-66	-2.46249	-2.552
15055951	chr19:15055951:G:T	2.47699e-65	-1.20125	-2.42563
15056186	chr19:15056186:C:T	1.2275e-65	-1.98442	-2.34452
15056277	chr19:15056277:A:G	2.68038e-65	-1.1182	-2.42976
15056336	chr19:15056336:T:C	2.572e-65	-1.18639	-2.40285
15056472	chr19:15056472:C:A	7.2357e-65	-6.92185e-10	-2.55489
15056515	chr19:15056515:C:A	2.4865e-65	-1.20354	-2.41951
15056885	chr19:15056885:CA:C	1.53066e-65	-2.35148	-1.75673
15056984	chr19:15056984:C:T	1.32809e-65	-1.82653	-2.42364
15057541	chr19:15057541:C:T	9.74835e-65	-6.92185e-10	-2.25682
15057610	chr19:15057610:T:G	1.94103e-65	-1.60663	-2.26407
15057634	chr19:15057634:A:AT	1.96349e-65	-1.58973	-2.26947
15057640	chr19:15057640:G:A	2.01284e-65	-1.57612	-2.25826
15057642	chr19:15057642:C:A	1.24185e-65	-1.99674	-2.32058
15057725	chr19:15057725:A:C	1.83523e-65	-1.62783	-2.29892
15057810	chr19:15057810:C:T	2.51617e-65	-1.1759	-2.43528
15057882	chr19:15057882:C:T	1.03323e-65	-2.45702	-2.04421
15057883	chr19:15057883:G:A	1.27989e-64	-6.92185e-10	-1.98456
15058048	chr19:15058048:C:T	7.34624e-65	-6.92185e-10	-2.53973
15058084	chr19:15058084:C:G	7.34956e-65	-6.92185e-10	-2.53928
15058153	chr19:15058153:A:T	1.20224e-65	-1.99672	-2.35301
15058229	chr19:15058229:A:G	8.627e-65	-6.92185e-10	-2.37902
15058275	chr19:15058275:C:T	8.69295e-65	-6.92185e-10	-2.37141
15058910	chr19:15058910:G:A	8.03465e-65	-2.45016	-4.09089e-09
15059025	chr19:15059025:T:A	1.43286e-65	-1.64366	-2.53059
15059302	chr19:15059302:C:T	1.79263e-65	-1.63666	-2.31358
15059777	chr19:15059777:C:T	5.81073e-64	0.56032	-1.03195
15059827	chr19:15059827:A:G	1.85811e-65	-1.65956	-2.2548
15059911	chr19:15059911:A:AAG	2.07233e-64	-1.50266	-4.09089e-09
15060132	chr19:15060132:G:A	1.38485e-65	-1.70886	-2.49947
15060308	chr19:15060308:T:C	1.31271e-64	-6.92185e-10	-1.95924
15060962	chr19:15060962:G:A	8.77931e-65	-2.36152	-4.09089e-09
15061028	chr19:15061028:T:TA	1.17148e-65	-2.46253	-1.91311
15061132	chr19:15061132:C:T	1.4801e-64	-1.83922	-4.09089e-09
15061161	chr19:15061161:T:A	1.82407e-65	-1.52081	-2.41204
15061257	chr19:15061257:C:A	1.267e-65	-1.98565	-2.31162
15061398	chr19:15061398:T:C	9.10321e-65	-2.32529	-4.09089e-09
15061637	chr19:15061637:CAAAT:C	7.37798e-65	-6.92185e-10	-2.53542
15061826	chr19:15061826:T:C	8.05907e-66	-2.39316	-2.35654
15061976	chr19:15061976:T:C	9.12937e-65	-6.92185e-10	-2.32242
15062129	chr19:15062129:G:A	1.33126e-64	-6.92185e-10	-1.94521
15062299	chr19:15062299:T:G	7.28814e-65	-6.92185e-10	-2.54767
15062458	chr19:15062458:G:A	8.98657e-65	-6.92185e-10	-2.33819
15062505	chr19:15062505:G:C	2.0786e-65	-1.33575	-2.46647
15062706	chr19:15062706:A:G	8.76907e-65	-6.92185e-10	-2.36269
15062771	chr19:15062771:A:G	1.97478e-65	-1.58508	-2.26838
15063299	chr19:15063299:A:G	2.86486e-65	-1.36787	-2.11353
15063320	chr19:15063320:C:G	1.21719e-64	-6.92185e-10	-2.03479
15063505	chr19:15063505:TG:T	1.27947e-64	-6.92185e-10	-1.98488
15063529	chr19:15063529:G:A	2.64847e-65	-1.05323	-2.50671
15063633	chr19:15063633:A:G	7.72639e-65	-6.92185e-10	-2.48928
15063656	chr19:15063656:C:G	7.23602e-65	-6.92185e-10	-2.55485
15063741	chr19:15063741:T:G	3.93861e-64	-0.860507	-4.09089e-09
15063774	chr19:15063774:A:G	2.97993e-65	-2.39163	-1.05038
15063960	chr19:15063960:C:T	8.95529e-65	-6.92185e-10	-2.34167
15064130	chr19:15064130:A:G	1.33071e-64	-6.92185e-10	-1.94562
15064142	chr19:15064142:T:C	2.2269e-64	-0.00124279	-1.42948
15064298	chr19:15064298:T:A	1.28092e-64	-6.92185e-10	-1.98375
15064594	chr19:15064594:T:G	1.11341e-64	-6.92185e-10	-2.12391
15064719	chr19:15064719:A:T	2.58263e-65	-1.07404	-2.51107
15064741	chr19:15064741:G:A	1.14181e-64	-6.92185e-10	-2.09872
15064893	chr19:15064893:C:G	1.00388e-64	-6.92185e-10	-2.22746
15065164	chr19:15065164:C:T	9.73094e-65	0.222015	-2.48062
15065273	chr19:15065273:G:C	9.2935e-65	-6.92185e-10	-2.3046
15065359	chr19:15065359:A:G	2.75441e-64	0.282852	-1.50098
15065490	chr19:15065490:G:A	1.68075e-65	-2.03028	-1.9844
15065504	chr19:15065504:A:G	2.66143e-64	0.214305	-1.46677
15065665	chr19:15065665:G:A	1.11596e-65	-2.23713	-2.18707
15065750	chr19:15065750:T:C	9.09098e-65	-6.92185e-10	-2.32664
15065905	chr19:15065905:C:G	2.43061e-65	-1.11099	-2.53479
15066397	chr19:15066397:T:A	2.5758e-64	0.132156	-1.41733
15066457	chr19:15066457:A:G	2.79257e-64	0.185519	-1.38989
15066588	chr19:15066588:C:A	2.49083e-64	0.173779	-1.49249
15066815	chr19:15066815:A:G	1.2364e-64	0.214053	-2.23318
15066818	chr19:15066818:G:GT	2.09986e-64	-0.0500884	-1.43937
15066874	chr19:15066874:T:C	2.76916e-64	0.19808	-1.41087
15067100	chr19:15067100:C:T	2.75107e-64	0.169388	-1.38873
15067418	chr19:15067418:A:C	1.56355e-65	-2.41762	-1.66934
15067693	chr19:15067693:A:G	1.1571e-64	-6.92185e-10	-2.08542
15067782	chr19:15067782:G:A	1.20615e-64	-6.92185e-10	-2.0439
15067894	chr19:15067894:AAAAC:A	2.71435e-64	0.625871	-1.85865
15068009	chr19:15068009:C:T	1.81176e-64	0.0953849	-1.73242
15068433	chr19:15068433:T:C	2.86839e-64	0.605756	-1.78334
15068565	chr19:15068565:T:A	1.1763e-65	-1.85596	-2.51558
15068626	chr19:15068626:C:T	2.71446e-64	-6.92185e-10	-1.23274
15068673	chr19:15068673:A:G	2.1594e-64	0.0528907	-1.5144
15068755	chr19:15068755:C:T	7.23563e-65	-6.92185e-10	-2.5549
15068832	chr19:15068832:G:C	1.07468e-64	-6.92185e-10	-2.15931
15069113	chr19:15069113:A:G	1.30221e-64	-1.96727	-4.09089e-09
15069432	chr19:15069432:C:T	7.41086e-65	-6.92185e-10	-2.53097
15069663	chr19:15069663:A:G	3.18397e-65	-1.80102	-1.57477
15069667	chr19:15069667:A:G	2.94143e-65	-1.84229	-1.61274
15069674	chr19:15069674:T:C	1.25887e-64	-6.92185e-10	-2.00112
15069899	chr19:15069899:TG:T	8.62088e-65	-6.92185e-10	-2.37973
15069944	chr19:15069944:T:G	1.65822e-64	-6.92185e-10	-1.72559
15070048	chr19:15070048:T:C	1.21732e-64	-6.92185e-10	-2.03468
15070049	chr19:15070049:G:A	1.05327e-64	-6.92185e-10	-2.17943
15070090	chr19:15070090:A:C	1.13269e-64	-6.92185e-10	-2.10674
15070168	chr19:15070168:C:T	3.04789e-65	-1.8437	-1.57577
15070204	chr19:15070204:C:T	2.99428e-65	-1.85881	-1.57841
15070216	chr19:15070216:T:A	1.98334e-65	-1.35974	-2.48939
15070314	chr19:15070314:T:C	3.03437e-65	-1.84544	-1.57848
15070423	chr19:15070423:A:G	1.52707e-64	-1.80798	-4.09089e-09
15070441	chr19:15070441:G:A	1.06208e-64	-6.92185e-10	-2.1711
15070600	chr19:15070600:A:G	2.94758e-65	-1.82797	-1.62497
15070659	chr19:15070659:G:A	3.77274e-64	0.765282	-1.66882
15070886	chr19:15070886:T:C	7.25852e-65	-6.92185e-10	-2.55174
15071303	chr19:15071303:G:A	8.20543e-65	-6.92185e-10	-2.42912
15071313	chr19:15071313:C:T	7.54301e-65	-6.92185e-10	-2.5133
15071428	chr19:15071428:A:G	8.03717e-66	-2.45198	-2.30045
15071612	chr19:15071612:A:G	3.19072e-65	-1.88134	-1.49234
15071748	chr19:15071748:G:A	3.20132e-65	-1.85133	-1.51902
15071944	chr19:15071944:G:C	3.36224e-65	-1.78265	-1.53867
15072302	chr19:15072302:G:A	3.31054e-65	-1.84168	-1.49513
15072321	chr19:15072321:G:A	2.28531e-64	-1.40483	-4.09089e-09
15072352	chr19:15072352:C:T	3.23229e-65	-1.8417	-1.51903
15072378	chr19:15072378:C:T	8.11026e-66	-2.25902	-2.48435
15072751	chr19:15072751:A:C	1.30421e-65	-1.79956	-2.46876
15072820	chr19:15072820:A:G	1.39804e-65	-2.46087	-1.73798
15072881	chr19:15072881:G:A	7.72618e-65	-6.92185e-10	-2.4893
15072928	chr19:15072928:C:T	9.12665e-66	-2.23572	-2.38958
15072991	chr19:15072991:G:A	7.31782e-65	-6.92185e-10	-2.54361
15073044	chr19:15073044:A:G	1.54846e-65	-2.08134	-2.01531
15073071	chr19:15073071:G:A	7.75883e-65	-6.92185e-10	-2.48509
15073087	chr19:15073087:A:C	9.72245e-66	-2.24914	-2.31293
15073133	chr19:15073133:G:A	1.05753e-64	-6.92185e-10	-2.1754
15073401	chr19:15073401:T:C	2.63871e-65	-1.92382	-1.63981
15073463	chr19:15073463:T:A	1.21696e-65	-1.79087	-2.5467
15073480	chr19:15073480:A:G	1.20073e-65	-1.84891	-2.50208
15073490	chr19:15073490:G:T	2.74499e-65	-1.92456	-1.59958
15073545	chr19:15073545:G:T	1.27769e-65	-1.88666	-2.40221
15073814	chr19:15073814:G:A	2.58719e-65	-1.92576	-1.65758
15073828	chr19:15073828:G:A	7.41292e-65	-6.92185e-10	-2.53069
15073934	chr19:15073934:C:T	1.3871e-65	-1.66056	-2.54614
15074719	chr19:15074719:G:A	2.65015e-65	-1.89948	-1.65983
15074744	chr19:15074744:T:C	2.66562e-65	-1.9171	-1.63638
15074839	chr19:15074839:C:A	2.64748e-65	-1.90255	-1.65775
15074911	chr19:15074911:G:A	1.38576e-65	-1.81451	-2.39316
15074987	chr19:15074987:C:T	2.82059e-65	-1.86889	-1.62808
15075017	chr19:15075017:G:A	2.68987e-65	-1.89689	-1.64754
15075089	chr19:15075089:G:A	1.76192e-65	-1.44906	-2.51846
15075197	chr19:15075197:T:C	2.46036e-65	-1.94704	-1.68657
15075213	chr19:15075213:G:A	8.03579e-65	-2.45001	-4.09089e-09
15075240	chr19:15075240:C:T	7.38117e-65	-6.92185e-10	-2.53499
15075330	chr19:15075330:G:A	1.00817e-64	-6.92185e-10	-2.2232
15075419	chr19:15075419:TAAAATAAAATAAAATA:T	1.2651e-64	-6.92185e-10	-1.99618
15075718	chr19:15075718:G:A	7.93848e-65	-6.92185e-10	-2.4622
15075803	chr19:15075803:G:T	4.74549e-65	-0.747875	-2.22885
15076236	chr19:15076236:G:A	1.60576e-65	-1.68384	-2.37648
15076332	chr19:15076332:C:T	2.60544e-65	-1.91813	-1.65818
15076343	chr19:15076343:C:T	7.29455e-65	-6.92185e-10	-2.54679
15076490	chr19:15076490:C:T	1.83772e-65	-1.3744	-2.551
15076508	chr19:15076508:G:A	2.64723e-65	-1.90713	-1.65328
15076877	chr19:15076877:C:T	9.7383e-65	-6.92185e-10	-2.25785
15076905	chr19:15076905:C:T	3.40059e-64	-6.92185e-10	-1.00739
15076958	chr19:15076958:C:T	2.56876e-65	-1.94864	-1.64186
15076989	chr19:15076989:C:T	2.60628e-65	-1.95035	-1.62565
15077043	chr19:15077043:AC:A	3.07746e-65	-1.93636	-1.47346
15077135	chr19:15077135:A:G	7.38248e-65	-6.92185e-10	-2.53481
15077188	chr19:15077188:C:T	1.50175e-64	-1.82471	-4.09089e-09
15077301	chr19:15077301:T:C	1.04652e-64	-6.92185e-10	-2.18586
15077859	chr19:15077859:A:G	2.6414e-65	-1.95596	-1.60665
15077862	chr19:15077862:C:G	7.39444e-65	-6.92185e-10	-2.53319
15078004	chr19:15078004:C:T	2.25704e-65	-1.95688	-1.76298
15078113	chr19:15078113:A:T	1.15714e-65	-1.83365	-2.55432
15078139	chr19:15078139:G:A	7.72535e-65	-6.92185e-10	-2.48941
15078162	chr19:15078162:A:G	1.93715e-65	-1.87199	-2.00071
15078229	chr19:15078229:C:T	1.54495e-65	-2.21103	-1.8879
15078277	chr19:15078277:C:T	8.05096e-65	-6.92185e-10	-2.44813
15078929	chr19:15078929:A:T	1.77828e-64	-2.07768	0.421992
15078947	chr19:15078947:A:T	4.7168e-65	-0.861782	-2.12101
15079209	chr19:15079209:C:T	2.82903e-64	-6.92185e-10	-1.1914
15079251	chr19:15079251:A:C	2.58607e-64	-1.91607	0.634877
15079290	chr19:15079290:C:T	4.33375e-64	-6.92185e-10	-0.764901
15079336	chr19:15079336:G:A	5.97333e-65	-1.76783	-0.978788
15079347	chr19:15079347:T:C	3.48386e-64	-6.92185e-10	-0.983192
15079386	chr19:15079386:A:G	1.15602e-64	-1.80333	-0.283023
15079387	chr19:15079387:C:T	1.0992e-64	-6.92185e-10	-2.13675
15079511	chr19:15079511:T:C	7.23985e-65	-6.92185e-10	-2.55432
15079601	chr19:15079601:T:A	5.01767e-65	-0.946958	-1.97399
15079755	chr19:15079755:G:T	8.16474e-65	-2.43409	-4.09089e-09
15079864	chr19:15079864:C:T	9.30114e-66	-2.17675	-2.42962
15079870	chr19:15079870:T:G	1.73482e-64	-6.92185e-10	-1.68043
15079931	chr19:15079931:G:A	7.44092e-65	-6.92185e-10	-2.52692
15080026	chr19:15080026:A:T	6.17256e-65	-1.92687	-0.786933
15080029	chr19:15080029:G:A	1.94034e-65	-1.92774	-1.94332
15080058	chr19:15080058:C:T	1.37888e-64	-1.80384	-0.10622
15080523	chr19:15080523:C:T	1.18188e-65	-2.26959	-2.09722
15080550	chr19:15080550:G:A	8.27351e-65	-6.92185e-10	-2.42086
15080730	chr19:15080730:C:T	4.65498e-65	-1.78123	-1.21476
15081190	chr19:15081190:T:C	1.29836e-64	-1.90555	-0.0646823
15081531	chr19:15081531:G:A	1.32974e-64	-6.92185e-10	-1.94635
15081666	chr19:15081666:G:T	4.18366e-65	-1.92346	-1.17928
15081710	chr19:15081710:C:T	2.51773e-65	-1.59512	-2.01544
15082177	chr19:15082177:A:C	7.5531e-66	-2.26811	-2.54644
15082321	chr19:15082321:G:A	1.50776e-64	-6.92185e-10	-1.82071
15082395	chr19:15082395:G:A	1.34332e-64	-6.92185e-10	-1.93619
15082857	chr19:15082857:T:C	1.96423e-65	-2.19743	-1.66138
15083031	chr19:15083031:T:C	5.91064e-64	-6.92185e-10	-0.454579
15083065	chr19:15083065:C:T	8.83634e-65	-2.35505	-4.09089e-09
15083099	chr19:15083099:T:C	9.87235e-65	-6.92185e-10	-2.24418
15083101	chr19:15083101:T:C	8.32781e-66	-2.17556	-2.54135
15083220	chr19:15083220:A:T	3.11343e-65	-2.02292	-1.37528
15083394	chr19:15083394:C:T	8.88019e-66	-2.2714	-2.38128
15083457	chr19:15083457:G:A	6.8236e-65	-2.46274	-0.150794
15083595	chr19:15083595:CA:C	7.01109e-65	-2.44297	-0.143454
15083750	chr19:15083750:T:C	3.73713e-65	-0.916749	-2.29885
15083755	chr19:15083755:G:A	5.5575e-64	-6.92185e-10	-0.516185
15083762	chr19:15083762:C:T	1.07228e-63	-6.92185e-10	0.141036
15083902	chr19:15083902:C:A	7.40695e-65	-6.92185e-10	-2.5315
15083920	chr19:15083920:G:A	7.2556e-65	-6.92185e-10	-2.55215
15083963	chr19:15083963:A:G	3.43506e-65	-1.05381	-2.24607
15083975	chr19:15083975:G:A	4.64203e-65	-1.11027	-1.8885
15084042	chr19:15084042:G:T	7.94191e-65	-2.46177	-4.09089e-09
15084147	chr19:15084147:G:A	9.33675e-66	-2.22576	-2.37679
15084199	chr19:15084199:C:T	1.07823e-65	-2.17369	-2.28491
15084285	chr19:15084285:T:C	2.81937e-65	-0.983526	-2.51388
15084328	chr19:15084328:G:A	1.43383e-63	0.273882	0.157719
15084373	chr19:15084373:C:T	4.01415e-65	-0.9361	-2.20799
15084418	chr19:15084418:C:T	8.93094e-65	-1.43183	-0.912572
15084432	chr19:15084432:C:T	2.48158e-64	-6.92185e-10	-1.32244
15084593	chr19:15084593:CA:C	9.03829e-65	-6.92185e-10	-2.33245
15084702	chr19:15084702:C:T	4.26299e-65	-0.896246	-2.1877
15085264	chr19:15085264:A:G	1.94388e-65	-1.49496	-2.37427
15085297	chr19:15085297:A:C	1.26575e-64	-6.92185e-10	-1.99567
15085324	chr19:15085324:C:A	7.23967e-65	-6.92185e-10	-2.55434
15085328	chr19:15085328:G:A	9.93776e-65	-6.92185e-10	-2.23758
15085363	chr19:15085363:C:T	7.17692e-65	-1.0132	-1.54985
15085369	chr19:15085369:C:T	1.01168e-64	-6.92185e-10	-2.21972
15085550	chr19:15085550:C:T	8.21241e-65	-6.92185e-10	-2.42827
15085822	chr19:15085822:T:A	8.69454e-66	-2.17291	-2.5009
15085825	chr19:15085825:C:T	7.34013e-65	-1.66613	-0.87443
15085947	chr19:15085947:C:A	7.26144e-65	-6.92185e-10	-2.55134
15086069	chr19:15086069:C:T	2.48601e-64	-6.92185e-10	-1.32065
15086085	chr19:15086085:C:T	8.87019e-65	-6.92185e-10	-2.35122
15086612	chr19:15086612:C:T	1.05495e-65	-2.20312	-2.27731
15086926	chr19:15086926:C:T	1.69383e-63	0.12132	0.476925
15086969	chr19:15086969:T:C	2.14181e-64	-6.92185e-10	-1.46968
15087087	chr19:15087087:G:A	8.38728e-65	-6.92185e-10	-2.4072
15087213	chr19:15087213:A:T	1.8964e-63	0.178016	0.533193
15087430	chr19:15087430:G:A	8.16845e-65	-6.92185e-10	-2.43364
15087552	chr19:15087552:A:C	1.0094e-65	-2.20471	-2.31986
15087696	chr19:15087696:T:C	1.03349e-65	-2.23862	-2.26236
15087724	chr19:15087724:G:A	2.06241e-64	-6.92185e-10	-1.50746
15087740	chr19:15087740:C:T	9.33221e-65	-6.92185e-10	-2.30045
15087795	chr19:15087795:C:T	1.75248e-63	0.144845	0.48744
15087820	chr19:15087820:A:C	7.19762e-65	-1.62002	-0.940149
15087855	chr19:15087855:T:A	7.13257e-64	-0.266663	-4.09089e-09
15087909	chr19:15087909:A:T	1.00761e-65	-2.20623	-2.32011
15087940	chr19:15087940:T:C	1.08576e-63	0.133115	0.0204207
15087953	chr19:15087953:T:C	1.03145e-64	-2.44745	0.247081
15088040	chr19:15088040:A:T	1.78992e-63	0.168198	0.485222
15088635	chr19:15088635:G:A	3.22033e-64	-6.92185e-10	-1.06185
15088907	chr19:15088907:CAGAT:C	7.19287e-63	0.298046	1.74629
15088923	chr19:15088923:TGATA:T	1.143e-64	-6.92185e-10	-2.09768
15089111	chr19:15089111:C:G	8.39235e-65	-6.92185e-10	-2.4066
15089315	chr19:15089315:C:A	1.72026e-63	0.12847	0.485258
15089345	chr19:15089345:C:T	1.35833e-64	-6.92185e-10	-1.92507
15089354	chr19:15089354:G:A	5.27479e-65	-1.5393	-1.33168
15089448	chr19:15089448:G:A	8.04678e-65	-6.92185e-10	-2.44865
15089532	chr19:15089532:T:C	7.24033e-65	-6.92185e-10	-2.55425
15089687	chr19:15089687:A:T	1.60246e-63	0.172271	0.370519
15089795	chr19:15089795:C:T	7.24699e-65	-6.92185e-10	-2.55333
15089818	chr19:15089818:A:T	1.81788e-63	0.183973	0.484946
15089960	chr19:15089960:T:G	4.13734e-64	0.408554	-1.21984
15090082	chr19:15090082:G:A	1.14223e-65	-2.38383	-2.01711
15090146	chr19:15090146:C:T	7.7065e-65	-6.92185e-10	-2.49185
15090285	chr19:15090285:C:T	1.36082e-64	-6.92185e-10	-1.92324
15090726	chr19:15090726:G:A	1.00035e-64	-6.92185e-10	-2.23099
15090902	chr19:15090902:C:T	2.34767e-65	-2.27267	-1.40783
15090905	chr19:15090905:T:C	8.14112e-65	-6.92185e-10	-2.43699
15090918	chr19:15090918:C:T	5.01701e-64	-0.618501	-4.09089e-09
15090954	chr19:15090954:C:A	9.65133e-65	-2.26682	-4.09089e-09
15091317	chr19:15091317:A:G	3.46947e-65	-2.45356	-0.836357
15091386	chr19:15091386:A:G	8.67854e-64	0.614876	-0.685357
15091458	chr19:15091458:G:A	6.06238e-63	0.865528	1.00782
15091616	chr19:15091616:G:A	3.05931e-63	0.311671	0.877769
15091790	chr19:15091790:C:T	4.76925e-65	-1.11925	-1.85248
15091978	chr19:15091978:T:C	8.25108e-65	-2.42357	-4.09089e-09
15092009	chr19:15092009:T:TA	8.9496e-63	2.26286	-4.09089e-09
15092103	chr19:15092103:TTTTTTTTGGTTTTTGGTTG:T	7.24798e-65	-6.92185e-10	-2.5532
15092635	chr19:15092635:T:C	2.99577e-64	-6.92185e-10	-1.13413
15092904	chr19:15092904:A:AAGG	7.47953e-65	-6.92185e-10	-2.52175
15092952	chr19:15092952:T:C	8.24349e-65	-6.92185e-10	-2.42449
15093010	chr19:15093010:A:T	1.51943e-64	-6.92185e-10	-1.813
15093055	chr19:15093055:T:C	1.30089e-65	-2.0885	-2.18237
15093357	chr19:15093357:C:T	1.14504e-64	-6.92185e-10	-2.09589
15093384	chr19:15093384:T:A	7.23563e-65	-6.92185e-10	-2.5549
15093569	chr19:15093569:G:A	1.94063e-64	-6.92185e-10	-1.56832
15093718	chr19:15093718:G:A	2.4206e-64	-6.92185e-10	-1.34732
15093998	chr19:15093998:A:G	2.18798e-64	-6.92185e-10	-1.44835
15094096	chr19:15094096:T:C	2.65784e-65	-1.94022	-1.61618
15094211	chr19:15094211:T:G	8.91505e-65	-6.92185e-10	-2.34618
15094334	chr19:15094334:G:A	6.36043e-66	-2.442	-2.54441
15094692	chr19:15094692:T:C	2.03441e-65	-1.43104	-2.39268
15094851	chr19:15094851:A:G	1.58351e-64	-6.92185e-10	-1.77169
15094864	chr19:15094864:C:A	9.08296e-65	-6.92185e-10	-2.32752
15095129	chr19:15095129:G:A	9.39433e-65	-6.92185e-10	-2.29381
15095321	chr19:15095321:G:A	1.18897e-65	-1.96	-2.40084
15095362	chr19:15095362:A:G	7.2614e-65	-6.92185e-10	-2.55135
15095850	chr19:15095850:G:A	7.06713e-66	-2.43552	-2.44552
15096359	chr19:15096359:G:A	7.19755e-66	-2.41339	-2.44937
15096951	chr19:15096951:C:T	1.1733e-64	-2.37817	0.306654
15097070	chr19:15097070:A:G	7.32226e-65	-6.92185e-10	-2.543
15097114	chr19:15097114:C:G	1.47407e-65	-2.11365	-2.03225
15097133	chr19:15097133:G:A	8.3629e-66	-2.30105	-2.41164
15097483	chr19:15097483:G:A	1.13745e-65	-2.45788	-1.94725
15097490	chr19:15097490:T:C	9.45251e-65	-6.92185e-10	-2.28764
15097800	chr19:15097800:TAC:T	9.01879e-65	-2.33461	-4.09089e-09
15097873	chr19:15097873:C:G	1.00126e-65	-2.46222	-2.07044
15098078	chr19:15098078:C:T	1.68971e-64	0.140978	-1.84775
15098230	chr19:15098230:G:C	9.8993e-66	-2.06795	-2.47609
15098500	chr19:15098500:C:T	1.80171e-64	-6.92185e-10	-1.6426
15098804	chr19:15098804:A:T	1.46556e-65	-2.41206	-1.73962
15098961	chr19:15098961:G:A	4.36624e-64	0.434355	-1.19179
15099607	chr19:15099607:T:G	8.90363e-65	-6.92185e-10	-2.34746
15099656	chr19:15099656:T:C	7.2728e-66	-2.3941	-2.45826
15099731	chr19:15099731:A:T	6.68509e-64	-1.51992	1.18847
15099897	chr19:15099897:G:T	1.92058e-65	-1.62035	-2.26094
15100409	chr19:15100409:G:T	2.16465e-65	-2.12096	-1.6407
15100470	chr19:15100470:T:C	7.42702e-66	-2.36323	-2.46815
15101259	chr19:15101259:C:T	8.2946e-65	-6.92185e-10	-2.41831
15101493	chr19:15101493:T:C	2.61953e-65	-2.04096	-1.52997
15101693	chr19:15101693:A:T	7.27914e-65	-6.92185e-10	-2.54891
15101744	chr19:15101744:T:C	1.33779e-65	-1.75616	-2.48674
15101906	chr19:15101906:G:A	3.29107e-65	-0.824944	-2.51776
15102085	chr19:15102085:A:G	1.19573e-64	-6.92185e-10	-2.05257
15102121	chr19:15102121:T:C	3.3957e-65	-0.784224	-2.52718
15102664	chr19:15102664:G:A	1.42294e-64	-6.92185e-10	-1.87861
15102946	chr19:15102946:A:G	1.16741e-64	-6.92185e-10	-2.07655
15103357	chr19:15103357:T:C	7.29633e-66	-2.35318	-2.49596
15103883	chr19:15103883:G:A	8.76929e-65	-6.92185e-10	-2.36266
15104070	chr19:15104070:C:T	9.2145e-66	-2.28411	-2.33162
15104165	chr19:15104165:A:G	1.10868e-64	-2.12817	-4.09089e-09
15104557	chr19:15104557:G:T	7.284e-65	-6.92185e-10	-2.54824
15104604	chr19:15104604:C:T	7.60216e-65	-6.92185e-10	-2.50549
15104730	chr19:15104730:A:T	7.26468e-65	-6.92185e-10	-2.55089
15104819	chr19:15104819:T:C	7.40459e-65	-6.92185e-10	-2.53182
15105042	chr19:15105042:T:A	3.27554e-64	-6.92185e-10	-1.04485
15105285	chr19:15105285:C:T	7.25295e-65	-6.92185e-10	-2.55251
15105367	chr19:15105367:T:A	8.90707e-66	-2.09527	-2.55439
15105384	chr19:15105384:C:G	7.32453e-65	-6.92185e-10	-2.54269
15105533	chr19:15105533:T:A	7.45944e-66	-2.35056	-2.47647
15105776	chr19:15105776:C:T	1.07343e-64	-2.16048	-4.09089e-09
15105780	chr19:15105780:C:T	7.26674e-65	-6.92185e-10	-2.55061
15105887	chr19:15105887:A:T	7.28528e-65	-6.92185e-10	-2.54806
15106136	chr19:15106136:G:A	7.95848e-64	0.624432	-0.781527
15106212	chr19:15106212:C:T	8.22211e-65	-2.42709	-4.09089e-09
15106423	chr19:15106423:GC:G	4.87683e-65	-2.00661	-0.942818
15106666	chr19:15106666:G:A	7.79109e-66	-2.36535	-2.41817
15107071	chr19:15107071:A:G	8.97493e-66	-2.27773	-2.36433
15107903	chr19:15107903:G:A	7.27743e-65	-6.92185e-10	-2.54914
15109451	chr19:15109451:C:T	7.77799e-65	-6.92185e-10	-2.48262
15109484	chr19:15109484:C:T	6.18243e-64	0.458686	-0.868308
15109594	chr19:15109594:C:T	7.42384e-65	-6.92185e-10	-2.52922
15110039	chr19:15110039:G:A	6.49424e-64	0.655096	-1.01552
15110672	chr19:15110672:C:T	7.28676e-65	-6.92185e-10	-2.54786
15110954	chr19:15110954:G:A	7.58291e-65	-6.92185e-10	-2.50802
15111681	chr19:15111681:G:A	9.32969e-65	-2.30072	-4.09089e-09
15111876	chr19:15111876:G:A	3.67125e-65	-0.791429	-2.44196
15112655	chr19:15112655:A:G	8.72262e-66	-2.18199	-2.48859
15112927	chr19:15112927:T:C	4.21669e-65	-0.630012	-2.46486
15113350	chr19:15113350:C:G	1.19537e-64	-6.92185e-10	-2.05288
15113414	chr19:15113414:G:C	1.84617e-64	-0.684266	-0.933952
15113454	chr19:15113454:G:C	2.45152e-65	-1.36761	-2.2696
15114445	chr19:15114445:G:C	2.59339e-65	-1.89983	-1.68113
15114537	chr19:15114537:T:C	2.45176e-65	-1.40657	-2.23054
15114547	chr19:15114547:T:A	1.14005e-64	-2.10026	-4.09089e-09
15114747	chr19:15114747:G:A	4.17286e-65	-2.14187	-0.963443
15114905	chr19:15114905:G:A	1.08034e-64	-6.92185e-10	-2.15406
15115800	chr19:15115800:C:A	3.67304e-65	-1.18642	-2.04648
15115962	chr19:15115962:A:G	8.28772e-65	-2.41914	-4.09089e-09
15116159	chr19:15116159:G:A	1.07435e-65	-2.43937	-2.02284
15116219	chr19:15116219:G:A	3.65444e-65	-1.16495	-2.07303
15116827	chr19:15116827:A:G	2.65449e-65	-1.07721	-2.48045
15116987	chr19:15116987:G:C	4.26505e-65	-0.590126	-2.49334
15116993	chr19:15116993:G:A	7.94811e-65	-6.92185e-10	-2.46098
15117057	chr19:15117057:C:T	3.5002e-65	-2.15308	-1.12802
15117367	chr19:15117367:T:C	2.71745e-65	-1.42856	-2.10567
15117698	chr19:15117698:A:G	8.01238e-65	-2.45293	-4.09089e-09
15118390	chr19:15118390:C:T	7.23956e-65	-6.92185e-10	-2.55436
15118702	chr19:15118702:G:C	8.48244e-65	-6.92185e-10	-2.39592
15118931	chr19:15118931:A:G	4.28223e-64	0.16715	-0.94401
15119096	chr19:15119096:C:T	7.23688e-65	-6.92185e-10	-2.55473
15119182	chr19:15119182:A:G	1.23594e-64	0.445076	-2.46458
15119696	chr19:15119696:G:A	7.31598e-65	-6.92185e-10	-2.54386
15119793	chr19:15119793:C:T	1.08103e-64	-2.15342	-4.09089e-09
15120199	chr19:15120199:G:C	7.33435e-65	-6.92185e-10	-2.54135
15120917	chr19:15120917:G:C	6.17668e-66	-2.46189	-2.55384
15120972	chr19:15120972:T:C	8.07006e-65	-6.92185e-10	-2.44576
15121224	chr19:15121224:G:A	8.52458e-65	-2.39097	-4.09089e-09
15121449	chr19:15121449:G:A	8.65212e-65	-6.92185e-10	-2.37611
15122046	chr19:15122046:C:T	8.46595e-65	-2.39787	-4.09089e-09
15122141	chr19:15122141:G:A	6.54212e-66	-2.40504	-2.5532
15122244	chr19:15122244:T:C	1.02961e-64	-6.92185e-10	-2.20215
15122309	chr19:15122309:G:A	7.78897e-64	-6.92185e-10	-0.178625
15122371	chr19:15122371:G:A	1.01161e-65	-2.4437	-2.07867
15122511	chr19:15122511:T:C	2.67263e-65	-2.35072	-1.20013
15122724	chr19:15122724:G:A	1.04251e-64	-6.92185e-10	-2.1897
15122770	chr19:15122770:C:A	2.96706e-65	-2.39491	-1.05144
15122823	chr19:15122823:C:T	7.30333e-65	-6.92185e-10	-2.54559
15122921	chr19:15122921:G:A	1.04195e-64	-2.19024	-4.09089e-09
15123154	chr19:15123154:T:C	1.23782e-64	-6.92185e-10	-2.01798
15123589	chr19:15123589:ACAGGTGGAGCAATAAAGTTAAAGGCCAGGG:A	7.89294e-65	-6.92185e-10	-2.46795
15124326	chr19:15124326:A:G	2.70162e-65	-1.8127	-1.72737
15124336	chr19:15124336:A:G	5.37765e-65	-2.40403	-0.447638
15124603	chr19:15124603:C:A	1.3262e-63	-6.92185e-10	0.353571
15125068	chr19:15125068:A:G	1.21684e-64	-2.03508	-4.09089e-09
15125121	chr19:15125121:G:A	3.72249e-65	-2.34246	-0.877065
15125531	chr19:15125531:A:C	7.67338e-66	-2.25722	-2.54152
15125651	chr19:15125651:T:C	7.67717e-66	-2.34844	-2.44981
15125924	chr19:15125924:C:T	7.79823e-66	-2.25553	-2.52708
15126022	chr19:15126022:A:G	1.92445e-64	-6.92185e-10	-1.57669
15126132	chr19:15126132:A:G	2.20535e-65	-2.43044	-1.31259
15126178	chr19:15126178:A:G	1.19322e-64	-6.92185e-10	-2.05468
15126228	chr19:15126228:C:A	2.11095e-65	-2.42457	-1.36221
15126230	chr19:15126230:C:T	2.1082e-65	-2.42599	-1.36209
15126267	chr19:15126267:A:C	1.99831e-65	-2.42828	-1.41333
15126534	chr19:15126534:A:G	1.19024e-64	-6.92185e-10	-2.05718
15126555	chr19:15126555:C:T	3.40017e-64	-6.92185e-10	-1.00751
15127039	chr19:15127039:G:A	2.14921e-65	-2.42865	-1.34017
15127115	chr19:15127115:T:C	7.26376e-66	-2.3092	-2.54441
15127276	chr19:15127276:G:T	2.43762e-65	-2.43051	-1.21238
15127449	chr19:15127449:T:C	1.99726e-65	-2.41773	-1.42441
15127491	chr19:15127491:A:G	2.02187e-65	-2.41607	-1.41383
15127624	chr19:15127624:T:C	2.23283e-64	-6.92185e-10	-1.42807
15127743	chr19:15127743:G:A	8.00349e-65	-6.92185e-10	-2.45404
15128114	chr19:15128114:C:T	1.42371e-65	-1.88491	-2.29574
15128463	chr19:15128463:C:T	2.23643e-64	-6.92185e-10	-1.42645
15128548	chr19:15128548:A:G	7.47693e-66	-2.28495	-2.53974
15128854	chr19:15128854:A:G	1.82216e-65	-1.74947	-2.18443
15128961	chr19:15128961:G:A	7.23584e-65	-6.92185e-10	-2.55487
15128995	chr19:15128995:T:C	8.39639e-66	-2.18869	-2.52001
15129268	chr19:15129268:T:C	7.55302e-66	-2.27879	-2.53577
15129988	chr19:15129988:G:T	7.96256e-65	-6.92185e-10	-2.45917
15130220	chr19:15130220:T:A	2.07761e-65	-1.82054	-1.98217
15130491	chr19:15130491:A:G	2.91751e-64	-6.92185e-10	-1.1606
15130867	chr19:15130867:G:T	6.99814e-65	-1.78935	-0.798921
15131333	chr19:15131333:A:G	2.1363e-65	-1.81356	-1.96128
15131685	chr19:15131685:C:G	2.23916e-65	-1.31499	-2.41282
15131766	chr19:15131766:A:G	6.57617e-65	-1.74664	-0.903829
15132493	chr19:15132493:G:A	6.51554e-65	-1.73805	-0.921684
15134442	chr19:15134442:G:A	7.25972e-65	-1.81747	-0.734112
15134509	chr19:15134509:C:T	7.56735e-65	-6.92185e-10	-2.51008
15134510	chr19:15134510:G:A	8.8252e-64	-6.92185e-10	-0.0537225
15134573	chr19:15134573:G:A	8.22137e-66	-2.19075	-2.53901
15135668	chr19:15135668:A:G	2.76124e-65	-2.40836	-1.10988
15135700	chr19:15135700:A:G	7.28934e-65	-6.92185e-10	-2.54751
15135920	chr19:15135920:C:T	2.10046e-64	-1.48918	-4.09089e-09
15136388	chr19:15136388:C:T	8.45196e-65	-1.68948	-0.710044
15136508	chr19:15136508:G:A	3.72342e-64	-6.92185e-10	-0.916692
15136827	chr19:15136827:C:G	8.95812e-65	-1.66913	-0.672233
15136858	chr19:15136858:T:C	7.93164e-66	-2.33758	-2.42807
15137178	chr19:15137178:C:T	2.66889e-65	-2.40205	-1.15021
15137396	chr19:15137396:G:A	7.46204e-66	-2.2796	-2.54707
15137431	chr19:15137431:C:A	2.72218e-64	-1.2299	-4.09089e-09
15137480	chr19:15137480:T:C	7.39928e-66	-2.28971	-2.54541
15137511	chr19:15137511:G:A	2.99617e-64	-6.92185e-10	-1.134
15137725	chr19:15137725:G:A	2.81266e-65	-1.67882	-1.82097
15137884	chr19:15137884:G:A	7.23752e-65	-6.92185e-10	-2.55464
15138157	chr19:15138157:C:G	3.96042e-64	-6.92185e-10	-0.854985
15138204	chr19:15138204:A:G	1.20095e-64	-1.63463	-0.413596
15138234	chr19:15138234:G:T	2.01256e-64	-2.4597	0.927772
15138235	chr19:15138235:C:T	1.12026e-64	-1.65093	-0.466842
15138441	chr19:15138441:A:T	1.0916e-64	-1.65844	-0.485254
15138985	chr19:15138985:T:C	3.71241e-65	-1.47895	-1.74329
15139023	chr19:15139023:A:C	4.99249e-64	-6.92185e-10	-0.623399
15139269	chr19:15139269:G:T	1.11553e-64	-1.65794	-0.464062
15139851	chr19:15139851:T:C	2.96001e-64	-1.57746	0.431316
15139863	chr19:15139863:A:G	1.03076e-64	-1.67175	-0.529285
15139963	chr19:15139963:G:A	7.62133e-66	-2.29702	-2.50853
15140107	chr19:15140107:C:A	2.88627e-65	-2.41451	-1.05945
15140755	chr19:15140755:A:G	3.40833e-65	-2.39999	-0.907704
15140775	chr19:15140775:C:T	2.01218e-63	-6.92185e-10	0.77047
15141255	chr19:15141255:G:A	7.21213e-66	-2.32117	-2.53957
15141358	chr19:15141358:A:G	3.52564e-65	-2.40527	-0.868585
15141414	chr19:15141414:G:A	7.28682e-66	-2.31288	-2.53756
15141444	chr19:15141444:G:A	1.50018e-64	-1.63827	-0.187484
15141679	chr19:15141679:T:C	7.324e-66	-2.30736	-2.53798
15141691	chr19:15141691:C:G	8.10847e-65	-2.44101	-4.09089e-09
15142070	chr19:15142070:G:A	3.16986e-65	-1.34031	-2.03992
15142083	chr19:15142083:T:C	1.22081e-64	-6.92185e-10	-2.03182
15142252	chr19:15142252:G:A	7.33234e-65	-6.92185e-10	-2.54162
15142310	chr19:15142310:G:A	8.58393e-65	-6.92185e-10	-2.38403
15142640	chr19:15142640:A:G	3.50861e-65	-2.40464	-0.87406
15142887	chr19:15142887:A:G	3.44887e-65	-2.3963	-0.899575
15142930	chr19:15142930:C:T	9.76002e-65	-6.92185e-10	-2.25562
15142931	chr19:15142931:G:A	1.03072e-64	-6.92185e-10	-2.20108
15142965	chr19:15142965:T:TG	3.93825e-65	-1.35473	-1.80845
15143373	chr19:15143373:T:C	4.3791e-64	-6.92185e-10	-0.754491
15143521	chr19:15143521:C:T	1.57839e-64	-1.60711	-0.167819
15143760	chr19:15143760:G:A	1.40409e-64	-1.89194	-4.09089e-09
15144049	chr19:15144049:A:G	1.35636e-64	-1.70928	-0.217248
15144080	chr19:15144080:TCCACC:T	1.61421e-64	-6.92185e-10	-1.75249
15144176	chr19:15144176:T:C	3.01167e-65	-1.20663	-2.2248
15144415	chr19:15144415:G:A	1.31735e-64	-1.73339	-0.222324
15145187	chr19:15145187:A:C	1.73535e-64	-1.63867	-0.0414545
15145224	chr19:15145224:T:C	1.54229e-64	-6.92185e-10	-1.79806
15145846	chr19:15145846:T:C	1.37252e-65	-1.71022	-2.50705
15146312	chr19:15146312:C:T	1.97373e-64	-1.55141	-4.09089e-09
15146393	chr19:15146393:G:A	1.62928e-64	-6.92185e-10	-1.7432
15146400	chr19:15146400:G:T	1.86525e-64	-1.64122	0.0332807
15146472	chr19:15146472:G:A	9.74524e-66	-2.38218	-2.17755
15146600	chr19:15146600:T:A	7.00794e-66	-2.36947	-2.51999
15146912	chr19:15146912:T:A	1.19015e-64	-6.92185e-10	-2.05726
15147058	chr19:15147058:T:A	9.38669e-65	-6.92185e-10	-2.29463
15147628	chr19:15147628:C:T	1.23629e-65	-1.76944	-2.55236
15147693	chr19:15147693:C:T	1.21978e-65	-2.38608	-1.94917
15147717	chr19:15147717:C:T	8.84331e-65	-6.92185e-10	-2.35426
15148433	chr19:15148433:C:T	2.21072e-64	-6.92185e-10	-1.43802
15148872	chr19:15148872:G:A	8.94804e-65	-6.92185e-10	-2.34249
15148935	chr19:15148935:T:C	7.41261e-65	-6.92185e-10	-2.53074
15149099	chr19:15149099:A:G	7.25101e-65	-6.92185e-10	-2.55278
15149273	chr19:15149273:G:A	1.12999e-64	-1.7338	-0.375322
15149288	chr19:15149288:G:A	1.23929e-65	-2.19443	-2.12495
15149626	chr19:15149626:C:T	1.81836e-64	-6.92185e-10	-1.6334
15150439	chr19:15150439:A:G	1.15989e-65	-1.83192	-2.55367
15150471	chr19:15150471:C:G	1.69202e-64	-1.70541	-4.09089e-09
15150560	chr19:15150560:G:T	7.11495e-65	-0.557915	-2.01381
15150911	chr19:15150911:G:A	3.39056e-65	-2.1463	-1.16663
15151704	chr19:15151704:C:T	3.91658e-65	-2.05891	-1.10979
15152033	chr19:15152033:A:G	7.18204e-65	-0.411334	-2.151
15152115	chr19:15152115:C:A	1.83785e-63	-6.92185e-10	0.679847
15152221	chr19:15152221:C:T	1.12122e-64	-6.92185e-10	-2.11692
15152302	chr19:15152302:C:A	2.44707e-63	-6.92185e-10	0.966141
15152571	chr19:15152571:A:C	8.72991e-65	-6.92185e-10	-2.36716
15152702	chr19:15152702:T:G	8.88236e-65	-6.92185e-10	-2.34985
15152791	chr19:15152791:C:T	1.78347e-63	-6.92185e-10	0.64981
15153285	chr19:15153285:T:C	1.35336e-65	-1.68583	-2.54549
15153703	chr19:15153703:G:A	7.46461e-65	-6.92185e-10	-2.52375
15154588	chr19:15154588:AC:A	1.13313e-64	-6.92185e-10	-2.10635
15154590	chr19:15154590:T:TATGTA	1.18442e-64	-6.92185e-10	-2.06208
15154591	chr19:15154591:TCC:T	1.13255e-64	-6.92185e-10	-2.10686
15154598	chr19:15154598:C:CAATGTAGTATTAAATGT	1.20407e-64	-6.92185e-10	-2.04563
15154831	chr19:15154831:T:C	7.26165e-65	-6.92185e-10	-2.55131
15155877	chr19:15155877:A:G	1.23575e-64	-0.239123	-1.78053
15156100	chr19:15156100:G:A	1.02512e-64	-6.92185e-10	-2.20653
15156117	chr19:15156117:G:T	1.63116e-65	-2.01193	-2.03269
15156135	chr19:15156135:T:C	7.76215e-65	-6.92185e-10	-2.48466
15156152	chr19:15156152:A:G	9.20729e-65	-0.329039	-1.98488
15156248	chr19:15156248:C:T	1.43188e-64	-1.87235	-4.09089e-09
15156936	chr19:15156936:G:C	1.47486e-64	-6.92185e-10	-1.84277
15156975	chr19:15156975:A:G	9.95951e-65	-6.92185e-10	-2.23539
15157032	chr19:15157032:C:T	1.49898e-64	-6.92185e-10	-1.82655
15157060	chr19:15157060:C:T	8.88561e-66	-2.15788	-2.49419
15157587	chr19:15157587:G:T	7.27497e-65	-6.92185e-10	-2.54948
15157708	chr19:15157708:A:G	2.31525e-65	-2.10951	-1.58489
15157793	chr19:15157793:C:T	1.9667e-64	-1.55498	-4.09089e-09
15158124	chr19:15158124:G:A	1.02881e-64	0.144407	-2.34734
15158167	chr19:15158167:G:A	8.00816e-65	-6.92185e-10	-2.45346
15158365	chr19:15158365:T:C	8.8615e-66	-2.11154	-2.54324
15158756	chr19:15158756:C:T	8.00816e-65	-6.92185e-10	-2.45346
15158838	chr19:15158838:A:T	9.51707e-66	-2.06935	-2.51407
15158861	chr19:15158861:TA:T	7.97544e-65	-6.92185e-10	-2.45755
15158868	chr19:15158868:C:T	7.72642e-65	-6.92185e-10	-2.48927
15158940	chr19:15158940:G:A	1.41435e-64	-1.88467	-4.09089e-09
15159248	chr19:15159248:G:C	1.99772e-65	-2.13853	-1.70338
15159772	chr19:15159772:G:A	9.47579e-66	-2.06889	-2.51887
15159825	chr19:15159825:C:T	8.12448e-65	-2.43904	-4.09089e-09
15159854	chr19:15159854:C:T	9.37089e-66	-2.07676	-2.52214
15160292	chr19:15160292:T:C	1.00731e-63	-6.92185e-10	0.0785349
15160324	chr19:15160324:T:G	8.75942e-65	-0.255337	-2.10845
15160639	chr19:15160639:A:T	1.17206e-64	-6.92185e-10	-2.07257
15160815	chr19:15160815:A:G	7.30409e-65	-6.92185e-10	-2.54548
15160875	chr19:15160875:G:A	1.35341e-64	-6.92185e-10	-1.92871
15160960	chr19:15160960:G:A	1.00659e-65	-1.99141	-2.53594
15161190	chr19:15161190:C:T	8.45222e-65	-2.39949	-4.09089e-09
15161407	chr19:15161407:G:A	1.27218e-64	-6.92185e-10	-1.9906
15161842	chr19:15161842:C:T	3.82522e-64	-6.92185e-10	-0.889719
15161922	chr19:15161922:G:A	1.1701e-64	-6.92185e-10	-2.07424
15162132	chr19:15162132:C:T	1.15867e-64	-0.371001	-1.71306
15162410	chr19:15162410:T:C	1.06148e-64	-0.400886	-1.77079
15162420	chr19:15162420:A:G	7.73137e-65	-0.13453	-2.3541
15162437	chr19:15162437:A:C	8.12548e-65	-0.224626	-2.21429
15162570	chr19:15162570:A:G	8.39669e-65	-0.291086	-2.115
15162613	chr19:15162613:C:T	1.62057e-64	-6.92185e-10	-1.74856
15162739	chr19:15162739:A:G	5.95222e-63	-6.92185e-10	1.85501
15162771	chr19:15162771:GTT:G	1.24236e-63	0.288266	-4.09089e-09
15162784	chr19:15162784:TGTGTGTGTGC:T	2.04843e-64	-6.92185e-10	-1.51426
15162786	chr19:15162786:TGTGTGTGC:T	9.79793e-65	-2.25175	-4.09089e-09
15162813	chr19:15162813:T:C	7.38557e-65	-0.172914	-2.36148
15162893	chr19:15162893:G:A	1.05359e-64	-2.17913	-4.09089e-09
15162938	chr19:15162938:C:T	7.59178e-65	-0.145375	-2.36148
15163038	chr19:15163038:G:A	5.88147e-64	-6.92185e-10	-0.459528
15163194	chr19:15163194:C:T	5.73795e-63	-6.92185e-10	1.81835
15163390	chr19:15163390:T:A	7.98951e-65	-0.0982018	-2.35759
15163470	chr19:15163470:T:G	7.97402e-66	-2.44108	-2.31924
15163569	chr19:15163569:G:A	7.2614e-65	-6.92185e-10	-2.55135
15163692	chr19:15163692:A:G	7.73536e-65	-0.12033	-2.36779
15164204	chr19:15164204:A:T	3.96992e-63	-6.92185e-10	1.45
15164377	chr19:15164377:T:A	7.20762e-65	-0.20147	-2.35731
15164395	chr19:15164395:G:T	1.518e-65	-2.00452	-2.112
15164551	chr19:15164551:AATT:A	7.68502e-65	-6.92185e-10	-2.49465
15164619	chr19:15164619:T:C	8.11162e-65	-0.311077	-2.12954
15164946	chr19:15164946:A:C	1.83123e-65	-2.04315	-1.88578
15165098	chr19:15165098:T:C	1.12964e-64	-2.10944	-4.09089e-09
15165196	chr19:15165196:C:A	9.0758e-66	-2.08996	-2.54093
15165244	chr19:15165244:C:G	7.38835e-65	-0.163088	-2.37093
15165332	chr19:15165332:C:T	7.69899e-65	-0.126369	-2.36646
15165928	chr19:15165928:A:G	1.42099e-65	-1.89837	-2.2842
15166108	chr19:15166108:G:A	7.55192e-65	-0.11068	-2.40144
15166112	chr19:15166112:C:T	7.55207e-65	-0.11066	-2.40144
15166131	chr19:15166131:G:A	1.14777e-64	-6.92185e-10	-2.09352
15166198	chr19:15166198:C:T	7.46265e-65	-0.123609	-2.4004
15166216	chr19:15166216:G:A	9.49817e-65	-0.307883	-1.97494
15166388	chr19:15166388:C:T	7.57017e-65	-0.175492	-2.33421
15166401	chr19:15166401:CCA:C	1.41918e-65	-1.90289	-2.28096
15166498	chr19:15166498:G:A	7.28858e-65	-0.213398	-2.33421
15166526	chr19:15166526:C:A	7.47249e-65	-0.188151	-2.33454
15166529	chr19:15166529:C:T	1.41218e-65	-1.89797	-2.29081
15166618	chr19:15166618:T:A	7.36433e-65	-0.203058	-2.33421
15166758	chr19:15166758:C:T	1.44925e-64	-6.92185e-10	-1.86029
15166799	chr19:15166799:C:T	8.74081e-65	-0.225053	-2.14086
15166809	chr19:15166809:G:C	7.49696e-65	-0.212786	-2.30664
15167081	chr19:15167081:T:G	1.45453e-65	-1.87453	-2.28471
15167246	chr19:15167246:A:G	7.10836e-65	-0.266012	-2.30664
15167524	chr19:15167524:G:T	5.51038e-64	-0.5247	-4.09089e-09
15167863	chr19:15167863:G:C	7.21948e-65	-0.284961	-2.27218
15168600	chr19:15168600:G:A	7.71213e-65	-0.217662	-2.27346
15168665	chr19:15168665:C:T	1.40796e-64	-1.8892	-4.09089e-09
15168732	chr19:15168732:G:A	2.13237e-65	-2.1486	-1.62808
15169008	chr19:15169008:G:C	7.95715e-65	-2.45985	-4.09089e-09
15169237	chr19:15169237:GT:G	2.3987e-63	-6.92185e-10	0.946178
15169343	chr19:15169343:G:A	4.75082e-64	-6.92185e-10	-0.673016
15169489	chr19:15169489:C:G	1.34737e-65	-1.9233	-2.31246
15169518	chr19:15169518:C:T	1.40979e-65	-1.87787	-2.31261
15169954	chr19:15169954:A:G	1.61224e-64	0.31093	-2.06464
15170575	chr19:15170575:C:A	1.74195e-65	-1.46022	-2.51869
15170648	chr19:15170648:C:G	1.20965e-65	-2.45	-1.89359
15170903	chr19:15170903:T:C	3.29021e-63	-6.92185e-10	1.2622
15171178	chr19:15171178:A:C	8.45869e-65	-6.92185e-10	-2.39872
15171327	chr19:15171327:T:C	7.55379e-65	-0.243849	-2.26802
15171328	chr19:15171328:G:A	1.29456e-65	-1.93371	-2.34204
15172115	chr19:15172115:T:C	1.29728e-64	-0.1433	-1.82777
15172350	chr19:15172350:A:C	1.44691e-65	-1.61729	-2.54719
15172474	chr19:15172474:C:T	1.26755e-65	-1.92196	-2.37487
15172733	chr19:15172733:T:C	3.48599e-65	-1.58471	-1.70046
15173157	chr19:15173157:C:T	7.47287e-65	-6.92185e-10	-2.52264
15173332	chr19:15173332:G:A	1.17882e-64	-6.92185e-10	-2.06682
15174055	chr19:15174055:T:TG	7.24079e-65	-6.92185e-10	-2.55419
15174241	chr19:15174241:T:C	8.87756e-65	-0.288454	-2.06194
15174467	chr19:15174467:CA:C	1.19258e-64	-6.92185e-10	-2.05521
15174471	chr19:15174471:C:T	1.19703e-64	-6.92185e-10	-2.05149
15174473	chr19:15174473:C:T	8.57113e-65	-2.38552	-4.09089e-09
15174847	chr19:15174847:C:T	1.00956e-64	-0.119642	-2.10218
15174868	chr19:15174868:G:C	7.01253e-65	-0.214586	-2.37164
15175312	chr19:15175312:A:C	1.20083e-65	-1.80413	-2.54678
15175317	chr19:15175317:G:A	1.2219e-65	-1.78636	-2.54716
15175330	chr19:15175330:C:CG	1.16626e-65	-1.83008	-2.55003
15175362	chr19:15175362:C:T	1.18916e-64	-6.92185e-10	-2.05809
15176097	chr19:15176097:G:A	7.44851e-65	-6.92185e-10	-2.52591
15177150	chr19:15177150:G:A	7.44881e-66	-2.36093	-2.46752
15177160	chr19:15177160:T:A	1.95145e-65	-1.34409	-2.52125
15177884	chr19:15177884:G:A	1.6669e-64	-6.92185e-10	-1.72037
15178555	chr19:15178555:T:G	7.57517e-65	-6.92185e-10	-2.50904
15179196	chr19:15179196:C:T	2.16998e-65	-1.2817	-2.4775
15179314	chr19:15179314:G:A	7.2839e-66	-2.29681	-2.55403
15179601	chr19:15179601:G:A	6.52256e-66	-2.41258	-2.54866
15179837	chr19:15179837:C:T	8.7425e-65	-6.92185e-10	-2.36572
15180888	chr19:15180888:T:C	2.15832e-65	-1.36893	-2.39566
15180904	chr19:15180904:C:T	1.44148e-64	-6.92185e-10	-1.86566
15181460	chr19:15181460:C:T	7.87145e-66	-2.37857	-2.39469
15181468	chr19:15181468:G:A	8.61763e-65	-6.92185e-10	-2.38011
15182509	chr19:15182509:A:G	8.41037e-65	-2.40445	-4.09089e-09
15182800	chr19:15182800:G:A	1.88501e-65	-1.38279	-2.5172
15182915	chr19:15182915:T:A	2.84863e-64	-6.92185e-10	-1.18449
15182919	chr19:15182919:G:A	2.7994e-65	-1.25547	-2.24904
15182933	chr19:15182933:C:T	7.9884e-66	-2.21917	-2.53934
15183232	chr19:15183232:C:T	5.9467e-65	-0.201502	-2.54958
15183347	chr19:15183347:T:C	1.93903e-64	-6.92185e-10	-1.56915
15183412	chr19:15183412:G:A	1.11664e-65	-1.8758	-2.5478
15183797	chr19:15183797:T:C	1.81387e-64	-1.63587	-4.09089e-09
15183913	chr19:15183913:G:A	6.67882e-65	-0.783863	-1.85111
15184180	chr19:15184180:C:T	4.00356e-65	-0.667364	-2.47937
15184200	chr19:15184200:T:C	1.68326e-65	-1.45832	-2.55486
15184323	chr19:15184323:G:A	6.90552e-66	-2.36793	-2.53625
15185906	chr19:15185906:C:T	7.01846e-65	-0.882454	-1.70292
15185914	chr19:15185914:T:C	3.63183e-64	-6.92185e-10	-0.941597
15186615	chr19:15186615:C:T	8.10439e-65	-2.44151	-4.09089e-09
15186736	chr19:15186736:A:G	8.08e-65	-6.92185e-10	-2.44453
15186765	chr19:15186765:C:T	1.33627e-65	-1.85052	-2.39352
15187163	chr19:15187163:G:A	1.98695e-64	-6.92185e-10	-1.54473
15187459	chr19:15187459:A:G	9.54626e-65	0.272449	-2.55022
15188123	chr19:15188123:A:G	1.42866e-64	-6.92185e-10	-1.8746
15188240	chr19:15188240:G:A	1.26768e-64	-1.99415	-4.09089e-09
15188837	chr19:15188837:T:C	1.60213e-65	-2.41646	-1.64612
15189325	chr19:15189325:A:G	1.52559e-65	-1.60706	-2.50448
15189914	chr19:15189914:T:C	8.40017e-65	-2.40567	-4.09089e-09
15190468	chr19:15190468:G:T	7.32545e-66	-2.31825	-2.5269
15190578	chr19:15190578:C:A	3.88885e-65	-0.633461	-2.54234
15190612	chr19:15190612:G:A	1.14461e-64	-2.09627	-4.09089e-09
15190638	chr19:15190638:C:T	9.40352e-66	-2.05095	-2.54447
15190909	chr19:15190909:C:T	3.92009e-65	-0.658964	-2.50884
15190985	chr19:15190985:T:C	7.34328e-66	-2.32067	-2.52204
15191046	chr19:15191046:A:T	1.27796e-65	-1.73599	-2.55266
15192686	chr19:15192686:G:A	8.98967e-65	-6.92185e-10	-2.33784
15193001	chr19:15193001:A:G	9.77935e-65	-6.92185e-10	-2.25365
15193938	chr19:15193938:T:C	3.37561e-65	-0.857251	-2.46009
15194678	chr19:15194678:A:G	7.23563e-65	-6.92185e-10	-2.5549
15194754	chr19:15194754:G:A	4.18717e-65	-1.79642	-1.30547
15196544	chr19:15196544:T:G	7.79628e-66	-2.22893	-2.55393
15196656	chr19:15196656:A:C	1.89678e-64	-6.92185e-10	-1.59118
15196832	chr19:15196832:C:G	1.8367e-64	-6.92185e-10	-1.62336
15197285	chr19:15197285:G:A	9.30659e-66	-2.2472	-2.35858
15198081	chr19:15198081:T:C	1.68981e-64	-6.92185e-10	-1.70672
15198404	chr19:15198404:G:A	1.69357e-64	-6.92185e-10	-1.7045
15198627	chr19:15198627:T:G	1.125e-64	-6.92185e-10	-2.11355
15198801	chr19:15198801:C:T	7.82731e-65	-6.92185e-10	-2.4763
15200734	chr19:15200734:C:G	2.64862e-64	-6.92185e-10	-1.2573
15201184	chr19:15201184:T:G	1.41872e-65	-1.7079	-2.47627
15201490	chr19:15201490:G:A	2.00813e-64	-6.92185e-10	-1.53413
15201558	chr19:15201558:T:A	8.10222e-65	-0.558622	-1.88316
15201633	chr19:15201633:G:A	6.02336e-64	-0.435689	-4.09089e-09
15201729	chr19:15201729:C:A	4.46317e-65	-1.72412	-1.31394
15202260	chr19:15202260:G:A	5.21687e-65	-0.886046	-1.99598
15203018	chr19:15203018:G:A	5.54212e-65	-0.880252	-1.94129
15204052	chr19:15204052:G:A	9.92082e-65	-6.92185e-10	-2.23928
15204301	chr19:15204301:A:G	9.75361e-65	-0.480886	-1.7754
15204695	chr19:15204695:G:A	1.38689e-64	0.633889	-2.53816
15204984	chr19:15204984:G:C	6.27306e-65	-0.993832	-1.70382
15205686	chr19:15205686:C:T	9.98171e-66	-1.98178	-2.55397
15206258	chr19:15206258:C:G	3.88396e-64	-6.92185e-10	-0.874479
15206262	chr19:15206262:G:A	3.41267e-65	-1.66617	-1.64026
15206489	chr19:15206489:A:C	1.76083e-64	-6.92185e-10	-1.66555
15206728	chr19:15206728:C:T	1.87453e-64	-6.92185e-10	-1.60298
15206949	chr19:15206949:A:G	1.29938e-64	-0.670685	-1.29876
15206986	chr19:15206986:A:G	6.51551e-66	-2.431	-2.53132
15207389	chr19:15207389:A:G	9.87709e-65	-2.2437	-4.09089e-09
15207959	chr19:15207959:C:T	7.70616e-65	-6.92185e-10	-2.4919
15208408	chr19:15208408:T:G	7.48122e-66	-2.38208	-2.44203
15208576	chr19:15208576:G:A	2.77396e-64	-6.92185e-10	-1.21106
15209111	chr19:15209111:G:A	2.37709e-64	-6.92185e-10	-1.36546
15209359	chr19:15209359:G:A	1.86697e-64	-6.92185e-10	-1.60702
15209391	chr19:15209391:T:C	7.41831e-65	-6.92185e-10	-2.52997
15209515	chr19:15209515:GC:G	1.46043e-64	-1.8526	-4.09089e-09
15209811	chr19:15209811:G:A	2.1396e-64	-6.92185e-10	-1.47071
15210000	chr19:15210000:T:C	1.05518e-64	-6.92185e-10	-2.17762
15210126	chr19:15210126:C:T	7.93844e-66	-2.46169	-2.30309
15210207	chr19:15210207:G:A	1.14829e-64	-6.92185e-10	-2.09306
15210410	chr19:15210410:G:A	7.58407e-66	-2.43936	-2.37109
15210995	chr19:15210995:T:C	7.39144e-65	-6.92185e-10	-2.5336
15211074	chr19:15211074:G:A	2.88205e-65	-0.926701	-2.54872
15211743	chr19:15211743:T:C	1.92275e-65	-1.49527	-2.38489
15212199	chr19:15212199:C:T	6.83649e-64	-6.92185e-10	-0.30906
15212235	chr19:15212235:T:C	7.31636e-65	-6.92185e-10	-2.54381
15212388	chr19:15212388:A:G	7.32303e-65	-6.92185e-10	-2.5429
15212639	chr19:15212639:A:G	2.67301e-65	-1.5809	-1.96982
15212863	chr19:15212863:C:T	7.9346e-65	-2.46269	-4.09089e-09
15213370	chr19:15213370:C:T	6.26134e-66	-2.45542	-2.54669
15213437	chr19:15213437:T:C	2.48295e-65	-1.80873	-1.81574
15213602	chr19:15213602:T:A	1.72891e-65	-2.29921	-1.68722
15214393	chr19:15214393:C:T	8.86789e-65	-2.35148	-4.09089e-09
15214499	chr19:15214499:G:A	2.46074e-65	-2.22663	-1.40683
15215194	chr19:15215194:G:A	1.09013e-64	-2.14504	-4.09089e-09
15215633	chr19:15215633:T:A	1.99093e-65	-2.18923	-1.65609
15215963	chr19:15215963:T:C	6.53706e-66	-2.40496	-2.55405
15216104	chr19:15216104:C:T	4.48091e-64	-6.92185e-10	-0.731508
15216670	chr19:15216670:C:T	5.78379e-65	-1.61372	-1.16514
15217968	chr19:15217968:C:T	1.35769e-65	-2.25418	-1.97395
15218420	chr19:15218420:T:C	6.45438e-65	-2.39689	-0.272274
15218642	chr19:15218642:G:A	1.02169e-64	-2.20988	-4.09089e-09
15218651	chr19:15218651:G:A	5.94941e-65	-2.43979	-0.310836
15219947	chr19:15219947:C:G	7.23601e-65	-6.92185e-10	-2.55485
15220689	chr19:15220689:G:C	8.42406e-65	-6.92185e-10	-2.40283
15220774	chr19:15220774:G:A	8.40723e-65	-6.92185e-10	-2.40483
15221165	chr19:15221165:T:G	7.5725e-65	-6.92185e-10	-2.5094
15221350	chr19:15221350:G:A	7.67623e-65	-6.92185e-10	-2.49579
15221747	chr19:15221747:G:A	1.29892e-64	-6.92185e-10	-1.9698
15221775	chr19:15221775:C:T	8.48083e-65	-6.92185e-10	-2.39611
15222211	chr19:15222211:G:A	8.48135e-65	-6.92185e-10	-2.39605
15222414	chr19:15222414:G:A	7.45926e-65	-6.92185e-10	-2.52446
15222459	chr19:15222459:G:A	1.15569e-63	-6.92185e-10	0.215953
15222648	chr19:15222648:A:G	1.76371e-64	-1.66391	-4.09089e-09
15222885	chr19:15222885:G:A	8.43928e-65	-6.92185e-10	-2.40102
15222974	chr19:15222974:G:A	2.47766e-63	0.978567	-4.09089e-09
15223679	chr19:15223679:C:T	9.30417e-65	-2.30346	-4.09089e-09
15224024	chr19:15224024:A:G	9.00082e-65	-6.92185e-10	-2.3366
15224441	chr19:15224441:G:A	1.2132e-64	-6.92185e-10	-2.03807
15224564	chr19:15224564:A:G	1.2914e-64	-6.92185e-10	-1.97561
15224711	chr19:15224711:A:C	8.061e-65	-2.44688	-4.09089e-09
15225177	chr19:15225177:C:T	6.95312e-66	-2.42824	-2.46908
15225457	chr19:15225457:C:T	2.41378e-64	-6.92185e-10	-1.35014
15225526	chr19:15225526:G:A	1.25385e-64	-6.92185e-10	-2.00511
15225528	chr19:15225528:GC:G	1.24576e-64	-6.92185e-10	-2.01159
15226066	chr19:15226066:T:G	2.85011e-64	-1.18398	-4.09089e-09
15226119	chr19:15226119:G:A	6.90013e-65	-0.146601	-2.45578
15226232	chr19:15226232:T:C	9.68934e-65	-6.92185e-10	-2.26289
15226974	chr19:15226974:C:T	1.33989e-64	0.603648	-2.5424
15228671	chr19:15228671:C:T	9.88032e-65	-6.92185e-10	-2.24337
15228766	chr19:15228766:G:A	1.3674e-64	-1.91842	-4.09089e-09
15229625	chr19:15229625:T:G	8.28767e-65	-2.41915	-4.09089e-09
15229638	chr19:15229638:T:C	9.11267e-65	-6.92185e-10	-2.32425
15230864	chr19:15230864:G:C	9.67085e-65	-6.92185e-10	-2.2648
15230882	chr19:15230882:C:T	8.31242e-65	-6.92185e-10	-2.41617
15230894	chr19:15230894:A:C	2.08897e-64	-6.92185e-10	-1.49466
15230940	chr19:15230940:T:C	1.00035e-65	-2.32762	-2.20595
15232553	chr19:15232553:ACT:A	4.22958e-65	-2.20744	-0.884377
15233991	chr19:15233991:C:T	9.54199e-65	-6.92185e-10	-2.27822
15234220	chr19:15234220:T:C	8.44194e-63	4.43709	-2.23263
15234357	chr19:15234357:TTC:T	7.32797e-65	-6.92185e-10	-2.54222
15234795	chr19:15234795:T:C	1.03631e-64	-6.92185e-10	-2.19567
15235087	chr19:15235087:C:T	1.1633e-63	0.22251	-4.09089e-09
15235471	chr19:15235471:G:A	3.17805e-64	-6.92185e-10	-1.07507
15235629	chr19:15235629:C:T	3.37222e-64	-6.92185e-10	-1.01576
15236825	chr19:15236825:G:C	1.2591e-64	-6.92185e-10	-2.00094
15238571	chr19:15238571:C:A	9.09039e-65	-6.92185e-10	-2.3267
15239540	chr19:15239540:G:A	7.33895e-65	-6.92185e-10	-2.54072
15239556	chr19:15239556:C:T	1.06144e-64	-6.92185e-10	-2.17171
15240938	chr19:15240938:T:C	4.49698e-62	6.24075	-2.36351
15241290	chr19:15241290:C:G	2.95764e-63	3.6686	-2.51295
15241315	chr19:15241315:T:C	1.24433e-64	-1.54735	-0.465385
15241916	chr19:15241916:G:A	2.94687e-63	-6.92185e-10	1.15199
15242112	chr19:15242112:C:T	9.67355e-65	-2.26452	-4.09089e-09
15244571	chr19:15244571:C:T	2.91209e-64	-6.92185e-10	-1.16246
15245187	chr19:15245187:G:A	1.21664e-64	-6.92185e-10	-2.03524
15245562	chr19:15245562:T:C	3.52835e-64	-6.92185e-10	-0.970505
15245935	chr19:15245935:C:T	5.1205e-65	-0.607795	-2.29287
15245956	chr19:15245956:G:A	5.50715e-63	-6.92185e-10	1.7773
15246590	chr19:15246590:G:A	7.37226e-65	-6.92185e-10	-2.53619
15246723	chr19:15246723:G:A	5.1116e-64	-6.92185e-10	-0.599821
15248342	chr19:15248342:G:A	1.32652e-63	2.88905	-2.53524
15248457	chr19:15248457:T:C	8.53309e-65	-2.38997	-4.09089e-09
15249478	chr19:15249478:C:T	9.16557e-65	-2.31847	-4.09089e-09
15250187	chr19:15250187:G:A	1.41612e-64	-6.92185e-10	-1.88341
15250481	chr19:15250481:A:C	5.50515e-64	-6.92185e-10	-0.525649
15250620	chr19:15250620:A:C	9.19601e-65	-2.31515	-4.09089e-09
15251860	chr19:15251860:G:A	1.07321e-64	-2.16068	-4.09089e-09
15252168	chr19:15252168:G:C	7.25608e-65	-6.92185e-10	-2.55208
15252666	chr19:15252666:A:G	8.4552e-65	-1.60275	-0.79639
15252669	chr19:15252669:G:A	2.18292e-64	-6.92185e-10	-1.45067
15252777	chr19:15252777:G:A	8.06613e-65	-6.92185e-10	-2.44624
15253940	chr19:15253940:G:A	1.9784e-64	-6.92185e-10	-1.54905
15254168	chr19:15254168:G:A	1.45759e-64	-6.92185e-10	-1.85455
15255128	chr19:15255128:G:A	1.0015e-64	-6.92185e-10	-2.22983
15255394	chr19:15255394:G:A	8.39337e-65	-6.92185e-10	-2.40648
15255724	chr19:15255724:C:T	1.00577e-64	-2.22558	-4.09089e-09
15257281	chr19:15257281:G:A	7.50528e-65	-6.92185e-10	-2.51831
15257736	chr19:15257736:T:C	3.81678e-64	-6.92185e-10	-0.891928
15258243	chr19:15258243:C:T	2.61299e-63	3.36926	-2.33751
15258305	chr19:15258305:C:T	8.99599e-65	-2.33714	-4.09089e-09
15259101	chr19:15259101:TG:T	7.54817e-65	-6.92185e-10	-2.51261
15259150	chr19:15259150:G:A	5.02177e-64	-6.92185e-10	-0.617552
15259290	chr19:15259290:G:A	1.8992e-63	2.97819	-2.26551
15260053	chr19:15260053:G:A	2.13274e-64	-6.92185e-10	-1.47393
15260671	chr19:15260671:G:A	1.8659e-63	3.24487	-2.54987
15261370	chr19:15261370:C:G	1.04822e-64	-2.18424	-4.09089e-09
15261414	chr19:15261414:G:A	1.75486e-63	3.18573	-2.55209
15261908	chr19:15261908:AAAAGTAG:A	8.64161e-65	-6.92185e-10	-2.37733
15263765	chr19:15263765:G:A	1.51054e-64	-6.92185e-10	-1.81887
15264103	chr19:15264103:G:A	3.74581e-64	-0.910697	-4.09089e-09
15266058	chr19:15266058:C:T	2.49278e-63	3.48945	-2.5048
15268499	chr19:15268499:CTGTT:C	1.38841e-65	-1.65278	-2.55297
15270061	chr19:15270061:T:C	9.75032e-65	-2.25662	-4.09089e-09
15270520	chr19:15270520:A:G	1.90435e-64	-6.92185e-10	-1.58719
15271780	chr19:15271780:C:A	5.12775e-64	-0.596667	-4.09089e-09
15272606	chr19:15272606:A:C	1.83935e-64	-6.92185e-10	-1.62192
15272705	chr19:15272705:C:T	3.24539e-63	3.45739	-2.2089
15273887	chr19:15273887:C:A	1.1245e-64	-6.92185e-10	-2.114
15274565	chr19:15274565:G:A	8.03124e-65	-6.92185e-10	-2.45058
15274570	chr19:15274570:G:T	1.03846e-64	-6.92185e-10	-2.19359
15275495	chr19:15275495:A:G	9.38681e-65	-6.92185e-10	-2.29461
15275834	chr19:15275834:C:G	8.31583e-65	-6.92185e-10	-2.41576
15277117	chr19:15277117:C:T	9.578e-66	-2.23279	-2.34425
15277143	chr19:15277143:T:C	1.15296e-64	-6.92185e-10	-2.089
15278214	chr19:15278214:A:G	7.97787e-64	-0.154662	-4.09089e-09
15279166	chr19:15279166:C:A	1.61402e-64	-6.92185e-10	-1.75261
15280533	chr19:15280533:C:A	6.1674e-64	-0.412057	-4.09089e-09
15282332	chr19:15282332:A:G	5.4463e-64	-6.92185e-10	-0.536397
15283728	chr19:15283728:C:G	1.84685e-64	-1.61785	-4.09089e-09
15283820	chr19:15283820:T:G	1.29057e-64	-6.92185e-10	-1.97625
15283969	chr19:15283969:G:A	4.04601e-64	-6.92185e-10	-0.833603
15284300	chr19:15284300:A:C	1.02978e-64	-1.56184	-0.64015
15284323	chr19:15284323:C:T	1.26031e-64	-6.92185e-10	-1.99998
15284584	chr19:15284584:C:G	7.99244e-65	-6.92185e-10	-2.45542
15284812	chr19:15284812:T:A	8.97418e-66	-2.1934	-2.44875
15285418	chr19:15285418:C:T	1.89461e-63	2.95031	-2.24005
15285549	chr19:15285549:A:ATTTTTTTTTCTTTTT	5.27553e-64	-6.92185e-10	-0.568255
15285564	chr19:15285564:CAAAAAAAGAAAAAAA:C	6.87277e-64	-6.92185e-10	-0.303766
15286039	chr19:15286039:C:G	3.93529e-64	-6.92185e-10	-0.861349
15286240	chr19:15286240:G:A	2.32695e-63	3.45463	-2.53882
15286349	chr19:15286349:C:T	3.1929e-62	5.40135	-1.86658
15287433	chr19:15287433:T:G	2.38132e-63	3.27816	-2.33925
15287553	chr19:15287553:G:A	8.80541e-65	-6.92185e-10	-2.35855
15288151	chr19:15288151:T:C	1.09585e-64	-6.92185e-10	-2.1398
15288263	chr19:15288263:C:T	1.22707e-64	-6.92185e-10	-2.0267
15288694	chr19:15288694:G:C	2.04574e-64	-6.92185e-10	-1.51557
15289406	chr19:15289406:C:G	9.63152e-65	-6.92185e-10	-2.26888
15290050	chr19:15290050:C:T	8.65832e-65	-6.92185e-10	-2.3754
15290232	chr19:15290232:T:A	1.04411e-64	-6.92185e-10	-2.18817
15290546	chr19:15290546:C:T	9.29206e-65	-6.92185e-10	-2.30476
15290732	chr19:15290732:T:C	1.1511e-64	-2.09061	-4.09089e-09
15290854	chr19:15290854:A:G	9.45955e-65	-6.92185e-10	-2.28689
15291481	chr19:15291481:G:A	1.01882e-64	-2.21268	-4.09089e-09
15291760	chr19:15291760:C:T	1.1866e-64	-6.92185e-10	-2.06024
15291932	chr19:15291932:C:G	3.93302e-64	-6.92185e-10	-0.861926
15292710	chr19:15292710:G:A	8.39735e-65	-6.92185e-10	-2.406
15292967	chr19:15292967:C:T	2.06838e-63	3.30918	-2.51116
15293227	chr19:15293227:T:C	6.63703e-64	-6.92185e-10	-0.33867
15293525	chr19:15293525:T:C	8.37253e-65	-6.92185e-10	-2.40896
15293850	chr19:15293850:G:C	7.51497e-65	-6.92185e-10	-2.51702
15294868	chr19:15294868:A:G	4.58015e-64	-6.92185e-10	-0.709603
15295241	chr19:15295241:A:G	1.38511e-64	-6.92185e-10	-1.90556
15296147	chr19:15296147:A:G	1.7002e-64	-6.92185e-10	-1.70059
15296522	chr19:15296522:G:A	1.73893e-62	5.40676	-2.47965
15298756	chr19:15298756:T:C	1.23998e-63	2.46918	-2.18283
15298836	chr19:15298836:G:A	1.52818e-65	-1.71761	-2.39223
15299939	chr19:15299939:G:A	1.12182e-63	0.186205	-4.09089e-09
15300170	chr19:15300170:G:A	8.92716e-65	-6.92185e-10	-2.34482
15300420	chr19:15300420:C:T	9.55495e-64	2.49598	-2.47025
15300685	chr19:15300685:G:A	2.25223e-64	-6.92185e-10	-1.41941
15301077	chr19:15301077:G:A	8.89128e-64	2.50777	-2.55403
15301196	chr19:15301196:T:C	1.25641e-63	2.76132	-2.46181
15301496	chr19:15301496:G:A	8.46579e-65	-6.92185e-10	-2.39789
15301868	chr19:15301868:A:G	1.76298e-64	-6.92185e-10	-1.66433
15301965	chr19:15301965:G:A	8.45629e-65	-2.39901	-4.09089e-09
15302444	chr19:15302444:G:T	6.87504e-64	-6.92185e-10	-0.303436
15302868	chr19:15302868:C:T	1.47071e-65	-1.7646	-2.38358
15303250	chr19:15303250:A:T	1.13529e-64	-2.10445	-4.09089e-09
15303485	chr19:15303485:A:G	3.40135e-64	-6.92185e-10	-1.00716
15303729	chr19:15303729:C:T	7.23564e-65	-6.92185e-10	-2.5549
15305078	chr19:15305078:G:A	1.11162e-64	-6.92185e-10	-2.12552
15305928	chr19:15305928:T:C	7.23564e-65	-6.92185e-10	-2.5549
15306563	chr19:15306563:C:T	7.90336e-65	-6.92185e-10	-2.46663
15307326	chr19:15307326:A:T	9.67743e-65	-6.92185e-10	-2.26412
15307807	chr19:15307807:TAAG:T	1.19392e-64	-6.92185e-10	-2.05409
15308581	chr19:15308581:T:C	2.04388e-64	-6.92185e-10	-1.51648
15308781	chr19:15308781:C:T	1.16178e-64	-6.92185e-10	-2.08138
15309379	chr19:15309379:T:A	8.24605e-65	-6.92185e-10	-2.42418
15309754	chr19:15309754:C:T	8.2936e-65	-6.92185e-10	-2.41843
15309993	chr19:15309993:C:T	1.8598e-64	-6.92185e-10	-1.61087
15310049	chr19:15310049:T:C	1.02007e-64	-2.21146	-4.09089e-09
15310595	chr19:15310595:G:A	2.03709e-63	3.288	-2.50522
15310774	chr19:15310774:CAT:C	8.32568e-65	-6.92185e-10	-2.41457
15311405	chr19:15311405:A:C	7.3011e-65	-6.92185e-10	-2.54589
15311564	chr19:15311564:G:A	4.32998e-63	-6.92185e-10	1.53681
15312361	chr19:15312361:C:T	2.71689e-65	-2.4588	-1.07563
15314234	chr19:15314234:T:C	9.48535e-65	-6.92185e-10	-2.28417
15314501	chr19:15314501:G:A	9.62784e-65	-2.26926	-4.09089e-09
15315205	chr19:15315205:C:A	3.38079e-64	-6.92185e-10	-1.01322
15315576	chr19:15315576:C:T	5.06964e-64	-0.608064	-4.09089e-09
15315908	chr19:15315908:C:A	1.42899e-64	-6.92185e-10	-1.87437
15315973	chr19:15315973:G:A	1.12756e-64	-6.92185e-10	-2.11128
15316406	chr19:15316406:G:A	7.93824e-64	2.39386	-2.5535
15316412	chr19:15316412:A:G	9.78256e-65	-6.92185e-10	-2.25332
15317753	chr19:15317753:A:G	8.26029e-65	-2.42246	-4.09089e-09
15318725	chr19:15318725:C:T	1.03444e-63	2.52941	-2.4243
15319376	chr19:15319376:G:A	9.44311e-65	-2.28863	-4.09089e-09
15319695	chr19:15319695:G:A	9.55356e-65	-2.277	-4.09089e-09
15320183	chr19:15320183:T:C	2.24921e-64	-1.42076	-4.09089e-09
15320849	chr19:15320849:C:T	3.97032e-64	-6.92185e-10	-0.852487
15321764	chr19:15321764:G:A	8.78135e-65	-2.36129	-4.09089e-09
15322323	chr19:15322323:G:A	1.68337e-64	-6.92185e-10	-1.71054
15322399	chr19:15322399:A:C	1.57475e-64	-6.92185e-10	-1.77724
15322525	chr19:15322525:C:T	2.13295e-63	3.11271	-2.28395
15322557	chr19:15322557:A:C	7.95446e-65	-6.92185e-10	-2.46019
15322804	chr19:15322804:T:C	7.93505e-65	-2.46263	-4.09089e-09
15323571	chr19:15323571:T:C	1.04009e-63	2.31011	-2.19955
15324086	chr19:15324086:G:A	7.81221e-65	-6.92185e-10	-2.47823
15324102	chr19:15324102:T:C	1.74893e-63	2.93634	-2.30608
15324762	chr19:15324762:G:C	1.01877e-64	-6.92185e-10	-2.21274
15325006	chr19:15325006:C:A	9.71044e-65	-6.92185e-10	-2.26072
15325141	chr19:15325141:C:A	1.1342e-64	-6.92185e-10	-2.10541
15325411	chr19:15325411:C:T	1.00087e-64	-2.23047	-4.09089e-09
15326417	chr19:15326417:G:A	1.31805e-62	4.87529	-2.2253
15327481	chr19:15327481:C:G	2.05615e-64	-6.92185e-10	-1.5105
15327618	chr19:15327618:AAAC:A	3.43931e-64	-6.92185e-10	-0.996063
15328298	chr19:15328298:G:A	1.32638e-64	-6.92185e-10	-1.94888
15328551	chr19:15328551:A:G	9.83868e-65	-6.92185e-10	-2.2476
15328700	chr19:15328700:G:A	1.71285e-63	3.15938	-2.54998
15329480	chr19:15329480:C:T	2.24895e-63	3.37286	-2.49115
15330259	chr19:15330259:A:T	2.11413e-62	5.47612	-2.35364
15330378	chr19:15330378:G:T	5.7424e-64	-6.92185e-10	-0.483457
15330508	chr19:15330508:G:A	2.59581e-63	-6.92185e-10	1.02515
15330512	chr19:15330512:T:C	9.00356e-66	-2.33803	-2.30085
15331685	chr19:15331685:G:A	3.1706e-64	-6.92185e-10	-1.07741
15332607	chr19:15332607:G:A	6.1968e-64	-0.407301	-4.09089e-09
15332890	chr19:15332890:G:A	1.6273e-65	-1.7055	-2.34149
15333840	chr19:15333840:G:A	1.14609e-63	0.207603	-4.09089e-09
15334172	chr19:15334172:A:G	1.11831e-63	-6.92185e-10	0.183073
15336211	chr19:15336211:T:C	2.27803e-63	2.88008	-1.98552
15336795	chr19:15336795:C:T	5.41348e-64	-6.92185e-10	-0.542442
15337712	chr19:15337712:A:G	8.28946e-65	-6.92185e-10	-2.41893
15337872	chr19:15337872:A:C	8.89943e-65	-2.34793	-4.09089e-09
15338241	chr19:15338241:A:G	1.38111e-64	-6.92185e-10	-1.90844
15338397	chr19:15338397:A:G	2.96389e-64	-6.92185e-10	-1.14483
15338657	chr19:15338657:G:A	9.86047e-65	-2.24539	-4.09089e-09
15339566	chr19:15339566:A:G	8.18359e-65	-6.92185e-10	-2.43179
15340375	chr19:15340375:G:C	1.13221e-64	-6.92185e-10	-2.10716
15340444	chr19:15340444:A:T	6.96724e-64	-6.92185e-10	-0.290114
15340818	chr19:15340818:C:G	9.66385e-65	-2.26553	-4.09089e-09
15342041	chr19:15342041:T:A	1.44735e-64	-6.92185e-10	-1.8616
15343581	chr19:15343581:G:A	7.35379e-65	-6.92185e-10	-2.5387
15343838	chr19:15343838:T:C	1.56378e-64	-6.92185e-10	-1.78423
15344150	chr19:15344150:G:A	7.91817e-65	-6.92185e-10	-2.46476
15344568	chr19:15344568:T:C	9.65878e-65	-6.92185e-10	-2.26605
15344572	chr19:15344572:A:G	9.7465e-65	-2.25701	-4.09089e-09
15344593	chr19:15344593:A:G	3.77049e-64	1.64083	-2.54496
15345398	chr19:15345398:A:G	1.53596e-64	-6.92185e-10	-1.80218
15347238	chr19:15347238:G:A	1.12057e-65	-2.45877	-1.96131
15347611	chr19:15347611:C:T	1.20344e-64	-6.92185e-10	-2.04615
15347689	chr19:15347689:G:A	1.28263e-64	-6.92185e-10	-1.98242
15348106	chr19:15348106:T:C	7.40072e-65	-6.92185e-10	-2.53234
15348897	chr19:15348897:G:C	3.95398e-64	-6.92185e-10	-0.856612
15351197	chr19:15351197:C:T	1.24364e-64	-2.01329	-4.09089e-09
15351441	chr19:15351441:G:A	7.35584e-65	-6.92185e-10	-2.53842
15351583	chr19:15351583:C:A	7.59855e-65	-6.92185e-10	-2.50596
15352069	chr19:15352069:G:A	1.75922e-64	-6.92185e-10	-1.66647
15352803	chr19:15352803:T:C	9.12412e-64	-6.92185e-10	-0.0204124
15353184	chr19:15353184:TAAG:T	2.91755e-64	-6.92185e-10	-1.16059
15353426	chr19:15353426:TAA:T	2.51959e-64	0.967526	-2.27477
15354138	chr19:15354138:C:T	1.3372e-64	-0.270988	-1.66977
15354349	chr19:15354349:C:T	2.89366e-64	-6.92185e-10	-1.16881
15355392	chr19:15355392:G:C	2.0748e-64	-1.50147	-4.09089e-09
15355429	chr19:15355429:T:C	5.9442e-64	-0.448918	-4.09089e-09
15355650	chr19:15355650:T:C	7.94708e-65	-6.92185e-10	-2.46111
15355700	chr19:15355700:G:C	2.98178e-64	-6.92185e-10	-1.13881
15356025	chr19:15356025:C:T	1.04791e-64	-2.18454	-4.09089e-09
15356689	chr19:15356689:C:T	9.64834e-65	-2.26713	-4.09089e-09
15356861	chr19:15356861:T:G	2.5029e-64	-6.92185e-10	-1.31388
15356998	chr19:15356998:G:A	9.31522e-64	0.000315293	-4.09089e-09
15358333	chr19:15358333:T:C	8.45599e-65	-6.92185e-10	-2.39904
15358340	chr19:15358340:T:C	2.46445e-64	-6.92185e-10	-1.32937
15358386	chr19:15358386:A:G	4.3512e-64	1.60808	-2.36896
15358656	chr19:15358656:GTTTT:G	9.78128e-65	-6.92185e-10	-2.25345
15358818	chr19:15358818:T:C	7.30555e-65	-6.92185e-10	-2.54528
15359549	chr19:15359549:G:A	7.55003e-66	-2.42804	-2.38692
15360368	chr19:15360368:G:C	7.94523e-65	-2.46135	-4.09089e-09
15360438	chr19:15360438:T:C	5.15804e-64	-6.92185e-10	-0.590777
15360603	chr19:15360603:A:C	8.86301e-65	-6.92185e-10	-2.35203
15360703	chr19:15360703:G:A	1.37591e-64	-6.92185e-10	-1.91222
15360792	chr19:15360792:C:T	2.98382e-64	-6.92185e-10	-1.13813
15361045	chr19:15361045:T:C	1.93213e-64	0.974712	-2.54742
15361291	chr19:15361291:G:A	2.97044e-64	-6.92185e-10	-1.14262
15361564	chr19:15361564:G:A	2.59647e-64	1.23845	-2.51563
15361944	chr19:15361944:G:A	8.05449e-65	-6.92185e-10	-2.44769
15361951	chr19:15361951:C:G	8.62771e-65	-6.92185e-10	-2.37894
15362005	chr19:15362005:G:A	4.3794e-64	-6.92185e-10	-0.754423
15362192	chr19:15362192:T:C	8.49445e-65	-6.92185e-10	-2.39451
15363225	chr19:15363225:G:A	1.52007e-64	0.537916	-2.35049
15363635	chr19:15363635:C:T	5.80102e-64	-0.4733	-4.09089e-09
15363698	chr19:15363698:G:A	1.5854e-64	-6.92185e-10	-1.7705
15364971	chr19:15364971:T:C	1.73468e-64	-6.92185e-10	-1.68051
15365318	chr19:15365318:T:C	3.36356e-64	-6.92185e-10	-1.01833
15365748	chr19:15365748:C:T	4.50539e-64	1.15125	-1.87731
15366042	chr19:15366042:A:G	8.47743e-65	-6.92185e-10	-2.39651
15366234	chr19:15366234:A:C	7.90362e-65	-6.92185e-10	-2.4666
15366418	chr19:15366418:T:C	9.87431e-65	-6.92185e-10	-2.24398
15366601	chr19:15366601:G:A	8.63427e-65	-6.92185e-10	-2.37818
15366770	chr19:15366770:G:A	4.26022e-64	1.51467	-2.29668
15367524	chr19:15367524:T:C	9.33943e-65	-2.29967	-4.09089e-09
15367756	chr19:15367756:A:G	8.39998e-65	-2.40569	-4.09089e-09
15367844	chr19:15367844:G:C	1.25385e-64	-6.92185e-10	-2.00511
15368556	chr19:15368556:G:A	2.2401e-64	0.987056	-2.41187
15370170	chr19:15370170:G:A	1.00909e-64	-6.92185e-10	-2.22228
15371512	chr19:15371512:G:A	3.29035e-64	-6.92185e-10	-1.04034
15371672	chr19:15371672:C:T	2.66801e-64	-1.25	-4.09089e-09
15372016	chr19:15372016:A:G	8.60205e-65	-6.92185e-10	-2.38192
15372709	chr19:15372709:T:A	8.05126e-65	-2.44809	-4.09089e-09
15372763	chr19:15372763:G:A	4.77545e-64	-6.92185e-10	-0.667845
15373569	chr19:15373569:C:T	2.29975e-64	-6.92185e-10	-1.39853
15374529	chr19:15374529:C:T	2.09716e-64	-6.92185e-10	-1.49075
15374539	chr19:15374539:C:T	7.94667e-64	1.68993	-1.84851
15374745	chr19:15374745:C:T	2.08146e-65	-2.46167	-1.33918
15374751	chr19:15374751:G:A	4.04398e-64	-6.92185e-10	-0.834104
15375018	chr19:15375018:A:G	4.73564e-64	1.68436	-2.36058
15375248	chr19:15375248:T:C	2.58169e-64	1.27134	-2.55423
15375405	chr19:15375405:C:T	4.19824e-64	1.56389	-2.36056
15375840	chr19:15375840:G:A	4.19344e-64	-6.92185e-10	-0.797813
15375847	chr19:15375847:C:T	4.00576e-64	-6.92185e-10	-0.843601
15375862	chr19:15375862:T:A	4.20768e-64	-6.92185e-10	-0.794423
15375908	chr19:15375908:G:A	3.80144e-65	-2.46234	-0.736196
15376486	chr19:15376486:AG:A	2.02703e-64	-6.92185e-10	-1.52476
15376511	chr19:15376511:T:C	2.18074e-64	-6.92185e-10	-1.45167
15376643	chr19:15376643:G:A	2.12564e-64	-6.92185e-10	-1.47726
15377593	chr19:15377593:C:G	1.50166e-64	-6.92185e-10	-1.82477
15377932	chr19:15377932:T:C	9.38457e-65	-6.92185e-10	-2.29485
15379790	chr19:15379790:T:C	9.35611e-65	-6.92185e-10	-2.29789
15381376	chr19:15381376:A:G	7.36472e-65	-6.92185e-10	-2.53722
15382037	chr19:15382037:T:C	1.24565e-64	0.392907	-2.40459
15382737	chr19:15382737:T:C	2.19469e-64	-6.92185e-10	-1.44529
15382874	chr19:15382874:C:T	9.3928e-65	-2.29398	-4.09089e-09
15382990	chr19:15382990:A:G	2.13359e-64	-6.92185e-10	-1.47353
15383118	chr19:15383118:G:A	1.02117e-64	-2.21039	-4.09089e-09
15383379	chr19:15383379:T:C	7.97244e-65	-6.92185e-10	-2.45793
15383755	chr19:15383755:A:C	4.34144e-64	1.50592	-2.26905
15384444	chr19:15384444:C:T	3.51817e-64	-6.92185e-10	-0.973393
15384676	chr19:15384676:C:T	4.29351e-64	1.42881	-2.20304
15384800	chr19:15384800:G:T	8.7514e-65	-6.92185e-10	-2.3647
15385079	chr19:15385079:G:A	3.35142e-64	-6.92185e-10	-1.02195
15385121	chr19:15385121:G:A	3.45092e-64	1.10661	-2.0993
15385252	chr19:15385252:C:T	1.71266e-64	-1.69329	-4.09089e-09
15385432	chr19:15385432:C:T	6.6256e-64	-6.92185e-10	-0.340393
15386268	chr19:15386268:T:C	4.67492e-64	1.1691	-1.85822
15386675	chr19:15386675:G:A	5.27869e-64	1.65884	-2.2265
15388148	chr19:15388148:C:T	2.07138e-64	-6.92185e-10	-1.50312
15388682	chr19:15388682:G:A	4.12335e-64	-6.92185e-10	-0.814669
15389511	chr19:15389511:G:A	7.59714e-65	-6.92185e-10	-2.50615
15389703	chr19:15389703:G:A	7.97528e-65	-2.45757	-4.09089e-09
15390065	chr19:15390065:C:A	3.56285e-64	1.34362	-2.3044
15390486	chr19:15390486:C:A	3.84006e-64	1.41526	-2.30111
15390907	chr19:15390907:C:T	1.57726e-64	-1.77565	-4.09089e-09
15390917	chr19:15390917:T:C	1.68881e-64	-6.92185e-10	-1.70731
15391516	chr19:15391516:TTTATG:T	3.66146e-64	1.343	-2.27647
15391585	chr19:15391585:GCA:G	3.51416e-64	1.33148	-2.30602
15392995	chr19:15392995:G:A	4.32117e-64	1.59481	-2.36261
15393174	chr19:15393174:G:A	9.09571e-65	-6.92185e-10	-2.32612
15393571	chr19:15393571:G:A	1.07477e-63	1.74262	-1.59926
15393955	chr19:15393955:G:A	4.17956e-64	1.75333	-2.55446
15394095	chr19:15394095:T:C	3.36389e-64	-1.01824	-4.09089e-09
15394268	chr19:15394268:C:T	2.32971e-64	-1.38559	-4.09089e-09
15394716	chr19:15394716:T:G	2.17871e-64	-1.4526	-4.09089e-09
15395444	chr19:15395444:T:C	1.23096e-64	-6.92185e-10	-2.02354
15396052	chr19:15396052:C:A	7.40712e-64	1.93846	-2.16735
15396178	chr19:15396178:T:C	7.31806e-65	-6.92185e-10	-2.54357
15396778	chr19:15396778:A:T	4.43763e-64	-6.92185e-10	-0.741214
15397319	chr19:15397319:G:A	9.00655e-64	1.72238	-1.75576
15397647	chr19:15397647:A:G	8.0012e-65	-2.45433	-4.09089e-09
15399746	chr19:15399746:G:A	8.53132e-65	-6.92185e-10	-2.39018
15400163	chr19:15400163:C:T	7.60749e-65	-6.92185e-10	-2.50479
15401582	chr19:15401582:G:A	9.09893e-65	-6.92185e-10	-2.32576
15401909	chr19:15401909:T:C	7.11256e-66	-2.35269	-2.52195
15401920	chr19:15401920:A:G	5.77554e-64	1.32107	-1.79877
15402033	chr19:15402033:A:T	3.49513e-64	1.15874	-2.1387
15402192	chr19:15402192:T:C	8.05593e-65	-2.44751	-4.09089e-09
15402243	chr19:15402243:G:A	1.04954e-63	1.26293	-1.14332
15403849	chr19:15403849:G:A	1.35387e-63	2.87692	-2.5027
15405443	chr19:15405443:T:C	2.11441e-64	-6.92185e-10	-1.48256
15405782	chr19:15405782:T:C	3.96062e-64	1.41895	-2.27388
15405816	chr19:15405816:G:A	3.35285e-64	-6.92185e-10	-1.02152
15406006	chr19:15406006:T:C	4.42756e-64	-6.92185e-10	-0.743485
15406623	chr19:15406623:T:C	8.2061e-65	-2.42904	-4.09089e-09
15406884	chr19:15406884:A:C	4.31559e-64	1.27762	-2.04672
15407408	chr19:15407408:G:T	8.48123e-65	-6.92185e-10	-2.39606
15407471	chr19:15407471:T:TA	1.23237e-64	-6.92185e-10	-2.02239
15408204	chr19:15408204:G:A	5.3926e-64	1.75724	-2.30355
15409085	chr19:15409085:T:C	2.68958e-64	-1.24195	-4.09089e-09
15409725	chr19:15409725:G:A	2.0542e-63	3.28258	-2.49144
15409901	chr19:15409901:G:A	4.43981e-64	-6.92185e-10	-0.740723
15410035	chr19:15410035:C:T	1.198e-64	-2.05068	-4.09089e-09
15410364	chr19:15410364:T:C	4.83353e-64	1.67809	-2.33384
15411023	chr19:15411023:T:C	4.41427e-64	1.75868	-2.50517
15413103	chr19:15413103:G:A	1.2761e-64	0.377167	-2.36469
15413613	chr19:15413613:A:G	1.99639e-64	-6.92185e-10	-1.53999
15414192	chr19:15414192:G:A	1.76088e-64	-6.92185e-10	-1.66552
15414293	chr19:15414293:A:G	2.046e-64	1.0339	-2.54935
15414601	chr19:15414601:G:C	2.08605e-64	-6.92185e-10	-1.49606
15415528	chr19:15415528:T:C	1.43093e-64	-1.87301	-4.09089e-09
15415628	chr19:15415628:C:T	8.90524e-65	-6.92185e-10	-2.34728
15415651	chr19:15415651:C:T	6.00281e-64	0.989928	-1.42903
15416621	chr19:15416621:T:C	2.77639e-64	1.34073	-2.55091
15416622	chr19:15416622:G:A	8.22475e-65	-6.92185e-10	-2.42677
15417123	chr19:15417123:G:C	1.05353e-64	-2.17919	-4.09089e-09
15417376	chr19:15417376:A:G	8.46976e-65	-6.92185e-10	-2.39742
15417413	chr19:15417413:G:A	9.9175e-66	-2.2077	-2.3345
15417655	chr19:15417655:G:A	3.55855e-64	-6.92185e-10	-0.96198
15417795	chr19:15417795:C:A	2.1479e-64	-6.92185e-10	-1.46684
15418172	chr19:15418172:C:T	1.91137e-64	-1.75029	0.166782
15418314	chr19:15418314:T:C	4.4321e-64	-6.92185e-10	-0.74246
15418385	chr19:15418385:A:G	7.45062e-65	-6.92185e-10	-2.52562
15418427	chr19:15418427:T:TG	1.01835e-62	-6.92185e-10	2.39202
15418451	chr19:15418451:G:C	6.83412e-65	-0.259811	-2.35218
15418611	chr19:15418611:C:T	1.16651e-63	-6.92185e-10	0.225271
15419274	chr19:15419274:G:A	9.1357e-65	-6.92185e-10	-2.32173
15419855	chr19:15419855:A:G	1.03437e-64	-6.92185e-10	-2.19754
15419990	chr19:15419990:CTTTT:C	2.69943e-64	1.11056	-2.34885
15420593	chr19:15420593:A:G	1.07782e-63	-6.92185e-10	0.146193
15420668	chr19:15420668:A:G	1.93377e-64	-6.92185e-10	-1.57186
15422767	chr19:15422767:G:A	1.1565e-64	-2.08593	-4.09089e-09
15423010	chr19:15423010:A:G	2.13419e-64	1.08151	-2.55476
15423601	chr19:15423601:C:T	7.36671e-65	-6.92185e-10	-2.53695
15424468	chr19:15424468:G:T	1.05504e-64	-6.92185e-10	-2.17776
15426212	chr19:15426212:C:T	1.58146e-64	-1.77298	-4.09089e-09
15426955	chr19:15426955:C:T	7.49095e-65	-6.92185e-10	-2.52022
15427193	chr19:15427193:G:A	1.4688e-64	-6.92185e-10	-1.84689
15427932	chr19:15427932:C:T	1.70971e-64	-6.92185e-10	-1.69501
15428628	chr19:15428628:A:G	2.41948e-64	0.730115	-2.0779
15429135	chr19:15429135:T:G	1.83296e-64	-6.92185e-10	-1.6254
15429344	chr19:15429344:G:A	1.73924e-64	-1.67789	-4.09089e-09
15429407	chr19:15429407:G:A	9.98363e-65	-6.92185e-10	-2.23297
15430257	chr19:15430257:G:A	4.14427e-64	-6.92185e-10	-0.809608
15430280	chr19:15430280:A:C	4.00682e-64	1.51837	-2.3617
15430711	chr19:15430711:C:T	7.25816e-65	-6.92185e-10	-2.55179
15431690	chr19:15431690:A:G	3.73898e-64	-6.92185e-10	-0.91252
15431753	chr19:15431753:C:A	9.75533e-65	-6.92185e-10	-2.25611
15432250	chr19:15432250:G:A	1.62748e-64	-1.7443	-4.09089e-09
15432334	chr19:15432334:G:A	7.36618e-65	-6.92185e-10	-2.53702
15432358	chr19:15432358:G:A	7.95612e-64	-6.92185e-10	-0.157393
15432426	chr19:15432426:GCT:G	1.22442e-64	0.257668	-2.28653
15433570	chr19:15433570:A:T	7.46296e-65	-6.92185e-10	-2.52397
15433696	chr19:15433696:A:G	8.96418e-65	-6.92185e-10	-2.34068
15434336	chr19:15434336:C:T	9.57102e-65	-6.92185e-10	-2.27518
15434481	chr19:15434481:T:C	3.01931e-64	-6.92185e-10	-1.12631
15435253	chr19:15435253:G:A	1.88884e-64	-6.92185e-10	-1.59537
15435818	chr19:15435818:T:C	1.11641e-64	0.426536	-2.54775
15437381	chr19:15437381:G:A	7.77241e-65	-6.92185e-10	-2.48334
15438444	chr19:15438444:C:T	1.9312e-64	0.738655	-2.31185
15438482	chr19:15438482:G:T	7.24954e-65	-6.92185e-10	-2.55298
15438906	chr19:15438906:C:T	2.14413e-64	-6.92185e-10	-1.4686
15439128	chr19:15439128:C:T	6.32555e-65	-0.229862	-2.45946
15439404	chr19:15439404:C:T	1.65212e-64	-6.92185e-10	-1.72927
15439481	chr19:15439481:T:C	1.03504e-64	-6.92185e-10	-2.19689
15439665	chr19:15439665:G:A	8.14564e-64	-6.92185e-10	-0.133851
15439721	chr19:15439721:G:A	1.09701e-64	-2.13874	-4.09089e-09
15440058	chr19:15440058:C:T	1.01837e-64	-2.21313	-4.09089e-09
15440888	chr19:15440888:C:T	7.25308e-65	-6.92185e-10	-2.55249
15442123	chr19:15442123:G:A	1.22909e-63	-6.92185e-10	0.277523
15442993	chr19:15442993:A:G	1.02915e-64	-6.92185e-10	-2.2026
15443067	chr19:15443067:T:A	7.81691e-66	-2.3235	-2.45672
15443123	chr19:15443123:G:A	5.20194e-64	-6.92185e-10	-0.582303
15443196	chr19:15443196:T:C	1.09074e-64	-6.92185e-10	-2.14447
15443582	chr19:15443582:G:A	1.94462e-64	-6.92185e-10	-1.56627
15444689	chr19:15444689:G:T	2.27039e-64	-1.41138	-4.09089e-09
15445606	chr19:15445606:AATGATATGTC:A	7.24641e-65	-6.92185e-10	-2.55341
15446633	chr19:15446633:C:T	2.47006e-65	-1.97971	-1.64997
15447883	chr19:15447883:T:C	7.26869e-65	-6.92185e-10	-2.55034
15448045	chr19:15448045:C:T	9.26607e-65	-6.92185e-10	-2.30756
15448107	chr19:15448107:G:T	1.93895e-64	-1.56919	-4.09089e-09
15448710	chr19:15448710:A:C	5.74688e-63	1.81991	-4.09089e-09
15449534	chr19:15449534:G:A	7.49393e-65	-6.92185e-10	-2.51983
15449651	chr19:15449651:C:A	2.53515e-64	-1.30108	-4.09089e-09
15451425	chr19:15451425:G:C	7.70292e-65	-6.92185e-10	-2.49232
15451724	chr19:15451724:A:G	1.66929e-64	-6.92185e-10	-1.71893
15451780	chr19:15451780:G:A	7.7071e-65	-6.92185e-10	-2.49178
15451973	chr19:15451973:G:A	2.02261e-64	-6.92185e-10	-1.52694
15452860	chr19:15452860:T:C	7.28539e-65	-6.92185e-10	-2.54805
15453249	chr19:15453249:C:T	7.43506e-65	-6.92185e-10	-2.52771
15454235	chr19:15454235:G:A	6.16534e-66	-2.46266	-2.5549
15454244	chr19:15454244:T:C	7.76936e-65	-6.92185e-10	-2.48373
15454559	chr19:15454559:G:A	1.6193e-64	-6.92185e-10	-1.74934
15455000	chr19:15455000:C:G	2.2218e-64	-6.92185e-10	-1.43302
15455352	chr19:15455352:G:A	2.63134e-63	1.03875	-4.09089e-09
15456018	chr19:15456018:G:C	1.05989e-64	-2.17317	-4.09089e-09
15456089	chr19:15456089:G:A	3.04747e-64	-1.11702	-4.09089e-09
15456139	chr19:15456139:G:A	8.37458e-65	-6.92185e-10	-2.40872
15456769	chr19:15456769:A:T	1.02832e-64	-6.92185e-10	-2.20341
15457017	chr19:15457017:C:T	2.41104e-64	-6.92185e-10	-1.35128
15457702	chr19:15457702:C:T	3.50716e-64	-0.976527	-4.09089e-09
15458606	chr19:15458606:G:A	8.10921e-65	-6.92185e-10	-2.44092
15459744	chr19:15459744:C:T	2.00686e-64	-6.92185e-10	-1.53476
15459820	chr19:15459820:C:T	7.25383e-65	-6.92185e-10	-2.55239
15459825	chr19:15459825:CT:C	7.37635e-65	-6.92185e-10	-2.53564
15460120	chr19:15460120:G:A	1.27005e-65	-2.41493	-1.87993
15460527	chr19:15460527:C:A	9.06456e-66	-2.25059	-2.38154
15460833	chr19:15460833:T:C	1.17963e-65	-2.24324	-2.12547
15461821	chr19:15461821:C:G	8.25395e-65	-2.42323	-4.09089e-09
15461836	chr19:15461836:A:G	1.53642e-64	-6.92185e-10	-1.80188
15462554	chr19:15462554:T:G	7.27705e-65	-6.92185e-10	-2.54919
15462844	chr19:15462844:A:G	1.70582e-65	-2.27998	-1.71989
15463085	chr19:15463085:T:C	8.30639e-65	-6.92185e-10	-2.41689
15463246	chr19:15463246:T:C	6.4868e-66	-2.43496	-2.53178
15463673	chr19:15463673:T:C	8.8606e-65	-6.92185e-10	-2.3523
15463835	chr19:15463835:C:G	7.83933e-65	-6.92185e-10	-2.47477
15464568	chr19:15464568:G:C	7.26094e-65	-6.92185e-10	-2.55141
15464740	chr19:15464740:C:T	2.42091e-64	-6.92185e-10	-1.34719
15465232	chr19:15465232:T:C	7.10139e-66	-2.42378	-2.45243
15465514	chr19:15465514:G:C	5.29451e-64	-6.92185e-10	-0.564663
15465839	chr19:15465839:C:T	2.07644e-64	-6.92185e-10	-1.50068
15465850	chr19:15465850:A:G	1.11165e-64	-2.12548	-4.09089e-09
15466006	chr19:15466006:G:A	7.06843e-66	-2.33766	-2.5432
15466256	chr19:15466256:T:C	7.53071e-65	-6.92185e-10	-2.51493
15466369	chr19:15466369:A:G	6.64176e-66	-2.40738	-2.53575
15466787	chr19:15466787:T:C	7.26381e-65	-6.92185e-10	-2.55101
15467065	chr19:15467065:A:G	9.01261e-65	-2.33529	-4.09089e-09
15467195	chr19:15467195:C:T	7.23563e-65	-6.92185e-10	-2.5549
15467197	chr19:15467197:T:G	3.3693e-65	-1.44991	-1.8693
15467284	chr19:15467284:A:G	8.55676e-65	-6.92185e-10	-2.3872
15467572	chr19:15467572:G:C	3.46818e-64	-0.987704	-4.09089e-09
15467790	chr19:15467790:G:A	3.41998e-64	-6.92185e-10	-1.0017
15468036	chr19:15468036:C:T	3.0578e-64	-6.92185e-10	-1.11364
15468255	chr19:15468255:A:T	2.00447e-64	-6.92185e-10	-1.53595
15468834	chr19:15468834:G:C	3.24685e-64	-1.05365	-4.09089e-09
15469273	chr19:15469273:G:C	3.19362e-64	-1.07018	-4.09089e-09
15469380	chr19:15469380:G:A	4.40514e-64	-6.92185e-10	-0.748562
15469847	chr19:15469847:G:A	1.01487e-65	-2.25574	-2.26342
15469883	chr19:15469883:G:A	7.13229e-66	-2.39751	-2.47436
15470214	chr19:15470214:A:C	8.88947e-66	-2.24179	-2.40985
15470295	chr19:15470295:T:TC	1.73719e-64	-1.67906	-4.09089e-09
15470306	chr19:15470306:TTC:T	8.76885e-65	-6.92185e-10	-2.36271
15470359	chr19:15470359:C:T	4.45074e-64	-6.92185e-10	-0.738263
15470442	chr19:15470442:A:G	6.89038e-66	-2.38731	-2.51906
15470494	chr19:15470494:AC:A	7.09753e-66	-2.38067	-2.49608
15470969	chr19:15470969:T:C	7.29465e-65	-6.92185e-10	-2.54678
15471334	chr19:15471334:T:C	9.29856e-66	-2.23642	-2.37023
15471477	chr19:15471477:G:A	8.89552e-65	-2.34837	-4.09089e-09
15471554	chr19:15471554:A:T	1.03276e-65	-2.20859	-2.2931
15471569	chr19:15471569:C:T	8.95581e-66	-2.41342	-2.23078
15471674	chr19:15471674:G:C	1.04781e-65	-2.18495	-2.30227
15472162	chr19:15472162:G:T	1.37393e-64	-6.92185e-10	-1.91366
15472597	chr19:15472597:A:C	8.86071e-65	-6.92185e-10	-2.35229
15472833	chr19:15472833:T:C	7.1956e-66	-2.41055	-2.45248
15472990	chr19:15472990:T:G	7.2468e-65	-6.92185e-10	-2.55336
15473232	chr19:15473232:G:A	7.3453e-65	-6.92185e-10	-2.53986
15473299	chr19:15473299:G:A	4.86136e-65	-2.33334	-0.619261
15473856	chr19:15473856:GAAAA:G	7.37331e-65	-6.92185e-10	-2.53605
15474060	chr19:15474060:G:A	7.23761e-65	-6.92185e-10	-2.55463
15475078	chr19:15475078:A:G	1.0027e-65	-2.22562	-2.30561
15475134	chr19:15475134:G:A	3.45922e-65	-1.5254	-1.76748
15475734	chr19:15475734:T:G	7.83994e-65	-6.92185e-10	-2.47469
15475807	chr19:15475807:C:T	7.38593e-65	-6.92185e-10	-2.53434
15475861	chr19:15475861:A:T	1.04481e-65	-2.202	-2.28809
15475900	chr19:15475900:G:T	4.53154e-64	-6.92185e-10	-0.720271
15475969	chr19:15475969:C:A	1.91233e-64	-6.92185e-10	-1.58301
15476256	chr19:15476256:T:A	7.1859e-66	-2.40795	-2.45643
15476534	chr19:15476534:T:C	1.1995e-65	-2.24495	-2.10706
15477057	chr19:15477057:T:C	4.98614e-64	-6.92185e-10	-0.624671
15477469	chr19:15477469:G:A	1.8214e-63	0.670855	-4.09089e-09
15477562	chr19:15477562:G:C	1.10501e-65	-2.45483	-1.97923
15477629	chr19:15477629:T:C	1.05838e-64	-2.36348	0.188893
15477679	chr19:15477679:C:G	5.38855e-64	-6.92185e-10	-0.547057
15478176	chr19:15478176:G:A	5.35565e-64	-6.92185e-10	-0.553183
15478204	chr19:15478204:G:A	5.78521e-65	-1.27337	-1.50525
15478354	chr19:15478354:A:G	5.6162e-65	-1.28641	-1.52186
15478947	chr19:15478947:C:T	1.54627e-64	-6.92185e-10	-1.79549
15478951	chr19:15478951:C:T	1.85454e-64	-1.6137	-4.09089e-09
15479196	chr19:15479196:TTTGAGAGC:T	7.23622e-65	-6.92185e-10	-2.55482
15479245	chr19:15479245:T:C	7.45341e-65	-6.92185e-10	-2.52525
15479450	chr19:15479450:GCA:G	1.22549e-63	-6.92185e-10	0.274594
15479521	chr19:15479521:G:A	2.45715e-64	-6.92185e-10	-1.33233
15480241	chr19:15480241:A:G	1.04688e-64	-2.32948	0.143961
15480688	chr19:15480688:G:C	7.8581e-65	-6.92185e-10	-2.47237
15480990	chr19:15480990:G:A	7.52257e-65	-6.92185e-10	-2.51601
15481201	chr19:15481201:C:T	1.02145e-65	-2.45537	-2.05733
15481236	chr19:15481236:A:T	1.28587e-65	-2.2243	-2.05818
15481467	chr19:15481467:C:T	4.64844e-65	-2.01312	-0.98427
15481480	chr19:15481480:T:C	6.02249e-65	-2.37573	-0.362683
15481649	chr19:15481649:T:C	6.78136e-66	-2.4095	-2.51283
15481770	chr19:15481770:A:T	6.75202e-66	-2.42181	-2.50485
15481989	chr19:15481989:G:T	7.85007e-65	-6.92185e-10	-2.4734
15482407	chr19:15482407:A:G	7.48711e-65	-6.92185e-10	-2.52074
15482454	chr19:15482454:T:C	7.98596e-65	-1.21293	-1.2433
15483002	chr19:15483002:C:T	3.13846e-65	-2.27928	-1.11091
15483014	chr19:15483014:A:G	8.01139e-65	-2.45306	-4.09089e-09
15483021	chr19:15483021:G:A	1.22968e-64	-2.34438	0.319798
15483253	chr19:15483253:C:T	1.67785e-65	-1.73143	-2.28497
15483561	chr19:15483561:G:A	1.64358e-64	-6.92185e-10	-1.73446
15483918	chr19:15483918:A:G	6.24919e-66	-2.45309	-2.55097
15483989	chr19:15483989:A:AG	6.88549e-66	-2.46278	-2.4443
15484221	chr19:15484221:A:G	4.39296e-65	-1.5495	-1.50441
15484248	chr19:15484248:C:CA	9.9072e-65	-6.92185e-10	-2.24066
15484260	chr19:15484260:T:G	6.66233e-65	-1.18437	-1.45308
15484382	chr19:15484382:C:T	4.46587e-65	-2.28711	-0.750347
15484799	chr19:15484799:A:G	9.22504e-65	-6.92185e-10	-2.312
15484987	chr19:15484987:C:T	9.37473e-65	-6.92185e-10	-2.2959
15485208	chr19:15485208:T:C	2.06271e-65	-1.86454	-1.94536
15485487	chr19:15485487:T:TG	5.30543e-65	-2.18474	-0.680444
15485504	chr19:15485504:C:T	7.96962e-65	-2.45828	-4.09089e-09
15485560	chr19:15485560:G:GCT	1.58653e-64	-6.92185e-10	-1.76978
15485675	chr19:15485675:C:A	9.66496e-65	-6.92185e-10	-2.26541
15485837	chr19:15485837:G:A	9.61916e-65	-6.92185e-10	-2.27016
15487100	chr19:15487100:C:T	1.12252e-65	-1.92609	-2.49225
15487778	chr19:15487778:T:TAGC	8.77274e-65	-6.92185e-10	-2.36227
15488255	chr19:15488255:C:T	7.33273e-65	-6.92185e-10	-2.54157
15488411	chr19:15488411:A:C	1.89151e-64	-6.92185e-10	-1.59396
15488412	chr19:15488412:CA:C	1.03692e-64	-6.92185e-10	-2.19508
15488728	chr19:15488728:C:A	1.07117e-64	-6.92185e-10	-2.16258
15489011	chr19:15489011:C:T	1.03516e-63	-6.92185e-10	0.105807
15489153	chr19:15489153:T:G	7.42367e-65	-6.92185e-10	-2.52925
15489223	chr19:15489223:G:A	1.12659e-65	-1.93946	-2.47526
15489450	chr19:15489450:A:G	1.24443e-63	-6.92185e-10	0.289933
15489983	chr19:15489983:G:A	1.09566e-64	-6.92185e-10	-2.13997
15490165	chr19:15490165:G:A	1.039e-65	-2.23645	-2.25922
15490235	chr19:15490235:C:T	1.05866e-64	-6.92185e-10	-2.17433
15490391	chr19:15490391:C:G	1.01636e-64	-6.92185e-10	-2.2151
15490463	chr19:15490463:G:C	1.47104e-64	-6.92185e-10	-1.84537
15490485	chr19:15490485:C:T	8.95051e-65	-6.92185e-10	-2.34221
15490621	chr19:15490621:T:G	7.25545e-65	-6.92185e-10	-2.55217
15490749	chr19:15490749:T:G	8.3116e-65	-2.41627	-4.09089e-09
15490805	chr19:15490805:G:A	9.32616e-65	-6.92185e-10	-2.3011
15490886	chr19:15490886:T:C	1.04878e-64	-6.92185e-10	-2.18371
15490935	chr19:15490935:C:T	7.27864e-65	-6.92185e-10	-2.54897
15491100	chr19:15491100:TCTC:T	2.59708e-65	-2.44303	-1.1365
15491164	chr19:15491164:A:G	1.00924e-64	-6.92185e-10	-2.22213
15491216	chr19:15491216:T:C	1.37199e-64	-6.92185e-10	-1.91507
15491801	chr19:15491801:C:T	1.16929e-65	-1.89132	-2.4862
15491977	chr19:15491977:G:A	1.33491e-64	-6.92185e-10	-1.94247
15492016	chr19:15492016:G:A	1.05898e-64	-6.92185e-10	-2.17403
15492296	chr19:15492296:C:G	1.41915e-65	-1.83017	-2.35369
15492371	chr19:15492371:T:C	1.13849e-64	-6.92185e-10	-2.10163
15493136	chr19:15493136:C:T	1.72868e-65	-1.86486	-2.1217
15493181	chr19:15493181:G:A	2.82046e-65	-2.42523	-1.07179
15494148	chr19:15494148:A:G	1.03621e-64	-6.92185e-10	-2.19576
15494261	chr19:15494261:TG:T	1.03069e-65	-2.34494	-2.15875
15494696	chr19:15494696:C:T	1.26102e-65	-2.35695	-1.94505
15494697	chr19:15494697:G:A	1.28895e-63	-6.92185e-10	0.325081
15494713	chr19:15494713:T:C	3.90773e-65	-2.36651	-0.804451
15494992	chr19:15494992:G:A	1.20563e-65	-2.3519	-1.99502
15494995	chr19:15494995:GC:G	1.0379e-64	-6.92185e-10	-2.19413
15495101	chr19:15495101:C:T	1.34006e-64	-1.9135	-0.0251138
15495417	chr19:15495417:C:A	1.81597e-65	-2.36752	-1.56978
15495586	chr19:15495586:G:A	1.77767e-65	-2.28486	-1.67375
15496039	chr19:15496039:T:C	9.0331e-64	-6.92185e-10	-0.0304387
15496183	chr19:15496183:A:T	1.03026e-64	-6.92185e-10	-2.20152
15496472	chr19:15496472:T:A	1.0547e-64	-6.92185e-10	-2.17808
15496661	chr19:15496661:T:C	1.25858e-64	-6.92185e-10	-2.00135
15496697	chr19:15496697:A:G	1.34754e-65	-1.92449	-2.31115
15497215	chr19:15497215:T:C	2.84921e-65	-2.41261	-1.07427
15497394	chr19:15497394:C:CTAT	9.78005e-65	-6.92185e-10	-2.25357
15497462	chr19:15497462:T:C	5.72729e-64	-6.92185e-10	-0.486091
15498020	chr19:15498020:C:A	9.07582e-65	-2.32831	-4.09089e-09
15498412	chr19:15498412:C:T	1.3447e-65	-2.3529	-1.88485
15498520	chr19:15498520:A:T	1.15616e-64	-6.92185e-10	-2.08623
15498583	chr19:15498583:C:T	1.06498e-64	-6.92185e-10	-2.16838
15499022	chr19:15499022:G:A	1.38723e-64	-6.92185e-10	-1.90402
15499269	chr19:15499269:CTG:C	1.88261e-64	-6.92185e-10	-1.59868
15499567	chr19:15499567:C:G	4.78981e-64	-6.92185e-10	-0.664843
15499753	chr19:15499753:T:C	1.16923e-64	-6.92185e-10	-2.07499
15499760	chr19:15499760:T:C	7.44146e-65	-6.92185e-10	-2.52685
15500000	chr19:15500000:A:C	1.11901e-64	-6.92185e-10	-2.11889
15500942	chr19:15500942:C:A	7.80159e-66	-2.42989	-2.35229
15501040	chr19:15501040:C:T	1.76211e-65	-2.30443	-1.66298
15501052	chr19:15501052:G:C	1.5376e-64	-6.92185e-10	-1.80111
15501575	chr19:15501575:T:C	1.84065e-65	-2.07292	-1.85088
15501759	chr19:15501759:G:C	7.61531e-65	-6.92185e-10	-2.50376
15502868	chr19:15502868:T:C	1.53613e-65	-1.6725	-2.43216
15502875	chr19:15502875:C:T	1.04309e-65	-2.15235	-2.33938
15502992	chr19:15502992:A:C	8.06752e-64	-6.92185e-10	-0.143488
15503288	chr19:15503288:TG:T	1.63167e-65	-2.28469	-1.75963
15503962	chr19:15503962:C:T	2.3462e-65	-2.40699	-1.27413
15504239	chr19:15504239:G:A	7.34369e-65	-6.92185e-10	-2.54008
15504272	chr19:15504272:C:A	7.55741e-66	-2.3342	-2.47978
15504575	chr19:15504575:C:T	8.41247e-65	-6.92185e-10	-2.4042
15504834	chr19:15504834:C:T	1.59995e-65	-2.2817	-1.78225
15505298	chr19:15505298:C:T	1.50362e-65	-2.30853	-1.81751
15505445	chr19:15505445:T:G	5.71408e-65	-2.05503	-0.735952
15505688	chr19:15505688:G:T	1.02355e-64	-6.92185e-10	-2.20805
15505751	chr19:15505751:T:C	2.59291e-65	-1.85487	-1.72627
15505847	chr19:15505847:T:C	2.18246e-65	-2.38839	-1.36507
15505956	chr19:15505956:A:G	8.194e-65	-2.43052	-4.09089e-09
15506196	chr19:15506196:T:A	1.64168e-64	-1.73561	-4.09089e-09
15506707	chr19:15506707:C:T	2.53205e-65	-2.40514	-1.19975
15506835	chr19:15506835:T:C	7.30311e-65	-6.92185e-10	-2.54562
15507035	chr19:15507035:T:A	9.48331e-65	-6.92185e-10	-2.28439
15507910	chr19:15507910:G:A	1.58008e-65	-2.18084	-1.89561
15507951	chr19:15507951:T:C	7.22768e-66	-2.40538	-2.4532
15507960	chr19:15507960:T:C	9.51566e-66	-2.32013	-2.26344
15508207	chr19:15508207:G:A	8.2193e-65	-2.42743	-4.09089e-09
15508501	chr19:15508501:G:A	8.18719e-65	-2.43135	-4.09089e-09
15508598	chr19:15508598:G:GGTGAGGGCTGTAAC	9.69033e-65	-6.92185e-10	-2.26279
15508800	chr19:15508800:A:T	9.42417e-66	-2.24353	-2.3497
15508883	chr19:15508883:T:G	7.5078e-66	-2.40831	-2.41226
15509505	chr19:15509505:G:T	7.23577e-65	-6.92185e-10	-2.55488
15509623	chr19:15509623:G:T	1.36722e-65	-2.43081	-1.79033
15509709	chr19:15509709:C:T	7.95798e-65	-2.45974	-4.09089e-09
15509802	chr19:15509802:C:A	7.23589e-65	-6.92185e-10	-2.55487
15510228	chr19:15510228:C:T	7.40813e-65	-6.92185e-10	-2.53134
15510318	chr19:15510318:C:T	8.73852e-65	-2.36618	-4.09089e-09
15510369	chr19:15510369:G:A	6.51942e-65	-1.69776	-0.961369
15510507	chr19:15510507:G:A	7.24286e-65	-6.92185e-10	-2.5539
15510522	chr19:15510522:A:G	2.75606e-65	-2.10122	-1.41889
15510692	chr19:15510692:T:C	7.91908e-66	-2.38303	-2.3842
15511208	chr19:15511208:C:A	1.15781e-65	-1.84454	-2.54285
15511324	chr19:15511324:T:C	7.72634e-65	-6.92185e-10	-2.48928
15511440	chr19:15511440:C:T	8.49153e-65	-2.39485	-4.09089e-09
15511715	chr19:15511715:C:T	8.56331e-65	-2.38643	-4.09089e-09
15512298	chr19:15512298:C:T	7.23573e-65	-6.92185e-10	-2.55489
15512829	chr19:15512829:T:C	7.83498e-65	-6.92185e-10	-2.47532
15513091	chr19:15513091:G:A	6.44583e-65	-1.27686	-1.39363
15513240	chr19:15513240:T:A	9.55505e-66	-2.03473	-2.54471
15513274	chr19:15513274:C:G	7.39592e-65	-6.92185e-10	-2.53299
15513366	chr19:15513366:T:A	7.04103e-66	-2.42247	-2.46228
15513370	chr19:15513370:T:A	1.39212e-64	-6.92185e-10	-1.9005
15513538	chr19:15513538:T:G	7.83407e-65	-6.92185e-10	-2.47544
15513743	chr19:15513743:C:T	1.61257e-64	-6.92185e-10	-1.7535
15514361	chr19:15514361:T:C	5.89446e-65	-1.67656	-1.08334
15514514	chr19:15514514:C:T	1.47059e-64	-6.92185e-10	-1.84567
15514610	chr19:15514610:G:T	8.37726e-65	-2.4084	-4.09089e-09
15514930	chr19:15514930:C:G	5.27474e-64	-6.92185e-10	-0.568405
15515606	chr19:15515606:A:C	7.8414e-65	-6.92185e-10	-2.4745
15515787	chr19:15515787:G:A	2.10269e-65	-2.4206	-1.3701
15515875	chr19:15515875:C:T	1.87118e-65	-2.06498	-1.84238
15516218	chr19:15516218:C:T	9.26219e-64	-6.92185e-10	-0.00539363
15516280	chr19:15516280:C:T	9.09725e-64	-6.92185e-10	-0.0233614
15516397	chr19:15516397:A:G	5.63135e-65	-1.56305	-1.24252
15516491	chr19:15516491:C:T	8.14041e-65	-2.43708	-4.09089e-09
15516849	chr19:15516849:T:C	8.3538e-65	-2.4112	-4.09089e-09
15516858	chr19:15516858:A:G	2.20467e-64	-6.92185e-10	-1.44076
15516950	chr19:15516950:C:T	1.28651e-64	-6.92185e-10	-1.9794
15517012	chr19:15517012:G:A	2.8503e-65	-2.14521	-1.34129
15517103	chr19:15517103:G:T	7.33063e-65	-6.92185e-10	-2.54186
15517116	chr19:15517116:C:T	7.55636e-65	-6.92185e-10	-2.51153
15517250	chr19:15517250:C:A	5.04199e-64	-6.92185e-10	-0.613533
15517974	chr19:15517974:G:A	1.86582e-65	-2.37583	-1.53438
15518698	chr19:15518698:A:G	7.84374e-65	-6.92185e-10	-2.4742
15518858	chr19:15518858:T:C	4.57769e-65	-0.530762	-2.48196
15519019	chr19:15519019:G:C	7.72824e-66	-2.31166	-2.47996
15519172	chr19:15519172:C:T	7.6517e-65	-6.92185e-10	-2.49899
15519264	chr19:15519264:T:A	1.487e-65	-2.05514	-2.08202
15519407	chr19:15519407:C:T	7.84214e-66	-2.22765	-2.54934
15519578	chr19:15519578:T:C	7.95969e-66	-2.21238	-2.54973
15519642	chr19:15519642:G:A	3.85965e-64	-6.92185e-10	-0.880757
15519872	chr19:15519872:T:C	4.97382e-64	-6.92185e-10	-0.627146
15520219	chr19:15520219:G:A	8.90468e-65	-6.92185e-10	-2.34734
15520727	chr19:15520727:A:G	3.2146e-64	-6.92185e-10	-1.06363
15521421	chr19:15521421:C:T	5.80917e-64	-6.92185e-10	-0.471896
15521824	chr19:15521824:C:G	1.27896e-64	-6.92185e-10	-1.98529
15521834	chr19:15521834:C:A	7.06904e-66	-2.39128	-2.4895
15521882	chr19:15521882:C:T	8.91048e-65	-6.92185e-10	-2.34669
15521961	chr19:15521961:A:G	8.17072e-65	-6.92185e-10	-2.43336
15522022	chr19:15522022:A:G	7.57294e-65	-6.92185e-10	-2.50934
15522178	chr19:15522178:A:G	3.17654e-64	-1.07554	-4.09089e-09
15522625	chr19:15522625:G:A	7.386e-66	-2.28339	-2.55353
15522666	chr19:15522666:G:A	7.56198e-66	-2.37917	-2.4342
15522773	chr19:15522773:C:T	3.56924e-64	-6.92185e-10	-0.958981
15522962	chr19:15522962:C:T	3.12011e-64	-6.92185e-10	-1.09346
15523314	chr19:15523314:C:T	7.2473e-65	-6.92185e-10	-2.55329
15523382	chr19:15523382:CACA:C	7.35997e-65	-6.92185e-10	-2.53786
15523594	chr19:15523594:C:T	1.11074e-64	-6.92185e-10	-2.12631
15523654	chr19:15523654:A:G	7.44482e-66	-2.39307	-2.43592
15524372	chr19:15524372:G:A	9.2148e-65	-6.92185e-10	-2.31311
15524409	chr19:15524409:G:A	8.07642e-64	-6.92185e-10	-0.142386
15525283	chr19:15525283:A:G	7.90985e-65	-6.92185e-10	-2.46581
15525307	chr19:15525307:A:G	1.29767e-65	-2.30822	-1.96512
15525626	chr19:15525626:T:C	7.52216e-66	-2.37814	-2.44051
15525871	chr19:15525871:T:A	9.09403e-66	-2.08155	-2.54733
15526295	chr19:15526295:T:C	7.41484e-66	-2.39393	-2.43909
15526565	chr19:15526565:GC:G	9.55713e-65	-6.92185e-10	-2.27663
15526783	chr19:15526783:T:C	6.57046e-66	-2.40876	-2.54516
15526906	chr19:15526906:C:T	8.61941e-65	-6.92185e-10	-2.3799
15527195	chr19:15527195:G:A	2.70109e-64	-6.92185e-10	-1.23768
15527266	chr19:15527266:G:A	7.63822e-65	-6.92185e-10	-2.50075
15527676	chr19:15527676:A:G	6.39805e-66	-2.4258	-2.55471
15527689	chr19:15527689:C:T	1.83797e-64	-6.92185e-10	-1.62267
15527726	chr19:15527726:G:T	2.79644e-64	-6.92185e-10	-1.20299
15528207	chr19:15528207:C:T	9.29742e-65	-6.92185e-10	-2.30418
15528484	chr19:15528484:A:G	9.16279e-65	-6.92185e-10	-2.31877
15528569	chr19:15528569:GTCT:G	6.49636e-66	-2.41685	-2.54841
15528904	chr19:15528904:A:G	6.97668e-66	-2.3665	-2.52743
15529185	chr19:15529185:A:G	6.76634e-65	-2.06636	-0.555599
15529477	chr19:15529477:G:T	6.81345e-66	-2.36443	-2.55317
15530161	chr19:15530161:G:A	2.18241e-65	-2.46181	-1.29167
15530219	chr19:15530219:C:T	6.35776e-66	-2.43274	-2.55409
15530314	chr19:15530314:C:T	1.246e-63	-6.92185e-10	0.291191
15530384	chr19:15530384:C:T	3.50421e-65	-1.52633	-1.75362
15530414	chr19:15530414:C:T	9.72359e-65	-6.92185e-10	-2.25936
15531764	chr19:15531764:G:A	7.53853e-65	-6.92185e-10	-2.51389
15532779	chr19:15532779:G:A	4.54248e-65	-2.39766	-0.622781
15533043	chr19:15533043:G:A	7.21904e-66	-2.35303	-2.50675
15533372	chr19:15533372:TA:T	5.2634e-64	-6.92185e-10	-0.570556
15533379	chr19:15533379:A:T	5.20567e-64	-6.92185e-10	-0.581585
15533441	chr19:15533441:G:A	1.02972e-64	-2.20205	-4.09089e-09
15533896	chr19:15533896:G:GCTA	4.85145e-64	-0.652056	-4.09089e-09
15534018	chr19:15534018:G:A	7.03771e-64	-6.92185e-10	-0.28005
15534605	chr19:15534605:T:C	6.85801e-66	-2.43854	-2.47254
15534656	chr19:15534656:G:A	1.15411e-65	-1.83592	-2.55467
15534809	chr19:15534809:C:T	1.17982e-65	-1.81467	-2.55388
15534958	chr19:15534958:G:A	3.97886e-64	-6.92185e-10	-0.850339
15535240	chr19:15535240:G:A	1.2305e-65	-2.46096	-1.86554
15535671	chr19:15535671:T:C	5.02442e-65	-2.45864	-0.460965
15536159	chr19:15536159:C:T	7.66574e-66	-2.44988	-2.34986
15536381	chr19:15536381:C:T	1.66187e-64	-2.26169	0.538296
15536500	chr19:15536500:C:T	9.57292e-65	-6.92185e-10	-2.27498
15536559	chr19:15536559:G:A	8.67031e-65	-6.92185e-10	-2.37401
15536831	chr19:15536831:A:G	1.04482e-64	-6.92185e-10	-2.18749
15537185	chr19:15537185:C:T	1.79454e-65	-1.44365	-2.50552
15537209	chr19:15537209:G:T	1.07666e-64	-2.15747	-4.09089e-09
15537314	chr19:15537314:C:A	7.51593e-65	-6.92185e-10	-2.51689
15537337	chr19:15537337:C:T	1.11194e-65	-2.06412	-2.36368
15537352	chr19:15537352:C:G	1.35548e-64	-6.92185e-10	-1.92718
15537560	chr19:15537560:T:C	1.17585e-63	-6.92185e-10	0.233241
15537645	chr19:15537645:A:T	8.59051e-65	-6.92185e-10	-2.38326
15537909	chr19:15537909:C:G	7.37888e-65	-6.92185e-10	-2.5353
15538056	chr19:15538056:G:T	1.29553e-64	-1.78269	-0.189721
15538336	chr19:15538336:G:A	1.61697e-65	-2.18521	-1.86815
15538392	chr19:15538392:A:T	1.07326e-64	-6.92185e-10	-2.16063
15538482	chr19:15538482:G:A	8.0517e-65	-0.14877	-2.29927
15538635	chr19:15538635:G:A	1.84034e-64	-0.682765	-0.938617
15538723	chr19:15538723:G:A	8.86185e-65	-2.069	-0.283169
15539354	chr19:15539354:G:A	4.60694e-65	-0.480764	-2.52559
15539451	chr19:15539451:C:T	2.21751e-64	0.772018	-2.20697
15539574	chr19:15539574:C:T	7.65864e-65	-0.234327	-2.26376
15540281	chr19:15540281:G:A	1.08634e-64	-6.92185e-10	-2.14852
15540471	chr19:15540471:C:T	7.84766e-65	-6.92185e-10	-2.4737
15540728	chr19:15540728:GCC:G	9.69889e-65	0.0616725	-2.32358
15540742	chr19:15540742:C:G	9.46271e-65	0.0498827	-2.33644
15540864	chr19:15540864:C:T	1.08702e-64	-6.92185e-10	-2.14789
15540917	chr19:15540917:T:G	1.00808e-64	-6.92185e-10	-2.22329
15541605	chr19:15541605:G:T	1.2555e-64	-2.0038	-4.09089e-09
15541831	chr19:15541831:G:A	4.4378e-64	-0.741174	-4.09089e-09
15542187	chr19:15542187:C:T	6.77476e-65	-2.03427	-0.586443
15542337	chr19:15542337:G:C	9.66271e-65	0.101738	-2.36738
15542385	chr19:15542385:AT:A	4.20028e-64	-6.92185e-10	-0.796184
15542389	chr19:15542389:T:C	1.04739e-64	-6.92185e-10	-2.18503
15542523	chr19:15542523:A:G	7.50293e-65	-2.04014	-0.478487
15542715	chr19:15542715:CT:C	1.21957e-64	-6.92185e-10	-2.03284
15543023	chr19:15543023:G:A	1.10993e-64	-6.92185e-10	-2.12704
15543069	chr19:15543069:C:T	9.48847e-65	-2.28384	-4.09089e-09
15543070	chr19:15543070:G:A	1.07134e-63	-6.92185e-10	0.140157
15543238	chr19:15543238:C:T	1.18751e-65	-1.89363	-2.46843
15543820	chr19:15543820:G:A	2.76075e-65	-1.69083	-1.82758
15543892	chr19:15543892:G:A	8.25475e-65	-2.42313	-4.09089e-09
15544357	chr19:15544357:C:T	2.27739e-64	0.821314	-2.22962
15544394	chr19:15544394:T:G	9.84318e-65	-2.24714	-4.09089e-09
15544474	chr19:15544474:G:A	1.08475e-63	0.152605	-4.09089e-09
15544499	chr19:15544499:A:G	8.0406e-66	-2.27383	-2.47817
15544846	chr19:15544846:A:T	1.24057e-64	0.212171	-2.22793
15544899	chr19:15544899:A:G	1.18886e-64	-6.92185e-10	-2.05834
15544948	chr19:15544948:C:T	7.49052e-66	-2.34673	-2.47614
15545027	chr19:15545027:C:T	2.85978e-64	1.22906	-2.40965
15545108	chr19:15545108:A:AT	8.13895e-66	-2.30327	-2.43657
15545234	chr19:15545234:CAT:C	2.00818e-63	0.768478	-4.09089e-09
15545328	chr19:15545328:G:C	1.18621e-65	-2.30809	-2.05507
15545395	chr19:15545395:T:C	5.88875e-65	-0.206442	-2.55443
15545795	chr19:15545795:G:A	7.97968e-65	-6.92185e-10	-2.45702
15545861	chr19:15545861:G:A	8.91458e-65	-6.92185e-10	-2.34623
15545873	chr19:15545873:G:C	1.86438e-64	-6.92185e-10	-1.60841
15546302	chr19:15546302:G:A	2.68472e-64	1.28114	-2.5249
15546601	chr19:15546601:C:T	1.59583e-64	-0.0316547	-1.73228
15546614	chr19:15546614:ACTAAT:A	1.91136e-64	-6.92185e-10	-1.58352
15546963	chr19:15546963:G:A	1.74195e-64	0.301617	-1.97795
15547228	chr19:15547228:T:C	2.13148e-65	-2.13347	-1.64363
15547282	chr19:15547282:T:C	1.28967e-64	-6.92185e-10	-1.97694
15547771	chr19:15547771:C:T	4.11109e-64	-6.92185e-10	-0.817646
15547777	chr19:15547777:G:T	1.07265e-64	-6.92185e-10	-2.1612
15548660	chr19:15548660:A:G	8.7179e-65	-6.92185e-10	-2.36854
15548766	chr19:15548766:G:A	7.25792e-65	-6.92185e-10	-2.55183
15548949	chr19:15548949:G:A	7.25792e-65	-6.92185e-10	-2.55183
15549286	chr19:15549286:G:T	1.07162e-64	-6.92185e-10	-2.16216
15549488	chr19:15549488:AT:A	1.11407e-64	-6.92185e-10	-2.12332
15549773	chr19:15549773:C:T	1.96189e-64	-6.92185e-10	-1.55742
15550134	chr19:15550134:T:C	8.13342e-65	-6.92185e-10	-2.43794
15550368	chr19:15550368:T:A	1.75554e-65	-2.45993	-1.51121
15551065	chr19:15551065:A:G	2.05241e-65	-2.0314	-1.7835
15551388	chr19:15551388:A:C	2.14046e-64	-6.92185e-10	-1.47031
15551497	chr19:15551497:G:A	9.94973e-65	-6.92185e-10	-2.23637
15551561	chr19:15551561:C:A	7.26219e-65	-6.92185e-10	-2.55124
15551615	chr19:15551615:G:A	1.95426e-64	-6.92185e-10	-1.56132
15551733	chr19:15551733:C:A	1.30244e-65	-2.45924	-1.81044
15551758	chr19:15551758:C:CTCAGGCCCCGCCCTTCTGGA	1.49255e-64	-6.92185e-10	-1.83085
15552490	chr19:15552490:A:AG	9.30219e-65	-6.92185e-10	-2.30367
15552616	chr19:15552616:C:T	7.71868e-65	-6.92185e-10	-2.49028
15552776	chr19:15552776:G:A	7.87613e-64	-6.92185e-10	-0.167497
15552820	chr19:15552820:T:A	7.27331e-65	-6.92185e-10	-2.54971
15552828	chr19:15552828:G:A	1.48795e-65	-2.41266	-1.72386
15552839	chr19:15552839:C:A	1.82382e-64	-1.6304	-4.09089e-09
15552932	chr19:15552932:A:G	4.27382e-64	-6.92185e-10	-0.778826
15553197	chr19:15553197:A:G	3.28767e-64	-6.92185e-10	-1.04115
15553350	chr19:15553350:G:A	1.68538e-64	-6.92185e-10	-1.70934
15553615	chr19:15553615:A:C	1.54074e-64	-1.79907	-4.09089e-09
15553661	chr19:15553661:A:G	7.69335e-66	-2.35001	-2.44614
15553842	chr19:15553842:C:T	1.45925e-65	-2.34449	-1.81151
15554315	chr19:15554315:T:A	1.30064e-64	-1.96848	-4.09089e-09
15554723	chr19:15554723:C:T	3.80827e-64	-6.92185e-10	-0.89416
15555412	chr19:15555412:C:T	3.10075e-64	-6.92185e-10	-1.09969
15555417	chr19:15555417:G:A	8.17083e-66	-2.28577	-2.45016
15555458	chr19:15555458:T:C	1.37214e-65	-2.43504	-1.78251
15556680	chr19:15556680:G:A	1.45298e-64	-1.85772	-4.09089e-09
15556773	chr19:15556773:AGAG:A	2.01356e-64	-6.92185e-10	-1.53143
15556849	chr19:15556849:G:C	1.04667e-64	-2.18572	-4.09089e-09
15556998	chr19:15556998:G:T	3.53059e-64	-6.92185e-10	-0.96987
15557024	chr19:15557024:T:C	7.75608e-65	-6.92185e-10	-2.48544
15557329	chr19:15557329:G:A	1.60596e-65	-2.43289	-1.6273
15557348	chr19:15557348:TA:T	7.61873e-66	-2.43008	-2.37582
15557567	chr19:15557567:G:A	3.53059e-64	-6.92185e-10	-0.96987
15558205	chr19:15558205:A:T	1.68942e-65	-2.40515	-1.60439
15558357	chr19:15558357:T:C	4.26066e-64	-6.92185e-10	-0.781909
15558418	chr19:15558418:T:C	2.44215e-65	-2.40184	-1.2392
15558446	chr19:15558446:C:T	1.94e-64	-6.92185e-10	-1.56865
15558471	chr19:15558471:G:A	1.36156e-64	-1.9227	-4.09089e-09
15558519	chr19:15558519:A:G	1.58029e-65	-2.42254	-1.65377
15558722	chr19:15558722:G:A	7.18073e-66	-2.4423	-2.4228
15558876	chr19:15558876:G:A	2.14004e-64	-6.92185e-10	-1.47051
15559181	chr19:15559181:A:G	8.71272e-66	-2.39043	-2.28129
15559833	chr19:15559833:T:A	6.16615e-64	-0.412259	-4.09089e-09
15560252	chr19:15560252:T:C	2.83385e-64	-6.92185e-10	-1.1897
15560390	chr19:15560390:T:C	7.41007e-65	-6.92185e-10	-2.53108
15560602	chr19:15560602:T:C	2.97471e-64	-1.42999	0.288801
15560642	chr19:15560642:T:C	1.18174e-65	-2.41842	-1.94851
15560714	chr19:15560714:T:C	5.03221e-65	-0.6904	-2.22766
15560727	chr19:15560727:G:A	8.29678e-66	-2.39861	-2.32203
15560936	chr19:15560936:C:T	6.48347e-66	-2.43417	-2.53308
15561161	chr19:15561161:T:C	7.61984e-65	-6.92185e-10	-2.50316
15561254	chr19:15561254:C:T	7.3621e-64	-1.16551	0.930517
15561308	chr19:15561308:A:G	1.39097e-65	-2.40356	-1.80036
15561382	chr19:15561382:G:A	1.01325e-63	-6.92185e-10	0.0844111
15561455	chr19:15561455:C:A	9.16124e-66	-2.42982	-2.1917
15561456	chr19:15561456:A:G	9.36301e-66	-2.40977	-2.18996
15561469	chr19:15561469:G:A	1.3393e-65	-2.41884	-1.82293
15561589	chr19:15561589:C:T	1.48085e-65	-2.41708	-1.72422
15561590	chr19:15561590:G:A	9.05323e-65	-2.3308	-4.09089e-09
15561785	chr19:15561785:C:T	1.31588e-64	-6.92185e-10	-1.95683
15561871	chr19:15561871:T:A	9.26308e-66	-2.41437	-2.19609
15561948	chr19:15561948:C:T	3.13419e-65	-2.44646	-0.945088
15561953	chr19:15561953:C:T	9.28869e-66	-2.4482	-2.15951
15562238	chr19:15562238:A:T	9.26841e-66	-2.40923	-2.20066
15562325	chr19:15562325:A:T	1.72115e-65	-1.52034	-2.47059
15562565	chr19:15562565:C:T	6.63979e-66	-2.44022	-2.50321
15562602	chr19:15562602:C:T	2.0443e-64	-6.92185e-10	-1.51628
15562875	chr19:15562875:G:A	1.01958e-65	-2.4217	-2.09283
15563103	chr19:15563103:A:G	1.08951e-64	-6.92185e-10	-2.14561
15563170	chr19:15563170:A:G	1.1464e-64	-2.44579	0.351082
15563464	chr19:15563464:C:T	7.29049e-65	-6.92185e-10	-2.54735
15563492	chr19:15563492:C:A	1.11499e-64	-6.92185e-10	-2.12249
15563775	chr19:15563775:A:T	5.49571e-65	-0.772923	-2.05703
15563819	chr19:15563819:C:T	9.49912e-64	-6.92185e-10	0.0198653
15564956	chr19:15564956:G:A	9.99313e-66	-2.42956	-2.10505
15564977	chr19:15564977:C:G	9.23165e-65	-6.92185e-10	-2.31128
15565003	chr19:15565003:T:C	6.98206e-65	-0.724707	-1.86587
15565166	chr19:15565166:C:T	1.80369e-64	-6.92185e-10	-1.6415
15565251	chr19:15565251:C:T	8.60736e-65	-6.92185e-10	-2.3813
15565577	chr19:15565577:C:T	2.40902e-65	-2.4425	-1.2122
15565652	chr19:15565652:T:C	2.2295e-65	-2.42659	-1.30555
15565715	chr19:15565715:C:T	2.07182e-65	-2.4618	-1.3437
15565800	chr19:15565800:C:T	1.62248e-65	-2.44678	-1.60318
15565901	chr19:15565901:G:T	4.19704e-64	-6.92185e-10	-0.796954
15566113	chr19:15566113:C:A	2.8285e-64	-1.24395	0.0523634
15566122	chr19:15566122:CT:C	2.7065e-64	-1.19335	-0.0423265
15566148	chr19:15566148:A:G	1.61649e-64	-1.37555	-0.375525
15566510	chr19:15566510:T:C	9.70127e-66	-2.01028	-2.55396
15566538	chr19:15566538:T:C	9.07805e-66	-2.45457	-2.17608
15566899	chr19:15566899:G:A	1.02058e-64	-1.32057	-0.89039
15567043	chr19:15567043:T:C	2.42106e-64	-6.92185e-10	-1.34713
15567053	chr19:15567053:G:A	1.80289e-64	-6.92185e-10	-1.64194
15567206	chr19:15567206:C:T	9.46532e-64	1.84663	-1.83033
15567368	chr19:15567368:G:A	1.10708e-65	-2.02395	-2.40825
15567385	chr19:15567385:AG:A	8.21216e-65	-2.4283	-4.09089e-09
15567796	chr19:15567796:T:G	7.53276e-65	-6.92185e-10	-2.51466
15568034	chr19:15568034:T:G	5.99403e-65	-0.790194	-1.95296
15568083	chr19:15568083:T:C	1.2511e-65	-2.26522	-2.04468
15568295	chr19:15568295:C:T	1.17751e-64	-6.92185e-10	-2.06793
15568305	chr19:15568305:G:A	2.84891e-63	0.124607	0.993579
15568321	chr19:15568321:G:A	7.79264e-65	-6.92185e-10	-2.48074
15568767	chr19:15568767:C:T	1.06187e-64	-0.805923	-1.36538
15568838	chr19:15568838:T:C	1.0549e-64	-0.756598	-1.42129
15568861	chr19:15568861:G:A	9.23079e-65	-2.31137	-4.09089e-09
15568891	chr19:15568891:C:A	9.37147e-65	-0.75395	-1.5423
15568913	chr19:15568913:C:T	9.26361e-65	-0.802843	-1.50498
15569067	chr19:15569067:C:T	1.10853e-64	-0.73096	-1.39733
15569068	chr19:15569068:A:G	1.06019e-64	-0.7515	-1.42138
15569601	chr19:15569601:T:C	9.74214e-65	-0.79085	-1.46661
15569639	chr19:15569639:A:G	9.63322e-65	-0.774365	-1.49434
15569662	chr19:15569662:G:C	1.07326e-64	-0.764697	-1.39594
15569712	chr19:15569712:A:C	8.44454e-65	-0.798833	-1.60157
15570012	chr19:15570012:TG:T	1.42693e-64	-0.784058	-1.09175
15570156	chr19:15570156:A:T	1.48293e-64	-0.757323	-1.07999
15570218	chr19:15570218:G:A	1.03177e-64	-6.92185e-10	-2.20006
15570258	chr19:15570258:G:A	1.36412e-63	2.23213	-1.85037
15570333	chr19:15570333:G:T	3.41685e-63	0.196599	1.10337
15570960	chr19:15570960:C:T	1.53251e-64	-0.74575	-1.05868
15570970	chr19:15570970:T:C	1.29845e-64	-0.890172	-1.07999
15571092	chr19:15571092:G:A	1.09423e-64	-0.884518	-1.25676
15571093	chr19:15571093:C:G	6.25379e-66	-2.45956	-2.54375
15571169	chr19:15571169:G:A	1.47819e-64	-0.764477	-1.07604
15571328	chr19:15571328:TATCTATCTATCTATCTATCTATCTA:T	1.09807e-64	-2.13778	-4.09089e-09
15571332	chr19:15571332:TATCTATCTATCTATCTATCTA:T	1.25313e-65	-2.45299	-1.85528
15571500	chr19:15571500:C:CTAT	1.4669e-64	-6.92185e-10	-1.84818
15571680	chr19:15571680:G:A	4.90807e-64	-6.92185e-10	-0.640454
15571734	chr19:15571734:A:T	8.74624e-65	-6.92185e-10	-2.36529
15571849	chr19:15571849:C:T	8.17378e-65	-6.92185e-10	-2.43299
15571854	chr19:15571854:A:G	1.98177e-64	0.102409	-1.64975
15571908	chr19:15571908:A:C	7.82633e-65	-0.404735	-2.07169
15571983	chr19:15571983:T:C	3.84353e-65	-0.63286	-2.55467
15572028	chr19:15572028:G:A	2.09909e-64	-6.92185e-10	-1.48983
15572099	chr19:15572099:T:C	1.67707e-65	-2.39183	-1.62504
15572267	chr19:15572267:A:G	6.30506e-66	-2.44291	-2.55224
15572349	chr19:15572349:C:G	1.3016e-64	-1.96774	-4.09089e-09
15572417	chr19:15572417:T:C	1.05452e-64	0.14468	-2.32293
15572509	chr19:15572509:A:G	3.58625e-64	-6.92185e-10	-0.954226
15572578	chr19:15572578:T:C	1.36549e-65	-2.08577	-2.13664
15572790	chr19:15572790:T:C	5.33817e-64	-0.246094	-0.310357
15572834	chr19:15572834:C:T	1.33435e-65	-2.08407	-2.1614
15572884	chr19:15572884:G:A	4.71142e-64	-0.277751	-0.403593
15573059	chr19:15573059:T:C	8.4893e-64	-0.0925271	-4.09089e-09
15573081	chr19:15573081:G:A	1.42812e-65	-2.05242	-2.12514
15573087	chr19:15573087:T:C	4.19666e-64	-0.341112	-0.455933
15573101	chr19:15573101:G:A	5.54622e-64	-0.289278	-0.228939
15573104	chr19:15573104:C:T	1.05435e-64	-6.92185e-10	-2.17841
15573159	chr19:15573159:A:G	1.02895e-64	0.155084	-2.35788
15573279	chr19:15573279:A:G	1.22144e-65	-2.15052	-2.18337
15573282	chr19:15573282:G:A	8.86822e-65	-0.0200194	-2.33143
15573297	chr19:15573297:G:A	9.26995e-65	-2.30714	-4.09089e-09
15573310	chr19:15573310:C:T	1.33773e-65	-2.08714	-2.15581
15573321	chr19:15573321:GA:G	1.3292e-65	-2.08085	-2.16849
15573328	chr19:15573328:T:C	1.20571e-64	-6.92185e-10	-2.04426
15573358	chr19:15573358:A:G	1.34216e-65	-2.07808	-2.16156
15573421	chr19:15573421:T:G	1.38172e-65	-2.0717	-2.13889
15573561	chr19:15573561:C:T	1.25861e-65	-2.06174	-2.24217
15573642	chr19:15573642:G:A	7.71146e-65	-6.92185e-10	-2.49121
15573936	chr19:15573936:T:C	6.24069e-66	-2.46187	-2.54355
15574269	chr19:15574269:C:T	1.46053e-65	-2.10805	-2.04707
15574465	chr19:15574465:A:G	7.50879e-65	-6.92185e-10	-2.51784
15574769	chr19:15574769:A:C	2.32723e-64	-6.92185e-10	-1.38666
15574943	chr19:15574943:T:G	1.42383e-65	-2.11603	-2.06454
15574952	chr19:15574952:T:C	1.66692e-64	-6.92185e-10	-1.72035
15575013	chr19:15575013:C:T	1.46464e-65	-2.09392	-2.05839
15575188	chr19:15575188:G:A	1.04261e-65	-2.2844	-2.2078
15575307	chr19:15575307:G:A	1.0398e-64	-6.92185e-10	-2.19231
15575386	chr19:15575386:A:T	1.05962e-64	-6.92185e-10	-2.17342
15575462	chr19:15575462:C:T	7.03655e-64	1.596	-1.87621
15575613	chr19:15575613:C:G	1.06378e-64	-6.92185e-10	-2.1695
15575854	chr19:15575854:C:T	1.08437e-64	-6.92185e-10	-2.15034
15575895	chr19:15575895:G:C	1.36115e-65	-2.02695	-2.19864
15576271	chr19:15576271:G:A	8.03716e-66	-2.32066	-2.43176
15576913	chr19:15576913:G:A	7.63084e-65	-6.92185e-10	-2.50172
15577127	chr19:15577127:G:A	1.67994e-64	-6.92185e-10	-1.71257
15577212	chr19:15577212:G:A	1.13284e-64	-6.92185e-10	-2.10661
15577234	chr19:15577234:C:T	1.76316e-65	-2.34143	-1.62538
15577238	chr19:15577238:G:T	3.68846e-65	-1.66032	-1.56839
15577442	chr19:15577442:T:A	1.33217e-65	-1.95557	-2.29153
15577474	chr19:15577474:C:A	1.15368e-64	-6.92185e-10	-2.08838
15577903	chr19:15577903:T:C	2.46224e-64	1.15459	-2.48485
15578135	chr19:15578135:T:C	9.0026e-65	-6.92185e-10	-2.33641
15578267	chr19:15578267:C:T	9.07208e-65	-6.92185e-10	-2.32872
15578939	chr19:15578939:C:A	8.82949e-65	-6.92185e-10	-2.35582
15579035	chr19:15579035:T:G	2.09112e-64	-6.92185e-10	-1.49363
15579128	chr19:15579128:T:C	7.24324e-65	-6.92185e-10	-2.55385
15579170	chr19:15579170:C:A	6.49047e-64	2.12822	-2.48922
15579375	chr19:15579375:T:C	1.88727e-64	-1.5962	-4.09089e-09
15579551	chr19:15579551:G:A	1.15681e-64	-6.92185e-10	-2.08566
15579594	chr19:15579594:T:C	2.33612e-63	3.30969	-2.38994
15579599	chr19:15579599:T:C	4.4549e-63	3.92641	-2.36115
15579754	chr19:15579754:C:T	8.73865e-66	-2.11387	-2.55488
15580259	chr19:15580259:A:G	2.76132e-63	3.30874	-2.22178
15580399	chr19:15580399:A:G	3.66675e-64	-6.92185e-10	-0.932029
15580420	chr19:15580420:C:T	1.10662e-64	-6.92185e-10	-2.13002
15580422	chr19:15580422:T:C	9.18078e-65	-6.92185e-10	-2.31681
15580477	chr19:15580477:T:G	1.14226e-64	-6.92185e-10	-2.09832
15580488	chr19:15580488:G:A	8.82069e-65	-6.92185e-10	-2.35682
15580658	chr19:15580658:C:T	1.08524e-65	-1.8999	-2.55222
15580958	chr19:15580958:T:C	1.48821e-65	-1.88092	-2.25542
15580965	chr19:15580965:A:C	1.18942e-64	-6.92185e-10	-2.05786
15581362	chr19:15581362:C:T	1.77071e-65	-2.07345	-1.88909
15581400	chr19:15581400:T:G	2.86822e-64	-6.92185e-10	-1.17764
15581607	chr19:15581607:G:A	7.84517e-65	-6.92185e-10	-2.47402
15582243	chr19:15582243:A:G	4.61843e-62	6.19623	-2.29234
15582340	chr19:15582340:T:C	1.11971e-65	-2.46239	-1.95846
15582436	chr19:15582436:C:T	1.13721e-65	-2.45001	-1.95533
15582479	chr19:15582479:T:C	8.70576e-66	-2.22865	-2.44386
15582691	chr19:15582691:T:C	1.12132e-64	0.193996	-2.31082
15582812	chr19:15582812:T:G	1.08624e-65	-1.89677	-2.55443
15582896	chr19:15582896:C:G	7.24822e-66	-2.33384	-2.52191
15583049	chr19:15583049:C:A	1.21454e-63	2.55061	-2.285
15583109	chr19:15583109:C:T	8.48881e-66	-2.25239	-2.44536
15583245	chr19:15583245:C:A	9.18705e-64	-0.391203	0.377664
15583357	chr19:15583357:C:T	1.34071e-65	-2.46159	-1.77913
15583672	chr19:15583672:C:T	1.17081e-64	-6.92185e-10	-2.07364
15584218	chr19:15584218:G:A	7.7325e-65	-6.92185e-10	-2.48849
15584237	chr19:15584237:C:G	5.26399e-64	1.73202	-2.30247
15584289	chr19:15584289:T:C	7.44213e-65	-6.92185e-10	-2.52676
15584290	chr19:15584290:T:G	1.17114e-65	-2.46263	-1.91331
15584311	chr19:15584311:T:A	7.27415e-66	-2.3306	-2.52158
15584431	chr19:15584431:C:A	8.16398e-66	-2.26012	-2.47665
15584456	chr19:15584456:A:C	6.87306e-64	-0.366942	0.0632168
15584616	chr19:15584616:G:T	1.23719e-65	-1.76776	-2.55332
15584665	chr19:15584665:C:T	1.06263e-63	2.58227	-2.45027
15584886	chr19:15584886:AGTATTTCT:A	1.38125e-65	-1.92811	-2.28282
15585466	chr19:15585466:C:T	8.38103e-66	-2.2248	-2.48573
15585691	chr19:15585691:G:C	1.00823e-65	-1.97862	-2.54711
15585692	chr19:15585692:C:A	7.67814e-65	-6.92185e-10	-2.49554
15585705	chr19:15585705:C:T	2.27277e-64	-6.92185e-10	-1.41034
15585748	chr19:15585748:G:A	9.85105e-65	-0.283577	-1.96276
15586172	chr19:15586172:G:A	5.70429e-64	1.96459	-2.4547
15586618	chr19:15586618:T:C	4.79441e-64	1.85983	-2.52371
15586834	chr19:15586834:C:G	8.6263e-65	-6.92185e-10	-2.3791
15587030	chr19:15587030:T:A	2.63937e-64	-6.92185e-10	-1.26079
15587052	chr19:15587052:C:A	4.33184e-65	-0.666825	-2.4011
15587232	chr19:15587232:G:A	7.83791e-65	-6.92185e-10	-2.47495
15587375	chr19:15587375:T:C	5.86167e-65	-0.280267	-2.48522
15587471	chr19:15587471:C:T	1.31433e-65	-2.14404	-2.11656
15587544	chr19:15587544:C:T	1.13022e-62	4.90915	-2.41291
15587557	chr19:15587557:T:C	9.12894e-66	-2.17527	-2.44978
15587587	chr19:15587587:C:T	8.04609e-66	-2.23085	-2.52047
15587663	chr19:15587663:A:T	1.09645e-62	4.9651	-2.49919
15587885	chr19:15587885:C:T	1.35316e-65	-2.43658	-1.79489
15587900	chr19:15587900:C:T	1.57387e-65	-1.90766	-2.17271
15588097	chr19:15588097:T:C	7.31549e-65	-6.92185e-10	-2.54393
15588245	chr19:15588245:T:A	1.40786e-65	-1.89469	-2.29717
15588453	chr19:15588453:C:T	1.37455e-64	-6.92185e-10	-1.91321
15588542	chr19:15588542:C:T	7.52326e-66	-2.28711	-2.53139
15588639	chr19:15588639:G:A	7.31576e-65	-6.92185e-10	-2.54389
15589048	chr19:15589048:C:G	9.598e-66	-2.03276	-2.54219
15589126	chr19:15589126:A:C	8.58994e-65	-6.92185e-10	-2.38333
15589162	chr19:15589162:A:G	3.70225e-65	-1.54379	-1.68119
15589234	chr19:15589234:C:T	1.51981e-64	-1.81275	-4.09089e-09
15589350	chr19:15589350:G:A	7.26712e-65	-6.92185e-10	-2.55056
15589507	chr19:15589507:T:C	8.51237e-66	-2.46249	-2.2325
15589535	chr19:15589535:G:A	7.25106e-65	-6.92185e-10	-2.55277
15589630	chr19:15589630:T:C	9.06935e-66	-2.10453	-2.52707
15589930	chr19:15589930:C:T	9.61732e-66	-2.377	-2.19594
15589931	chr19:15589931:G:A	9.55604e-65	-2.27675	-4.09089e-09
15590014	chr19:15590014:GC:G	6.28408e-66	-2.46207	-2.53641
15590036	chr19:15590036:G:A	6.31624e-66	-2.46225	-2.53113
15590248	chr19:15590248:C:T	7.68608e-65	-6.92185e-10	-2.49451
15590291	chr19:15590291:T:C	1.01412e-65	-2.0442	-2.4757
15590866	chr19:15590866:A:G	8.76071e-65	-6.92185e-10	-2.36364
15590889	chr19:15590889:G:A	8.01641e-65	-6.92185e-10	-2.45243
15590934	chr19:15590934:C:T	1.99005e-64	-6.92185e-10	-1.54317
15591114	chr19:15591114:CCCTT:C	7.2657e-65	-6.92185e-10	-2.55075
15591115	chr19:15591115:C:A	5.86734e-65	-0.266413	-2.4981
15591125	chr19:15591125:CACA:C	7.27473e-65	-6.92185e-10	-2.54951
15591341	chr19:15591341:T:C	1.00383e-65	-2.32941	-2.20068
15591404	chr19:15591404:T:C	7.85834e-65	-6.92185e-10	-2.47234
15591443	chr19:15591443:T:A	7.92655e-66	-2.46212	-2.30416
15591817	chr19:15591817:T:C	7.39847e-65	-6.92185e-10	-2.53265
15591874	chr19:15591874:C:T	2.38871e-65	-1.17023	-2.49293
15591883	chr19:15591883:C:T	7.26814e-65	-6.92185e-10	-2.55042
15591914	chr19:15591914:A:G	7.29562e-65	-6.92185e-10	-2.54665
15592237	chr19:15592237:C:T	7.39847e-65	-6.92185e-10	-2.53265
15592245	chr19:15592245:C:T	7.26807e-65	-6.92185e-10	-2.55043
15592389	chr19:15592389:T:C	8.96308e-65	-6.92185e-10	-2.3408
15592547	chr19:15592547:C:T	2.27492e-64	-1.40939	-4.09089e-09
15593015	chr19:15593015:A:G	3.70876e-65	-0.733948	-2.48927
15593034	chr19:15593034:G:A	7.27543e-65	-6.92185e-10	-2.54942
15593227	chr19:15593227:C:G	8.42181e-66	-2.37503	-2.33065
15593375	chr19:15593375:G:T	7.48581e-65	-6.92185e-10	-2.52091
15593972	chr19:15593972:G:A	1.0072e-65	-2.00801	-2.51874
15594020	chr19:15594020:G:A	7.29504e-65	-6.92185e-10	-2.54672
15594155	chr19:15594155:G:A	7.97809e-65	-6.92185e-10	-2.45722
15594199	chr19:15594199:T:C	7.24974e-65	-6.92185e-10	-2.55295
15594669	chr19:15594669:T:G	7.2359e-65	-6.92185e-10	-2.55486
15596366	chr19:15596366:G:A	7.23625e-65	-6.92185e-10	-2.55482
15596781	chr19:15596781:C:T	6.16796e-66	-2.46231	-2.55483
15597605	chr19:15597605:A:G	1.57402e-65	-1.54032	-2.53997
15597968	chr19:15597968:G:A	1.1535e-65	-2.4096	-1.98152
15598227	chr19:15598227:G:C	2.69001e-65	-2.30842	-1.23595
15598251	chr19:15598251:G:A	7.26825e-65	-6.92185e-10	-2.5504
15598258	chr19:15598258:G:A	3.15275e-64	1.2805	-2.36355
15598989	chr19:15598989:C:T	3.93913e-64	1.37979	-2.24017
15599057	chr19:15599057:A:C	2.30556e-65	-1.5333	-2.1653
15599149	chr19:15599149:C:T	2.55852e-64	-1.29191	-4.09089e-09
15599322	chr19:15599322:G:A	2.84094e-65	-1.48165	-2.00814
15599327	chr19:15599327:A:G	1.22722e-65	-2.09823	-2.23094
15599388	chr19:15599388:C:T	1.2999e-65	-2.33372	-1.93791
15599416	chr19:15599416:A:T	1.17901e-65	-2.35716	-2.01208
15599435	chr19:15599435:AT:A	1.26803e-65	-2.3332	-1.96326
15599559	chr19:15599559:A:T	1.32077e-65	-2.33463	-1.92108
15599641	chr19:15599641:G:A	1.28823e-65	-2.3311	-1.94955
15599649	chr19:15599649:G:A	1.27443e-65	-2.34214	-1.94928
15599708	chr19:15599708:G:A	1.49496e-65	-1.60114	-2.53068
15599709	chr19:15599709:T:C	1.49821e-65	-1.59897	-2.53068
15599760	chr19:15599760:G:A	7.32987e-65	-6.92185e-10	-2.54196
15599811	chr19:15599811:C:T	1.31908e-65	-2.32707	-1.92991
15599823	chr19:15599823:A:G	1.29748e-65	-2.2972	-1.9763
15599840	chr19:15599840:T:C	1.29655e-65	-2.34063	-1.93359
15600029	chr19:15600029:G:A	1.37375e-65	-2.18554	-2.03083
15600038	chr19:15600038:T:C	1.24457e-65	-2.15129	-2.16384
15600043	chr19:15600043:G:A	1.04784e-65	-2.21703	-2.27016
15600072	chr19:15600072:G:A	1.19079e-65	-2.19057	-2.16874
15600122	chr19:15600122:A:G	1.26002e-65	-2.12874	-2.17405
15600188	chr19:15600188:C:A	1.31638e-65	-1.71068	-2.54836
15600390	chr19:15600390:A:G	1.47972e-65	-1.60219	-2.53987
15600391	chr19:15600391:T:C	1.47157e-65	-1.60269	-2.5449
15600471	chr19:15600471:T:C	7.23615e-65	-6.92185e-10	-2.55483
15600478	chr19:15600478:A:G	7.26013e-65	-6.92185e-10	-2.55152
15600525	chr19:15600525:A:G	1.46593e-65	-1.61077	-2.54066
15600742	chr19:15600742:T:G	9.21469e-65	-6.92185e-10	-2.31312
15600802	chr19:15600802:A:G	1.50418e-65	-1.58631	-2.53936
15600813	chr19:15600813:C:T	1.41593e-65	-1.64293	-2.5432
15600842	chr19:15600842:T:C	1.50197e-65	-1.60127	-2.52587
15600849	chr19:15600849:G:A	1.23539e-65	-2.09246	-2.23007
15600965	chr19:15600965:G:A	1.38938e-65	-1.70451	-2.50055
15601227	chr19:15601227:CT:C	1.49873e-65	-1.5949	-2.5344
15601246	chr19:15601246:C:T	1.51617e-65	-1.58195	-2.53578
15601284	chr19:15601284:C:T	1.43902e-65	-1.62945	-2.54051
15601348	chr19:15601348:C:T	1.44315e-65	-1.62806	-2.53903
15601429	chr19:15601429:C:A	1.45103e-65	-1.62437	-2.53728
15601632	chr19:15601632:A:G	1.53837e-65	-1.56065	-2.54255
15601655	chr19:15601655:C:T	1.46993e-65	-1.61262	-2.53608
15601702	chr19:15601702:C:T	1.42222e-65	-1.64567	-2.53603
15601803	chr19:15601803:G:A	1.47714e-65	-1.59865	-2.54517
15601897	chr19:15601897:T:G	9.58972e-65	-2.27323	-4.09089e-09
15602011	chr19:15602011:TTTTTTCTTTTC:T	1.45507e-65	-1.62903	-2.52984
15602029	chr19:15602029:TTTTA:T	1.35232e-65	-1.69847	-2.53362
15602183	chr19:15602183:C:T	1.47696e-65	-1.60853	-2.5354
15602203	chr19:15602203:C:T	1.19323e-65	-1.82026	-2.53699
15602232	chr19:15602232:C:T	1.46895e-65	-1.61373	-2.53564
15602246	chr19:15602246:T:C	1.48629e-65	-1.60302	-2.53461
15602321	chr19:15602321:T:C	1.4971e-65	-1.60422	-2.52618
15602370	chr19:15602370:T:A	2.45651e-65	-1.48047	-2.15471
15602416	chr19:15602416:T:C	1.47235e-65	-1.61025	-2.5368
15602773	chr19:15602773:GATT:G	1.47398e-65	-1.61062	-2.53534
15602942	chr19:15602942:T:C	5.70314e-65	-1.51998	-1.27292
15603168	chr19:15603168:C:T	1.40573e-65	-1.65744	-2.53592
15603301	chr19:15603301:C:T	3.28413e-65	-2.43956	-0.905259
15603404	chr19:15603404:A:G	1.44189e-65	-1.62774	-2.54023
15603557	chr19:15603557:A:C	3.08146e-65	-2.26147	-1.14705
15603659	chr19:15603659:C:A	1.43592e-65	-1.63583	-2.53629
15603744	chr19:15603744:C:G	1.41969e-65	-1.65172	-2.53176
15603766	chr19:15603766:G:T	1.43012e-65	-1.64035	-2.53581
15603776	chr19:15603776:C:T	1.46462e-65	-1.6156	-2.53672
15603786	chr19:15603786:T:C	1.42836e-65	-1.63928	-2.53812
15603918	chr19:15603918:A:G	1.42969e-65	-1.64126	-2.5352
15604011	chr19:15604011:A:G	1.41875e-65	-1.64976	-2.53438
15604023	chr19:15604023:G:C	3.04753e-64	1.2783	-2.3953
15604068	chr19:15604068:G:A	1.15606e-65	-2.1132	-2.27571
15604126	chr19:15604126:C:G	1.20284e-64	-6.92185e-10	-2.04665
15604312	chr19:15604312:A:G	1.41848e-65	-1.64986	-2.53447
15604461	chr19:15604461:C:T	1.40234e-65	-1.65346	-2.54231
15604577	chr19:15604577:C:T	8.98201e-65	-2.3387	-4.09089e-09
15604583	chr19:15604583:A:G	1.42795e-65	-1.63986	-2.53782
15604738	chr19:15604738:A:T	1.50739e-65	-1.58526	-2.53828
15604743	chr19:15604743:T:G	1.47465e-65	-1.60969	-2.5358
15604799	chr19:15604799:G:A	1.41736e-65	-1.6516	-2.53352
15605313	chr19:15605313:C:T	8.85313e-65	-6.92185e-10	-2.35315
15605423	chr19:15605423:T:C	1.84534e-64	0.69021	-2.30888
15605432	chr19:15605432:G:C	9.8285e-65	-1.26892	-0.979709
15605560	chr19:15605560:G:A	1.2183e-64	-6.92185e-10	-2.03388
15605641	chr19:15605641:C:T	2.14296e-64	0.86155	-2.33069
15605829	chr19:15605829:G:A	1.87068e-64	0.744297	-2.34933
15605845	chr19:15605845:G:T	2.69605e-64	-6.92185e-10	-1.23954
15606045	chr19:15606045:G:A	1.36443e-65	-1.69658	-2.5266
15606079	chr19:15606079:A:G	7.28835e-65	-6.92185e-10	-2.54764
15606155	chr19:15606155:T:C	2.34178e-64	1.00392	-2.38434
15606334	chr19:15606334:TTC:T	7.25494e-65	-6.92185e-10	-2.55224
15606816	chr19:15606816:T:G	1.38916e-64	-6.92185e-10	-1.90263
15606837	chr19:15606837:G:A	2.07177e-65	-1.54945	-2.25607
15606841	chr19:15606841:C:G	1.60911e-64	-6.92185e-10	-1.75565
15607081	chr19:15607081:G:T	7.26086e-65	-6.92185e-10	-2.55142
15607104	chr19:15607104:C:T	1.15268e-64	0.300447	-2.38969
15607158	chr19:15607158:C:T	9.63617e-65	0.191694	-2.46009
15607231	chr19:15607231:T:C	3.99468e-65	-2.2792	-0.869759
15607250	chr19:15607250:T:C	9.42334e-65	0.166795	-2.45752
15607688	chr19:15607688:T:C	9.20543e-65	0.149027	-2.46315
15607846	chr19:15607846:T:C	9.48499e-65	0.1697	-2.45391
15607984	chr19:15607984:T:C	1.30904e-64	-6.92185e-10	-1.96204
15608307	chr19:15608307:C:T	1.25841e-64	0.44443	-2.44591
15608308	chr19:15608308:T:C	4.3771e-65	-0.502829	-2.5547
15608622	chr19:15608622:C:T	9.37938e-65	0.17512	-2.47053
15608830	chr19:15608830:A:C	9.25186e-65	0.157806	-2.4669
15608831	chr19:15608831:A:G	9.10619e-65	0.149816	-2.47478
15608889	chr19:15608889:T:C	8.8188e-65	0.116653	-2.47369
15608968	chr19:15608968:C:T	7.28556e-65	-6.92185e-10	-2.54802
15609013	chr19:15609013:C:T	8.19549e-66	-2.38306	-2.34986
15609017	chr19:15609017:C:T	8.908e-65	0.126279	-2.47325
15609028	chr19:15609028:C:G	8.4162e-65	0.0648631	-2.46862
15609043	chr19:15609043:C:A	7.24092e-65	-6.92185e-10	-2.55417
15609887	chr19:15609887:A:G	2.25821e-65	-1.44524	-2.2741
15609896	chr19:15609896:T:C	1.99459e-64	-6.92185e-10	-1.5409
15610401	chr19:15610401:G:A	1.36582e-65	-1.67726	-2.54491
15610501	chr19:15610501:A:G	1.34811e-65	-1.69262	-2.54259
15610575	chr19:15610575:C:T	1.31143e-65	-1.71881	-2.544
15610835	chr19:15610835:T:G	8.02517e-65	-2.45134	-4.09089e-09
15610892	chr19:15610892:G:A	2.15206e-65	-1.23604	-2.53145
15610984	chr19:15610984:C:T	1.31782e-65	-1.7141	-2.54384
15611150	chr19:15611150:T:C	4.0561e-65	-2.38843	-0.745265
15611181	chr19:15611181:T:C	1.33836e-65	-1.69856	-2.54391
15611186	chr19:15611186:G:C	1.34881e-65	-1.6892	-2.5455
15611659	chr19:15611659:G:A	1.30427e-65	-1.7232	-2.54508
15611669	chr19:15611669:T:C	1.27032e-65	-1.74956	-2.54509
15611689	chr19:15611689:C:T	1.2749e-65	-1.74485	-2.5462
15611816	chr19:15611816:G:A	1.34193e-65	-1.69521	-2.54459
15611919	chr19:15611919:G:T	1.32587e-65	-1.70965	-2.5422
15612073	chr19:15612073:A:G	1.30788e-65	-1.7198	-2.54572
15612177	chr19:15612177:T:C	1.3036e-65	-1.71854	-2.55025
15612537	chr19:15612537:G:A	7.2438e-65	-6.92185e-10	-2.55377
15612635	chr19:15612635:A:G	7.40992e-65	-6.92185e-10	-2.5311
15612636	chr19:15612636:T:G	7.41472e-65	-6.92185e-10	-2.53045
15612717	chr19:15612717:C:T	2.92614e-65	-1.3375	-2.12273
15612780	chr19:15612780:T:C	5.88029e-65	-2.30568	-0.456637
15612788	chr19:15612788:C:T	2.94619e-65	-1.33421	-2.11919
15612940	chr19:15612940:G:A	2.99852e-65	-1.31679	-2.11901
15613080	chr19:15613080:A:G	1.20122e-65	-1.8998	-2.45078
15613287	chr19:15613287:A:C	1.39814e-65	-1.73031	-2.46846
15613392	chr19:15613392:A:G	6.0698e-65	-2.29644	-0.434158
15613462	chr19:15613462:A:G	3.10722e-65	-1.35328	-2.04691
15614044	chr19:15614044:C:T	5.17862e-65	-0.33459	-2.55479
15614157	chr19:15614157:G:A	1.37954e-65	-1.75499	-2.45718
15614320	chr19:15614320:A:C	1.49683e-64	-1.82799	-4.09089e-09
15614347	chr19:15614347:T:G	2.92406e-65	-2.29521	-1.16574
15614382	chr19:15614382:C:T	7.24129e-65	-6.92185e-10	-2.55412
15614398	chr19:15614398:C:G	4.96417e-65	-0.384495	-2.54718
15614417	chr19:15614417:C:T	5.03442e-65	-0.371196	-2.54642
15614434	chr19:15614434:A:AG	1.6303e-65	-1.72846	-2.3167
15614613	chr19:15614613:C:T	5.10501e-65	-0.358425	-2.54527
15614981	chr19:15614981:T:C	3.92695e-65	-0.621001	-2.54505
15615177	chr19:15615177:C:CAG	8.6299e-65	-6.92185e-10	-2.37869
15615318	chr19:15615318:G:A	7.24004e-65	-6.92185e-10	-2.55429
15615336	chr19:15615336:A:G	5.35016e-65	-2.27238	-0.584413
15615534	chr19:15615534:G:T	1.43414e-65	-1.72332	-2.45003
15615549	chr19:15615549:G:T	1.67159e-64	0.451682	-2.16924
15615676	chr19:15615676:G:T	1.64218e-65	-1.70025	-2.33764
15616464	chr19:15616464:G:A	1.52401e-64	-1.80999	-4.09089e-09
15616481	chr19:15616481:T:G	1.5835e-65	-1.52745	-2.54683
15616529	chr19:15616529:G:C	1.70834e-65	-1.44537	-2.55303
15616631	chr19:15616631:A:G	2.46079e-65	-2.34086	-1.29258
15616878	chr19:15616878:G:T	7.26309e-65	-6.92185e-10	-2.55111
15616939	chr19:15616939:AG:A	1.07233e-65	-1.9573	-2.50679
15616955	chr19:15616955:G:A	1.04872e-65	-1.96333	-2.52301
15617179	chr19:15617179:C:T	1.13923e-65	-1.85358	-2.54998
15617292	chr19:15617292:G:C	9.77708e-66	-2.0052	-2.55126
15617745	chr19:15617745:A:G	9.79844e-66	-2.00042	-2.55386
15617926	chr19:15617926:T:G	1.42172e-65	-2.43765	-1.7444
15618166	chr19:15618166:T:C	1.93169e-64	-1.57294	-4.09089e-09
15618386	chr19:15618386:A:C	1.14553e-64	-6.92185e-10	-2.09547
15618812	chr19:15618812:T:C	9.36828e-66	-2.0454	-2.55378
15618877	chr19:15618877:G:A	2.6635e-63	-6.92185e-10	1.05089
15618958	chr19:15618958:C:T	7.31394e-66	-2.36639	-2.48033
15618962	chr19:15618962:A:G	7.58719e-65	-2.14515	-0.362308
15619223	chr19:15619223:C:T	2.75471e-65	-0.969662	-2.55094
15619290	chr19:15619290:T:C	1.43639e-65	-2.32651	-1.84528
15619322	chr19:15619322:T:C	7.76965e-66	-2.3605	-2.42578
15619822	chr19:15619822:T:C	8.93704e-66	-2.30991	-2.33639
15619934	chr19:15619934:GTAA:G	9.22134e-66	-2.06123	-2.55375
15619957	chr19:15619957:C:A	8.00547e-66	-2.41859	-2.33779
15619982	chr19:15619982:A:G	1.04586e-64	-6.92185e-10	-2.18649
15620112	chr19:15620112:A:G	9.27371e-66	-2.05528	-2.55405
15620150	chr19:15620150:T:C	9.50394e-65	-6.92185e-10	-2.28221
15620318	chr19:15620318:T:C	5.99279e-65	-2.14793	-0.595436
15620323	chr19:15620323:C:T	9.36242e-66	-2.04859	-2.55121
15620451	chr19:15620451:T:A	9.21824e-66	-2.06136	-2.55396
15620461	chr19:15620461:C:T	7.36904e-65	-6.92185e-10	-2.53663
15620485	chr19:15620485:G:A	1.03361e-64	-6.92185e-10	-2.19828
15620655	chr19:15620655:A:G	9.188e-66	-2.06454	-2.55407
15620880	chr19:15620880:C:T	9.47641e-66	-2.03356	-2.55414
15621260	chr19:15621260:G:T	9.04347e-66	-2.08734	-2.54712
15621530	chr19:15621530:A:G	2.54327e-65	-1.05425	-2.54622
15621586	chr19:15621586:C:CAT	8.04626e-66	-2.41228	-2.33902
15621790	chr19:15621790:C:A	8.12611e-65	-0.3138	-2.12504
15622622	chr19:15622622:GT:G	7.09482e-66	-2.32417	-2.55297
15622983	chr19:15622983:G:A	7.50504e-65	-6.92185e-10	-2.51834
15623176	chr19:15623176:T:A	8.26414e-65	-6.92185e-10	-2.42199
15623445	chr19:15623445:C:T	2.22563e-64	-1.43129	-4.09089e-09
15623516	chr19:15623516:TTTAGAGGTGATTGCATAGAAAGCTTCCTGGGAAGAACAAACAGGAGGTCGGAAGGAAGCATG:T	5.15379e-65	-0.428577	-2.46561
15624246	chr19:15624246:G:A	9.32138e-65	-6.92185e-10	-2.30161
15624316	chr19:15624316:C:G	1.14367e-65	-1.84478	-2.5549
15624428	chr19:15624428:T:A	5.27791e-65	-2.23692	-0.633473
15624551	chr19:15624551:C:T	1.83171e-64	-6.92185e-10	-1.62609
15624753	chr19:15624753:C:A	9.33913e-65	-6.92185e-10	-2.29971
15624799	chr19:15624799:T:C	2.74059e-65	-0.998585	-2.52716
15625295	chr19:15625295:T:C	1.33592e-64	-6.92185e-10	-1.94172
15625640	chr19:15625640:C:T	7.35925e-65	-6.92185e-10	-2.53796
15625838	chr19:15625838:C:A	9.4779e-65	-6.92185e-10	-2.28496
15626093	chr19:15626093:T:C	2.63462e-65	-1.03409	-2.53109
15626300	chr19:15626300:A:G	9.63047e-65	-6.92185e-10	-2.26899
15626582	chr19:15626582:A:G	4.6663e-65	-2.25513	-0.738424
15626629	chr19:15626629:CT:C	2.37252e-65	-1.13868	-2.53128
15627089	chr19:15627089:A:T	5.75679e-65	-2.17889	-0.60465
15627121	chr19:15627121:T:C	1.78255e-64	-6.92185e-10	-1.65329
15627135	chr19:15627135:A:G	7.54679e-65	-6.92185e-10	-2.5128
15627307	chr19:15627307:A:G	2.9203e-65	-1.99698	-1.46525
15627358	chr19:15627358:C:A	7.49895e-65	-6.92185e-10	-2.51916
15627773	chr19:15627773:G:A	9.3863e-65	-6.92185e-10	-2.29467
15627813	chr19:15627813:C:T	2.61754e-65	-1.04034	-2.53134
15627836	chr19:15627836:G:A	2.40515e-65	-1.11242	-2.54389
15627917	chr19:15627917:C:T	1.12893e-64	-6.92185e-10	-2.11007
15628050	chr19:15628050:C:G	5.07135e-64	-0.607727	-4.09089e-09
15628067	chr19:15628067:T:C	3.56235e-65	-2.01111	-1.25239
15628274	chr19:15628274:T:C	1.69234e-65	-2.20342	-1.80439
15628464	chr19:15628464:C:T	1.08465e-65	-1.90382	-2.54884
15628505	chr19:15628505:T:C	1.74173e-65	-2.15077	-1.82827
15628787	chr19:15628787:A:C	1.76168e-65	-2.14219	-1.82546
15628851	chr19:15628851:C:T	9.15609e-65	-6.92185e-10	-2.3195
15628920	chr19:15628920:T:C	9.68874e-65	-6.92185e-10	-2.26295
15629125	chr19:15629125:G:C	1.72595e-65	-2.14289	-1.84526
15629182	chr19:15629182:T:C	1.7877e-65	-2.15192	-1.80106
15629458	chr19:15629458:C:G	2.81599e-65	-2.20048	-1.29813
15629465	chr19:15629465:G:A	1.68956e-65	-2.15033	-1.85912
15629544	chr19:15629544:C:T	2.76712e-65	-1.03223	-2.48388
15629595	chr19:15629595:G:T	1.34115e-64	-1.93781	-4.09089e-09
15629635	chr19:15629635:C:A	1.33955e-65	-2.35248	-1.88911
15630028	chr19:15630028:C:T	1.39462e-64	-6.92185e-10	-1.89871
15630154	chr19:15630154:T:C	1.75587e-65	-2.14899	-1.82196
15630459	chr19:15630459:C:T	1.76291e-65	-2.13843	-1.82852
15630711	chr19:15630711:T:C	1.63897e-65	-1.54841	-2.49144
15630722	chr19:15630722:A:G	1.7747e-65	-2.1413	-1.81899
15630727	chr19:15630727:C:T	4.45469e-65	-2.23606	-0.803905
15630819	chr19:15630819:C:T	1.72934e-65	-2.15402	-1.83216
15631093	chr19:15631093:GCT:G	7.77984e-65	-6.92185e-10	-2.48238
15631174	chr19:15631174:G:A	4.42328e-65	-2.24499	-0.802048
15631563	chr19:15631563:C:T	1.70241e-65	-2.15203	-1.84985
15631590	chr19:15631590:T:C	1.6226e-65	-1.55226	-2.49763
15631702	chr19:15631702:G:A	1.67113e-65	-2.1585	-1.86191
15631843	chr19:15631843:C:G	2.34827e-65	-1.19032	-2.48992
15631986	chr19:15631986:C:A	9.65e-65	-6.92185e-10	-2.26696
15632130	chr19:15632130:A:ATTTG	1.6865e-65	-2.1562	-1.85506
15632225	chr19:15632225:G:A	1.64101e-65	-2.17687	-1.86174
15632385	chr19:15632385:A:G	1.64304e-65	-2.15886	-1.87851
15632505	chr19:15632505:A:G	1.69467e-65	-2.14712	-1.85931
15632593	chr19:15632593:C:G	3.31619e-65	-2.02203	-1.31307
15632663	chr19:15632663:G:T	5.24058e-65	-0.325263	-2.55222
15632821	chr19:15632821:A:AC	1.65593e-65	-2.15946	-1.87009
15633082	chr19:15633082:A:G	1.14776e-64	-2.09352	-4.09089e-09
15633160	chr19:15633160:T:C	1.69825e-65	-2.12963	-1.87469
15633838	chr19:15633838:C:T	1.64517e-65	-2.14715	-1.88892
15633999	chr19:15633999:G:A	1.52427e-65	-2.18614	-1.92626
15634359	chr19:15634359:C:T	1.63236e-65	-2.16239	-1.8815
15634366	chr19:15634366:G:T	7.23565e-65	-6.92185e-10	-2.5549
15634520	chr19:15634520:C:T	1.72347e-65	-2.40439	-1.58519
15634731	chr19:15634731:C:A	1.67729e-65	-2.12609	-1.89065
15634777	chr19:15634777:A:G	7.25011e-65	-6.92185e-10	-2.5529
15634822	chr19:15634822:C:A	1.63948e-65	-2.15802	-1.88152
15634832	chr19:15634832:T:C	8.00592e-66	-2.31853	-2.43779
15635285	chr19:15635285:A:G	4.30843e-65	-2.27497	-0.798377
15635535	chr19:15635535:G:A	9.61451e-65	-6.92185e-10	-2.27065
15635994	chr19:15635994:T:C	2.96427e-65	-2.37083	-1.07646
15636475	chr19:15636475:G:A	9.46678e-65	-6.92185e-10	-2.28613
15636755	chr19:15636755:T:C	8.13697e-65	-6.92185e-10	-2.4375
15636838	chr19:15636838:C:T	1.6968e-65	-2.37551	-1.62967
15636868	chr19:15636868:T:C	6.11533e-65	-2.38806	-0.33506
15636907	chr19:15636907:G:A	3.15543e-64	-6.92185e-10	-1.08221
15636926	chr19:15636926:T:C	4.8856e-65	-2.37966	-0.56797
15637038	chr19:15637038:A:G	2.2788e-64	-6.92185e-10	-1.40769
15637192	chr19:15637192:T:C	1.48584e-64	-6.92185e-10	-1.83536
15637273	chr19:15637273:A:G	1.0047e-64	-2.22665	-4.09089e-09
15637532	chr19:15637532:A:G	2.1247e-64	-6.92185e-10	-1.47771
15637865	chr19:15637865:C:T	1.95891e-65	-2.31148	-1.55006
15637866	chr19:15637866:C:T	1.00198e-64	-6.92185e-10	-2.22936
15637871	chr19:15637871:T:G	2.73699e-65	-2.30387	-1.22319
15637952	chr19:15637952:A:T	3.89517e-64	-6.92185e-10	-0.871597
15638114	chr19:15638114:C:T	1.86374e-64	-6.92185e-10	-1.60875
15638306	chr19:15638306:T:C	5.32883e-65	-2.31004	-0.550743
15638320	chr19:15638320:A:T	1.00683e-64	-6.92185e-10	-2.22452
15638326	chr19:15638326:AATTATCTGGGC:A	2.25298e-64	-6.92185e-10	-1.41908
15638333	chr19:15638333:T:C	1.51306e-65	-2.34425	-1.77554
15638401	chr19:15638401:G:A	1.63821e-65	-2.31881	-1.7215
15638721	chr19:15638721:A:G	3.78018e-65	-2.34719	-0.85696
15639077	chr19:15639077:G:A	1.94818e-65	-2.39032	-1.47671
15639157	chr19:15639157:G:A	2.21072e-65	-2.34144	-1.39916
15639211	chr19:15639211:C:T	7.30646e-65	-6.92185e-10	-2.54516
15639343	chr19:15639343:T:C	8.93677e-65	-6.92185e-10	-2.34374
15639367	chr19:15639367:A:G	3.5172e-65	-2.02048	-1.25577
15639452	chr19:15639452:G:A	8.03803e-65	-6.92185e-10	-2.44973
15639764	chr19:15639764:GTGGCACACAGTAGGCACTCTATGAGGAATATCAGGAACTGAGTATACAGGGTTAATGTAGAGCACC:G	1.97699e-65	-2.30242	-1.54992
15639993	chr19:15639993:A:G	1.76353e-65	-1.44701	-2.51959
15640081	chr19:15640081:A:G	8.14954e-66	-2.19311	-2.54543
15640344	chr19:15640344:G:C	1.0495e-62	2.42215	-4.09089e-09
15640595	chr19:15640595:T:C	1.25925e-64	-6.92185e-10	-2.00082
15640756	chr19:15640756:C:T	1.13007e-65	-2.44081	-1.97083
15641087	chr19:15641087:T:G	1.13699e-65	-2.43848	-1.96705
15641213	chr19:15641213:G:A	1.9377e-65	-1.47071	-2.40171
15641327	chr19:15641327:C:T	4.00952e-65	-1.27734	-1.86791
15641840	chr19:15641840:C:G	4.75604e-65	-1.78653	-1.18797
15641871	chr19:15641871:G:T	2.25178e-65	-1.39111	-2.33108
15641964	chr19:15641964:T:C	4.38459e-65	-1.43126	-1.62456
15641983	chr19:15641983:T:G	7.23734e-65	-6.92185e-10	-2.55467
15642129	chr19:15642129:T:C	7.49889e-65	-6.92185e-10	-2.51916
15642529	chr19:15642529:C:T	2.39929e-65	-1.51568	-2.14307
15642531	chr19:15642531:C:T	4.61962e-65	-1.41086	-1.59275
15642535	chr19:15642535:G:C	7.67484e-64	-6.92185e-10	-0.193387
15642873	chr19:15642873:A:G	6.92643e-66	-2.42117	-2.47999
15642949	chr19:15642949:G:A	6.77937e-66	-2.42335	-2.49927
15642994	chr19:15642994:T:C	1.20798e-64	-6.92185e-10	-2.04239
15643127	chr19:15643127:TTAGA:T	2.22775e-65	-1.25313	-2.4798
15643160	chr19:15643160:AATAG:A	1.73238e-64	-6.92185e-10	-1.68184
15643232	chr19:15643232:GGATA:G	7.74765e-65	-6.92185e-10	-2.48653
15643417	chr19:15643417:G:T	5.34602e-65	-2.05938	-0.798187
15643465	chr19:15643465:G:A	8.31121e-65	-6.92185e-10	-2.41631
15643787	chr19:15643787:G:T	7.93416e-65	-2.46274	-4.09089e-09
15644083	chr19:15644083:A:G	6.72891e-66	-2.42906	-2.50103
15644098	chr19:15644098:C:T	2.92132e-64	-6.92185e-10	-1.1593
15644165	chr19:15644165:C:T	8.39457e-66	-2.42796	-2.28096
15644302	chr19:15644302:G:A	8.41453e-66	-2.42615	-2.2804
15644582	chr19:15644582:G:C	6.76421e-66	-2.42335	-2.5015
15644632	chr19:15644632:T:C	4.908e-65	-1.43133	-1.51172
15645030	chr19:15645030:T:C	6.76586e-66	-2.42268	-2.50194
15645234	chr19:15645234:G:T	1.2493e-64	-6.92185e-10	-2.00875
15645354	chr19:15645354:A:C	4.76028e-65	-1.43249	-1.54112
15645673	chr19:15645673:C:T	7.30986e-65	-6.92185e-10	-2.54469
15645952	chr19:15645952:G:A	7.32171e-65	-6.92185e-10	-2.54308
15646161	chr19:15646161:T:C	3.11463e-65	-1.60525	-1.79256
15646346	chr19:15646346:G:A	5.06762e-65	-1.81996	-1.09109
15646618	chr19:15646618:T:A	6.8041e-66	-2.4203	-2.49868
15646718	chr19:15646718:A:G	6.83239e-66	-2.42525	-2.48958
15646833	chr19:15646833:C:T	8.40198e-66	-2.42296	-2.28508
15647117	chr19:15647117:T:C	3.86448e-65	-1.25395	-1.92814
15647587	chr19:15647587:A:C	5.03752e-65	-1.44438	-1.47263
15648121	chr19:15648121:T:C	6.93495e-66	-2.40339	-2.49654
15648404	chr19:15648404:G:A	1.43242e-64	-1.87197	-4.09089e-09
15648664	chr19:15648664:G:A	3.86229e-65	-0.694164	-2.48849
15648747	chr19:15648747:C:A	1.23893e-64	-6.92185e-10	-2.01709
15648954	chr19:15648954:C:T	6.95605e-66	-2.41811	-2.47878
15648999	chr19:15648999:A:G	2.14654e-65	-1.25088	-2.51918
15649018	chr19:15649018:A:G	6.92115e-66	-2.40947	-2.49245
15649033	chr19:15649033:C:T	7.69705e-65	-6.92185e-10	-2.49308
15649243	chr19:15649243:G:A	2.47165e-65	-2.29722	-1.33181
15649403	chr19:15649403:C:T	3.9446e-65	-0.606669	-2.5549
15649767	chr19:15649767:C:T	7.78753e-66	-2.30955	-2.47443
15650264	chr19:15650264:C:T	1.66329e-64	-6.92185e-10	-1.72254
15651495	chr19:15651495:C:G	4.43918e-64	-6.92185e-10	-0.740865
15651691	chr19:15651691:CTGT:C	1.05242e-65	-2.43967	-2.04316
15651793	chr19:15651793:T:C	1.00612e-65	-2.11313	-2.41469
15651868	chr19:15651868:A:T	1.00244e-65	-2.10552	-2.42597
15651903	chr19:15651903:C:T	9.90268e-66	-2.1195	-2.4242
15652128	chr19:15652128:T:A	9.70224e-66	-2.11769	-2.44646
15652438	chr19:15652438:A:T	2.55109e-65	-2.12303	-1.47437
15652767	chr19:15652767:A:C	9.64405e-66	-2.1244	-2.44576
15652881	chr19:15652881:G:A	9.43532e-66	-2.14019	-2.45186
15652911	chr19:15652911:G:A	1.06779e-65	-2.43128	-2.03705
15652965	chr19:15652965:G:A	6.97297e-66	-2.34712	-2.54734
15652987	chr19:15652987:T:A	3.5318e-64	-6.92185e-10	-0.969527
15653261	chr19:15653261:T:G	1.87151e-65	-2.24157	-1.66561
15653320	chr19:15653320:C:T	3.42317e-65	-1.98908	-1.31427
15653598	chr19:15653598:G:A	1.71923e-65	-2.01525	-1.97679
15653704	chr19:15653704:A:G	4.24376e-65	-2.25057	-0.837902
15654060	chr19:15654060:C:T	1.14172e-65	-2.40246	-1.99892
15654127	chr19:15654127:T:C	6.19927e-66	-2.46171	-2.55037
15654132	chr19:15654132:C:T	2.12091e-65	-2.10065	-1.68143
15654145	chr19:15654145:C:T	1.49632e-65	-2.06263	-2.06828
15654151	chr19:15654151:T:C	2.31407e-65	-2.09951	-1.5954
15654218	chr19:15654218:T:G	8.52897e-65	-2.39045	-4.09089e-09
15654351	chr19:15654351:T:C	2.26857e-65	-2.09801	-1.61676
15654476	chr19:15654476:T:G	8.20134e-65	-6.92185e-10	-2.42962
15654746	chr19:15654746:A:C	2.326e-65	-2.06718	-1.62259
15655259	chr19:15655259:G:A	7.07338e-66	-2.37061	-2.50955
15655403	chr19:15655403:C:T	1.29241e-64	-6.92185e-10	-1.97483
15655609	chr19:15655609:G:A	1.18045e-65	-2.31921	-2.04882
15655705	chr19:15655705:G:A	1.5892e-65	-2.4603	-1.61039
15655799	chr19:15655799:A:G	7.29854e-65	-0.1499	-2.39634
15655841	chr19:15655841:G:A	2.42628e-65	-2.06504	-1.58252
15656056	chr19:15656056:C:T	1.38002e-64	-0.685074	-1.22416
15656084	chr19:15656084:C:G	2.70059e-65	-2.07439	-1.46606
15656205	chr19:15656205:T:G	9.15336e-65	-6.92185e-10	-2.3198
15656582	chr19:15656582:A:G	1.17346e-65	-2.23142	-2.14255
15656826	chr19:15656826:A:G	5.28909e-65	-0.82877	-2.0395
15656841	chr19:15656841:T:A	7.2831e-65	-6.92185e-10	-2.54836
15657001	chr19:15657001:A:G	3.47471e-65	-2.00281	-1.2856
15657099	chr19:15657099:A:G	6.88897e-66	-2.38862	-2.51796
15657149	chr19:15657149:A:G	6.16714e-66	-2.46276	-2.5545
15657188	chr19:15657188:A:T	8.12441e-65	-2.43905	-4.09089e-09
15657189	chr19:15657189:C:G	9.75063e-66	-2.38284	-2.17633
15657197	chr19:15657197:T:A	7.04404e-66	-2.38156	-2.50276
15657377	chr19:15657377:G:A	6.97595e-66	-2.38592	-2.50812
15657573	chr19:15657573:G:A	7.00724e-66	-2.37616	-2.5134
15657593	chr19:15657593:C:T	6.93901e-66	-2.38416	-2.51519
15657660	chr19:15657660:GTAT:G	1.21176e-65	-2.30109	-2.04076
15657689	chr19:15657689:T:C	6.9528e-66	-2.38526	-2.5121
15657717	chr19:15657717:TA:T	9.68905e-65	-6.92185e-10	-2.26292
15657862	chr19:15657862:T:G	9.12194e-65	-2.32324	-4.09089e-09
15657983	chr19:15657983:C:T	2.62231e-65	-1.96376	-1.6061
15658443	chr19:15658443:C:A	1.11113e-65	-2.26236	-2.16618
15658460	chr19:15658460:A:C	8.14813e-66	-2.29257	-2.44615
15658639	chr19:15658639:A:G	9.68801e-66	-2.25755	-2.30807
15658668	chr19:15658668:C:T	3.68944e-65	-1.02555	-2.20289
15658720	chr19:15658720:C:T	1.38291e-65	-2.26035	-1.94938
15658815	chr19:15658815:A:G	3.78797e-65	-1.899	-1.30309
15658854	chr19:15658854:A:G	8.59733e-65	-0.23384	-2.14863
15658903	chr19:15658903:G:A	7.24898e-65	-6.92185e-10	-2.55306
15658965	chr19:15658965:A:G	9.64951e-66	-2.24754	-2.32206
15658995	chr19:15658995:A:T	9.40038e-66	-2.2666	-2.32915
15659017	chr19:15659017:C:G	8.03358e-65	-2.45029	-4.09089e-09
15659032	chr19:15659032:TG:T	9.46434e-66	-2.2851	-2.30387
15659044	chr19:15659044:G:T	9.72224e-66	-2.2452	-2.31689
15659062	chr19:15659062:G:T	8.13937e-66	-2.44326	-2.29653
15659155	chr19:15659155:A:C	7.31326e-66	-2.38328	-2.46353
15659182	chr19:15659182:A:T	7.95114e-65	-2.4606	-4.09089e-09
15659373	chr19:15659373:GC:G	2.39414e-64	-6.92185e-10	-1.35831
15659580	chr19:15659580:A:G	9.94218e-65	-6.92185e-10	-2.23713
15659626	chr19:15659626:A:G	7.41035e-65	-6.92185e-10	-2.53104
15659890	chr19:15659890:C:T	6.16743e-66	-2.46277	-2.55445
15659942	chr19:15659942:G:A	1.22589e-65	-2.2779	-2.05235
15659974	chr19:15659974:G:A	2.00748e-65	-2.20939	-1.62765
15660214	chr19:15660214:GT:G	1.65944e-64	-0.88975	-0.835102
15660305	chr19:15660305:G:A	1.90123e-64	-1.58883	-4.09089e-09
15660323	chr19:15660323:T:A	1.08971e-64	-6.92185e-10	-2.14542
15660440	chr19:15660440:T:G	2.17775e-65	-2.19323	-1.56239
15660443	chr19:15660443:G:C	2.16849e-65	-2.20185	-1.55804
15660792	chr19:15660792:C:T	5.2001e-65	-1.87828	-1.00696
15660825	chr19:15660825:T:A	2.14696e-65	-2.19907	-1.5708
15660839	chr19:15660839:C:T	7.32692e-65	-6.92185e-10	-2.54236
15660913	chr19:15660913:C:T	9.69952e-65	-6.92185e-10	-2.26184
15660922	chr19:15660922:G:A	2.23514e-65	-2.18494	-1.54468
15660963	chr19:15660963:C:T	2.26817e-65	-2.21156	-1.50338
15660998	chr19:15660998:C:T	2.40932e-65	-2.19113	-1.46345
15661001	chr19:15661001:T:C	3.1685e-65	-2.03176	-1.34891
15661161	chr19:15661161:C:T	1.06842e-65	-2.22704	-2.2407
15661168	chr19:15661168:G:A	2.46657e-65	-2.00967	-1.62142
15661356	chr19:15661356:G:A	7.73032e-65	-6.92185e-10	-2.48877
15661423	chr19:15661423:T:G	1.04873e-65	-2.23591	-2.25042
15661567	chr19:15661567:T:A	2.30954e-65	-1.40202	-2.29485
15661604	chr19:15661604:G:A	2.21313e-65	-1.4652	-2.27431
15661652	chr19:15661652:C:T	2.72559e-64	-6.92185e-10	-1.22865
15661689	chr19:15661689:T:A	2.3063e-65	-1.32136	-2.37691
15661711	chr19:15661711:T:C	1.08999e-65	-2.2943	-2.15345
15661720	chr19:15661720:C:T	2.34913e-65	-1.45219	-2.22768
15661738	chr19:15661738:A:G	2.40472e-65	-1.42361	-2.23288
15661849	chr19:15661849:G:A	1.26131e-64	-1.99918	-4.09089e-09
15661906	chr19:15661906:T:C	1.03564e-65	-2.34403	-2.15486
15661907	chr19:15661907:A:G	2.36262e-65	-1.45685	-2.21729
15661925	chr19:15661925:T:C	7.75918e-65	-6.92185e-10	-2.48504
15661928	chr19:15661928:G:A	2.39562e-65	-1.45495	-2.20533
15662451	chr19:15662451:TTATAGTA:T	9.51778e-66	-2.39229	-2.19105
15662529	chr19:15662529:C:T	2.84308e-65	-1.18381	-2.30522
15662559	chr19:15662559:G:T	1.23089e-65	-1.83243	-2.49375
15662617	chr19:15662617:A:G	7.9178e-65	-6.92185e-10	-2.46481
15662661	chr19:15662661:A:G	1.35295e-64	-6.92185e-10	-1.92905
15662722	chr19:15662722:T:C	1.12323e-65	-2.36077	-2.05694
15663105	chr19:15663105:A:G	3.07615e-65	-1.17315	-2.23709
15663140	chr19:15663140:C:T	7.78236e-65	-6.92185e-10	-2.48206
15663222	chr19:15663222:C:T	1.78923e-64	-1.64955	-4.09089e-09
15663249	chr19:15663249:G:T	7.72676e-65	-6.92185e-10	-2.48923
15663851	chr19:15663851:A:T	4.55926e-65	-1.0099	-2.00686
15663902	chr19:15663902:G:T	9.4581e-66	-2.39107	-2.19856
15664165	chr19:15664165:G:T	4.72409e-65	-1.85773	-1.12351
15664269	chr19:15664269:G:T	2.09196e-63	-6.92185e-10	0.809352
15664357	chr19:15664357:T:G	1.15432e-65	-1.8846	-2.5058
15664400	chr19:15664400:T:C	4.63196e-65	-0.985004	-2.01593
15664691	chr19:15664691:A:G	7.77423e-65	-6.92185e-10	-2.4831
15664802	chr19:15664802:G:T	6.59229e-65	-2.45644	-0.191575
15665237	chr19:15665237:C:A	8.42353e-65	-2.40289	-4.09089e-09
15665297	chr19:15665297:G:A	4.73587e-65	-1.07748	-1.90127
15665345	chr19:15665345:T:G	3.1523e-65	-1.18264	-2.20315
15665520	chr19:15665520:C:T	1.77593e-64	-1.65701	-4.09089e-09
15665525	chr19:15665525:T:C	1.00229e-65	-2.13798	-2.39365
15665533	chr19:15665533:A:G	1.01324e-65	-2.12387	-2.3969
15665534	chr19:15665534:C:T	9.50224e-66	-2.38806	-2.19691
15665850	chr19:15665850:G:A	4.69933e-65	-1.02481	-1.96168
15665975	chr19:15665975:A:G	3.56341e-65	-1.94899	-1.31421
15665995	chr19:15665995:C:T	1.44062e-65	-1.68589	-2.48296
15666091	chr19:15666091:A:G	2.07007e-65	-2.00501	-1.80132
15666135	chr19:15666135:T:C	1.21768e-65	-1.90954	-2.42743
15666245	chr19:15666245:T:C	4.48356e-65	-0.727581	-2.30592
15666370	chr19:15666370:G:A	1.0728e-64	-2.16106	-4.09089e-09
15666407	chr19:15666407:G:A	7.34092e-65	-6.92185e-10	-2.54045
15666599	chr19:15666599:A:G	1.06845e-64	-0.67677	-1.48836
15666625	chr19:15666625:G:A	1.11283e-64	-2.12443	-4.09089e-09
15666904	chr19:15666904:A:G	6.69333e-65	-0.377093	-2.25571
15667014	chr19:15667014:C:T	7.85395e-65	-6.92185e-10	-2.4729
15667121	chr19:15667121:T:C	6.79746e-65	-0.452319	-2.16505
15667132	chr19:15667132:C:T	6.90692e-65	-0.414587	-2.18681
15667133	chr19:15667133:C:T	6.81851e-65	-0.427471	-2.18681
15667143	chr19:15667143:A:C	6.68922e-65	-0.432623	-2.2008
15667153	chr19:15667153:C:A	7.45122e-65	-0.381218	-2.14432
15667186	chr19:15667186:A:G	5.31927e-65	-0.565301	-2.29728
15667326	chr19:15667326:A:T	9.6961e-64	-6.92185e-10	0.0403894
15667581	chr19:15667581:T:C	2.80471e-65	-2.46255	-1.04007
15667697	chr19:15667697:C:CTG	2.82064e-65	-1.98447	-1.51248
15667977	chr19:15667977:G:A	2.29075e-64	-6.92185e-10	-1.40245
15668020	chr19:15668020:T:C	4.20987e-65	-0.633642	-2.46285
15668301	chr19:15668301:C:G	1.40854e-64	-1.88878	-4.09089e-09
15668441	chr19:15668441:T:C	1.44321e-64	-0.398066	-1.4664
15668643	chr19:15668643:G:A	1.08778e-64	-0.438691	-1.70851
15668745	chr19:15668745:G:A	7.29406e-65	-6.92185e-10	-2.54686
15668764	chr19:15668764:T:C	1.14947e-64	-0.408533	-1.6835
15668862	chr19:15668862:T:A	1.17822e-64	-0.435879	-1.63145
15668869	chr19:15668869:G:A	1.00251e-63	-6.92185e-10	0.0737535
15668941	chr19:15668941:AGAGAGAGAGAGAGAGC:A	6.22612e-65	-0.490952	-2.21421
15668988	chr19:15668988:C:T	1.1562e-64	-0.396804	-1.68939
15668989	chr19:15668989:A:G	1.19331e-64	-0.388406	-1.6662
15669193	chr19:15669193:GT:G	1.13063e-64	-2.10855	-4.09089e-09
15669201	chr19:15669201:C:A	8.72655e-66	-2.18688	-2.48326
15669207	chr19:15669207:G:A	7.10428e-65	-0.396658	-2.17656
15669231	chr19:15669231:G:A	1.24967e-64	-0.305858	-1.70259
15669259	chr19:15669259:A:G	5.13996e-65	-1.92191	-0.974963
15669329	chr19:15669329:G:A	2.03637e-64	-1.52017	-4.09089e-09
15669435	chr19:15669435:T:G	1.12305e-64	-0.394008	-1.72128
15669488	chr19:15669488:T:C	1.22056e-64	-0.374818	-1.6572
15669557	chr19:15669557:G:A	7.23637e-65	-6.92185e-10	-2.5548
15669643	chr19:15669643:C:T	5.24627e-65	-0.528353	-2.34805
15669832	chr19:15669832:G:A	1.0203e-65	-2.42384	-2.08998
15669895	chr19:15669895:C:G	1.17704e-65	-1.97664	-2.39427
15669937	chr19:15669937:C:T	1.4709e-65	-1.84218	-2.30586
15670060	chr19:15670060:G:C	1.51013e-65	-1.91144	-2.21028
15670222	chr19:15670222:C:T	7.47209e-65	-6.92185e-10	-2.52274
15670332	chr19:15670332:C:T	2.8881e-64	-6.92185e-10	-1.17074
15670349	chr19:15670349:G:T	1.37823e-65	-1.67109	-2.54203
15670357	chr19:15670357:C:T	7.40515e-65	-6.92185e-10	-2.53174
15670390	chr19:15670390:T:C	3.42653e-65	-1.56768	-1.73469
15670567	chr19:15670567:C:T	6.88543e-66	-2.43909	-2.46801
15670580	chr19:15670580:C:T	4.2251e-65	-1.45659	-1.63629
15670671	chr19:15670671:A:G	9.65594e-66	-2.07349	-2.49545
15670685	chr19:15670685:G:A	1.29054e-64	-6.92185e-10	-1.97628
15670722	chr19:15670722:G:A	7.29986e-66	-2.45338	-2.39527
15670831	chr19:15670831:GC:G	7.41126e-65	-6.92185e-10	-2.53092
15670834	chr19:15670834:C:T	1.01068e-64	-2.45821	0.237499
15670860	chr19:15670860:A:G	8.06245e-66	-2.23629	-2.513
15670974	chr19:15670974:T:C	1.53677e-65	-2.46008	-1.64416
15671185	chr19:15671185:G:A	1.71272e-65	-2.45979	-1.53604
15671195	chr19:15671195:T:C	9.52158e-66	-2.46147	-2.12148
15671281	chr19:15671281:T:C	7.76571e-65	-6.92185e-10	-2.4842
15671288	chr19:15671288:C:T	1.03883e-65	-2.45319	-2.04264
15671325	chr19:15671325:C:T	9.54565e-65	-6.92185e-10	-2.27783
15671439	chr19:15671439:T:C	1.25771e-64	-6.92185e-10	-2.00204
15671523	chr19:15671523:A:G	2.28978e-65	-2.46281	-1.24266
15671587	chr19:15671587:C:T	8.68047e-65	-6.92185e-10	-2.37284
15671684	chr19:15671684:G:A	1.05165e-65	-2.46173	-2.02183
15671700	chr19:15671700:A:T	1.00248e-65	-2.46121	-2.07023
15671732	chr19:15671732:G:C	1.03763e-65	-2.45952	-2.03746
15671734	chr19:15671734:A:C	1.05197e-65	-2.45849	-2.02477
15671742	chr19:15671742:G:T	1.6758e-65	-2.46003	-1.55759
15671747	chr19:15671747:T:A	1.63035e-65	-2.46092	-1.5842
15671803	chr19:15671803:T:C	9.45757e-65	-6.92185e-10	-2.2871
15671858	chr19:15671858:G:A	9.39859e-66	-2.46134	-2.1346
15671864	chr19:15671864:C:G	1.00812e-65	-2.4618	-2.06404
15671936	chr19:15671936:C:T	7.24109e-65	-6.92185e-10	-2.55415
15671966	chr19:15671966:A:T	9.34289e-65	-6.92185e-10	-2.2993
15671967	chr19:15671967:G:A	9.25416e-65	-6.92185e-10	-2.30885
15672032	chr19:15672032:T:C	7.48018e-65	-6.92185e-10	-2.52166
15672087	chr19:15672087:A:G	8.50648e-66	-2.46255	-2.23312
15672114	chr19:15672114:A:C	8.42828e-65	-6.92185e-10	-2.40233
15672129	chr19:15672129:G:A	8.60692e-65	-6.92185e-10	-2.38135
15672136	chr19:15672136:G:A	9.09308e-65	-6.92185e-10	-2.32641
15672241	chr19:15672241:G:A	1.59651e-65	-2.4625	-1.6036
15672243	chr19:15672243:C:T	9.11559e-65	-6.92185e-10	-2.32393
15672285	chr19:15672285:C:G	9.42562e-65	-6.92185e-10	-2.29049
15672352	chr19:15672352:G:A	1.4801e-65	-2.4623	-1.67951
15672426	chr19:15672426:C:T	6.34028e-66	-2.46174	-2.52784
15672429	chr19:15672429:C:T	9.8157e-65	-6.92185e-10	-2.24994
15672641	chr19:15672641:T:C	9.25077e-65	-6.92185e-10	-2.30921
15672647	chr19:15672647:T:C	9.25416e-65	-6.92185e-10	-2.30885
15672656	chr19:15672656:T:C	9.57137e-65	-6.92185e-10	-2.27514
15672675	chr19:15672675:A:G	9.24462e-65	-6.92185e-10	-2.30988
15672677	chr19:15672677:T:C	9.2599e-65	-6.92185e-10	-2.30823
15672719	chr19:15672719:T:C	1.04907e-64	-2.18343	-4.09089e-09
15672761	chr19:15672761:C:T	9.37153e-65	-6.92185e-10	-2.29624
15672797	chr19:15672797:A:G	9.25416e-65	-6.92185e-10	-2.30885
15672837	chr19:15672837:T:C	9.13863e-65	-6.92185e-10	-2.32141
15672860	chr19:15672860:T:C	9.15174e-65	-6.92185e-10	-2.31998
15672966	chr19:15672966:C:T	9.11784e-65	-6.92185e-10	-2.32369
15672983	chr19:15672983:G:A	9.15883e-65	-6.92185e-10	-2.3192
15673048	chr19:15673048:G:A	1.07753e-64	-6.92185e-10	-2.15666
15673056	chr19:15673056:C:T	2.00415e-65	-2.46218	-1.37652
15673070	chr19:15673070:A:G	1.10523e-64	-6.92185e-10	-2.13128
15673101	chr19:15673101:A:G	1.08785e-64	-6.92185e-10	-2.14713
15673102	chr19:15673102:G:C	1.10962e-64	-6.92185e-10	-2.12732
15673357	chr19:15673357:A:G	1.23926e-65	-2.46222	-1.85718
15673385	chr19:15673385:G:C	6.22271e-66	-2.46149	-2.54681
15673390	chr19:15673390:C:T	6.53155e-66	-2.45888	-2.50098
15673404	chr19:15673404:C:T	6.69552e-66	-2.45061	-2.48446
15673405	chr19:15673405:G:A	9.01604e-65	-6.92185e-10	-2.33491
15673443	chr19:15673443:C:A	8.4134e-65	-6.92185e-10	-2.40409
15673465	chr19:15673465:A:C	8.46452e-65	-6.92185e-10	-2.39804
15673475	chr19:15673475:C:T	6.34287e-66	-2.45024	-2.53894
15673479	chr19:15673479:G:A	8.46452e-65	-6.92185e-10	-2.39804
15673509	chr19:15673509:G:T	6.8193e-66	-2.45176	-2.46499
15673567	chr19:15673567:C:T	1.69806e-65	-2.34632	-1.65811
15673576	chr19:15673576:C:T	1.49368e-65	-2.45942	-1.67326
15673617	chr19:15673617:C:A	9.06644e-65	-6.92185e-10	-2.32934
15673761	chr19:15673761:A:G	9.49327e-65	-6.92185e-10	-2.28334
15673807	chr19:15673807:A:G	6.30551e-66	-2.44347	-2.55161
15673850	chr19:15673850:A:G	1.23532e-65	-2.4051	-1.91749
15673891	chr19:15673891:C:G	1.02675e-65	-2.43354	-2.07397
15674812	chr19:15674812:T:C	1.04808e-65	-2.45871	-2.02825
15674832	chr19:15674832:G:A	1.06814e-65	-2.46166	-2.00634
15675005	chr19:15675005:C:T	1.88582e-65	-2.11962	-1.77994
15675006	chr19:15675006:G:A	8.77707e-65	-6.92185e-10	-2.36178
15675103	chr19:15675103:T:C	6.22068e-66	-2.46265	-2.54597
15675115	chr19:15675115:C:T	1.09133e-65	-2.4618	-1.98472
15675130	chr19:15675130:G:A	1.08578e-65	-2.46186	-1.98976
15675175	chr19:15675175:C:T	1.365e-65	-2.10049	-2.12227
15675197	chr19:15675197:T:C	8.44235e-66	-2.42882	-2.27442
15675256	chr19:15675256:T:C	7.94751e-66	-2.36473	-2.39891
15675268	chr19:15675268:T:C	9.84914e-66	-2.33291	-2.21621
15675288	chr19:15675288:G:A	1.09872e-65	-2.46186	-1.97791
15675290	chr19:15675290:T:C	1.07566e-65	-2.45009	-2.01089
15675455	chr19:15675455:C:T	1.83134e-65	-2.11944	-1.80943
15675597	chr19:15675597:G:T	6.30332e-66	-2.46265	-2.53278
15675658	chr19:15675658:C:G	6.26408e-66	-2.46275	-2.53892
15675769	chr19:15675769:C:T	1.98559e-64	-1.26495	-0.28047
15675772	chr19:15675772:T:C	1.07904e-65	-2.46163	-1.99622
15675778	chr19:15675778:T:C	1.14666e-65	-2.46201	-1.93505
15675780	chr19:15675780:G:A	1.12963e-65	-2.46073	-1.9513
15675798	chr19:15675798:T:C	1.10377e-65	-2.4615	-1.97369
15676076	chr19:15676076:G:A	6.47411e-66	-2.46249	-2.50621
15676080	chr19:15676080:A:G	1.05455e-65	-2.46002	-2.02078
15676180	chr19:15676180:TG:T	1.04448e-64	-6.92185e-10	-2.18781
15678186	chr19:15678186:G:A	1.96322e-64	-1.27635	-0.280394
15678224	chr19:15678224:C:A	6.38755e-66	-2.46122	-2.52093
15678288	chr19:15678288:A:G	1.1444e-65	-2.45735	-1.94169
15678330	chr19:15678330:G:A	1.13719e-65	-2.46017	-1.94519
15678440	chr19:15678440:A:G	6.32158e-66	-2.462	-2.53053
15678447	chr19:15678447:T:C	1.94956e-65	-2.14964	-1.71667
15678472	chr19:15678472:C:G	9.46025e-66	-2.45967	-2.12974
15678487	chr19:15678487:A:G	6.49729e-65	-2.39804	-0.264491
15678492	chr19:15678492:T:C	6.43941e-66	-2.44839	-2.52568
15678501	chr19:15678501:T:C	1.1321e-65	-2.35643	-2.05342
15678506	chr19:15678506:A:G	6.34598e-66	-2.46277	-2.52591
15678630	chr19:15678630:G:A	9.18104e-65	-6.92185e-10	-2.31678
15678660	chr19:15678660:C:T	6.28826e-66	-2.46263	-2.53519
15678665	chr19:15678665:A:G	6.27571e-66	-2.46264	-2.53718
15678839	chr19:15678839:G:A	1.09505e-65	-2.45979	-1.98333
15678855	chr19:15678855:T:G	1.04886e-65	-2.45979	-2.02642
15678888	chr19:15678888:G:A	6.66214e-65	-2.11444	-0.523036
15678966	chr19:15678966:A:G	1.85719e-65	-2.15128	-1.76357
15679059	chr19:15679059:C:T	6.60078e-66	-2.45996	-2.48936
15679235	chr19:15679235:G:A	6.25764e-66	-2.4626	-2.5401
15679259	chr19:15679259:G:A	1.05571e-65	-2.45874	-2.02097
15679275	chr19:15679275:T:G	1.112e-65	-2.45691	-1.97085
15679383	chr19:15679383:T:G	9.10614e-65	-6.92185e-10	-2.32497
15679441	chr19:15679441:C:A	6.23534e-66	-2.46082	-2.54545
15679476	chr19:15679476:AGCC:A	6.28473e-66	-2.46234	-2.53604
15679916	chr19:15679916:G:A	6.23069e-66	-2.46255	-2.54447
15680010	chr19:15680010:T:A	9.23847e-65	-6.92185e-10	-2.31054
15680327	chr19:15680327:G:A	7.75712e-65	-6.92185e-10	-2.48531
15680370	chr19:15680370:C:T	6.23986e-66	-2.46275	-2.54279
15680796	chr19:15680796:A:G	3.23991e-65	-2.1255	-1.23288
15681029	chr19:15681029:G:A	3.78968e-65	-2.1159	-1.08573
15681111	chr19:15681111:G:T	1.08465e-64	-6.92185e-10	-2.15008
15681114	chr19:15681114:G:A	1.10564e-64	-6.92185e-10	-2.13091
15681387	chr19:15681387:C:T	8.53985e-65	-6.92185e-10	-2.38918
15681397	chr19:15681397:A:G	9.31833e-65	-6.92185e-10	-2.30194
15681432	chr19:15681432:T:C	8.83608e-65	-6.92185e-10	-2.35508
15681564	chr19:15681564:G:A	1.446e-64	-6.92185e-10	-1.86253
15681687	chr19:15681687:G:T	7.41781e-65	-6.92185e-10	-2.53003
15681756	chr19:15681756:C:T	9.99003e-66	-2.23319	-2.30173
15681893	chr19:15681893:G:GC	9.03616e-65	-6.92185e-10	-2.33268
15681924	chr19:15681924:A:G	9.31482e-65	-6.92185e-10	-2.30231
15682114	chr19:15682114:G:A	6.667e-65	-0.885174	-1.75158
15682259	chr19:15682259:G:A	1.69598e-65	-2.15571	-1.84995
15682369	chr19:15682369:C:G	9.49501e-66	-2.09878	-2.48696
15682425	chr19:15682425:C:T	1.46457e-65	-1.73188	-2.42048
15682560	chr19:15682560:A:T	7.38607e-65	-6.92185e-10	-2.53432
15682605	chr19:15682605:C:T	7.8297e-65	-6.92185e-10	-2.476
15682726	chr19:15682726:G:C	7.97584e-65	-6.92185e-10	-2.4575
15682978	chr19:15682978:G:C	1.38181e-65	-1.80349	-2.40704
15683338	chr19:15683338:G:A	8.49817e-65	-6.92185e-10	-2.39407
15683398	chr19:15683398:C:G	2.61819e-64	-6.92185e-10	-1.26885
15683433	chr19:15683433:G:A	2.08992e-64	-6.92185e-10	-1.49421
15683485	chr19:15683485:C:G	1.05687e-64	-6.92185e-10	-2.17602
15683486	chr19:15683486:T:C	1.06358e-64	-6.92185e-10	-2.16969
15683539	chr19:15683539:G:T	1.04288e-64	-6.92185e-10	-2.18934
15683544	chr19:15683544:G:A	9.59426e-65	-6.92185e-10	-2.27275
15683552	chr19:15683552:G:A	9.75544e-65	-6.92185e-10	-2.25609
15683569	chr19:15683569:C:T	9.21053e-65	-6.92185e-10	-2.31357
15683605	chr19:15683605:C:T	9.24756e-65	-6.92185e-10	-2.30956
15684100	chr19:15684100:A:T	7.68959e-65	-6.92185e-10	-2.49405
15684210	chr19:15684210:A:AG	1.16796e-64	-6.92185e-10	-2.07608
15684211	chr19:15684211:G:A	8.6482e-65	-6.92185e-10	-2.37657
15684604	chr19:15684604:G:A	2.23046e-64	-6.92185e-10	-1.42913
15684883	chr19:15684883:G:A	1.05468e-64	-6.92185e-10	-2.1781
15685032	chr19:15685032:C:T	1.62087e-65	-2.461	-1.58996
15685553	chr19:15685553:A:G	1.60418e-65	-1.59718	-2.46412
15685697	chr19:15685697:A:G	1.58913e-65	-1.60773	-2.463
15685732	chr19:15685732:C:T	3.83431e-65	-2.02891	-1.16102
15685991	chr19:15685991:A:AG	1.61674e-65	-1.59691	-2.4566
15686003	chr19:15686003:G:T	2.38455e-64	-0.709603	-0.652722
15686228	chr19:15686228:T:G	9.76778e-65	-6.92185e-10	-2.25483
15686485	chr19:15686485:G:T	1.91991e-64	-2.40663	0.82758
15686599	chr19:15686599:T:A	1.63661e-65	-2.22946	-1.81183
15686674	chr19:15686674:A:G	1.69711e-65	-2.22528	-1.77971
15686708	chr19:15686708:G:A	1.36312e-65	-2.2181	-2.00604
15686722	chr19:15686722:A:G	2.59006e-65	-2.20692	-1.37532
15686748	chr19:15686748:G:A	1.32884e-65	-1.69988	-2.54973
15686816	chr19:15686816:G:C	2.5163e-65	-2.1911	-1.42003
15686903	chr19:15686903:T:A	1.6842e-65	-2.21049	-1.80214
15686955	chr19:15686955:C:T	8.70711e-65	-6.92185e-10	-2.36978
15686991	chr19:15686991:A:T	1.01219e-64	-6.92185e-10	-2.21922
15687044	chr19:15687044:G:A	4.9659e-64	-0.628739	-4.09089e-09
15687045	chr19:15687045:A:C	1.17311e-64	-6.92185e-10	-2.07168
15687049	chr19:15687049:G:A	2.41564e-65	-2.20825	-1.4437
15687053	chr19:15687053:G:A	1.96686e-65	-2.20744	-1.65004
15687073	chr19:15687073:C:T	1.1519e-65	-2.0505	-2.34201
15687105	chr19:15687105:G:A	1.71702e-65	-2.21505	-1.77828
15687194	chr19:15687194:G:A	1.62131e-65	-2.2231	-1.82759
15687205	chr19:15687205:T:A	1.74075e-65	-1.65836	-2.32124
15687208	chr19:15687208:C:T	1.50242e-65	-2.25241	-1.87443
15687209	chr19:15687209:G:A	1.40005e-64	-6.92185e-10	-1.89483
15687238	chr19:15687238:T:C	8.67029e-65	-6.92185e-10	-2.37402
15687363	chr19:15687363:G:C	1.63228e-65	-2.22857	-1.81537
15687652	chr19:15687652:A:AGT	1.64827e-65	-2.20203	-1.83216
15687655	chr19:15687655:A:G	1.66526e-65	-2.21142	-1.81252
15687677	chr19:15687677:T:A	1.71596e-65	-2.21255	-1.78139
15687678	chr19:15687678:A:G	1.663e-65	-2.20938	-1.81591
15687685	chr19:15687685:C:T	8.8889e-65	-6.92185e-10	-2.34912
15687710	chr19:15687710:C:T	6.36531e-64	-0.236574	-0.143897
15687881	chr19:15687881:A:T	2.44504e-65	-2.22113	-1.41873
15687901	chr19:15687901:T:C	2.58495e-65	-2.24062	-1.34359
15688295	chr19:15688295:T:A	2.37586e-65	-2.21074	-1.45782
15688313	chr19:15688313:A:C	2.59861e-65	-2.22151	-1.35743
15688316	chr19:15688316:A:T	9.45836e-65	-6.92185e-10	-2.28702
15688320	chr19:15688320:A:G	1.70605e-65	-2.22065	-1.77908
15688374	chr19:15688374:A:G	2.51554e-65	-2.22433	-1.3871
15688433	chr19:15688433:A:G	1.02407e-64	-6.92185e-10	-2.20755
15688533	chr19:15688533:G:T	1.60213e-65	-2.23263	-1.82996
15688535	chr19:15688535:A:T	3.3533e-64	-1.02139	-4.09089e-09
15688556	chr19:15688556:G:A	1.60554e-65	-2.21968	-1.84078
15688682	chr19:15688682:G:A	2.6245e-65	-2.20849	-1.36054
15688761	chr19:15688761:A:G	1.62425e-65	-2.2082	-1.84067
15688901	chr19:15688901:T:C	2.55718e-65	-2.2013	-1.39371
15688989	chr19:15688989:T:C	1.61036e-65	-2.24965	-1.80781
15689004	chr19:15689004:G:A	9.70922e-65	-6.92185e-10	-2.26084
15689078	chr19:15689078:A:G	8.9723e-65	-6.92185e-10	-2.33978
15689280	chr19:15689280:C:A	2.35121e-65	-2.21414	-1.46485
15689298	chr19:15689298:AG:A	2.23392e-64	-6.92185e-10	-1.42758
15689412	chr19:15689412:A:G	2.32927e-65	-2.21947	-1.4689
15689423	chr19:15689423:T:C	1.00845e-64	-6.92185e-10	-2.22292
15689428	chr19:15689428:A:G	1.42376e-65	-2.23575	-1.94487
15689521	chr19:15689521:A:G	1.87206e-64	-2.43279	0.82849
15689626	chr19:15689626:A:G	7.29423e-65	-6.92185e-10	-2.54684
15689690	chr19:15689690:C:T	1.95377e-65	-2.22418	-1.63998
15689869	chr19:15689869:T:C	2.21491e-65	-2.20066	-1.53805
15689934	chr19:15689934:A:G	7.36508e-65	-6.92185e-10	-2.53717
15690309	chr19:15690309:G:A	9.02249e-65	-6.92185e-10	-2.3342
15690557	chr19:15690557:T:G	1.62911e-65	-1.619	-2.42689
15690644	chr19:15690644:A:G	7.36029e-65	-0.758213	-1.77961
15691209	chr19:15691209:C:G	1.62468e-65	-2.22454	-1.82406
15691338	chr19:15691338:A:G	2.40558e-65	-2.22207	-1.43406
15691343	chr19:15691343:A:G	2.40095e-65	-2.2213	-1.43675
15691724	chr19:15691724:G:T	8.64153e-65	-2.37734	-4.09089e-09
15691727	chr19:15691727:T:G	1.68722e-65	-2.21449	-1.79635
15691785	chr19:15691785:C:T	2.6266e-65	-2.18723	-1.381
15691941	chr19:15691941:C:A	1.60061e-65	-2.23534	-1.82819
15691997	chr19:15691997:G:A	1.10937e-64	-6.92185e-10	-2.12754
15692284	chr19:15692284:C:T	1.72999e-65	-1.55843	-2.42737
15692296	chr19:15692296:A:G	1.67544e-65	-1.59576	-2.42208
15692493	chr19:15692493:G:A	6.36197e-66	-2.43969	-2.54648
15692607	chr19:15692607:T:G	1.66373e-65	-1.58478	-2.44008
15692941	chr19:15692941:TGTG:GGTG	2.05928e-65	-2.23642	-1.57514
15693057	chr19:15693057:A:G	1.97911e-65	-2.24784	-1.60344
15693327	chr19:15693327:A:G	8.57587e-65	-6.92185e-10	-2.38497
15693348	chr19:15693348:T:C	2.17944e-65	-2.36049	-1.39437
15693565	chr19:15693565:T:C	1.89822e-64	-6.92185e-10	-1.59042
15693785	chr19:15693785:A:G	2.48305e-65	-2.22981	-1.39462
15693834	chr19:15693834:A:G	1.05645e-63	-6.92185e-10	0.126168
15693940	chr19:15693940:C:T	1.61717e-65	-1.68595	-2.36729
15693987	chr19:15693987:T:C	8.98704e-65	-6.92185e-10	-2.33813
15694197	chr19:15694197:TTAAAG:T	6.66761e-65	-0.649376	-1.98728
15694592	chr19:15694592:G:A	2.47156e-65	-2.1952	-1.43387
15694970	chr19:15694970:A:T	2.23443e-65	-2.21206	-1.51788
15695020	chr19:15695020:A:G	1.07615e-64	-6.92185e-10	-2.15794
15695052	chr19:15695052:T:C	2.06052e-65	-2.25038	-1.56058
15695064	chr19:15695064:G:A	2.28831e-65	-2.22681	-1.47929
15695189	chr19:15695189:C:T	1.94321e-65	-2.20968	-1.6599
15695576	chr19:15695576:T:C	2.19328e-65	-2.21775	-1.53077
15695579	chr19:15695579:C:T	4.17821e-65	-2.21149	-0.892544
15695684	chr19:15695684:T:C	1.00068e-64	-6.92185e-10	-2.23065
15695754	chr19:15695754:C:T	3.12678e-64	-1.09133	-4.09089e-09
15695776	chr19:15695776:T:A	8.3777e-65	-6.92185e-10	-2.40835
15696125	chr19:15696125:G:A	7.84096e-65	-6.92185e-10	-2.47456
15696252	chr19:15696252:C:T	2.29082e-65	-2.20059	-1.50442
15696365	chr19:15696365:G:C	2.13658e-65	-2.2125	-1.56222
15696419	chr19:15696419:C:T	1.11515e-64	-6.92185e-10	-2.12235
15696495	chr19:15696495:T:C	2.08534e-65	-2.22291	-1.57608
15696521	chr19:15696521:G:A	8.1433e-65	-6.92185e-10	-2.43672
15696679	chr19:15696679:C:T	2.18831e-65	-2.20493	-1.54585
15696681	chr19:15696681:G:T	1.97109e-64	-6.92185e-10	-1.55274
15697020	chr19:15697020:T:C	2.03068e-65	-2.21529	-1.61026
15697074	chr19:15697074:A:G	1.82665e-65	-1.52413	-2.40731
15697084	chr19:15697084:G:A	7.2361e-65	-6.92185e-10	-2.55484
15697174	chr19:15697174:G:A	2.08947e-65	-2.19741	-1.5996
15697215	chr19:15697215:A:G	8.56681e-64	-0.065211	-0.0182272
15697569	chr19:15697569:T:C	1.77195e-65	-1.52516	-2.43668
15698080	chr19:15698080:G:A	1.72053e-65	-2.2217	-1.76959
15698209	chr19:15698209:A:G	1.35548e-64	-6.92185e-10	-1.92718
15698215	chr19:15698215:A:G	7.19575e-65	-0.660762	-1.89967
15698468	chr19:15698468:G:T	3.43656e-65	-2.23804	-1.0614
15698517	chr19:15698517:T:A	1.01068e-64	-6.92185e-10	-2.22071
15698737	chr19:15698737:A:T	8.78845e-64	-0.0332762	-0.0246191
15698820	chr19:15698820:C:T	3.23973e-65	-2.23912	-1.11931
15698842	chr19:15698842:T:G	1.82216e-65	-1.50273	-2.43116
15698940	chr19:15698940:C:G	2.50645e-65	-2.19572	-1.41933
15699135	chr19:15699135:C:T	9.99677e-64	-0.0493213	0.12025
15699155	chr19:15699155:C:T	7.95062e-65	-2.46067	-4.09089e-09
15699175	chr19:15699175:C:T	2.99666e-65	-2.24987	-1.18655
15699203	chr19:15699203:G:A	2.14861e-65	-2.22347	-1.54563
15699352	chr19:15699352:T:C	2.07548e-64	-1.50114	-4.09089e-09
15699397	chr19:15699397:T:C	1.75097e-65	-2.21023	-1.76352
15699413	chr19:15699413:G:A	8.01551e-65	-6.92185e-10	-2.45254
15699441	chr19:15699441:A:G	7.84773e-65	-6.92185e-10	-2.4737
15699454	chr19:15699454:A:G	1.81921e-65	-2.23364	-1.70188
15699688	chr19:15699688:C:T	1.81081e-65	-1.51053	-2.42961
15699984	chr19:15699984:T:C	1.76998e-65	-1.52929	-2.43366
15700216	chr19:15700216:C:T	2.11647e-65	-2.21701	-1.56715
15700311	chr19:15700311:G:A	2.48434e-65	-2.20817	-1.41574
15700492	chr19:15700492:G:A	2.18152e-65	-2.22279	-1.53111
15700521	chr19:15700521:G:A	2.12209e-65	-2.22793	-1.55359
15700825	chr19:15700825:A:T	2.10169e-65	-2.22897	-1.56221
15700923	chr19:15700923:C:T	1.82861e-65	-1.52471	-2.40566
15700925	chr19:15700925:G:A	1.69032e-65	-2.22953	-1.77947
15700937	chr19:15700937:T:C	1.60198e-63	-6.92185e-10	0.542489
15701007	chr19:15701007:C:T	2.12639e-65	-2.24316	-1.53633
15701200	chr19:15701200:G:A	1.84753e-65	-2.21915	-1.70092
15701685	chr19:15701685:C:T	2.09598e-64	-6.92185e-10	-1.49131
15701710	chr19:15701710:G:A	8.27807e-65	-6.92185e-10	-2.42031
15701719	chr19:15701719:T:C	2.15007e-65	-2.22094	-1.54748
15701748	chr19:15701748:C:T	7.83261e-64	-0.0737935	-0.0992445
15701934	chr19:15701934:A:G	8.39801e-64	-0.074635	-0.0287045
15701998	chr19:15701998:T:C	1.82251e-65	-2.24714	-1.68657
15702065	chr19:15702065:A:G	1.85841e-65	-2.22782	-1.68637
15702603	chr19:15702603:C:T	8.85436e-65	-6.92185e-10	-2.35301
15702657	chr19:15702657:A:G	7.83462e-66	-2.44771	-2.33024
15703023	chr19:15703023:T:C	8.81354e-65	-6.92185e-10	-2.35763
15703109	chr19:15703109:T:C	1.10368e-65	-1.9932	-2.44207
15703290	chr19:15703290:C:T	7.36325e-65	-6.92185e-10	-2.53742
15703387	chr19:15703387:G:A	8.95271e-65	-6.92185e-10	-2.34196
15703406	chr19:15703406:T:C	9.87184e-65	-6.92185e-10	-2.24423
15705026	chr19:15705026:G:A	1.49116e-65	-1.60422	-2.53014
15705147	chr19:15705147:C:G	7.30837e-65	-6.92185e-10	-2.5449
15705742	chr19:15705742:G:A	3.20466e-64	-6.92185e-10	-1.06673
15705763	chr19:15705763:C:G	1.145e-64	-0.253972	-1.84196
15705988	chr19:15705988:C:T	2.35158e-65	-2.24455	-1.43428
15706041	chr19:15706041:T:C	5.55728e-65	-2.39079	-0.428024
15706125	chr19:15706125:C:T	2.15141e-64	-6.92185e-10	-1.46521
15706307	chr19:15706307:C:G	9.17972e-66	-2.39752	-2.22199
15706527	chr19:15706527:T:G	7.4711e-65	-6.92185e-10	-2.52288
15706713	chr19:15706713:A:G	6.20735e-65	-0.757041	-1.95114
15706733	chr19:15706733:T:C	6.99638e-65	-0.643608	-1.94492
15706995	chr19:15706995:T:C	2.17679e-64	-6.92185e-10	-1.45348
15707005	chr19:15707005:T:C	3.1733e-64	-0.275888	-0.800673
15708873	chr19:15708873:A:C	1.01894e-65	-2.26395	-2.25121
15708977	chr19:15708977:A:C	1.87806e-65	-2.24564	-1.65804
15709731	chr19:15709731:T:C	9.44784e-65	-6.92185e-10	-2.28813
15709809	chr19:15709809:A:T	2.38972e-64	-6.92185e-10	-1.36016
15709828	chr19:15709828:C:G	1.2901e-64	-0.286877	-1.68973
15710002	chr19:15710002:A:G	9.65151e-65	-6.92185e-10	-2.2668
15710084	chr19:15710084:C:T	1.09392e-64	-2.2998	0.158237
15710599	chr19:15710599:G:A	6.37958e-66	-2.46265	-2.52075
15711190	chr19:15711190:C:A	7.41744e-65	-6.92185e-10	-2.53008
15711327	chr19:15711327:G:A	2.54059e-64	-6.92185e-10	-1.29894
15712206	chr19:15712206:C:T	6.67215e-65	-0.735867	-1.90011
15712641	chr19:15712641:G:A	2.29371e-64	-6.92185e-10	-1.40116
15712658	chr19:15712658:T:G	8.73792e-65	-2.36625	-4.09089e-09
15712794	chr19:15712794:C:T	5.10231e-65	-2.42366	-0.480563
15712802	chr19:15712802:A:G	7.32442e-65	-6.92185e-10	-2.5427
15712843	chr19:15712843:G:A	5.4661e-65	-0.776126	-2.05923
15712944	chr19:15712944:T:C	8.59911e-65	-6.92185e-10	-2.38226
15713853	chr19:15713853:C:A	3.30053e-64	-6.92185e-10	-1.03725
15714049	chr19:15714049:T:G	2.90313e-64	-0.627607	-0.537937
15714746	chr19:15714746:A:C	2.19429e-64	-6.92185e-10	-1.44548
15715273	chr19:15715273:G:T	7.6325e-65	-6.92185e-10	-2.5015
15715373	chr19:15715373:CA:C	7.40565e-65	-6.92185e-10	-2.53168
15715789	chr19:15715789:T:C	2.33794e-64	-0.304993	-1.07707
15715878	chr19:15715878:A:C	1.06437e-64	-0.418032	-1.75092
15715954	chr19:15715954:G:A	1.98772e-64	-6.92185e-10	-1.54435
15715996	chr19:15715996:A:T	1.00251e-64	-0.406482	-1.82234
15716083	chr19:15716083:G:A	2.03943e-65	-2.29852	-1.52273
15716179	chr19:15716179:A:T	1.02771e-64	-0.371179	-1.83283
15716342	chr19:15716342:C:T	2.07256e-64	-0.363395	-1.13916
15716465	chr19:15716465:C:T	2.25462e-64	-0.381727	-1.03662
15716655	chr19:15716655:T:C	3.81437e-64	-0.315459	-0.577098
15717302	chr19:15717302:C:G	7.24984e-65	-6.92185e-10	-2.55294
15717362	chr19:15717362:T:C	2.22755e-64	-0.328382	-1.10205
15717363	chr19:15717363:G:A	2.1328e-64	-6.92185e-10	-1.4739
15717511	chr19:15717511:A:G	1.83752e-65	-1.50351	-2.42199
15717596	chr19:15717596:A:C	3.36007e-65	-0.769441	-2.55252
15717635	chr19:15717635:G:A	1.07569e-64	-6.92185e-10	-2.15837
15717664	chr19:15717664:G:C	3.28602e-65	-0.806061	-2.53818
15717819	chr19:15717819:T:C	2.17057e-64	-0.290276	-1.16607
15718157	chr19:15718157:G:A	7.36442e-65	-6.92185e-10	-2.53726
15718281	chr19:15718281:C:A	9.5382e-65	-6.92185e-10	-2.27861
15718328	chr19:15718328:A:T	8.35537e-65	-2.41101	-4.09089e-09
15718554	chr19:15718554:C:T	2.39535e-64	-0.363187	-0.994618
15718569	chr19:15718569:A:G	2.41791e-64	-0.345687	-1.00274
15718938	chr19:15718938:A:G	1.85457e-64	-0.367634	-1.24605
15718960	chr19:15718960:T:C	5.86216e-65	-2.43469	-0.330712
15719221	chr19:15719221:C:T	2.24217e-64	-6.92185e-10	-1.42389
15719280	chr19:15719280:G:A	7.36173e-65	-6.92185e-10	-2.53762
15719658	chr19:15719658:G:A	8.3405e-65	-2.42825	0.0154527
15719985	chr19:15719985:T:G	1.36837e-64	-6.92185e-10	-1.91771
15720159	chr19:15720159:C:G	8.88269e-65	-6.92185e-10	-2.34981
15720661	chr19:15720661:G:T	7.33396e-65	-6.92185e-10	-2.5414
15720686	chr19:15720686:A:C	2.17962e-64	-0.274747	-1.17744
15720966	chr19:15720966:C:T	1.16616e-63	-6.92185e-10	0.224967
15721148	chr19:15721148:A:G	2.19432e-64	-0.278417	-1.16705
15721191	chr19:15721191:C:CCT	7.5967e-65	-6.92185e-10	-2.50621
15721266	chr19:15721266:A:T	2.0414e-64	-0.318871	-1.19883
15721506	chr19:15721506:A:T	2.10847e-64	-0.32983	-1.15554
15721538	chr19:15721538:T:C	1.69787e-65	-1.46847	-2.53608
15721585	chr19:15721585:A:G	1.00305e-64	-0.359433	-1.86885
15721616	chr19:15721616:T:C	9.49349e-65	-0.381949	-1.90136
15721689	chr19:15721689:G:A	1.07397e-64	-2.15997	-4.09089e-09
15722120	chr19:15722120:A:T	2.01875e-64	-0.332144	-1.19671
15722905	chr19:15722905:G:A	2.22822e-64	-6.92185e-10	-1.43013
15723148	chr19:15723148:G:A	9.65273e-64	-0.263626	0.299532
15723607	chr19:15723607:G:A	7.36323e-65	-6.92185e-10	-2.53742
15723840	chr19:15723840:C:T	1.05835e-65	-2.26256	-2.21465
15724288	chr19:15724288:G:T	6.19201e-66	-2.46091	-2.55233
15724439	chr19:15724439:T:C	6.71209e-66	-2.38259	-2.55
15724462	chr19:15724462:G:A	1.10889e-64	-2.12797	-4.09089e-09
15724534	chr19:15724534:G:A	9.13715e-65	-6.92185e-10	-2.32157
15724703	chr19:15724703:G:A	7.30786e-65	-6.92185e-10	-2.54497
15724712	chr19:15724712:C:T	6.42753e-65	-2.30867	-0.364657
15725041	chr19:15725041:G:C	7.91049e-65	-2.39773	-0.0679998
15725076	chr19:15725076:C:T	3.31827e-64	-1.03189	-4.09089e-09
15726315	chr19:15726315:T:C	7.93156e-65	-6.92185e-10	-2.46307
15726365	chr19:15726365:T:C	7.23836e-65	-6.92185e-10	-2.55452
15726654	chr19:15726654:C:A	2.40178e-65	-2.35408	-1.30362
15726712	chr19:15726712:C:T	2.53484e-65	-2.36413	-1.23966
15727010	chr19:15727010:C:G	6.21793e-66	-2.45441	-2.55465
15727319	chr19:15727319:G:A	5.94159e-64	0.718282	-1.16764
15727384	chr19:15727384:T:C	7.42156e-65	-6.92185e-10	-2.52953
15727800	chr19:15727800:T:C	7.2977e-65	-6.92185e-10	-2.54636
15727880	chr19:15727880:C:T	2.80973e-65	-2.13336	-1.36747
15727936	chr19:15727936:A:G	6.79349e-65	-2.1212	-0.496752
15727943	chr19:15727943:AG:A	7.14304e-65	-2.12351	-0.444271
15728115	chr19:15728115:A:G	7.6761e-65	-6.92185e-10	-2.49581
15728162	chr19:15728162:T:A	5.8109e-65	-2.16005	-0.614133
15728271	chr19:15728271:C:T	5.36109e-65	-2.15787	-0.696886
15728364	chr19:15728364:C:T	2.4156e-65	-2.45394	-1.19803
15728434	chr19:15728434:C:T	7.41232e-65	-6.92185e-10	-2.53078
15728459	chr19:15728459:G:A	1.57998e-64	-6.92185e-10	-1.77392
15728555	chr19:15728555:C:T	7.28346e-65	-6.92185e-10	-2.54831
15728686	chr19:15728686:A:G	7.41232e-65	-6.92185e-10	-2.53078
15729100	chr19:15729100:G:A	5.13967e-65	-2.15991	-0.737023
15729111	chr19:15729111:C:T	4.67995e-64	0.230933	-0.918979
15729265	chr19:15729265:A:C	1.99842e-65	-1.30897	-2.53259
15729301	chr19:15729301:A:G	9.90469e-65	-2.24091	-4.09089e-09
15729308	chr19:15729308:T:C	9.07618e-65	-6.92185e-10	-2.32827
15729375	chr19:15729375:T:C	1.94806e-63	0.334474	0.403612
15729525	chr19:15729525:T:A	1.4756e-63	0.187308	0.273008
15729588	chr19:15729588:T:C	9.00107e-65	-6.92185e-10	-2.33658
15729987	chr19:15729987:G:A	1.65116e-63	0.286202	0.286525
15730003	chr19:15730003:T:C	7.37824e-65	-6.92185e-10	-2.53538
15730438	chr19:15730438:A:G	2.31657e-64	-6.92185e-10	-1.39125
15730739	chr19:15730739:A:G	4.76757e-64	0.250817	-0.920314
15730889	chr19:15730889:TTTG:T	2.02624e-65	-1.29285	-2.53489
15731063	chr19:15731063:TG:T	1.26637e-63	0.197275	0.11013
15731441	chr19:15731441:A:G	2.03221e-65	-1.28546	-2.53934
15731919	chr19:15731919:C:G	9.6402e-65	-2.26798	-4.09089e-09
15731982	chr19:15731982:G:A	1.11815e-63	0.0262791	0.156646
15732156	chr19:15732156:T:C	6.32449e-66	-2.43788	-2.5542
15732253	chr19:15732253:A:G	6.21044e-66	-2.46267	-2.5476
15732611	chr19:15732611:A:T	3.8767e-65	-2.40825	-0.770682
15732614	chr19:15732614:G:A	1.11104e-64	-6.92185e-10	-2.12603
15732900	chr19:15732900:C:T	5.16903e-65	-2.14453	-0.746699
15733921	chr19:15733921:G:T	7.40003e-65	-6.92185e-10	-2.53243
15734013	chr19:15734013:G:A	5.1135e-65	-2.1485	-0.753535
15734237	chr19:15734237:A:G	5.43845e-65	-2.13887	-0.70155
15735555	chr19:15735555:C:T	1.94399e-64	0.0109105	-1.5775
15735707	chr19:15735707:T:C	7.83283e-65	-6.92185e-10	-2.4756
15735913	chr19:15735913:C:T	7.31426e-65	-2.23609	-0.308
15736173	chr19:15736173:G:A	6.25729e-66	-2.46267	-2.54008
15736681	chr19:15736681:A:G	6.25857e-66	-2.46271	-2.53984
15736799	chr19:15736799:T:C	3.21867e-65	-1.96881	-1.39614
15737309	chr19:15737309:C:T	5.06824e-65	-2.16492	-0.746005
15737595	chr19:15737595:T:A	5.61091e-65	-2.15884	-0.650369
15737922	chr19:15737922:C:T	5.59998e-65	-2.14931	-0.661844
15737994	chr19:15737994:C:T	5.42871e-65	-2.16435	-0.677871
15738103	chr19:15738103:C:A	5.048e-65	-2.13743	-0.777496
15738346	chr19:15738346:C:T	5.44981e-65	-2.18841	-0.649929
15738829	chr19:15738829:A:G	6.28256e-66	-2.44417	-2.55455
15738873	chr19:15738873:G:A	6.17283e-65	-2.13782	-0.575938
15739189	chr19:15739189:A:G	5.65428e-65	-2.15557	-0.645934
15739483	chr19:15739483:A:G	6.11424e-65	-2.13863	-0.584665
15739822	chr19:15739822:A:G	1.4377e-64	-1.86829	-4.09089e-09
15740006	chr19:15740006:C:G	6.02164e-65	-2.10864	-0.629923
15740419	chr19:15740419:C:T	5.42126e-65	-2.15385	-0.689743
15740451	chr19:15740451:A:G	6.30446e-66	-2.44124	-2.55401
15740540	chr19:15740540:C:G	1.4098e-64	-6.92185e-10	-1.88789
15740551	chr19:15740551:A:G	9.76728e-65	-2.20944	-0.0454378
15740762	chr19:15740762:G:A	8.78137e-65	-6.92185e-10	-2.36129
15741413	chr19:15741413:A:C	6.23875e-66	-2.45894	-2.54679
15741553	chr19:15741553:G:A	5.07166e-65	-2.14311	-0.767137
15741734	chr19:15741734:C:T	5.60259e-65	-2.15474	-0.655953
15742122	chr19:15742122:G:A	7.45364e-65	-6.92185e-10	-2.52522
15742270	chr19:15742270:G:A	3.9017e-64	-0.0852933	-0.784629
15742340	chr19:15742340:C:T	5.6376e-65	-2.16149	-0.642971
15742344	chr19:15742344:T:A	8.44138e-65	-6.92185e-10	-2.40077
15742907	chr19:15742907:C:A	2.60545e-64	-0.0207524	-1.25298
15742924	chr19:15742924:T:C	5.72482e-65	-2.15928	-0.629831
15743004	chr19:15743004:T:A	4.60013e-65	-2.41041	-0.597422
15743014	chr19:15743014:T:G	6.18778e-66	-2.46255	-2.55137
15743068	chr19:15743068:C:T	5.68833e-65	-2.15483	-0.640669
15743086	chr19:15743086:C:T	1.60699e-65	-1.55418	-2.50538
15743652	chr19:15743652:C:T	5.82958e-65	-2.12479	-0.646183
15744039	chr19:15744039:A:T	1.17347e-64	-6.92185e-10	-2.07137
15744107	chr19:15744107:C:T	9.44743e-65	-6.92185e-10	-2.28818
15744234	chr19:15744234:G:A	8.78307e-65	-2.2485	-0.112597
15744262	chr19:15744262:T:C	5.7159e-65	-2.15452	-0.636149
15744450	chr19:15744450:C:G	7.29306e-65	-6.92185e-10	-2.547
15744536	chr19:15744536:G:A	5.79524e-65	-2.10726	-0.669624
15744738	chr19:15744738:G:A	5.87538e-65	-2.103	-0.660147
15744997	chr19:15744997:A:G	8.16498e-65	-6.92185e-10	-2.43406
15745322	chr19:15745322:C:T	6.38405e-66	-2.4333	-2.5494
15746033	chr19:15746033:T:G	1.98864e-63	-6.92185e-10	0.758703
15746512	chr19:15746512:C:T	9.68753e-65	-6.92185e-10	-2.26308
15746700	chr19:15746700:T:G	1.74367e-64	-0.699193	-0.976151
15747270	chr19:15747270:A:G	1.67715e-64	-6.92185e-10	-1.71424
15747369	chr19:15747369:G:A	6.35509e-66	-2.44158	-2.54567
15747714	chr19:15747714:T:C	9.74614e-65	-1.11993	-1.13711
15747957	chr19:15747957:G:A	9.2761e-65	-0.672402	-1.63408
15748109	chr19:15748109:C:T	1.01999e-64	-1.1043	-1.10724
15748443	chr19:15748443:T:A	6.39118e-66	-2.44153	-2.54005
15748703	chr19:15748703:A:T	7.23939e-65	-6.92185e-10	-2.55438
15748838	chr19:15748838:G:GGAA	6.43197e-66	-2.43676	-2.53846
15748902	chr19:15748902:G:A	1.13043e-64	-1.24353	-0.865207
15749294	chr19:15749294:T:A	7.44685e-64	-0.632284	0.408741
15749368	chr19:15749368:T:C	7.91424e-65	-6.92185e-10	-2.46526
15749499	chr19:15749499:A:G	1.17734e-64	-6.92185e-10	-2.06807
15749822	chr19:15749822:G:T	4.41911e-64	-0.745396	-4.09089e-09
15749916	chr19:15749916:C:T	2.17095e-64	-0.697664	-0.758506
15750138	chr19:15750138:T:C	8.94531e-65	-6.92185e-10	-2.34279
15750219	chr19:15750219:T:C	2.68822e-63	-6.92185e-10	1.06013
15750228	chr19:15750228:T:C	9.73729e-65	-6.92185e-10	-2.25796
15750274	chr19:15750274:A:G	1.53008e-64	-6.92185e-10	-1.80601
15750298	chr19:15750298:G:A	6.39026e-66	-2.4427	-2.53903
15750486	chr19:15750486:T:C	7.66492e-65	-6.92185e-10	-2.49726
15750815	chr19:15750815:G:A	6.43022e-66	-2.44079	-2.53471
15750862	chr19:15750862:C:T	6.41757e-66	-2.43818	-2.53928
15750866	chr19:15750866:T:C	8.94664e-65	-6.92185e-10	-2.34264
15751151	chr19:15751151:G:A	7.69779e-65	-6.92185e-10	-2.49299
15751637	chr19:15751637:A:G	1.08243e-64	-1.08255	-1.06957
15751726	chr19:15751726:C:T	6.27984e-66	-2.44509	-2.55407
15752213	chr19:15752213:T:C	6.32269e-66	-2.43943	-2.55292
15752439	chr19:15752439:T:C	7.28096e-65	-6.92185e-10	-2.54866
15752535	chr19:15752535:G:A	1.14399e-64	-1.08505	-1.01176
15753026	chr19:15753026:A:G	7.53657e-65	-6.92185e-10	-2.51415
15753069	chr19:15753069:T:C	6.28667e-66	-2.44607	-2.55201
15753460	chr19:15753460:G:A	1.24689e-64	-6.92185e-10	-2.01069
15753648	chr19:15753648:T:C	7.63529e-64	-6.92185e-10	-0.198553
15753717	chr19:15753717:G:T	2.18001e-64	-0.659596	-0.792407
15753805	chr19:15753805:A:C	6.27752e-66	-2.44527	-2.55426
15753992	chr19:15753992:A:G	7.93217e-64	-0.614773	0.454366
15754084	chr19:15754084:G:A	6.29587e-66	-2.4447	-2.55191
15754769	chr19:15754769:T:C	1.52197e-64	-6.92185e-10	-1.81133
15754961	chr19:15754961:T:C	8.29672e-65	-6.92185e-10	-2.41806
15755682	chr19:15755682:A:T	6.29491e-66	-2.44413	-2.55263
15755722	chr19:15755722:C:T	7.07989e-64	-0.652867	0.378792
15755723	chr19:15755723:G:A	1.17963e-64	-1.06133	-1.0048
15755728	chr19:15755728:G:T	6.81765e-64	-0.645331	0.333512
15755845	chr19:15755845:T:C	6.18376e-66	-2.46236	-2.55221
15756027	chr19:15756027:T:A	1.05172e-64	-1.13082	-1.05008
15756038	chr19:15756038:T:A	1.1094e-64	-1.0817	-1.04581
15756365	chr19:15756365:A:T	7.1027e-64	-0.649732	0.378874
15756495	chr19:15756495:T:C	1.17684e-64	-1.0811	-0.987396
15756806	chr19:15756806:A:G	1.15069e-64	-0.637548	-1.45342
15757737	chr19:15757737:TC:T	7.94483e-65	-2.37538	-0.0860209
15758327	chr19:15758327:C:T	1.54669e-64	-6.92185e-10	-1.79522
15759240	chr19:15759240:C:T	2.1969e-64	-6.92185e-10	-1.44429
15759357	chr19:15759357:A:G	8.65496e-65	-6.92185e-10	-2.37579
15759436	chr19:15759436:G:A	3.85379e-65	-2.41005	-0.774808
15759555	chr19:15759555:G:A	2.72056e-63	1.07209	-4.09089e-09
15759569	chr19:15759569:C:T	1.37516e-64	-6.92185e-10	-1.91277
15759670	chr19:15759670:C:A	7.86034e-65	-6.92185e-10	-2.47209
15759802	chr19:15759802:T:C	7.81722e-65	-6.92185e-10	-2.47759
15760330	chr19:15760330:C:G	1.97782e-64	-1.54934	-4.09089e-09
15760405	chr19:15760405:C:G	1.0642e-64	-0.535506	-1.6336
15760475	chr19:15760475:T:A	2.5489e-64	-0.557855	-0.737815
15760534	chr19:15760534:G:C	7.53228e-65	-6.92185e-10	-2.51472
15760688	chr19:15760688:A:G	6.77278e-65	-1.15091	-1.47009
15760737	chr19:15760737:G:A	1.86378e-63	-6.92185e-10	0.693856
15760990	chr19:15760990:T:C	7.30411e-65	-6.92185e-10	-2.54548
15761031	chr19:15761031:C:A	7.22733e-65	-1.34232	-1.21373
15761226	chr19:15761226:A:T	6.77059e-65	-1.21696	-1.40437
15761832	chr19:15761832:T:C	9.22124e-65	-6.92185e-10	-2.31241
15762071	chr19:15762071:G:A	2.59709e-64	-0.50954	-0.767402
15762605	chr19:15762605:A:G	9.19469e-65	-6.92185e-10	-2.31529
15762628	chr19:15762628:G:A	2.96541e-64	-1.14432	-4.09089e-09
15763020	chr19:15763020:T:C	7.56896e-65	-6.92185e-10	-2.50986
15763800	chr19:15763800:T:C	2.85376e-64	-0.49682	-0.685877
15763837	chr19:15763837:G:A	8.09406e-65	-6.92185e-10	-2.44279
15763964	chr19:15763964:G:C	1.00636e-64	-2.36011	0.135116
15764296	chr19:15764296:C:T	7.3425e-65	-2.33556	-0.204675
15764326	chr19:15764326:C:G	2.74837e-64	-0.535265	-0.685061
15764498	chr19:15764498:T:C	7.84608e-65	-6.92185e-10	-2.47391
15764614	chr19:15764614:G:A	1.07192e-64	-6.92185e-10	-2.16188
15764786	chr19:15764786:C:T	8.78029e-65	-2.36141	-4.09089e-09
15764949	chr19:15764949:C:T	8.76158e-65	-6.92185e-10	-2.36354
15765022	chr19:15765022:C:G	7.2956e-65	-6.92185e-10	-2.54665
15766179	chr19:15766179:C:T	9.97379e-64	-0.502673	0.5713
15766502	chr19:15766502:A:T	2.64271e-64	-0.583654	-0.675876
15766558	chr19:15766558:G:C	1.14483e-64	-6.92185e-10	-2.09608
15767084	chr19:15767084:C:T	2.8772e-64	-0.589558	-0.584957
15767164	chr19:15767164:G:GCA	1.74561e-64	-6.92185e-10	-1.67423
15767169	chr19:15767169:A:G	2.5152e-64	-6.92185e-10	-1.30898
15767170	chr19:15767170:C:T	2.35612e-64	-6.92185e-10	-1.37432
15767171	chr19:15767171:T:G	1.6798e-64	-6.92185e-10	-1.71266
15767173	chr19:15767173:A:G	1.36536e-64	-6.92185e-10	-1.91992
15767242	chr19:15767242:A:C	1.66495e-64	-6.92185e-10	-1.72154
15767566	chr19:15767566:T:C	2.82362e-64	-0.577788	-0.615524
15767992	chr19:15767992:A:G	7.91247e-64	-0.162893	-4.09089e-09
15768103	chr19:15768103:A:C	2.26516e-64	-6.92185e-10	-1.41369
15768431	chr19:15768431:T:C	1.00561e-63	-0.462696	0.539537
15768504	chr19:15768504:T:C	2.80411e-64	-0.570173	-0.630075
15768712	chr19:15768712:G:T	7.2256e-65	-2.35394	-0.202347
15768898	chr19:15768898:C:T	1.16951e-64	-6.92185e-10	-2.07475
15769085	chr19:15769085:G:A	2.70902e-64	-0.560757	-0.673989
15769096	chr19:15769096:G:A	2.70563e-64	-0.605628	-0.630371
15769103	chr19:15769103:T:A	2.70221e-64	-0.585631	-0.651632
15769205	chr19:15769205:C:T	1.07102e-64	-2.16272	-4.09089e-09
15769253	chr19:15769253:C:T	7.44768e-65	-6.92185e-10	-2.52602
15770096	chr19:15770096:A:C	2.78234e-64	-0.551433	-0.656607
15770432	chr19:15770432:A:T	7.81816e-65	-6.92185e-10	-2.47747
15770490	chr19:15770490:G:A	1.22919e-64	-6.92185e-10	-2.02497
15770941	chr19:15770941:A:C	6.49764e-66	-2.46186	-2.5032
15771099	chr19:15771099:A:G	2.61802e-64	-0.594482	-0.674434
15771125	chr19:15771125:A:C	1.32552e-64	-6.92185e-10	-1.94953
15771267	chr19:15771267:G:A	1.52216e-64	-1.8112	-4.09089e-09
15771426	chr19:15771426:A:C	6.57326e-66	-2.45686	-2.49663
15771469	chr19:15771469:C:G	1.23031e-64	-6.92185e-10	-2.02407
15771473	chr19:15771473:G:C	7.28509e-65	-6.92185e-10	-2.54809
15771698	chr19:15771698:A:T	7.30019e-65	-6.92185e-10	-2.54602
15771890	chr19:15771890:C:T	8.42924e-65	-6.92185e-10	-2.40221
15771978	chr19:15771978:C:T	6.99759e-65	-1.24874	-1.33961
15771986	chr19:15771986:T:A	7.42172e-66	-2.38752	-2.44457
15772074	chr19:15772074:C:T	2.36772e-64	-0.657771	-0.711638
15772170	chr19:15772170:A:G	2.55856e-64	-0.60751	-0.68438
15772171	chr19:15772171:T:G	2.60241e-64	-0.564142	-0.710754
15772969	chr19:15772969:G:T	7.24805e-65	-6.92185e-10	-2.55319
15773044	chr19:15773044:G:A	1.01217e-64	-2.21924	-4.09089e-09
15773463	chr19:15773463:G:A	1.13928e-64	-0.773114	-1.32782
15773607	chr19:15773607:G:A	2.19758e-64	-0.85095	-0.593029
15773891	chr19:15773891:C:A	8.66261e-65	-6.92185e-10	-2.3749
15774000	chr19:15774000:A:T	7.99441e-65	-1.48512	-0.97006
15774533	chr19:15774533:A:G	8.41989e-65	-6.92185e-10	-2.40332
15774758	chr19:15774758:G:A	6.25532e-66	-2.45461	-2.54847
15774984	chr19:15774984:C:T	6.24583e-66	-2.45587	-2.54872
15775132	chr19:15775132:C:T	8.78153e-66	-2.11994	-2.54392
15775274	chr19:15775274:G:A	6.23986e-66	-2.45625	-2.54929
15775676	chr19:15775676:C:G	7.29981e-65	-6.92185e-10	-2.54607
15775732	chr19:15775732:G:A	6.24847e-66	-2.45395	-2.55022
15775755	chr19:15775755:A:G	6.28181e-66	-2.4546	-2.54425
15775998	chr19:15775998:G:A	9.27592e-65	-2.39705	0.0905527
15776096	chr19:15776096:A:G	7.87535e-65	-6.92185e-10	-2.47018
15776896	chr19:15776896:G:A	9.85857e-65	-2.24558	-4.09089e-09
15776973	chr19:15776973:C:T	7.40194e-65	-6.92185e-10	-2.53218
15777003	chr19:15777003:G:C	1.40235e-64	-0.644581	-1.2486
15777291	chr19:15777291:G:A	7.004e-65	-1.51845	-1.06899
15779737	chr19:15779737:A:T	9.83235e-65	-6.92185e-10	-2.24824
15779816	chr19:15779816:G:A	8.64361e-66	-2.3696	-2.31008
15779915	chr19:15779915:G:T	9.03602e-66	-2.35291	-2.28238
15779961	chr19:15779961:T:G	5.03846e-65	-1.3081	-1.60872
15780415	chr19:15780415:G:T	1.29904e-64	-6.92185e-10	-1.96971
15780571	chr19:15780571:A:T	9.58026e-65	-6.92185e-10	-2.27421
15780680	chr19:15780680:A:G	9.04306e-66	-2.37056	-2.26395
15780927	chr19:15780927:G:T	1.09383e-64	-2.14165	-4.09089e-09
15781044	chr19:15781044:G:A	7.36627e-65	-6.92185e-10	-2.53701
15781900	chr19:15781900:A:C	1.43723e-64	-6.92185e-10	-1.86862
15781955	chr19:15781955:G:A	2.89227e-64	-1.16929	-4.09089e-09
15782370	chr19:15782370:C:T	7.34393e-65	-6.92185e-10	-2.54005
15782398	chr19:15782398:C:A	7.56095e-65	-6.92185e-10	-2.51092
15782468	chr19:15782468:C:T	2.4375e-65	-1.67574	-1.96721
15782792	chr19:15782792:C:G	8.69113e-65	-6.92185e-10	-2.37162
15783382	chr19:15783382:A:T	1.60622e-64	-1.75745	-4.09089e-09
15783475	chr19:15783475:A:G	1.64213e-65	-2.41005	-1.62787
15783647	chr19:15783647:C:T	7.26305e-65	-6.92185e-10	-2.55112
15783733	chr19:15783733:G:A	7.24805e-65	-6.92185e-10	-2.55319
15783865	chr19:15783865:A:C	1.90542e-64	-6.92185e-10	-1.58663
15784365	chr19:15784365:A:G	2.05682e-64	-1.4944	-0.0157671
15784508	chr19:15784508:T:C	7.23785e-65	-6.92185e-10	-2.55459
15784862	chr19:15784862:G:A	7.3066e-65	-0.881286	-1.66385
15784960	chr19:15784960:A:G	2.20388e-65	-2.37383	-1.36987
15785083	chr19:15785083:GT:G	2.45707e-65	-2.36973	-1.26522
15785696	chr19:15785696:G:C	1.22095e-64	-6.92185e-10	-2.0317
15787127	chr19:15787127:T:A	8.21332e-65	-6.92185e-10	-2.42816
15787687	chr19:15787687:G:A	7.98186e-65	-6.92185e-10	-2.45675
15787737	chr19:15787737:C:A	7.27055e-65	-6.92185e-10	-2.55009
15787914	chr19:15787914:A:G	3.05368e-65	-2.38333	-1.03424
15788634	chr19:15788634:A:G	2.65216e-64	-6.92185e-10	-1.25596
15789017	chr19:15789017:G:T	7.65811e-65	-6.92185e-10	-2.49815
15789938	chr19:15789938:C:T	2.35097e-64	-6.92185e-10	-1.37651
15790265	chr19:15790265:A:G	8.61406e-65	-6.92185e-10	-2.38052
15790333	chr19:15790333:T:C	2.18424e-64	-6.92185e-10	-1.45007
15790636	chr19:15790636:A:G	1.92416e-64	-6.92185e-10	-1.57684
15791271	chr19:15791271:G:A	2.19813e-64	-6.92185e-10	-1.44372
15791398	chr19:15791398:T:G	4.11366e-65	-2.42566	-0.693944
15791400	chr19:15791400:T:G	8.1545e-65	-6.92185e-10	-2.43535
15791559	chr19:15791559:A:C	4.54281e-65	-2.4207	-0.599674
15791881	chr19:15791881:A:G	2.01199e-64	-6.92185e-10	-1.53221
15791956	chr19:15791956:G:T	7.30848e-65	-6.92185e-10	-2.54488
15792206	chr19:15792206:TC:T	1.02294e-64	-2.20865	-4.09089e-09
15792209	chr19:15792209:T:A	1.02498e-64	-2.20667	-4.09089e-09
15792210	chr19:15792210:T:A	8.23735e-65	-6.92185e-10	-2.42524
15792412	chr19:15792412:A:T	1.96138e-64	-6.92185e-10	-1.55769
15792550	chr19:15792550:C:G	7.25358e-65	-6.92185e-10	-2.55242
15792780	chr19:15792780:C:A	1.02423e-64	-2.2074	-4.09089e-09
15793351	chr19:15793351:G:A	3.87574e-64	-1.27648	0.399879
15793431	chr19:15793431:T:A	7.25727e-65	-6.92185e-10	-2.55191
15793862	chr19:15793862:G:C	7.31095e-65	-6.92185e-10	-2.54455
15794043	chr19:15794043:G:A	2.03853e-64	-1.26804	-0.25106
15794104	chr19:15794104:C:T	6.64517e-64	-6.92185e-10	-0.337444
15794317	chr19:15794317:G:A	2.33407e-64	-1.38372	-4.09089e-09
15794466	chr19:15794466:G:A	3.69866e-64	-6.92185e-10	-0.923362
15794604	chr19:15794604:A:C	9.30725e-65	-2.30313	-4.09089e-09
15794621	chr19:15794621:T:C	3.80588e-65	-2.4149	-0.782477
15794670	chr19:15794670:C:T	3.15085e-64	-1.08366	-4.09089e-09
15794695	chr19:15794695:T:C	8.75635e-65	-0.787849	-1.57629
15794720	chr19:15794720:C:T	3.80362e-64	-6.92185e-10	-0.895381
15794829	chr19:15794829:C:T	1.71417e-64	-1.30859	-0.383813
15795279	chr19:15795279:A:G	1.96845e-64	-0.196858	-1.35723
15795455	chr19:15795455:A:G	8.49335e-65	-0.790698	-1.60394
15795666	chr19:15795666:G:C	1.30229e-64	-0.388361	-1.57885
15795688	chr19:15795688:A:G	1.56639e-65	-2.4394	-1.64575
15795859	chr19:15795859:G:A	2.9186e-64	-1.2853	0.125074
15796068	chr19:15796068:G:A	3.01773e-64	-1.24836	0.121532
15796305	chr19:15796305:G:A	7.39868e-66	-2.44596	-2.38924
15796699	chr19:15796699:T:C	7.24385e-65	-6.92185e-10	-2.55377
15796764	chr19:15796764:A:T	1.82923e-64	-6.92185e-10	-1.62744
15796894	chr19:15796894:G:A	1.15879e-64	-0.383477	-1.70048
15796910	chr19:15796910:G:A	3.09413e-64	-1.19428	0.0924584
15797098	chr19:15797098:C:T	1.29052e-64	-0.365854	-1.61043
15797710	chr19:15797710:T:G	8.01523e-65	-6.92185e-10	-2.45258
15797783	chr19:15797783:C:T	7.58819e-65	-6.92185e-10	-2.50733
15798475	chr19:15798475:G:T	7.37189e-65	-1.84005	-0.696199
15798636	chr19:15798636:C:T	1.34003e-64	-0.252696	-1.68594
15798669	chr19:15798669:C:A	1.38654e-64	-0.357175	-1.54735
15798706	chr19:15798706:C:T	6.16608e-66	-2.46257	-2.55487
15798920	chr19:15798920:C:G	2.44986e-64	-0.251842	-1.08346
15799053	chr19:15799053:A:G	1.74203e-64	0.206305	-1.88259
15799213	chr19:15799213:A:G	1.5138e-65	-1.84206	-2.27723
15799326	chr19:15799326:T:G	7.62191e-65	-6.92185e-10	-2.50289
15799429	chr19:15799429:A:C	7.75177e-65	-6.92185e-10	-2.486
15799618	chr19:15799618:G:A	2.01371e-65	-2.4625	-1.37144
15799847	chr19:15799847:G:A	2.13866e-64	-1.52344	0.0522843
15800007	chr19:15800007:T:C	2.05581e-64	-0.501649	-1.00902
15800186	chr19:15800186:G:T	1.94178e-64	-1.35157	-0.216156
15800187	chr19:15800187:T:G	1.95839e-64	-1.34849	-0.210722
15800406	chr19:15800406:G:A	2.31637e-65	-1.9733	-1.72062
15801521	chr19:15801521:C:T	1.78257e-64	-6.92185e-10	-1.65328
15801557	chr19:15801557:C:T	9.33686e-65	-6.92185e-10	-2.29995
15801598	chr19:15801598:A:G	7.60254e-66	-2.46222	-2.3458
15802549	chr19:15802549:T:A	8.10819e-65	-2.44104	-4.09089e-09
15802886	chr19:15802886:G:A	7.84992e-65	-6.92185e-10	-2.47342
15803106	chr19:15803106:G:A	3.40952e-64	-0.153836	-0.850928
15803306	chr19:15803306:T:TAAAGA	1.77999e-64	-6.92185e-10	-1.65473
15803643	chr19:15803643:T:C	2.47589e-64	-0.416995	-0.907739
15804009	chr19:15804009:C:T	7.36375e-65	-6.92185e-10	-2.53735
15804391	chr19:15804391:C:T	8.82886e-65	-6.92185e-10	-2.35589
15804498	chr19:15804498:G:C	4.33884e-63	-0.0601762	1.59903
15804556	chr19:15804556:A:G	8.23559e-65	-6.92185e-10	-2.42545
15804801	chr19:15804801:G:C	2.27909e-64	-1.50422	0.0966642
15804855	chr19:15804855:C:T	2.42676e-65	-2.46001	-1.18735
15805180	chr19:15805180:C:G	9.95428e-65	-2.23592	-4.09089e-09
15805432	chr19:15805432:G:A	1.70139e-64	-6.92185e-10	-1.69989
15805667	chr19:15805667:T:C	1.44104e-64	-1.32548	-0.540485
15805846	chr19:15805846:G:A	1.91592e-65	-2.45736	-1.42636
15805852	chr19:15805852:TCA:T	1.9466e-64	-1.52156	-0.0436874
15806200	chr19:15806200:G:A	2.35349e-65	-2.46231	-1.21571
15806686	chr19:15806686:G:A	8.13473e-65	-6.92185e-10	-2.43778
15806748	chr19:15806748:G:A	8.8034e-65	-6.92185e-10	-2.35878
15806885	chr19:15806885:C:T	1.93944e-64	-6.92185e-10	-1.56894
15807367	chr19:15807367:G:T	8.46958e-65	-6.92185e-10	-2.39744
15807465	chr19:15807465:G:A	1.30464e-64	-6.92185e-10	-1.96541
15807570	chr19:15807570:C:T	3.77757e-64	-1.51424	0.61199
15807645	chr19:15807645:G:A	6.86217e-66	-2.36475	-2.54573
15807673	chr19:15807673:C:T	7.27353e-65	-6.92185e-10	-2.54968
15808198	chr19:15808198:C:T	1.78928e-64	-6.92185e-10	-1.64952
15808478	chr19:15808478:A:G	9.62836e-65	-6.92185e-10	-2.26921
15808854	chr19:15808854:A:AT	1.37185e-64	-6.92185e-10	-1.91517
15808857	chr19:15808857:A:AT	1.37713e-64	-6.92185e-10	-1.91133
15809322	chr19:15809322:A:C	7.27405e-65	-6.92185e-10	-2.54961
15809410	chr19:15809410:C:T	7.62123e-65	-6.92185e-10	-2.50298
15809749	chr19:15809749:C:T	8.34121e-65	-6.92185e-10	-2.41271
15809756	chr19:15809756:C:T	1.04565e-64	-6.92185e-10	-2.18669
15809941	chr19:15809941:T:C	2.03018e-64	-1.47806	-0.0451493
15810074	chr19:15810074:C:T	1.76427e-64	-6.92185e-10	-1.6636
15810119	chr19:15810119:A:G	1.95333e-64	-1.5618	-4.09089e-09
15810124	chr19:15810124:G:A	1.04607e-64	-6.92185e-10	-2.1863
15810388	chr19:15810388:G:A	1.02544e-64	-6.92185e-10	-2.20621
15810744	chr19:15810744:A:G	1.03618e-64	-6.92185e-10	-2.1958
15810860	chr19:15810860:AAAATAAAATAAAATAAAAATAAAG:A	6.33688e-66	-2.4359	-2.55422
15811038	chr19:15811038:A:G	9.18297e-66	-2.24059	-2.37857
15811105	chr19:15811105:G:A	1.05364e-64	-6.92185e-10	-2.17908
15811224	chr19:15811224:C:T	2.79299e-65	-2.46243	-1.04438
15811526	chr19:15811526:T:C	2.0081e-64	-1.43794	-0.096201
15811577	chr19:15811577:C:T	1.06748e-64	-6.92185e-10	-2.16603
15811692	chr19:15811692:G:C	5.46557e-64	-1.54527	1.01241
15811816	chr19:15811816:A:G	8.37299e-65	-2.40891	-4.09089e-09
15811914	chr19:15811914:C:T	4.59322e-64	-1.54763	0.84088
15811947	chr19:15811947:G:A	4.35057e-64	-1.56943	0.808404
15812120	chr19:15812120:G:A	8.42272e-65	-2.40299	-4.09089e-09
15812779	chr19:15812779:CAGGAGCCGATCACGTCTGT:C	2.71531e-65	-2.45956	-1.07545
15813064	chr19:15813064:CA:C	7.53306e-65	-6.92185e-10	-2.51462
15813160	chr19:15813160:A:C	7.94194e-65	-6.92185e-10	-2.46176
15813200	chr19:15813200:G:A	7.74724e-65	-6.92185e-10	-2.48658
15814106	chr19:15814106:A:AG	7.63573e-65	-6.92185e-10	-2.50108
15814108	chr19:15814108:A:G	7.62862e-65	-6.92185e-10	-2.50201
15814284	chr19:15814284:T:C	7.60671e-65	-6.92185e-10	-2.50489
15814510	chr19:15814510:A:T	7.34607e-65	-6.92185e-10	-2.53975
15814512	chr19:15814512:A:T	7.24439e-65	-6.92185e-10	-2.55369
15814588	chr19:15814588:C:T	1.04436e-64	-6.92185e-10	-2.18793
15814636	chr19:15814636:T:C	9.85447e-65	-6.92185e-10	-2.24599
15814661	chr19:15814661:T:A	7.24821e-66	-2.30163	-2.55412
15814688	chr19:15814688:A:G	7.32282e-66	-2.29077	-2.55474
15814787	chr19:15814787:G:A	7.63652e-65	-6.92185e-10	-2.50098
15814866	chr19:15814866:T:C	7.63167e-65	-6.92185e-10	-2.50161
15815247	chr19:15815247:A:C	9.0244e-65	-6.92185e-10	-2.33399
15815249	chr19:15815249:A:G	9.22582e-65	-6.92185e-10	-2.31191
15815289	chr19:15815289:C:T	9.74246e-65	-6.92185e-10	-2.25743
15815605	chr19:15815605:T:C	8.97472e-65	-1.97777	-0.361742
15815788	chr19:15815788:A:G	1.28738e-64	-1.32205	-0.656681
15815916	chr19:15815916:G:C	1.46656e-64	0.661515	-2.50993
15816039	chr19:15816039:T:G	8.49224e-66	-2.36849	-2.32886
15816094	chr19:15816094:A:G	1.22986e-64	-6.92185e-10	-2.02443
15816181	chr19:15816181:C:T	9.97657e-65	-6.92185e-10	-2.23368
15816236	chr19:15816236:G:C	1.3853e-65	-2.39914	-1.80886
15816246	chr19:15816246:T:A	1.14071e-65	-1.89307	-2.5092
15816510	chr19:15816510:T:C	1.59223e-65	-1.70696	-2.36182
15816555	chr19:15816555:T:C	7.62689e-65	-6.92185e-10	-2.50224
15816800	chr19:15816800:A:G	5.51767e-65	-0.404626	-2.42134
15816939	chr19:15816939:T:C	6.55509e-65	-0.321621	-2.33206
15816960	chr19:15816960:C:T	6.66109e-65	-0.306498	-2.33114
15817013	chr19:15817013:C:T	4.75029e-65	-0.51945	-2.45626
15817351	chr19:15817351:G:A	3.50209e-64	1.47024	-2.44821
15817365	chr19:15817365:G:A	1.77765e-65	-1.8113	-2.14733
15817390	chr19:15817390:A:G	2.58693e-63	0.963768	0.0579557
15817451	chr19:15817451:A:G	6.56819e-65	-0.327769	-2.32391
15817477	chr19:15817477:A:T	1.12998e-64	-6.92185e-10	-2.10913
15817596	chr19:15817596:T:C	8.52982e-66	-2.16175	-2.53118
15817727	chr19:15817727:C:T	7.53273e-65	-6.92185e-10	-2.51466
15817782	chr19:15817782:G:A	3.29259e-64	1.41279	-2.45245
15818000	chr19:15818000:C:T	2.67096e-64	-6.92185e-10	-1.24889
15818043	chr19:15818043:A:AT	1.61165e-64	-6.92185e-10	-1.75408
15818059	chr19:15818059:TA:T	6.64362e-66	-2.4469	-2.49595
15818323	chr19:15818323:T:G	2.67254e-63	1.01117	0.0431145
15818478	chr19:15818478:A:G	6.89593e-65	-0.267289	-2.3357
15818828	chr19:15818828:G:A	7.07212e-65	-0.234711	-2.34305
15818858	chr19:15818858:C:G	2.36429e-65	-1.80416	-1.86927
15819062	chr19:15819062:C:T	7.44658e-65	-6.92185e-10	-2.52616
15819933	chr19:15819933:T:C	9.99724e-65	-1.58199	-0.649624
15819954	chr19:15819954:C:T	9.24522e-65	-6.92185e-10	-2.30981
15820438	chr19:15820438:T:C	7.89625e-66	-2.26836	-2.50175
15821044	chr19:15821044:A:G	7.34833e-65	-6.92185e-10	-2.53945
15821051	chr19:15821051:C:A	7.41126e-66	-2.45944	-2.37407
15821542	chr19:15821542:G:A	1.14817e-64	-6.92185e-10	-2.09316
15821802	chr19:15821802:A:G	3.28972e-63	1.13211	0.129939
15821833	chr19:15821833:C:T	1.53702e-64	-6.92185e-10	-1.80149
15821874	chr19:15821874:G:A	3.6279e-64	1.46386	-2.40654
15821950	chr19:15821950:A:G	3.44985e-65	-1.51594	-1.77964
15822131	chr19:15822131:A:G	1.58646e-64	0.737979	-2.50781
15822536	chr19:15822536:C:T	1.25017e-64	-6.92185e-10	-2.00806
15822537	chr19:15822537:G:A	7.32409e-65	-6.92185e-10	-2.54275
15822769	chr19:15822769:T:C	7.35354e-64	-6.92185e-10	-0.236152
15822788	chr19:15822788:TTTC:T	8.00775e-65	-6.92185e-10	-2.45351
15823121	chr19:15823121:T:C	7.59212e-65	-6.92185e-10	-2.50681
15823412	chr19:15823412:G:C	7.41234e-65	-6.92185e-10	-2.53077
15823827	chr19:15823827:A:G	8.00115e-65	-6.92185e-10	-2.45433
15823846	chr19:15823846:A:G	7.67093e-66	-2.30874	-2.49032
15824020	chr19:15824020:C:G	4.3321e-65	-1.87401	-1.19386
15824185	chr19:15824185:T:C	7.25382e-65	-6.92185e-10	-2.55239
15824269	chr19:15824269:A:G	7.23677e-65	-6.92185e-10	-2.55474
15824373	chr19:15824373:T:C	7.55243e-65	-6.92185e-10	-2.51205
15824411	chr19:15824411:G:A	2.516e-65	-1.70713	-1.90412
15825062	chr19:15825062:C:T	7.23664e-65	-6.92185e-10	-2.55476
15825238	chr19:15825238:G:A	2.98488e-64	-6.92185e-10	-1.13778
15826247	chr19:15826247:C:A	2.09669e-65	-2.34925	-1.44431
15826769	chr19:15826769:C:T	2.76497e-65	-1.70759	-1.8093
15827872	chr19:15827872:A:G	8.99869e-65	-6.92185e-10	-2.33684
15827960	chr19:15827960:C:T	1.92345e-64	-6.92185e-10	-1.57721
15828009	chr19:15828009:C:T	3.69074e-64	1.25415	-2.17965
15828090	chr19:15828090:G:C	1.05879e-64	-6.92185e-10	-2.1742
15828262	chr19:15828262:T:C	7.68764e-65	-6.92185e-10	-2.49431
15828447	chr19:15828447:T:C	7.92717e-66	-2.45903	-2.30718
15828674	chr19:15828674:G:A	9.68458e-65	-6.92185e-10	-2.26338
15828690	chr19:15828690:G:A	1.5957e-64	-1.76402	-4.09089e-09
15828729	chr19:15828729:A:G	7.5247e-66	-2.45888	-2.35943
15828838	chr19:15828838:A:AAAC	7.89523e-66	-2.46208	-2.30816
15828882	chr19:15828882:C:T	7.92435e-66	-2.46175	-2.30481
15829077	chr19:15829077:C:T	7.99016e-66	-2.46105	-2.29725
15829186	chr19:15829186:C:T	7.89075e-66	-2.46268	-2.30813
15829222	chr19:15829222:AG:A	1.37557e-64	-6.92185e-10	-1.91247
15829235	chr19:15829235:C:T	7.90932e-66	-2.46082	-2.30764
15829265	chr19:15829265:T:C	8.02632e-66	-2.46227	-2.29151
15829373	chr19:15829373:G:C	8.0872e-66	-2.19903	-2.54719
15829416	chr19:15829416:G:C	3.53587e-65	-1.64239	-1.62857
15829519	chr19:15829519:G:A	7.91992e-65	-6.92185e-10	-2.46454
15829670	chr19:15829670:C:T	8.62636e-66	-2.462	-2.21968
15829809	chr19:15829809:A:AT	8.59261e-66	-2.46254	-2.22306
15829817	chr19:15829817:T:C	4.79176e-64	1.69657	-2.36101
15829849	chr19:15829849:G:A	8.57473e-66	-2.46236	-2.22532
15829861	chr19:15829861:C:T	3.3639e-65	-1.63463	-1.68619
15830012	chr19:15830012:CT:C	7.62637e-65	-6.92185e-10	-2.50231
15830085	chr19:15830085:C:T	2.92692e-64	-6.92185e-10	-1.15738
15830159	chr19:15830159:G:A	7.59958e-65	-6.92185e-10	-2.50583
15830199	chr19:15830199:A:C	8.34244e-66	-2.46242	-2.25273
15830209	chr19:15830209:A:C	8.40171e-66	-2.46209	-2.24598
15830252	chr19:15830252:A:G	8.79408e-66	-2.46209	-2.20033
15830290	chr19:15830290:C:T	8.85644e-66	-2.46119	-2.19417
15830367	chr19:15830367:C:T	8.41339e-66	-2.46254	-2.24414
15830441	chr19:15830441:C:T	5.03547e-64	1.83171	-2.44653
15830558	chr19:15830558:T:C	8.43314e-66	-2.46193	-2.2424
15830607	chr19:15830607:G:A	8.22517e-66	-2.46247	-2.26684
15830645	chr19:15830645:A:G	6.45107e-66	-2.4586	-2.51366
15830770	chr19:15830770:C:T	4.49467e-63	1.43473	0.139413
15831005	chr19:15831005:A:G	8.46165e-66	-2.46254	-2.23842
15831310	chr19:15831310:T:C	9.29774e-66	-2.45483	-2.1519
15831335	chr19:15831335:C:T	7.25346e-65	-6.92185e-10	-2.55244
15831385	chr19:15831385:G:A	8.31431e-66	-2.46256	-2.25596
15831440	chr19:15831440:G:A	8.32878e-66	-2.46264	-2.25415
15831448	chr19:15831448:C:T	8.32761e-66	-2.46278	-2.25415
15831588	chr19:15831588:C:A	9.48066e-66	-2.46273	-2.12451
15831704	chr19:15831704:G:C	8.0633e-66	-2.4623	-2.28688
15831832	chr19:15831832:AGCCTGTTATCACTT:A	8.22758e-65	-6.92185e-10	-2.42643
15831859	chr19:15831859:G:A	1.44547e-64	-6.92185e-10	-1.8629
15832020	chr19:15832020:C:T	7.72248e-65	-6.92185e-10	-2.48978
15832110	chr19:15832110:C:T	6.45947e-65	-0.364081	-2.30429
15832401	chr19:15832401:T:C	7.57743e-65	-6.92185e-10	-2.50875
15832474	chr19:15832474:T:C	3.09806e-65	-0.989431	-2.41371
15832543	chr19:15832543:CA:C	7.61494e-65	-6.92185e-10	-2.50381
15832613	chr19:15832613:A:G	7.74545e-65	-6.92185e-10	-2.48681
15832845	chr19:15832845:T:C	8.98983e-65	-6.92185e-10	-2.33783
15832862	chr19:15832862:C:T	7.63462e-65	-6.92185e-10	-2.50123
15832868	chr19:15832868:CT:C	7.24334e-65	-6.92185e-10	-2.55384
15832988	chr19:15832988:C:G	1.37368e-64	-6.92185e-10	-1.91384
15833011	chr19:15833011:A:G	8.8539e-65	-6.92185e-10	-2.35306
15833046	chr19:15833046:T:C	1.60045e-64	-6.92185e-10	-1.76105
15833184	chr19:15833184:C:T	7.23651e-65	-6.92185e-10	-2.55478
15833367	chr19:15833367:T:C	9.10326e-65	-6.92185e-10	-2.32529
15833503	chr19:15833503:T:G	8.98042e-65	-6.92185e-10	-2.33887
15833601	chr19:15833601:G:A	7.25392e-65	-6.92185e-10	-2.55238
15833662	chr19:15833662:C:T	1.37368e-64	-6.92185e-10	-1.91384
15833714	chr19:15833714:G:A	1.37368e-64	-6.92185e-10	-1.91384
15833828	chr19:15833828:C:T	7.61152e-65	-6.92185e-10	-2.50426
15833907	chr19:15833907:C:T	1.5096e-63	-6.92185e-10	0.483093
15833916	chr19:15833916:G:A	1.30586e-64	-6.92185e-10	-1.96447
15833921	chr19:15833921:C:T	8.46991e-65	-6.92185e-10	-2.3974
15834025	chr19:15834025:A:G	1.11365e-64	-6.92185e-10	-2.12369
15834046	chr19:15834046:T:G	8.44384e-65	-6.92185e-10	-2.40048
15834271	chr19:15834271:C:T	3.04965e-63	1.22434	-0.0380632
15834364	chr19:15834364:C:G	7.5763e-65	-6.92185e-10	-2.50889
15834434	chr19:15834434:T:C	2.54658e-65	-2.37373	-1.22544
15834602	chr19:15834602:C:T	7.59206e-65	-6.92185e-10	-2.50682
15834754	chr19:15834754:A:C	2.42878e-64	0.894269	-2.23821
15834781	chr19:15834781:C:T	7.57899e-65	-6.92185e-10	-2.50854
15834788	chr19:15834788:C:T	1.37368e-64	-6.92185e-10	-1.91384
15834804	chr19:15834804:T:A	8.4146e-66	-2.19109	-2.51545
15834823	chr19:15834823:T:C	8.81999e-65	-6.92185e-10	-2.3569
15834830	chr19:15834830:C:T	1.37368e-64	-6.92185e-10	-1.91384
15834889	chr19:15834889:G:A	8.17729e-65	-6.92185e-10	-2.43256
15835040	chr19:15835040:A:C	2.36701e-64	-6.92185e-10	-1.36971
15835051	chr19:15835051:G:C	1.86016e-64	-6.92185e-10	-1.61067
15835056	chr19:15835056:C:T	1.31548e-64	-6.92185e-10	-1.95713
15835121	chr19:15835121:T:C	8.8265e-65	-6.92185e-10	-2.35616
15835209	chr19:15835209:T:C	8.80671e-65	-6.92185e-10	-2.3584
15835270	chr19:15835270:A:G	1.43688e-64	-6.92185e-10	-1.86886
15835325	chr19:15835325:T:C	8.85104e-65	-6.92185e-10	-2.35338
15835561	chr19:15835561:C:T	8.19464e-65	-6.92185e-10	-2.43044
15835819	chr19:15835819:C:T	3.83936e-65	-1.75274	-1.43588
15835844	chr19:15835844:T:G	7.60616e-65	-6.92185e-10	-2.50496
15836223	chr19:15836223:C:T	8.12947e-65	-2.43842	-4.09089e-09
15836252	chr19:15836252:C:T	6.90748e-65	-1.50773	-1.09358
15836304	chr19:15836304:T:A	7.24687e-65	-6.92185e-10	-2.55335
15836366	chr19:15836366:T:C	8.08343e-65	-6.92185e-10	-2.4441
15836407	chr19:15836407:G:A	6.44442e-65	-1.4857	-1.185
15836497	chr19:15836497:G:C	3.02051e-64	0.930721	-2.05663
15836607	chr19:15836607:C:T	1.37368e-64	-6.92185e-10	-1.91384
15836790	chr19:15836790:C:T	7.38943e-65	-6.92185e-10	-2.53387
15836791	chr19:15836791:C:T	2.28218e-63	0.719825	0.176558
15837008	chr19:15837008:A:C	8.86221e-65	-6.92185e-10	-2.35212
15837073	chr19:15837073:A:G	1.37792e-64	-6.92185e-10	-1.91076
15837375	chr19:15837375:C:T	4.72998e-64	-0.677414	-4.09089e-09
15837560	chr19:15837560:C:G	1.31848e-64	-6.92185e-10	-1.95486
15837576	chr19:15837576:T:C	6.63639e-65	-0.198718	-2.44263
15837734	chr19:15837734:A:T	1.44793e-64	-6.92185e-10	-1.8612
15837736	chr19:15837736:A:G	5.7211e-65	-0.256198	-2.53356
15837752	chr19:15837752:G:A	5.80753e-65	-0.23725	-2.53751
15837851	chr19:15837851:G:A	5.46406e-65	-1.54224	-1.29349
15837990	chr19:15837990:A:G	2.28223e-64	0.646088	-2.05227
15838297	chr19:15838297:G:A	8.46795e-65	-6.92185e-10	-2.39763
15838595	chr19:15838595:T:C	7.33068e-66	-2.46275	-2.38169
15838946	chr19:15838946:G:A	6.39815e-65	-1.55381	-1.1241
15839052	chr19:15839052:G:A	8.39783e-65	-6.92185e-10	-2.40595
15839085	chr19:15839085:G:A	6.2713e-65	-0.191913	-2.50602
15839106	chr19:15839106:G:T	8.44077e-65	-6.92185e-10	-2.40085
15839229	chr19:15839229:T:C	8.3852e-65	-6.92185e-10	-2.40745
15839253	chr19:15839253:CA:C	1.51183e-63	-6.92185e-10	0.484573
15839410	chr19:15839410:C:T	1.83019e-64	-6.92185e-10	-1.62691
15839599	chr19:15839599:T:C	5.79529e-65	-0.24206	-2.53481
15839742	chr19:15839742:A:G	1.31218e-64	-6.92185e-10	-1.95965
15839803	chr19:15839803:C:T	1.34726e-64	-6.92185e-10	-1.93326
15839888	chr19:15839888:G:A	8.75572e-65	-1.4487	-0.915511
15839945	chr19:15839945:T:A	5.16327e-65	-0.343439	-2.54891
15840135	chr19:15840135:T:G	7.29676e-65	-0.0254766	-2.52101
15840176	chr19:15840176:C:T	1.31187e-64	-6.92185e-10	-1.95988
15840177	chr19:15840177:A:G	8.45266e-65	-6.92185e-10	-2.39944
15840385	chr19:15840385:T:C	5.74149e-65	-0.263622	-2.52258
15840482	chr19:15840482:G:T	5.95306e-65	-0.238001	-2.51201
15840492	chr19:15840492:T:C	5.77913e-65	-0.264004	-2.51566
15840609	chr19:15840609:A:T	7.46719e-65	-6.92185e-10	-2.5234
15840613	chr19:15840613:G:A	8.63642e-65	-6.92185e-10	-2.37793
15840859	chr19:15840859:C:T	7.6124e-65	-6.92185e-10	-2.50414
15841233	chr19:15841233:T:C	6.04068e-65	-0.190372	-2.54503
15841363	chr19:15841363:T:C	1.28694e-65	-2.41015	-1.87151
15841433	chr19:15841433:C:T	1.03683e-64	-6.92185e-10	-2.19517
15841470	chr19:15841470:G:A	5.64223e-65	-0.301947	-2.50169
15841491	chr19:15841491:C:T	8.26968e-65	-6.92185e-10	-2.42132
15841595	chr19:15841595:T:C	1.34521e-64	-6.92185e-10	-1.93478
15841609	chr19:15841609:G:T	1.4572e-64	-6.92185e-10	-1.85482
15841661	chr19:15841661:A:T	7.41809e-66	-2.44636	-2.38622
15841665	chr19:15841665:T:C	6.90546e-66	-2.4537	-2.45049
15841694	chr19:15841694:T:G	9.66703e-65	0.274179	-2.53938
15841799	chr19:15841799:A:G	4.61831e-65	-0.760108	-2.24378
15842282	chr19:15842282:G:C	1.03221e-64	-0.780461	-1.41917
15842433	chr19:15842433:A:G	4.6347e-65	-0.45798	-2.54237
15842803	chr19:15842803:C:T	1.28169e-64	-6.92185e-10	-1.98315
15843264	chr19:15843264:GC:G	3.85903e-64	-0.26167	-0.619248
15843325	chr19:15843325:A:G	1.83032e-64	-6.92185e-10	-1.62684
15844550	chr19:15844550:A:G	1.35361e-64	-6.92185e-10	-1.92856
15844933	chr19:15844933:A:T	1.61855e-64	0.734282	-2.48408
15845084	chr19:15845084:G:A	3.30996e-63	-6.92185e-10	1.26819
15845143	chr19:15845143:G:C	7.57319e-65	-6.92185e-10	-2.5093
15845211	chr19:15845211:T:C	3.20678e-63	-6.92185e-10	1.23652
15845258	chr19:15845258:T:A	7.63591e-66	-2.3016	-2.50205
15845369	chr19:15845369:G:A	1.98137e-65	-2.44652	-1.40361
15845385	chr19:15845385:G:T	8.34903e-65	-2.41177	-4.09089e-09
15845667	chr19:15845667:T:C	8.80618e-65	-1.42968	-0.928786
15845675	chr19:15845675:A:G	1.15526e-64	-6.92185e-10	-2.08701
15845707	chr19:15845707:T:C	1.16087e-63	-2.46	2.68042
15845964	chr19:15845964:AAGAC:A	1.50364e-64	-1.57025	-0.253187
15846490	chr19:15846490:A:G	1.37131e-63	-2.46052	2.84754
15846694	chr19:15846694:T:G	1.41541e-63	-2.45609	2.87476
15846720	chr19:15846720:G:A	1.1674e-64	-1.44515	-0.631407
15846962	chr19:15846962:C:T	1.70876e-64	-1.69557	-4.09089e-09
15847337	chr19:15847337:C:T	7.62917e-65	-6.92185e-10	-2.50194
15847437	chr19:15847437:T:G	1.7987e-64	-6.92185e-10	-1.64427
15847536	chr19:15847536:T:G	3.0233e-64	-6.92185e-10	-1.12499
15847673	chr19:15847673:T:C	9.5444e-65	-2.38993	0.111961
15847859	chr19:15847859:A:C	6.00498e-65	-2.29582	-0.445513
15847872	chr19:15847872:G:T	6.32017e-65	-2.30384	-0.386338
15848174	chr19:15848174:C:G	1.11459e-64	-6.92185e-10	-2.12284
15848554	chr19:15848554:T:A	2.34475e-64	-6.92185e-10	-1.37916
15848591	chr19:15848591:C:A	2.06459e-63	-6.92185e-10	0.796185
15848595	chr19:15848595:T:C	1.66022e-65	-1.50847	-2.5185
15848618	chr19:15848618:AT:A	5.25669e-65	-2.33084	-0.543576
15848727	chr19:15848727:T:C	4.48743e-65	-2.34955	-0.683088
15849248	chr19:15849248:C:T	2.13232e-63	-6.92185e-10	0.828463
15849578	chr19:15849578:C:T	1.05962e-64	-6.92185e-10	-2.17342
15850117	chr19:15850117:C:T	7.43511e-65	-6.92185e-10	-2.52771
15850150	chr19:15850150:T:C	1.51341e-64	-1.81697	-4.09089e-09
15850463	chr19:15850463:C:G	1.0772e-63	-1.82529	1.97091
15850557	chr19:15850557:A:G	1.07736e-63	-1.82459	1.97036
15850583	chr19:15850583:G:A	1.80084e-64	-6.92185e-10	-1.64308
15850672	chr19:15850672:T:C	7.26488e-65	-6.92185e-10	-2.55087
15850711	chr19:15850711:C:T	1.07298e-64	-6.92185e-10	-2.1609
15850809	chr19:15850809:C:T	1.83858e-64	-6.92185e-10	-1.62234
15850941	chr19:15850941:T:C	1.5073e-65	-1.73652	-2.38707
15850978	chr19:15850978:C:T	1.71046e-64	-6.92185e-10	-1.69457
15851000	chr19:15851000:T:A	1.23943e-63	-0.320602	0.606502
15851039	chr19:15851039:G:C	2.02268e-64	-6.92185e-10	-1.52691
15851057	chr19:15851057:CA:C	6.29267e-64	-6.92185e-10	-0.391949
15851083	chr19:15851083:T:C	1.92422e-65	-2.29404	-1.58536
15851202	chr19:15851202:G:T	2.42626e-64	0.497235	-1.84222
15851359	chr19:15851359:T:C	9.70603e-64	0.39055	-0.349137
15851426	chr19:15851426:T:C	1.26995e-64	-6.92185e-10	-1.99235
15851520	chr19:15851520:T:G	9.68749e-64	0.363531	-0.32403
15851532	chr19:15851532:C:G	8.01586e-65	-6.92185e-10	-2.4525
15851699	chr19:15851699:A:G	7.24692e-65	-1.34343	-1.20991
15851885	chr19:15851885:C:T	2.68776e-64	0.585401	-1.82803
15851983	chr19:15851983:G:T	1.07189e-64	-6.92185e-10	-2.16191
15852216	chr19:15852216:T:C	1.59258e-64	-6.92185e-10	-1.76598
15852496	chr19:15852496:A:G	1.59258e-64	-6.92185e-10	-1.76598
15852769	chr19:15852769:A:T	2.98515e-64	-6.92185e-10	-1.13768
15852885	chr19:15852885:A:G	8.82222e-64	0.316213	-0.370274
15852964	chr19:15852964:C:T	6.19785e-66	-2.45952	-2.55278
15853393	chr19:15853393:T:C	1.97801e-64	0.573513	-2.12275
15853673	chr19:15853673:T:G	7.25128e-65	-6.92185e-10	-2.55274
15853722	chr19:15853722:G:A	7.25259e-65	-6.92185e-10	-2.55256
15853736	chr19:15853736:A:T	2.92272e-63	-6.92185e-10	1.14377
15853911	chr19:15853911:A:G	7.18503e-64	-6.92185e-10	-0.259334
15854069	chr19:15854069:G:A	5.43847e-64	0.776209	-1.31405
15854070	chr19:15854070:T:C	5.10392e-64	0.733145	-1.33447
15854091	chr19:15854091:C:A	1.48023e-65	-2.28779	-1.85393
15854112	chr19:15854112:T:C	1.67382e-64	-1.71622	-4.09089e-09
15854266	chr19:15854266:A:G	2.85754e-64	0.638751	-1.82012
15854280	chr19:15854280:G:A	2.84997e-64	0.623117	-1.80714
15854291	chr19:15854291:G:A	1.92175e-65	-2.26174	-1.61894
15854394	chr19:15854394:G:A	7.23782e-65	-6.92185e-10	-2.5546
15854448	chr19:15854448:G:T	2.25408e-65	-2.16879	-1.55239
15854905	chr19:15854905:A:C	1.02138e-64	-2.21018	-4.09089e-09
15854928	chr19:15854928:G:A	1.16241e-64	-2.08084	-4.09089e-09
15855043	chr19:15855043:G:A	4.21934e-65	-1.1723	-1.92193
15855090	chr19:15855090:G:A	9.92616e-66	-2.00898	-2.53235
15855101	chr19:15855101:C:T	1.00923e-65	-1.99778	-2.52694
15855154	chr19:15855154:T:C	5.36088e-64	1.53435	-2.08656
15855467	chr19:15855467:T:A	5.91968e-64	1.01768	-1.47073
15855501	chr19:15855501:G:A	5.77018e-64	0.977541	-1.45617
15855503	chr19:15855503:A:G	5.59797e-64	-6.92185e-10	-0.50893
15855532	chr19:15855532:A:G	4.17594e-64	0.741863	-1.54386
15855916	chr19:15855916:G:A	5.42583e-65	-1.40971	-1.43304
15855933	chr19:15855933:T:C	7.51892e-66	-2.33914	-2.47994
15856049	chr19:15856049:A:G	5.92289e-64	1.06005	-1.51256
15856096	chr19:15856096:G:A	6.3978e-64	-6.92185e-10	-0.37538
15856109	chr19:15856109:G:A	5.84874e-64	1.07557	-1.54067
15856136	chr19:15856136:T:C	5.90534e-64	0.956851	-1.41233
15856181	chr19:15856181:C:T	7.05108e-64	1.12249	-1.40064
15856505	chr19:15856505:T:C	6.46305e-64	-6.92185e-10	-0.365232
15856914	chr19:15856914:C:T	6.28914e-64	-6.92185e-10	-0.39251
15857446	chr19:15857446:C:T	2.31527e-64	-6.92185e-10	-1.39181
15857474	chr19:15857474:T:C	7.78582e-64	-6.92185e-10	-0.17903
15857623	chr19:15857623:T:G	1.38489e-64	-1.90571	-4.09089e-09
15857745	chr19:15857745:C:T	1.33255e-64	-6.92185e-10	-1.94424
15857975	chr19:15857975:A:G	7.49881e-64	-6.92185e-10	-0.216589
15858100	chr19:15858100:G:A	1.00066e-64	-6.92185e-10	-2.23068
15858663	chr19:15858663:G:A	8.87148e-65	-6.92185e-10	-2.35108
15858761	chr19:15858761:G:A	4.73098e-65	-1.48238	-1.49741
15858978	chr19:15858978:TC:T	1.36471e-64	-1.92039	-4.09089e-09
15859266	chr19:15859266:G:A	9.96748e-65	-6.92185e-10	-2.23459
15859293	chr19:15859293:G:A	4.99785e-65	-1.49236	-1.43256
15859495	chr19:15859495:G:A	5.21214e-65	-1.46277	-1.42016
15860229	chr19:15860229:G:A	1.84798e-63	0.685346	-4.09089e-09
15860317	chr19:15860317:TA:T	7.9918e-65	-6.92185e-10	-2.4555
15860550	chr19:15860550:T:A	1.35571e-64	-6.92185e-10	-1.92701
15860663	chr19:15860663:C:T	2.18369e-64	-2.1617	0.711383
15861367	chr19:15861367:C:T	6.66753e-64	-6.92185e-10	-0.334084
15861494	chr19:15861494:A:T	5.32182e-64	-6.92185e-10	-0.559519
15861924	chr19:15861924:A:G	1.12614e-63	-6.92185e-10	0.190044
15861980	chr19:15861980:T:C	1.32197e-64	-6.92185e-10	-1.95221
15862041	chr19:15862041:A:G	5.82834e-65	-1.61696	-1.15422
15862360	chr19:15862360:A:G	2.30941e-64	-2.14002	0.745681
15862378	chr19:15862378:G:A	3.33731e-64	-6.92185e-10	-1.02617
15862394	chr19:15862394:C:T	6.23973e-65	-1.54983	-1.15315
15862397	chr19:15862397:G:A	2.41923e-64	-6.92185e-10	-1.34789
15862772	chr19:15862772:C:T	7.11069e-66	-2.39351	-2.4814
15862776	chr19:15862776:A:G	1.31116e-64	-6.92185e-10	-1.96042
15862876	chr19:15862876:C:A	1.16803e-63	-6.92185e-10	0.226569
15862959	chr19:15862959:A:C	2.08568e-64	-6.92185e-10	-1.49624
15863166	chr19:15863166:A:G	6.01508e-64	-6.92185e-10	-0.437064
15863463	chr19:15863463:G:A	3.74497e-65	-0.660274	-2.55323
15863523	chr19:15863523:C:T	1.90357e-64	-6.92185e-10	-1.5876
15863694	chr19:15863694:T:C	9.50532e-66	-2.08954	-2.49511
15863718	chr19:15863718:A:G	1.79178e-64	-6.92185e-10	-1.64812
15863853	chr19:15863853:C:T	2.54889e-65	-1.44218	-2.15608
15863877	chr19:15863877:T:C	3.35045e-65	-2.20678	-1.11805
15863894	chr19:15863894:A:G	7.79667e-66	-2.23248	-2.55033
15864016	chr19:15864016:G:C	7.25236e-65	-6.92185e-10	-2.55259
15864089	chr19:15864089:CA:C	2.07122e-64	-6.92185e-10	-1.5032
15864394	chr19:15864394:C:A	7.4893e-65	-6.92185e-10	-2.52044
15864704	chr19:15864704:A:G	1.07027e-65	-2.39385	-2.07216
15864752	chr19:15864752:C:T	1.25465e-64	-6.92185e-10	-2.00448
15865040	chr19:15865040:G:A	3.8506e-65	-2.37089	-0.814802
15865242	chr19:15865242:A:G	4.00925e-65	-2.34073	-0.804588
15865267	chr19:15865267:G:A	1.33469e-64	-6.92185e-10	-1.94264
15865365	chr19:15865365:C:T	1.69622e-64	-6.92185e-10	-1.70293
15865386	chr19:15865386:A:G	1.00666e-64	-1.74658	-0.478111
15865547	chr19:15865547:G:C	8.3781e-65	-6.92185e-10	-2.4083
15865555	chr19:15865555:G:A	1.32586e-64	-1.8462	-0.103066
15865674	chr19:15865674:A:T	3.32278e-65	-2.38245	-0.950662
15865682	chr19:15865682:C:T	3.30553e-65	-2.38335	-0.95497
15866070	chr19:15866070:T:C	1.3219e-64	-6.92185e-10	-1.95226
15866146	chr19:15866146:G:A	4.03062e-65	-2.21703	-0.922972
15866265	chr19:15866265:T:C	6.78297e-66	-2.36954	-2.55255
15866353	chr19:15866353:G:A	8.56599e-65	-6.92185e-10	-2.38612
15866361	chr19:15866361:T:C	8.22601e-65	-6.92185e-10	-2.42662
15866370	chr19:15866370:C:T	7.88665e-65	-6.92185e-10	-2.46875
15866433	chr19:15866433:G:A	8.45251e-65	-6.92185e-10	-2.39946
15866716	chr19:15866716:AATTTAC:A	7.93195e-65	-6.92185e-10	-2.46302
15867004	chr19:15867004:A:G	1.37584e-64	0.516324	-2.42859
15867058	chr19:15867058:C:T	5.83199e-64	-6.92185e-10	-0.467976
15867363	chr19:15867363:C:T	2.61388e-64	-6.92185e-10	-1.2705
15867402	chr19:15867402:C:T	1.41932e-64	-6.92185e-10	-1.88116
15867408	chr19:15867408:C:T	8.72037e-65	-6.92185e-10	-2.36826
15867466	chr19:15867466:C:T	2.63145e-64	-6.92185e-10	-1.2638
15867697	chr19:15867697:C:T	1.69829e-64	0.55518	-2.25689
15867776	chr19:15867776:C:T	1.65959e-64	0.545091	-2.26985
15867831	chr19:15867831:T:G	1.66155e-64	0.560543	-2.28413
15867841	chr19:15867841:C:T	3.45633e-64	0.754287	-1.74541
15868125	chr19:15868125:G:A	7.8373e-64	1.46385	-1.63629
15868183	chr19:15868183:G:C	1.59794e-64	0.44244	-2.20506
15868189	chr19:15868189:A:G	8.20461e-66	-2.21723	-2.51458
15868226	chr19:15868226:A:G	8.30341e-66	-2.20999	-2.50985
15868411	chr19:15868411:AAAG:A	1.07067e-63	-6.92185e-10	0.139536
15868532	chr19:15868532:AAG:A	1.28044e-64	-6.92185e-10	-1.98413
15868652	chr19:15868652:G:C	7.48049e-65	-6.92185e-10	-2.52162
15868891	chr19:15868891:G:T	2.07162e-64	0.603348	-2.10635
15868905	chr19:15868905:A:G	2.05662e-64	0.584454	-2.09473
15869550	chr19:15869550:G:C	1.3411e-64	0.261046	-2.19889
15869554	chr19:15869554:T:A	8.65899e-64	-6.92185e-10	-0.0727359
15869614	chr19:15869614:C:T	1.70504e-64	0.326598	-2.02434
15869682	chr19:15869682:T:G	1.63463e-64	0.451729	-2.19164
15869719	chr19:15869719:T:C	4.32873e-65	-0.519887	-2.54876
15869803	chr19:15869803:T:C	1.76077e-64	-6.92185e-10	-1.66558
15869873	chr19:15869873:T:C	1.51847e-64	0.312373	-2.126
15870191	chr19:15870191:TC:T	1.3673e-64	0.241475	-2.15997
15870215	chr19:15870215:G:C	1.44188e-64	0.308219	-2.17361
15870271	chr19:15870271:C:T	2.75948e-65	-1.92729	-1.59158
15870316	chr19:15870316:C:T	1.46546e-64	0.298473	-2.14764
15870331	chr19:15870331:C:T	9.02173e-65	-6.92185e-10	-2.33428
15870591	chr19:15870591:G:A	8.67164e-66	-2.36823	-2.30822
15870705	chr19:15870705:G:A	2.21138e-64	-6.92185e-10	-1.43772
15870712	chr19:15870712:C:T	2.51069e-65	-1.97628	-1.63709
15870788	chr19:15870788:T:A	7.69439e-64	-6.92185e-10	-0.190843
15870884	chr19:15870884:G:T	7.01165e-64	-6.92185e-10	-0.283762
15870995	chr19:15870995:A:G	2.6014e-64	0.241901	-1.51719
15871011	chr19:15871011:G:A	4.26864e-64	1.01361	-1.79365
15871102	chr19:15871102:T:C	4.3875e-65	-0.981335	-2.07382
15871163	chr19:15871163:A:C	1.31319e-64	0.199216	-2.15809
15871268	chr19:15871268:C:T	1.02889e-63	-6.92185e-10	0.0997341
15871322	chr19:15871322:G:C	1.56519e-64	-6.92185e-10	-1.78333
15871392	chr19:15871392:G:T	9.11105e-65	-6.92185e-10	-2.32443
15871529	chr19:15871529:T:C	1.03385e-64	-2.19805	-4.09089e-09
15871557	chr19:15871557:C:T	7.31784e-65	-6.92185e-10	-2.5436
15871604	chr19:15871604:G:A	1.14431e-64	0.149134	-2.24567
15871750	chr19:15871750:A:C	2.31843e-64	-1.49842	0.107978
15871782	chr19:15871782:C:T	1.62144e-64	-6.92185e-10	-1.74802
15871848	chr19:15871848:A:G	1.1347e-64	0.140796	-2.24577
15871890	chr19:15871890:C:T	1.1635e-64	0.16135	-2.24125
15871897	chr19:15871897:T:C	1.12514e-64	0.140817	-2.25425
15871911	chr19:15871911:A:G	1.3308e-63	2.30497	-1.94794
15871950	chr19:15871950:T:C	8.93257e-65	0.199678	-2.54389
15872054	chr19:15872054:C:T	1.18534e-64	0.176074	-2.23737
15872069	chr19:15872069:A:G	9.05932e-65	-2.33012	-4.09089e-09
15872238	chr19:15872238:C:T	9.15812e-65	-6.92185e-10	-2.31928
15872321	chr19:15872321:G:A	1.18523e-64	-6.92185e-10	-2.0614
15872616	chr19:15872616:A:G	1.36294e-64	0.228954	-2.15064
15872837	chr19:15872837:C:A	7.47316e-65	-6.92185e-10	-2.5226
15872877	chr19:15872877:G:A	1.24462e-63	-6.92185e-10	0.290082
15872889	chr19:15872889:T:TGCTG	1.7958e-64	0.603744	-2.24963
15872891	chr19:15872891:A:G	1.35581e-64	0.298813	-2.22575
15872926	chr19:15872926:A:G	1.16049e-64	0.153319	-2.23581
15873074	chr19:15873074:A:G	1.86431e-65	-2.31392	-1.59711
15873161	chr19:15873161:G:A	2.25911e-64	-1.53644	0.120082
15873163	chr19:15873163:G:A	9.16713e-65	-6.92185e-10	-2.31829
15873192	chr19:15873192:A:T	1.50353e-65	-2.28863	-1.83747
15873639	chr19:15873639:C:T	3.85518e-64	-6.92185e-10	-0.881916
15874060	chr19:15874060:C:T	1.50068e-65	-2.32523	-1.80277
15874101	chr19:15874101:G:A	2.13291e-64	-1.52316	0.0493137
15874107	chr19:15874107:G:A	8.27884e-65	-2.42022	-4.09089e-09
15874189	chr19:15874189:T:C	1.37707e-64	-1.91138	-4.09089e-09
15874199	chr19:15874199:C:T	1.03671e-65	-2.28475	-2.21312
15874257	chr19:15874257:C:T	2.26302e-64	-1.48556	0.0709281
15874840	chr19:15874840:G:C	1.47354e-64	-6.92185e-10	-1.84366
15874845	chr19:15874845:G:A	1.02907e-63	-6.92185e-10	0.0999097
15875075	chr19:15875075:A:C	2.86145e-64	-6.92185e-10	-1.18
15875171	chr19:15875171:C:T	1.45213e-64	-6.92185e-10	-1.85831
15875654	chr19:15875654:C:T	1.12734e-65	-1.86194	-2.55212
15875683	chr19:15875683:G:A	7.70202e-65	-6.92185e-10	-2.49244
15875720	chr19:15875720:C:T	7.96773e-65	-2.45852	-4.09089e-09
15875820	chr19:15875820:A:T	2.22549e-64	-1.49515	0.0637961
15875837	chr19:15875837:C:T	1.22268e-64	0.224584	-2.25487
15875922	chr19:15875922:T:C	1.42129e-64	-6.92185e-10	-1.87977
15876209	chr19:15876209:A:G	1.47887e-64	-6.92185e-10	-1.84006
15876423	chr19:15876423:A:T	2.5592e-64	-1.41548	0.123839
15876522	chr19:15876522:G:A	3.41513e-65	-1.96876	-1.33694
15876887	chr19:15876887:T:C	1.35107e-64	-6.92185e-10	-1.93044
15877127	chr19:15877127:G:A	7.65961e-65	-6.92185e-10	-2.49796
15877131	chr19:15877131:C:T	7.42505e-65	-6.92185e-10	-2.52906
15877156	chr19:15877156:C:T	6.82328e-65	-1.5207	-1.09288
15877157	chr19:15877157:G:A	1.01075e-64	0.199833	-2.42047
15877772	chr19:15877772:A:G	7.89498e-65	-6.92185e-10	-2.46769
15877848	chr19:15877848:T:C	1.24277e-64	0.260484	-2.27448
15877942	chr19:15877942:CTT:C	1.06947e-64	0.22243	-2.3866
15878230	chr19:15878230:C:G	1.10597e-65	-1.87935	-2.55385
15878357	chr19:15878357:C:T	2.53672e-65	-1.91389	-1.68915
15878374	chr19:15878374:G:A	2.05903e-64	-1.55334	0.0442411
15878595	chr19:15878595:C:T	2.77482e-63	1.59827	-0.506429
15878644	chr19:15878644:A:G	3.3831e-64	-6.92185e-10	-1.01254
15879061	chr19:15879061:T:A	1.27041e-64	0.338633	-2.33063
15879238	chr19:15879238:A:G	1.64469e-65	-2.24775	-1.78861
15879621	chr19:15879621:C:T	6.27055e-64	0.626954	-1.02242
15880866	chr19:15880866:C:T	9.20129e-65	-1.54214	-0.772432
15880968	chr19:15880968:G:A	2.98313e-64	-1.13836	-4.09089e-09
15881509	chr19:15881509:G:A	7.28109e-65	-6.92185e-10	-2.54864
15881543	chr19:15881543:T:C	8.47337e-65	-2.39699	-4.09089e-09
15881743	chr19:15881743:A:G	3.26939e-65	-2.00315	-1.34616
15882375	chr19:15882375:C:T	9.61428e-65	-6.92185e-10	-2.27067
15883622	chr19:15883622:C:T	1.59775e-64	-6.92185e-10	-1.76274
15883668	chr19:15883668:A:T	8.03365e-65	-2.45028	-4.09089e-09
15883683	chr19:15883683:T:C	1.58329e-64	-6.92185e-10	-1.77183
15883861	chr19:15883861:C:T	2.55366e-64	-6.92185e-10	-1.29381
15883936	chr19:15883936:A:G	1.22346e-63	-6.92185e-10	0.272938
15884223	chr19:15884223:G:A	1.62722e-64	-6.92185e-10	-1.74446
15884429	chr19:15884429:T:A	7.29085e-64	-6.92185e-10	-0.244714
15884485	chr19:15884485:A:T	7.65312e-65	-6.92185e-10	-2.49881
15884599	chr19:15884599:C:A	1.56717e-64	-6.92185e-10	-1.78207
15884637	chr19:15884637:GT:G	9.41971e-65	-6.92185e-10	-2.29111
15884944	chr19:15884944:C:T	4.47235e-64	-6.92185e-10	-0.733421
15884978	chr19:15884978:C:T	5.3673e-65	-0.926209	-1.92739
15884994	chr19:15884994:C:CT	1.47394e-64	-1.1621	-0.681294
15884995	chr19:15884995:A:T	1.41324e-64	-1.19715	-0.6883
15885039	chr19:15885039:G:A	9.69653e-65	-6.92185e-10	-2.26215
15885092	chr19:15885092:T:C	3.43577e-64	-0.704073	-0.293019
15885164	chr19:15885164:C:A	8.61435e-66	-2.2294	-2.45368
15885435	chr19:15885435:A:G	7.38882e-66	-2.29137	-2.54517
15885482	chr19:15885482:A:G	5.18706e-65	-0.956716	-1.93104
15885539	chr19:15885539:A:T	8.12866e-66	-2.25329	-2.48782
15885687	chr19:15885687:C:T	1.15897e-64	-6.92185e-10	-2.0838
15885775	chr19:15885775:G:T	8.7133e-65	-2.36907	-4.09089e-09
15885870	chr19:15885870:G:A	7.23757e-65	-6.92185e-10	-2.55463
15885914	chr19:15885914:C:T	5.67389e-64	-6.92185e-10	-0.495459
15886010	chr19:15886010:G:A	8.33911e-65	-1.28724	-1.12572
15886097	chr19:15886097:C:T	1.00579e-64	-1.17199	-1.05358
15886207	chr19:15886207:C:T	7.35825e-65	-6.92185e-10	-2.5381
15886506	chr19:15886506:C:T	8.72424e-65	-2.36781	-4.09089e-09
15886612	chr19:15886612:A:C	5.49708e-65	-0.913767	-1.91594
15886726	chr19:15886726:G:C	5.85064e-65	-0.895001	-1.87237
15886754	chr19:15886754:G:A	8.45893e-66	-2.22654	-2.47474
15887112	chr19:15887112:C:T	8.40621e-66	-2.22638	-2.48116
15887209	chr19:15887209:G:T	1.70306e-64	-6.92185e-10	-1.69891
15887327	chr19:15887327:T:A	7.27398e-65	-6.92185e-10	-2.54962
15887333	chr19:15887333:T:G	1.70804e-64	-6.92185e-10	-1.69599
15887388	chr19:15887388:A:T	7.44387e-66	-2.27559	-2.55352
15887822	chr19:15887822:A:G	1.10382e-64	-2.13256	-4.09089e-09
15888021	chr19:15888021:CAGATAT:C	7.25619e-66	-2.32531	-2.52933
15888194	chr19:15888194:A:T	2.61508e-64	-6.92185e-10	-1.27004
15888285	chr19:15888285:C:T	4.82234e-64	-6.92185e-10	-0.658075
15888668	chr19:15888668:A:G	1.59607e-64	-6.92185e-10	-1.76379
15888788	chr19:15888788:A:G	1.39961e-65	-2.35952	-1.83821
15888817	chr19:15888817:C:T	5.42382e-65	-0.876891	-1.96623
15889091	chr19:15889091:A:G	1.59247e-64	-6.92185e-10	-1.76605
15889356	chr19:15889356:C:T	7.61833e-66	-2.26429	-2.54165
15889510	chr19:15889510:A:G	3.58809e-64	-6.92185e-10	-0.953715
15890207	chr19:15890207:ACTC:A	9.50156e-64	-6.92185e-10	0.0201224
15890405	chr19:15890405:C:A	1.34411e-65	-2.35591	-1.88227
15890574	chr19:15890574:A:C	8.07607e-65	-2.44501	-4.09089e-09
15890789	chr19:15890789:G:A	7.24278e-65	-6.92185e-10	-2.55391
15890924	chr19:15890924:A:G	5.08894e-64	-6.92185e-10	-0.604264
15890930	chr19:15890930:G:A	7.59582e-66	-2.25726	-2.55164
15891010	chr19:15891010:T:C	1.36397e-64	-6.92185e-10	-1.92093
15891038	chr19:15891038:T:A	1.77552e-64	-6.92185e-10	-1.65724
15891042	chr19:15891042:G:T	8.50521e-66	-2.20929	-2.48654
15891378	chr19:15891378:C:T	1.61673e-64	-6.92185e-10	-1.75093
15891487	chr19:15891487:C:T	3.0654e-65	-1.92255	-1.49119
15891552	chr19:15891552:A:G	2.76488e-64	-6.92185e-10	-1.21434
15891583	chr19:15891583:T:C	7.6931e-65	-6.92185e-10	-2.4936
15891694	chr19:15891694:G:A	7.59483e-64	-6.92185e-10	-0.203866
15891711	chr19:15891711:G:A	8.89243e-65	-6.92185e-10	-2.34872
15891727	chr19:15891727:C:A	7.28221e-65	-6.92185e-10	-2.54848
15892833	chr19:15892833:C:T	1.58311e-64	-6.92185e-10	-1.77194
15892841	chr19:15892841:T:C	4.4728e-65	-0.894662	-2.14124
15892885	chr19:15892885:C:T	3.35665e-65	-1.85584	-1.46714
15892908	chr19:15892908:A:C	7.39283e-64	-6.92185e-10	-0.230823
15892942	chr19:15892942:T:C	8.08621e-66	-2.3529	-2.39345
15893046	chr19:15893046:A:G	7.37954e-64	-6.92185e-10	-0.232623
15893561	chr19:15893561:A:T	1.97636e-64	-0.724514	-0.825563
15893586	chr19:15893586:C:G	2.88947e-65	-1.00471	-2.46813
15893672	chr19:15893672:G:A	2.11631e-64	-6.92185e-10	-1.48166
15893990	chr19:15893990:C:A	1.78038e-64	-0.762872	-0.891633
15894170	chr19:15894170:C:T	8.58209e-65	-6.92185e-10	-2.38424
15894179	chr19:15894179:A:C	7.65893e-65	-6.92185e-10	-2.49805
15894180	chr19:15894180:C:T	7.46998e-65	-6.92185e-10	-2.52303
15894193	chr19:15894193:C:T	3.05244e-65	-1.01808	-2.3999
15894206	chr19:15894206:G:A	1.846e-64	-0.771469	-0.846845
15894209	chr19:15894209:T:C	1.85259e-64	-0.761427	-0.853325
15894271	chr19:15894271:C:T	8.72514e-65	-6.92185e-10	-2.36771
15894294	chr19:15894294:C:T	1.97335e-64	-0.724188	-0.827412
15894350	chr19:15894350:T:C	7.24223e-65	-6.92185e-10	-2.55399
15894375	chr19:15894375:C:T	7.02495e-66	-2.41933	-2.46771
15894386	chr19:15894386:T:A	7.28175e-65	-6.92185e-10	-2.54855
15894422	chr19:15894422:A:G	2.16579e-64	-0.668809	-0.789738
15894427	chr19:15894427:C:T	1.29755e-64	-6.92185e-10	-1.97086
15894432	chr19:15894432:C:G	2.0104e-64	-6.92185e-10	-1.533
15894466	chr19:15894466:G:C	1.99611e-64	-0.697462	-0.842672
15894486	chr19:15894486:C:T	2.04586e-64	-0.723694	-0.791823
15894711	chr19:15894711:G:T	8.31145e-66	-2.27132	-2.44755
15894805	chr19:15894805:A:T	2.03884e-64	-0.738927	-0.780026
15894835	chr19:15894835:G:A	3.07298e-64	-6.92185e-10	-1.10869
15894972	chr19:15894972:C:T	8.95498e-65	-2.34171	-4.09089e-09
15895211	chr19:15895211:G:C	7.24914e-65	-6.92185e-10	-2.55304
15895264	chr19:15895264:T:A	1.47211e-65	-1.60403	-2.5432
15895291	chr19:15895291:T:C	2.68536e-65	-1.00042	-2.54569
15895335	chr19:15895335:A:G	4.74498e-64	-6.92185e-10	-0.674247
15895358	chr19:15895358:A:G	4.9635e-64	-6.92185e-10	-0.629223
15895368	chr19:15895368:A:G	2.70163e-65	-0.991363	-2.5487
15895455	chr19:15895455:C:T	2.55099e-64	-6.92185e-10	-1.29485
15895459	chr19:15895459:A:G	7.30022e-65	-6.92185e-10	-2.54601
15895484	chr19:15895484:C:CA	4.87264e-64	-6.92185e-10	-0.647698
15895570	chr19:15895570:T:G	4.90278e-64	-6.92185e-10	-0.641532
15895603	chr19:15895603:G:A	1.95603e-64	-0.723467	-0.83695
15895735	chr19:15895735:T:C	7.23569e-65	-6.92185e-10	-2.55489
15895801	chr19:15895801:T:C	1.947e-64	-0.728826	-0.836217
15896000	chr19:15896000:C:T	9.08601e-64	-6.92185e-10	-0.0245979
15896044	chr19:15896044:A:C	2.80034e-65	-0.951831	-2.55235
15896182	chr19:15896182:C:T	5.02061e-64	-6.92185e-10	-0.617783
15896335	chr19:15896335:G:A	2.50034e-63	-6.92185e-10	0.987679
15896407	chr19:15896407:G:T	1.68948e-64	-6.92185e-10	-1.70691
15896647	chr19:15896647:G:A	4.30435e-64	-6.92185e-10	-0.771709
15896723	chr19:15896723:C:T	4.44886e-64	-6.92185e-10	-0.738687
15896743	chr19:15896743:T:C	4.44886e-64	-6.92185e-10	-0.738687
15896830	chr19:15896830:G:A	7.37484e-65	-6.92185e-10	-2.53584
15896877	chr19:15896877:G:A	8.26001e-65	-6.92185e-10	-2.42249
15896960	chr19:15896960:G:A	7.24321e-65	-6.92185e-10	-2.55385
15896974	chr19:15896974:A:G	2.48204e-65	-1.0708	-2.55404
15897012	chr19:15897012:C:T	4.44886e-64	-6.92185e-10	-0.738687
15897094	chr19:15897094:T:C	4.4005e-64	-6.92185e-10	-0.749616
15897289	chr19:15897289:T:C	2.26401e-64	-0.754275	-0.659923
15897566	chr19:15897566:C:G	7.33661e-65	-6.92185e-10	-2.54104
15897578	chr19:15897578:A:C	2.51596e-65	-1.06788	-2.54339
15897624	chr19:15897624:A:G	1.91748e-64	-0.769304	-0.81102
15897634	chr19:15897634:C:T	4.46953e-64	-6.92185e-10	-0.73405
15897654	chr19:15897654:G:A	4.35917e-64	-6.92185e-10	-0.759053
15897688	chr19:15897688:A:G	4.47097e-64	-6.92185e-10	-0.733729
15897702	chr19:15897702:A:G	2.74659e-65	-0.979123	-2.54444
15897833	chr19:15897833:G:A	9.55927e-65	-1.95115	-0.325261
15898051	chr19:15898051:G:A	6.61656e-64	-6.92185e-10	-0.341759
15898323	chr19:15898323:G:A	9.75071e-65	-1.94515	-0.311433
15898324	chr19:15898324:G:T	9.76776e-65	-1.9434	-0.311433
15898374	chr19:15898374:CATAGATA:C	9.68669e-64	-6.92185e-10	0.039419
15898578	chr19:15898578:A:G	2.31458e-65	-1.96629	-1.7284
15898800	chr19:15898800:C:T	7.9857e-65	-6.92185e-10	-2.45627
15899095	chr19:15899095:T:C	9.74492e-65	-2.25717	-4.09089e-09
15899116	chr19:15899116:A:C	7.27735e-65	-6.92185e-10	-2.54915
15899117	chr19:15899117:T:C	7.29226e-65	-6.92185e-10	-2.54711
15900141	chr19:15900141:G:T	3.08179e-65	-2.10728	-1.30112
15900196	chr19:15900196:G:A	8.29018e-66	-2.26373	-2.4577
15900209	chr19:15900209:A:T	2.20206e-64	-1.44194	-4.09089e-09
15900263	chr19:15900263:G:A	3.18285e-65	-2.11117	-1.26497
15900424	chr19:15900424:C:T	7.47748e-66	-2.35348	-2.47113
15900471	chr19:15900471:A:G	2.0676e-64	-1.50495	-4.09089e-09
15900953	chr19:15900953:C:G	8.08546e-65	-2.04608	-0.397769
15901266	chr19:15901266:C:A	1.61652e-64	-6.92185e-10	-1.75106
15901319	chr19:15901319:G:T	8.33348e-66	-2.275	-2.44123
15901320	chr19:15901320:T:C	2.88582e-65	-2.12311	-1.351
15901458	chr19:15901458:A:C	2.88736e-65	-2.12928	-1.34429
15901802	chr19:15901802:A:G	2.35895e-65	-2.14868	-1.52702
15901947	chr19:15901947:C:T	2.94937e-65	-2.08862	-1.36371
15902317	chr19:15902317:C:T	2.89587e-65	-2.13617	-1.33446
15902497	chr19:15902497:G:GCAGA	3.17672e-65	-2.10599	-1.27208
15902528	chr19:15902528:T:C	1.10299e-65	-2.18447	-2.25142
15902606	chr19:15902606:T:C	2.99539e-65	-2.1397	-1.29715
15902848	chr19:15902848:A:G	2.96174e-65	-2.11869	-1.32945
15903005	chr19:15903005:G:A	3.09529e-65	-2.10027	-1.30376
15903064	chr19:15903064:G:C	1.08984e-65	-2.1928	-2.25509
15903171	chr19:15903171:C:T	2.32502e-64	-6.92185e-10	-1.38761
15903354	chr19:15903354:G:C	1.12221e-65	-2.18487	-2.23374
15903365	chr19:15903365:CAA:C	1.1076e-65	-2.19003	-2.2417
15903454	chr19:15903454:T:C	7.94911e-65	-2.46086	-4.09089e-09
15903485	chr19:15903485:T:G	7.65754e-65	-6.92185e-10	-2.49823
15903563	chr19:15903563:T:C	1.1022e-65	-2.18987	-2.24675
15903724	chr19:15903724:C:G	1.68848e-64	-6.92185e-10	-1.7075
15903752	chr19:15903752:G:A	1.07559e-65	-2.25607	-2.20498
15903821	chr19:15903821:A:G	7.43351e-66	-2.46271	-2.36779
15904289	chr19:15904289:T:C	1.43154e-65	-2.17257	-2.0026
15904484	chr19:15904484:T:C	7.99299e-65	-6.92185e-10	-2.45535
15904644	chr19:15904644:C:CA	1.53848e-65	-2.22577	-1.87735
15904656	chr19:15904656:A:T	8.7424e-65	-6.92185e-10	-2.36573
15904695	chr19:15904695:CTG:C	1.52318e-65	-2.22891	-1.88421
15904841	chr19:15904841:A:T	2.01787e-65	-2.12483	-1.70705
15904901	chr19:15904901:A:G	4.63539e-65	-1.14705	-1.85315
15904974	chr19:15904974:C:G	6.59318e-66	-2.39794	-2.55253
15905074	chr19:15905074:A:T	1.7641e-65	-2.19415	-1.77213
15905301	chr19:15905301:T:A	7.3558e-65	-6.92185e-10	-2.53843
15905607	chr19:15905607:G:A	4.69114e-65	-1.44351	-1.54474
15906003	chr19:15906003:AT:A	1.37963e-65	-2.31291	-1.8992
15906223	chr19:15906223:A:T	9.69999e-66	-2.4398	-2.12458
15906317	chr19:15906317:G:T	1.31692e-65	-2.32027	-1.93836
15906781	chr19:15906781:T:C	1.34861e-65	-2.32217	-1.91268
15906807	chr19:15906807:G:A	1.29918e-65	-2.3392	-1.93299
15906987	chr19:15906987:A:C	8.31052e-65	-2.4164	-4.09089e-09
15907063	chr19:15907063:T:C	1.32119e-65	-2.3019	-1.95348
15907064	chr19:15907064:G:A	1.31095e-65	-2.31156	-1.9516
15907225	chr19:15907225:A:G	6.62116e-65	-1.33257	-1.31107
15907240	chr19:15907240:A:C	1.30556e-65	-2.31045	-1.95684
15907330	chr19:15907330:G:A	1.70206e-64	-6.92185e-10	-1.6995
15907340	chr19:15907340:G:A	5.52313e-64	-6.92185e-10	-0.52239
15907368	chr19:15907368:C:T	1.085e-65	-2.29827	-2.15407
15907863	chr19:15907863:C:T	5.6497e-64	-6.92185e-10	-0.499732
15908054	chr19:15908054:A:T	3.5955e-64	-6.92185e-10	-0.95165
15908171	chr19:15908171:C:A	1.3361e-65	-2.32179	-1.92238
15908598	chr19:15908598:C:A	4.4353e-64	-0.741738	-4.09089e-09
15909536	chr19:15909536:A:G	5.01526e-64	-6.92185e-10	-0.618849
15909566	chr19:15909566:C:T	6.85076e-66	-2.36754	-2.5446
15909720	chr19:15909720:G:A	6.81333e-66	-2.36289	-2.55473
15909814	chr19:15909814:C:T	1.32768e-65	-2.31176	-1.93872
15910145	chr19:15910145:C:A	4.04187e-65	-1.46358	-1.67364
15910321	chr19:15910321:G:A	7.24112e-65	-6.92185e-10	-2.55414
15910388	chr19:15910388:G:A	8.41938e-66	-2.37882	-2.32715
15910841	chr19:15910841:CT:C	8.04907e-65	-6.92185e-10	-2.44836
15910869	chr19:15910869:GCATA:G	2.22266e-64	-6.92185e-10	-1.43263
15911078	chr19:15911078:G:A	6.87808e-66	-2.35584	-2.55233
15911097	chr19:15911097:T:C	6.85059e-66	-2.35929	-2.55288
15911190	chr19:15911190:A:G	6.78389e-66	-2.36942	-2.55253
15911334	chr19:15911334:A:G	1.27092e-65	-2.31339	-1.98078
15911371	chr19:15911371:A:T	7.25921e-65	-6.92185e-10	-2.55165
15911531	chr19:15911531:A:G	7.41454e-65	-6.92185e-10	-2.53048
15911825	chr19:15911825:A:G	7.47615e-64	-6.92185e-10	-0.219615
15912306	chr19:15912306:C:T	1.41949e-65	-2.28003	-1.9036
15912372	chr19:15912372:C:T	5.47102e-64	-6.92185e-10	-0.531869
15912567	chr19:15912567:A:G	6.16945e-66	-2.46279	-2.55411
15912568	chr19:15912568:G:A	2.56248e-65	-2.07835	-1.51459
15912925	chr19:15912925:T:C	6.28196e-66	-2.46279	-2.53603
15913330	chr19:15913330:G:A	2.086e-64	-1.49609	-4.09089e-09
15913626	chr19:15913626:A:T	1.51572e-65	-2.40392	-1.71411
15913728	chr19:15913728:A:G	8.19635e-65	-0.503324	-1.92691
15913795	chr19:15913795:C:G	7.25405e-65	-6.92185e-10	-2.55236
15913929	chr19:15913929:A:G	6.48962e-66	-2.4564	-2.5099
15914366	chr19:15914366:C:T	2.37815e-65	-1.88271	-1.78489
15914502	chr19:15914502:T:G	1.65956e-64	-0.952933	-0.771851
15915330	chr19:15915330:T:C	1.52628e-65	-1.82653	-2.28456
15915394	chr19:15915394:A:G	1.56528e-65	-1.79836	-2.2875
15915453	chr19:15915453:T:A	1.47285e-65	-1.84994	-2.29678
15915647	chr19:15915647:T:A	7.30293e-65	-6.92185e-10	-2.54564
15915812	chr19:15915812:A:C	2.62173e-63	1.03508	-4.09089e-09
15915870	chr19:15915870:G:A	1.24031e-65	-2.03542	-2.28314
15915963	chr19:15915963:C:T	1.43895e-64	-6.92185e-10	-1.86742
15916084	chr19:15916084:G:A	1.76364e-65	-1.67858	-2.28795
15916257	chr19:15916257:T:C	1.76501e-65	-1.69925	-2.26652
15916321	chr19:15916321:G:C	1.13484e-64	-0.851908	-1.25293
15916355	chr19:15916355:G:A	1.64809e-65	-1.74327	-2.29103
15916358	chr19:15916358:G:A	7.12438e-66	-2.45926	-2.41372
15916467	chr19:15916467:C:T	2.37671e-64	-6.92185e-10	-1.36562
15916795	chr19:15916795:GA:G	1.4991e-64	-6.92185e-10	-1.82647
15916888	chr19:15916888:G:C	8.67537e-65	-2.37343	-4.09089e-09
15916937	chr19:15916937:A:G	1.7214e-65	-1.70948	-2.2813
15917019	chr19:15917019:A:T	1.44949e-64	-6.92185e-10	-1.86012
15917675	chr19:15917675:G:T	2.63184e-64	-6.92185e-10	-1.26365
15917981	chr19:15917981:G:A	1.33972e-65	-2.00059	-2.24087
15918026	chr19:15918026:G:T	1.00253e-63	-6.92185e-10	0.0737816
15918031	chr19:15918031:C:T	1.46275e-64	-6.92185e-10	-1.85101
15918230	chr19:15918230:G:A	1.22208e-63	-6.92185e-10	0.271806
15918449	chr19:15918449:T:A	8.83837e-66	-2.16287	-2.49454
15919045	chr19:15919045:T:A	2.0935e-64	-0.773065	-0.719434
15919073	chr19:15919073:C:T	7.09601e-66	-2.34823	-2.52874
15919083	chr19:15919083:T:C	1.5076e-64	-6.92185e-10	-1.82082
15919298	chr19:15919298:A:C	1.66478e-65	-1.75705	-2.26718
15919648	chr19:15919648:G:T	8.54891e-66	-2.15775	-2.53295
15919683	chr19:15919683:C:T	8.47185e-66	-2.1691	-2.53066
15920096	chr19:15920096:G:C	1.82171e-65	-1.78404	-2.1501
15920250	chr19:15920250:A:G	9.72266e-65	-2.25946	-4.09089e-09
15920378	chr19:15920378:A:T	1.66006e-65	-1.75229	-2.27478
15920604	chr19:15920604:T:C	1.54493e-65	-2.08165	-2.01729
15920632	chr19:15920632:C:T	1.62868e-65	-1.76819	-2.27796
15921002	chr19:15921002:T:C	8.20346e-65	-2.42936	-4.09089e-09
15921375	chr19:15921375:A:G	7.96484e-65	-2.45888	-4.09089e-09
15921574	chr19:15921574:A:G	1.59574e-65	-1.78943	-2.27715
15921833	chr19:15921833:A:C	9.6909e-66	-2.01724	-2.54808
15921982	chr19:15921982:C:A	1.38053e-64	-6.92185e-10	-1.90887
15922298	chr19:15922298:C:T	1.72641e-64	-6.92185e-10	-1.68529
15922313	chr19:15922313:T:C	1.48145e-64	-6.92185e-10	-1.83831
15922569	chr19:15922569:G:T	7.00336e-65	-0.963038	-1.62449
15922675	chr19:15922675:C:T	1.56548e-65	-1.77236	-2.31337
15922808	chr19:15922808:C:T	1.59025e-65	-2.09613	-1.9739
15922843	chr19:15922843:C:T	9.90482e-65	-0.88794	-1.35296
15923552	chr19:15923552:A:G	7.24107e-65	-6.92185e-10	-2.55415
15923709	chr19:15923709:T:A	1.45855e-64	-6.92185e-10	-1.85389
15923904	chr19:15923904:A:G	7.1654e-66	-2.35373	-2.51351
15924313	chr19:15924313:A:G	1.83477e-65	-1.74402	-2.18298
15924664	chr19:15924664:C:T	1.17007e-65	-2.13359	-2.24327
15924674	chr19:15924674:C:T	8.07285e-65	-6.92185e-10	-2.44541
15924684	chr19:15924684:C:T	1.6193e-65	-1.74919	-2.30274
15924707	chr19:15924707:G:A	1.95916e-65	-1.77053	-2.09087
15925093	chr19:15925093:A:G	1.13528e-63	-6.92185e-10	0.198131
15925187	chr19:15925187:A:G	7.9389e-65	-0.836646	-1.6255
15925284	chr19:15925284:C:G	1.39414e-64	-6.92185e-10	-1.89905
15925522	chr19:15925522:G:A	1.41723e-64	-6.92185e-10	-1.88263
15925954	chr19:15925954:G:C	1.42754e-64	-6.92185e-10	-1.87538
15926400	chr19:15926400:A:G	3.0783e-65	-1.78856	-1.62098
15926413	chr19:15926413:C:T	1.56362e-65	-1.74701	-2.33991
15926442	chr19:15926442:T:A	1.58939e-65	-1.73973	-2.33084
15926443	chr19:15926443:T:C	1.25415e-64	-0.883996	-1.12088
15926848	chr19:15926848:G:GT	1.57678e-65	-1.73965	-2.33888
15926852	chr19:15926852:ACT:A	1.62131e-65	-1.7287	-2.32198
15927151	chr19:15927151:A:G	8.88545e-64	-6.92185e-10	-0.0469193
15927301	chr19:15927301:G:A	1.33736e-64	-6.92185e-10	-1.94064
15927524	chr19:15927524:G:A	1.68149e-65	-1.72724	-2.287
15927555	chr19:15927555:C:G	1.11379e-65	-2.09056	-2.33558
15927713	chr19:15927713:A:G	3.84739e-64	-6.92185e-10	-0.883938
15928055	chr19:15928055:G:A	2.28751e-64	-6.92185e-10	-1.40387
15928110	chr19:15928110:C:T	1.88923e-65	-1.78086	-2.11689
15928168	chr19:15928168:A:G	1.07766e-63	-6.92185e-10	0.146047
15928539	chr19:15928539:A:T	1.79026e-65	-1.72978	-2.22178
15928586	chr19:15928586:C:T	1.77929e-65	-1.71331	-2.24439
15928643	chr19:15928643:C:G	1.72775e-65	-1.74641	-2.24069
15928663	chr19:15928663:A:C	1.72088e-65	-1.75075	-2.24033
15928822	chr19:15928822:A:G	1.69044e-65	-1.76007	-2.24886
15928981	chr19:15928981:T:G	7.222e-66	-2.3556	-2.50377
15928993	chr19:15928993:G:A	1.76473e-65	-1.71955	-2.24637
15929163	chr19:15929163:G:A	1.35778e-65	-2.19891	-2.02916
15929186	chr19:15929186:C:T	1.63845e-65	-1.78876	-2.25141
15929301	chr19:15929301:T:C	1.07081e-64	-6.92185e-10	-2.16292
15929482	chr19:15929482:A:G	1.82346e-65	-1.71481	-2.21837
15929675	chr19:15929675:C:T	1.1986e-64	-6.92185e-10	-2.05018
15929956	chr19:15929956:T:A	3.74474e-65	-1.7476	-1.46597
15930109	chr19:15930109:A:AT	4.79626e-65	-1.71227	-1.25381
15930160	chr19:15930160:C:T	1.39401e-64	-6.92185e-10	-1.89915
15930212	chr19:15930212:C:T	3.10058e-64	-6.92185e-10	-1.09974
15930313	chr19:15930313:G:A	6.37221e-65	-1.55717	-1.1248
15930320	chr19:15930320:G:A	3.19141e-64	-6.92185e-10	-1.07087
15930325	chr19:15930325:T:C	1.36675e-64	-6.92185e-10	-1.9189
15930340	chr19:15930340:C:G	5.35781e-65	-0.513938	-2.34143
15930388	chr19:15930388:C:T	7.40683e-65	-6.92185e-10	-2.53152
15931448	chr19:15931448:G:A	4.28189e-65	-2.45615	-0.623372
15934120	chr19:15934120:C:T	1.90998e-64	-6.92185e-10	-1.58424
15934135	chr19:15934135:TCCCTGAG:T	2.02591e-64	-6.92185e-10	-1.52531
15934331	chr19:15934331:T:C	2.30157e-65	-1.5853	-2.11503
15934939	chr19:15934939:G:A	1.02697e-65	-2.45735	-2.04995
15935081	chr19:15935081:G:A	2.51943e-65	-1.15432	-2.45556
15935274	chr19:15935274:C:T	8.4136e-65	-6.92185e-10	-2.40407
15935485	chr19:15935485:T:C	3.36416e-64	-6.92185e-10	-1.01816
15935668	chr19:15935668:G:T	2.4215e-65	-1.20415	-2.44538
15935744	chr19:15935744:G:A	8.44819e-65	-6.92185e-10	-2.39997
15935840	chr19:15935840:C:A	9.8612e-66	-2.41086	-2.13704
15935881	chr19:15935881:T:C	1.98468e-64	-6.92185e-10	-1.54588
15935964	chr19:15935964:A:G	3.17947e-64	-6.92185e-10	-1.07462
15935986	chr19:15935986:T:A	7.33524e-65	-6.92185e-10	-2.54123
15936115	chr19:15936115:C:T	2.07731e-64	-6.92185e-10	-1.50026
15936172	chr19:15936172:C:A	3.14796e-64	-6.92185e-10	-1.08458
15936461	chr19:15936461:T:C	8.19569e-65	-6.92185e-10	-2.43031
15936620	chr19:15936620:G:A	2.48388e-64	-6.92185e-10	-1.32151
15936886	chr19:15936886:A:T	8.7008e-66	-2.38967	-2.28342
15936948	chr19:15936948:T:C	8.33675e-66	-2.35644	-2.35939
15936957	chr19:15936957:C:T	1.1803e-64	-6.92185e-10	-2.06556
15936996	chr19:15936996:G:A	1.85428e-64	-1.61384	-4.09089e-09
15937019	chr19:15937019:G:A	1.01622e-64	-6.92185e-10	-2.21524
15937203	chr19:15937203:A:G	7.62829e-66	-2.29427	-2.51037
15937376	chr19:15937376:A:C	1.65561e-64	-6.92185e-10	-1.72717
15937488	chr19:15937488:T:C	8.01744e-65	-6.92185e-10	-2.4523
15937606	chr19:15937606:C:A	9.09073e-65	-2.32666	-4.09089e-09
15937666	chr19:15937666:C:T	8.26762e-65	-2.42157	-4.09089e-09
15937788	chr19:15937788:C:T	8.40052e-65	-6.92185e-10	-2.40563
15937889	chr19:15937889:A:G	1.02115e-64	-6.92185e-10	-2.21041
15938038	chr19:15938038:G:A	7.23019e-66	-2.30565	-2.55259
15938337	chr19:15938337:C:T	7.44543e-65	-6.92185e-10	-2.52632
15938434	chr19:15938434:T:A	7.50212e-65	-0.543889	-1.97485
15938626	chr19:15938626:A:C	6.41993e-66	-2.4289	-2.5482
15938722	chr19:15938722:T:C	8.40565e-65	-6.92185e-10	-2.40501
15938732	chr19:15938732:G:A	7.72519e-65	-6.92185e-10	-2.48943
15939029	chr19:15939029:A:G	8.40776e-65	-6.92185e-10	-2.40476
15939314	chr19:15939314:A:G	8.40776e-65	-6.92185e-10	-2.40476
15939430	chr19:15939430:C:G	8.68619e-65	-6.92185e-10	-2.37218
15939628	chr19:15939628:G:C	8.71497e-65	-6.92185e-10	-2.36888
15940086	chr19:15940086:C:T	8.46727e-65	-6.92185e-10	-2.39771
15940121	chr19:15940121:G:A	8.21175e-65	-0.659507	-1.76885
15940451	chr19:15940451:G:A	2.88298e-64	-6.92185e-10	-1.17251
15940465	chr19:15940465:AG:A	7.65662e-65	-6.92185e-10	-2.49835
15940496	chr19:15940496:A:G	8.17869e-65	-6.92185e-10	-2.43239
15940904	chr19:15940904:A:G	9.00809e-65	-0.642459	-1.69334
15941028	chr19:15941028:A:C	8.49822e-65	-0.665278	-1.72878
15941092	chr19:15941092:T:C	8.50605e-65	-0.79549	-1.59765
15941737	chr19:15941737:C:T	1.04166e-64	-0.598728	-1.59179
15941856	chr19:15941856:G:A	1.01304e-64	-0.623064	-1.59531
15942101	chr19:15942101:T:A	1.78719e-64	-6.92185e-10	-1.65069
15942229	chr19:15942229:C:T	2.21112e-64	-6.92185e-10	-1.43783
15942236	chr19:15942236:T:C	9.79884e-65	-6.92185e-10	-2.25166
15942296	chr19:15942296:T:C	4.96424e-65	-0.458478	-2.47318
15942333	chr19:15942333:C:A	1.00521e-64	-0.632002	-1.59413
15942630	chr19:15942630:G:A	8.05436e-65	-6.92185e-10	-2.44771
15942656	chr19:15942656:C:A	1.15264e-64	-2.08928	-4.09089e-09
15942909	chr19:15942909:G:A	7.07233e-66	-2.4159	-2.46442
15943009	chr19:15943009:TC:T	9.84619e-65	-0.651307	-1.59553
15943080	chr19:15943080:C:T	9.38194e-65	-0.693297	-1.60184
15943098	chr19:15943098:T:C	8.67936e-65	-6.92185e-10	-2.37297
15943107	chr19:15943107:C:T	9.76207e-65	-0.653575	-1.60184
15943181	chr19:15943181:A:G	1.73774e-64	-6.92185e-10	-1.67875
15943570	chr19:15943570:G:A	9.84659e-65	-0.665016	-1.58178
15943645	chr19:15943645:G:T	7.30935e-65	-6.92185e-10	-2.54476
15944124	chr19:15944124:T:C	1.79847e-64	-6.92185e-10	-1.6444
15944265	chr19:15944265:A:C	1.59193e-64	-1.76639	-4.09089e-09
15944269	chr19:15944269:G:A	8.29032e-65	-6.92185e-10	-2.41883
15944380	chr19:15944380:T:C	9.95087e-65	-0.691915	-1.54434
15944703	chr19:15944703:A:G	9.21741e-65	-0.714042	-1.59878
15944822	chr19:15944822:C:T	8.8781e-64	-6.92185e-10	-0.0477458
15944877	chr19:15944877:T:C	9.92409e-65	-0.669732	-1.56922
15945422	chr19:15945422:C:T	9.4417e-65	-0.69392	-1.59486
15945472	chr19:15945472:C:T	9.26257e-65	-0.727777	-1.58016
15945483	chr19:15945483:T:C	8.31009e-65	-6.92185e-10	-2.41645
15945571	chr19:15945571:T:C	8.06915e-65	-2.44587	-4.09089e-09
15945647	chr19:15945647:G:A	9.12522e-65	-0.691114	-1.63176
15945675	chr19:15945675:T:C	3.16082e-64	-6.92185e-10	-1.0805
15946229	chr19:15946229:G:GA	9.25514e-64	-6.92185e-10	-0.00615462
15946363	chr19:15946363:C:T	1.13973e-64	-6.92185e-10	-2.10054
15946573	chr19:15946573:A:G	1.57938e-64	-1.7743	-4.09089e-09
15946618	chr19:15946618:A:G	1.29525e-64	-6.92185e-10	-1.97263
15946726	chr19:15946726:T:C	9.70867e-65	-6.92185e-10	-2.2609
15946776	chr19:15946776:ATCC:A	8.11057e-65	-6.92185e-10	-2.44075
15946842	chr19:15946842:T:C	2.6474e-64	-6.92185e-10	-1.25776
15946867	chr19:15946867:C:T	7.59823e-66	-2.42802	-2.38057
15947393	chr19:15947393:C:T	2.99811e-64	-6.92185e-10	-1.13335
15947538	chr19:15947538:A:T	4.95765e-65	-0.530414	-2.40257
15947561	chr19:15947561:G:A	7.52967e-66	-2.45215	-2.3655
15947721	chr19:15947721:T:A	8.63097e-65	-0.853718	-1.52484
15947830	chr19:15947830:C:T	7.35062e-65	-6.92185e-10	-2.53913
15948032	chr19:15948032:T:C	1.00355e-64	-6.92185e-10	-2.22779
15948330	chr19:15948330:A:G	8.40539e-65	-6.92185e-10	-2.40505
15948514	chr19:15948514:C:T	9.30517e-65	-0.713667	-1.58968
15948621	chr19:15948621:G:T	9.72613e-65	-6.92185e-10	-2.2591
15948673	chr19:15948673:A:G	8.1493e-66	-2.43746	-2.30111
15948696	chr19:15948696:A:G	9.44608e-65	-0.694797	-1.59352
15948723	chr19:15948723:T:G	3.09448e-64	-1.10171	-4.09089e-09
15949036	chr19:15949036:C:G	1.06892e-63	0.137901	-4.09089e-09
15949643	chr19:15949643:T:C	7.26784e-65	-6.92185e-10	-2.55046
15949848	chr19:15949848:A:G	8.45308e-65	-0.687371	-1.71202
15950556	chr19:15950556:TATATACACATACATATATACACACACACATATATATATACATATATATGTATAC:T	7.29953e-65	-6.92185e-10	-2.54611
15950562	chr19:15950562:C:T	2.60811e-64	-1.27271	-4.09089e-09
15950806	chr19:15950806:G:A	8.57551e-65	-0.747689	-1.63732
15950931	chr19:15950931:C:CTG	9.14918e-65	-0.707749	-1.61251
15950940	chr19:15950940:TAG:T	9.39154e-65	-0.739592	-1.55452
15951171	chr19:15951171:C:G	8.87626e-65	-0.781958	-1.56858
15951285	chr19:15951285:G:T	9.98812e-65	-6.92185e-10	-2.23252
15951415	chr19:15951415:C:G	8.35731e-65	-6.92185e-10	-2.41078
15951425	chr19:15951425:G:A	4.89649e-64	-6.92185e-10	-0.642816
15951484	chr19:15951484:A:G	9.1289e-65	-6.92185e-10	-2.32247
15951641	chr19:15951641:T:C	3.64211e-64	-0.938771	-4.09089e-09
15951663	chr19:15951663:AG:A	8.09189e-65	-2.44306	-4.09089e-09
15951949	chr19:15951949:G:A	1.36486e-64	-6.92185e-10	-1.92028
15952831	chr19:15952831:T:C	1.00006e-64	-0.809263	-1.42201
15952848	chr19:15952848:T:C	8.2806e-65	-6.92185e-10	-2.42
15953005	chr19:15953005:G:A	1.25779e-64	-0.793322	-1.20866
15953045	chr19:15953045:G:T	1.19244e-64	-0.812755	-1.24258
15953421	chr19:15953421:G:A	1.24202e-64	-0.773061	-1.24153
15953644	chr19:15953644:A:G	1.10575e-64	-0.826892	-1.30392
15953736	chr19:15953736:G:A	1.25308e-64	-6.92185e-10	-2.00573
15953795	chr19:15953795:A:G	1.03824e-64	-2.19381	-4.09089e-09
15954038	chr19:15954038:A:C	8.3228e-65	-0.376515	-2.03841
15954039	chr19:15954039:C:T	7.8134e-65	-0.435851	-2.04223
15954174	chr19:15954174:A:T	7.55854e-65	-0.897747	-1.61349
15954359	chr19:15954359:G:T	7.98808e-65	-0.92289	-1.53308
15954703	chr19:15954703:A:G	8.71201e-65	-0.486988	-1.88223
15954862	chr19:15954862:G:A	8.32585e-65	-1.00351	-1.41104
15955283	chr19:15955283:C:T	1.31333e-65	-2.4614	-1.79996
15955537	chr19:15955537:A:G	8.30933e-65	-0.938016	-1.47852
15956000	chr19:15956000:A:T	1.00748e-64	-0.986209	-1.23768
15956402	chr19:15956402:G:A	9.62611e-65	-1.00008	-1.26936
15956403	chr19:15956403:T:C	9.77459e-65	-1.00779	-1.24634
15956741	chr19:15956741:A:G	4.10652e-65	-0.872121	-2.24922
15956751	chr19:15956751:C:T	4.08506e-65	-0.884406	-2.24218
15956762	chr19:15956762:G:A	2.05588e-64	-6.92185e-10	-1.51063
15956797	chr19:15956797:C:T	9.27178e-65	-6.92185e-10	-2.30694
15956979	chr19:15956979:C:A	1.27207e-65	-2.46257	-1.8307
15957104	chr19:15957104:T:C	4.06815e-65	-0.824353	-2.30638
15957263	chr19:15957263:A:G	4.02768e-65	-0.826933	-2.3138
15957404	chr19:15957404:T:A	7.47595e-65	-6.92185e-10	-2.52223
15957433	chr19:15957433:G:C	2.07639e-63	0.801881	-4.09089e-09
15957481	chr19:15957481:A:G	4.48795e-65	-0.716997	-2.31553
15957668	chr19:15957668:G:T	4.03487e-65	-0.803653	-2.33529
15957738	chr19:15957738:A:AAAAAG	9.14831e-65	-6.92185e-10	-2.32035
15957857	chr19:15957857:G:A	9.20669e-65	-6.92185e-10	-2.31399
15957877	chr19:15957877:A:C	4.27248e-65	-0.766802	-2.31492
15958045	chr19:15958045:G:A	8.59601e-65	-0.833786	-1.54883
15958096	chr19:15958096:A:G	7.48768e-65	-6.92185e-10	-2.52066
15958297	chr19:15958297:C:A	6.688e-66	-2.41928	-2.51691
15958351	chr19:15958351:A:T	1.20916e-65	-2.46186	-1.88213
15958833	chr19:15958833:G:A	7.79928e-66	-2.45865	-2.32382
15958856	chr19:15958856:T:C	4.17152e-65	-0.780083	-2.32556
15959180	chr19:15959180:T:C	9.39234e-66	-2.46199	-2.13462
15959731	chr19:15959731:G:A	3.44548e-65	-0.936362	-2.36049
15959758	chr19:15959758:G:A	1.03677e-64	-6.92185e-10	-2.19522
15959826	chr19:15959826:G:A	4.3138e-65	-0.755163	-2.31694
15959828	chr19:15959828:G:A	4.14458e-65	-0.778273	-2.33384
15959934	chr19:15959934:G:A	1.62024e-64	-1.74876	-4.09089e-09
15959983	chr19:15959983:G:A	4.40191e-65	-0.735202	-2.31668
15960080	chr19:15960080:G:A	7.25349e-66	-2.4096	-2.44542
15960351	chr19:15960351:G:C	4.14556e-65	-0.784605	-2.32728
15960512	chr19:15960512:G:C	8.80138e-65	-0.847953	-1.51106
15960519	chr19:15960519:A:T	8.0021e-65	-2.45421	-4.09089e-09
15960557	chr19:15960557:A:T	2.85995e-65	-0.969259	-2.51386
15960642	chr19:15960642:G:A	2.76959e-65	-0.998718	-2.5165
15960741	chr19:15960741:G:A	7.23659e-65	-6.92185e-10	-2.55477
15961048	chr19:15961048:C:A	4.07491e-65	-0.792975	-2.3361
15961082	chr19:15961082:T:C	4.2215e-65	-0.777829	-2.3159
15961147	chr19:15961147:G:A	1.00486e-64	-6.92185e-10	-2.22648
15961227	chr19:15961227:A:C	9.01561e-65	-0.86194	-1.47302
15961343	chr19:15961343:T:G	1.18606e-65	-2.46279	-1.90049
15961631	chr19:15961631:A:G	9.21178e-65	-0.827819	-1.48562
15961648	chr19:15961648:G:A	1.21345e-65	-2.46241	-1.87804
15961833	chr19:15961833:G:A	1.23483e-65	-2.46163	-1.86135
15961848	chr19:15961848:G:A	1.84719e-64	-6.92185e-10	-1.61767
15962112	chr19:15962112:G:A	1.96886e-64	-6.92185e-10	-1.55388
15962132	chr19:15962132:A:G	4.22729e-65	-0.773763	-2.31859
15962269	chr19:15962269:T:A	4.17562e-65	-0.78856	-2.3161
15962425	chr19:15962425:C:T	4.50132e-65	-0.789914	-2.23964
15962455	chr19:15962455:A:G	9.09664e-65	-6.92185e-10	-2.32601
15962481	chr19:15962481:G:A	9.28697e-65	-6.92185e-10	-2.30531
15962943	chr19:15962943:G:T	4.95892e-65	-1.45557	-1.47716
15963390	chr19:15963390:G:A	2.69824e-64	-6.92185e-10	-1.23874
15963625	chr19:15963625:G:A	8.4658e-65	-6.92185e-10	-2.39788
15963716	chr19:15963716:C:T	2.30549e-64	-6.92185e-10	-1.39604
15963863	chr19:15963863:G:C	2.45669e-65	-1.12295	-2.51215
15964055	chr19:15964055:C:T	3.42322e-65	-0.850446	-2.45289
15964166	chr19:15964166:G:A	8.72677e-66	-2.45155	-2.21856
15964170	chr19:15964170:C:T	4.48441e-65	-1.4211	-1.61222
15964367	chr19:15964367:T:C	8.47459e-66	-2.45408	-2.24535
15964374	chr19:15964374:G:A	2.13354e-64	-6.92185e-10	-1.47355
15964401	chr19:15964401:A:G	2.24036e-65	-1.28961	-2.43768
15964421	chr19:15964421:A:G	3.21999e-64	-6.92185e-10	-1.06196
15964809	chr19:15964809:C:T	2.51861e-65	-1.07898	-2.53124
15964868	chr19:15964868:C:T	2.18204e-65	-1.21045	-2.54321
15964906	chr19:15964906:A:G	8.34488e-65	-6.92185e-10	-2.41227
15965525	chr19:15965525:G:A	9.25912e-65	-6.92185e-10	-2.30831
15965697	chr19:15965697:T:G	3.48644e-65	-1.22231	-2.06273
15965787	chr19:15965787:T:G	2.05159e-64	-6.92185e-10	-1.51272
15965842	chr19:15965842:C:T	2.42553e-65	-1.11737	-2.5305
15966113	chr19:15966113:G:A	8.27014e-65	-6.92185e-10	-2.42127
15966462	chr19:15966462:T:C	7.86211e-66	-2.21956	-2.55488
15966802	chr19:15966802:C:A	2.65819e-65	-1.13454	-2.42174
15966846	chr19:15966846:C:T	8.32695e-65	-6.92185e-10	-2.41442
15966849	chr19:15966849:A:G	6.87415e-66	-2.44811	-2.46062
15967010	chr19:15967010:C:T	2.57726e-64	1.26562	-2.55022
15967118	chr19:15967118:C:T	1.52903e-64	0.574809	-2.38151
15967128	chr19:15967128:G:A	1.52606e-64	0.653955	-2.4626
15967145	chr19:15967145:G:C	5.63402e-65	-0.616072	-2.18902
15967554	chr19:15967554:A:G	1.36577e-64	0.556386	-2.476
15967591	chr19:15967591:G:A	3.68399e-64	-0.927336	-4.09089e-09
15967662	chr19:15967662:C:T	4.15539e-65	-1.28024	-1.82927
15967883	chr19:15967883:G:A	7.13914e-66	-2.41896	-2.45195
15967962	chr19:15967962:G:T	1.43128e-65	-2.01539	-2.15996
15968076	chr19:15968076:C:T	7.44619e-64	-0.223632	-4.09089e-09
15968104	chr19:15968104:G:A	8.16395e-65	-6.92185e-10	-2.43419
15968156	chr19:15968156:A:G	1.51839e-65	-1.56404	-2.55223
15968201	chr19:15968201:A:G	6.72574e-64	-1.05527	0.729874
15968315	chr19:15968315:T:C	8.86593e-65	-6.92185e-10	-2.3517
15968503	chr19:15968503:A:G	6.06615e-64	-1.06979	0.641176
15968506	chr19:15968506:G:A	6.07746e-64	-1.10154	0.674789
15968764	chr19:15968764:A:C	7.49599e-65	-6.92185e-10	-2.51955
15969011	chr19:15969011:T:C	6.24382e-64	-1.03433	0.634584
15969016	chr19:15969016:CA:C	6.69447e-64	-1.11521	0.785155
15969092	chr19:15969092:C:G	8.8288e-65	-6.92185e-10	-2.3559
15969398	chr19:15969398:G:C	1.16131e-64	-2.4628	0.381014
15969491	chr19:15969491:A:C	7.60632e-65	-6.92185e-10	-2.50494
15969503	chr19:15969503:C:T	5.90285e-64	-1.1346	0.678697
15969715	chr19:15969715:G:A	1.0929e-63	-1.02675	1.18684
15969767	chr19:15969767:C:T	2.53293e-64	-6.92185e-10	-1.30196
15970052	chr19:15970052:G:A	5.20924e-64	-1.20824	0.62734
15970064	chr19:15970064:A:G	7.92058e-65	-6.92185e-10	-2.46445
15970108	chr19:15970108:T:A	5.55492e-64	-1.19579	0.679138
15970137	chr19:15970137:T:C	1.05588e-63	-1.07992	1.20555
15970391	chr19:15970391:A:G	1.96731e-63	-1.09765	1.84557
15970392	chr19:15970392:G:C	7.28552e-65	-6.92185e-10	-2.54803
15970405	chr19:15970405:A:G	1.11572e-64	-2.07158	-0.0502518
15970406	chr19:15970406:G:A	1.02089e-64	-6.92185e-10	-2.21066
15970536	chr19:15970536:AATAAATAT:A	6.28527e-64	-1.20073	0.807604
15970745	chr19:15970745:T:C	6.70178e-64	-1.10384	0.77488
15970800	chr19:15970800:G:C	2.12369e-64	0.959064	-2.43724
15970888	chr19:15970888:T:C	8.53341e-65	-2.38993	-4.09089e-09
15970894	chr19:15970894:G:A	8.03055e-65	-6.92185e-10	-2.45067
15970933	chr19:15970933:G:A	1.33864e-64	-2.10021	0.160529
15970985	chr19:15970985:G:C	4.53782e-64	-6.92185e-10	-0.718887
15971098	chr19:15971098:G:A	6.93914e-64	-1.1576	0.863446
15971245	chr19:15971245:C:A	6.35409e-64	-1.12861	0.746378
15971399	chr19:15971399:C:T	6.46234e-64	-1.11766	0.752318
15971435	chr19:15971435:C:G	4.17954e-65	-0.608038	-2.49568
15971564	chr19:15971564:T:C	1.11294e-64	-2.45687	0.332538
15971861	chr19:15971861:C:A	8.06272e-66	-2.40803	-2.34122
15971889	chr19:15971889:A:AT	9.71602e-64	-1.0773	1.11974
15972015	chr19:15972015:T:C	1.55662e-63	-1.04095	1.55472
15972087	chr19:15972087:G:A	7.28849e-65	-6.92185e-10	-2.54762
15972547	chr19:15972547:A:G	1.96703e-65	-1.30507	-2.55232
15972687	chr19:15972687:G:T	2.71574e-64	-6.92185e-10	-1.23227
15972715	chr19:15972715:G:T	8.27602e-65	-6.92185e-10	-2.42056
15972875	chr19:15972875:C:T	1.48413e-64	-6.92185e-10	-1.83651
15973335	chr19:15973335:A:T	9.87554e-64	-1.1223	1.18103
15973370	chr19:15973370:A:T	1.18808e-65	-2.08337	-2.27822
15973664	chr19:15973664:G:A	1.00456e-64	0.218811	-2.44559
15973901	chr19:15973901:C:T	9.5447e-65	-2.45986	0.181929
15974162	chr19:15974162:T:C	2.68724e-64	-6.92185e-10	-1.24282
15974290	chr19:15974290:C:T	4.69347e-64	-6.92185e-10	-0.685162
15974374	chr19:15974374:T:C	6.6144e-64	-1.02881	0.68673
15974491	chr19:15974491:T:G	6.08067e-64	-1.07388	0.647661
15974572	chr19:15974572:AC:A	1.43115e-64	0.485013	-2.35787
15974592	chr19:15974592:C:T	6.64218e-65	-1.17694	-1.46354
15974786	chr19:15974786:T:G	6.23013e-64	-1.02683	0.624889
15974968	chr19:15974968:A:G	6.56816e-65	-1.1829	-1.46879
15974977	chr19:15974977:G:A	7.34063e-65	-6.92185e-10	-2.54049
15975034	chr19:15975034:T:C	1.16657e-64	0.450091	-2.52736
15975148	chr19:15975148:C:A	7.34198e-65	-6.92185e-10	-2.54031
15975362	chr19:15975362:T:C	7.19204e-64	-0.258359	-4.09089e-09
15975504	chr19:15975504:T:C	2.05738e-64	0.904551	-2.41445
15975570	chr19:15975570:G:C	1.00121e-63	-0.974604	1.04707
15976218	chr19:15976218:G:C	7.83219e-65	-6.92185e-10	-2.47568
15976247	chr19:15976247:C:T	8.37146e-65	-2.42095	0.0118564
15976460	chr19:15976460:A:G	4.67453e-63	1.61338	-4.09089e-09
15976478	chr19:15976478:T:C	2.12766e-63	-0.942749	1.76903
15976504	chr19:15976504:G:A	1.16839e-65	-2.06022	-2.31806
15976548	chr19:15976548:T:C	7.2516e-65	-6.92185e-10	-2.5527
15976636	chr19:15976636:A:C	3.61226e-65	-1.34064	-1.90895
15976643	chr19:15976643:T:A	1.86268e-64	-1.04979	-0.559523
15977193	chr19:15977193:C:T	2.45913e-65	-1.08061	-2.5535
15977210	chr19:15977210:G:A	1.86862e-63	-1.04981	1.74626
15977657	chr19:15977657:C:T	1.98699e-65	-2.35536	-1.49194
15977790	chr19:15977790:C:T	1.9941e-65	-2.35422	-1.48951
15977900	chr19:15977900:G:A	2.11743e-63	-0.984652	1.80611
15978292	chr19:15978292:T:A	3.7847e-64	-6.92185e-10	-0.900367
15978423	chr19:15978423:G:A	1.16206e-64	-2.35876	0.277618
15978465	chr19:15978465:A:C	2.10259e-65	-2.34722	-1.44353
15978489	chr19:15978489:C:T	1.84854e-64	0.924273	-2.54121
15978506	chr19:15978506:T:G	2.79676e-65	-1.04221	-2.46325
15978823	chr19:15978823:T:A	4.17137e-64	-6.92185e-10	-0.803089
15978871	chr19:15978871:C:T	1.92007e-64	0.970915	-2.54989
15978891	chr19:15978891:G:A	1.87016e-65	-2.37016	-1.53774
15979029	chr19:15979029:G:A	1.01483e-63	0.0859684	-4.09089e-09
15979115	chr19:15979115:C:T	2.0718e-65	-2.36402	-1.44149
15979184	chr19:15979184:C:G	1.03567e-64	-6.92185e-10	-2.19629
15979444	chr19:15979444:C:T	3.45476e-65	-1.09315	-2.20102
15979624	chr19:15979624:C:T	6.0702e-64	-6.92185e-10	-0.427942
15979691	chr19:15979691:C:T	1.79277e-64	0.885284	-2.53285
15979736	chr19:15979736:T:G	7.84443e-65	-6.92185e-10	-2.47412
15979800	chr19:15979800:A:G	4.74342e-64	-6.92185e-10	-0.674575
15979818	chr19:15979818:G:C	3.32708e-64	-1.10107	0.0718344
15979819	chr19:15979819:C:T	4.44637e-64	1.27794	-2.01719
15979849	chr19:15979849:C:T	2.81561e-64	-1.19616	-4.09089e-09
15980127	chr19:15980127:CATT:C	2.64298e-63	-1.02095	2.0641
15980184	chr19:15980184:C:G	1.96673e-64	0.989761	-2.54472
15980256	chr19:15980256:C:T	3.45211e-64	-6.92185e-10	-0.992349
15980430	chr19:15980430:G:A	3.26732e-65	-0.963352	-2.3866
15980433	chr19:15980433:A:G	3.14549e-65	-0.976806	-2.41114
15980439	chr19:15980439:G:A	1.83642e-64	0.918425	-2.54194
15980604	chr19:15980604:C:CA	3.27218e-65	-0.949125	-2.39934
15980835	chr19:15980835:C:T	3.41649e-65	-1.05174	-2.25356
15980875	chr19:15980875:C:G	7.31035e-65	-6.92185e-10	-2.54463
15980976	chr19:15980976:G:A	3.15352e-65	-0.856803	-2.5286
15981160	chr19:15981160:T:C	3.28402e-65	-0.937022	-2.40783
15981382	chr19:15981382:A:G	3.07874e-64	-0.655223	-0.45159
15981415	chr19:15981415:A:G	3.21902e-65	-1.1047	-2.26014
15981438	chr19:15981438:G:C	3.24283e-65	-1.10356	-2.25391
15981454	chr19:15981454:G:A	2.18294e-64	1.10412	-2.55478
15981477	chr19:15981477:C:T	1.68176e-64	0.841905	-2.5534
15981828	chr19:15981828:C:A	1.01689e-63	0.0880013	-4.09089e-09
15981841	chr19:15981841:G:A	3.04745e-65	-1.03113	-2.38849
15981890	chr19:15981890:A:AAG	3.04573e-65	-1.01596	-2.40422
15981892	chr19:15981892:C:T	1.19481e-64	0.487212	-2.54056
15982052	chr19:15982052:T:C	3.28461e-65	-0.953351	-2.39132
15982190	chr19:15982190:A:G	2.7844e-65	-0.955464	-2.55442
15982194	chr19:15982194:A:G	5.50837e-64	-0.668432	0.143367
15982279	chr19:15982279:C:T	1.99367e-64	-1.54136	-4.09089e-09
15982382	chr19:15982382:T:A	8.66832e-66	-2.45663	-2.2202
15982406	chr19:15982406:A:G	4.09741e-65	-0.72167	-2.40189
15982512	chr19:15982512:G:A	3.32293e-65	-0.79805	-2.53502
15982561	chr19:15982561:G:A	1.03697e-64	-6.92185e-10	-2.19503
15982570	chr19:15982570:A:G	7.85356e-66	-2.40431	-2.37123
15982623	chr19:15982623:A:C	1.8401e-63	0.681071	-4.09089e-09
15982678	chr19:15982678:T:C	3.21936e-63	-1.0008	2.24123
15983096	chr19:15983096:G:A	3.35711e-65	-0.925535	-2.39731
15983427	chr19:15983427:T:C	3.58712e-63	-0.9568	2.3054
15983643	chr19:15983643:G:T	1.09172e-65	-2.12092	-2.32524
15983977	chr19:15983977:G:A	8.51929e-65	-2.39159	-4.09089e-09
15983984	chr19:15983984:C:T	3.21438e-65	-0.964563	-2.40172
15984079	chr19:15984079:G:A	2.95811e-65	-1.05498	-2.39438
15984178	chr19:15984178:G:A	3.36914e-64	-0.943601	-0.0730753
15984269	chr19:15984269:T:A	3.46713e-65	-2.39909	-0.891505
15984367	chr19:15984367:T:C	3.22753e-65	-0.968222	-2.39398
15984378	chr19:15984378:A:T	3.20906e-65	-0.973231	-2.39471
15984551	chr19:15984551:A:C	1.07258e-63	0.141322	-4.09089e-09
15984726	chr19:15984726:A:C	3.15481e-65	-0.98938	-2.39561
15984884	chr19:15984884:G:T	2.74851e-63	-0.99778	2.08009
15984982	chr19:15984982:G:C	4.90821e-63	-1.05276	2.71492
15985159	chr19:15985159:T:C	3.39227e-65	-2.43436	-0.878058
15986070	chr19:15986070:A:G	7.24223e-65	-6.92185e-10	-2.55399
15986138	chr19:15986138:T:G	7.78448e-65	-6.92185e-10	-2.48179
15986161	chr19:15986161:G:A	3.69362e-65	-0.904274	-2.32304
15986165	chr19:15986165:A:G	7.1726e-63	-0.942126	2.98364
15986390	chr19:15986390:C:T	9.7174e-65	-2.26	-4.09089e-09
15986410	chr19:15986410:A:C	7.91927e-65	-6.92185e-10	-2.46462
15986552	chr19:15986552:G:A	3.64996e-65	-0.961368	-2.27783
15986595	chr19:15986595:G:T	7.23867e-65	-6.92185e-10	-2.55448
15986801	chr19:15986801:G:A	7.98122e-65	-6.92185e-10	-2.45683
15986811	chr19:15986811:A:G	4.22201e-64	-0.791022	-4.09089e-09
15986901	chr19:15986901:A:G	1.75953e-65	-1.80159	-2.16728
15987206	chr19:15987206:A:T	1.43507e-64	-6.92185e-10	-1.87012
15987233	chr19:15987233:G:T	1.40819e-64	-6.92185e-10	-1.88903
15987405	chr19:15987405:G:A	1.24015e-64	-6.92185e-10	-2.0161
15987461	chr19:15987461:C:T	1.19348e-64	-6.92185e-10	-2.05446
15987532	chr19:15987532:C:A	2.05322e-64	-6.92185e-10	-1.51193
15987823	chr19:15987823:T:C	7.55709e-65	-6.92185e-10	-2.51143
15988448	chr19:15988448:GA:G	2.56586e-64	-6.92185e-10	-1.28904
15988759	chr19:15988759:TATTTATTTA:T	7.23616e-65	-6.92185e-10	-2.55483
15988815	chr19:15988815:C:T	3.68706e-64	-6.92185e-10	-0.926506
15988829	chr19:15988829:A:T	1.64195e-64	-1.73545	-4.09089e-09
15988947	chr19:15988947:G:A	8.88282e-66	-2.42601	-2.22637
15989530	chr19:15989530:A:G	1.61554e-64	-6.92185e-10	-1.75166
15989554	chr19:15989554:T:C	1.91562e-63	2.38003	-1.65874
15989708	chr19:15989708:G:A	1.38752e-64	-6.92185e-10	-1.90382
15989876	chr19:15989876:T:A	7.58778e-65	-6.92185e-10	-2.50738
15989880	chr19:15989880:A:G	1.62543e-64	-6.92185e-10	-1.74556
15989936	chr19:15989936:C:T	7.23995e-65	-6.92185e-10	-2.5543
15990108	chr19:15990108:G:A	2.20065e-65	-2.29749	-1.44768
15990222	chr19:15990222:T:C	1.0734e-64	-6.92185e-10	-2.1605
15990986	chr19:15990986:G:T	9.87947e-65	-6.92185e-10	-2.24346
15991018	chr19:15991018:T:C	8.66523e-65	-6.92185e-10	-2.3746
15991399	chr19:15991399:A:G	8.18937e-65	-6.92185e-10	-2.43108
15991473	chr19:15991473:A:G	7.59628e-65	-6.92185e-10	-2.50626
15991727	chr19:15991727:A:G	1.57203e-65	-2.46036	-1.62119
15991865	chr19:15991865:T:C	1.96877e-63	-6.92185e-10	0.748658
15991972	chr19:15991972:A:C	1.60653e-65	-1.50653	-2.55331
15992003	chr19:15992003:G:A	8.15123e-65	-2.43575	-4.09089e-09
15992308	chr19:15992308:A:G	1.66416e-65	-1.47431	-2.55029
15992601	chr19:15992601:C:T	1.67772e-64	-6.92185e-10	-1.7139
15992695	chr19:15992695:C:T	2.28029e-65	-2.32057	-1.38904
15992810	chr19:15992810:G:T	1.68056e-64	-6.92185e-10	-1.7122
15992970	chr19:15992970:A:G	9.55067e-65	-6.92185e-10	-2.27731
15993355	chr19:15993355:G:T	2.04873e-65	-1.78795	-2.02875
15993695	chr19:15993695:A:T	1.87737e-65	-1.45552	-2.44852
15993696	chr19:15993696:T:G	1.89282e-65	-1.44009	-2.45576
15993824	chr19:15993824:T:C	7.96615e-65	-6.92185e-10	-2.45872
15994235	chr19:15994235:A:G	8.21162e-66	-2.26393	-2.46702
15994279	chr19:15994279:C:T	2.27653e-65	-1.78465	-1.92662
15994285	chr19:15994285:A:G	1.00999e-65	-2.1908	-2.33318
15994308	chr19:15994308:A:AT	1.17683e-64	-6.92185e-10	-2.06851
15994403	chr19:15994403:C:T	2.55709e-65	-1.73559	-1.85946
15994460	chr19:15994460:T:C	1.52543e-65	-1.55774	-2.5539
15994466	chr19:15994466:C:T	1.04009e-64	-6.92185e-10	-2.19203
15994560	chr19:15994560:TG:T	1.14962e-64	-6.92185e-10	-2.09191
15994565	chr19:15994565:C:A	1.14659e-64	-6.92185e-10	-2.09454
15994803	chr19:15994803:T:C	7.97242e-65	-6.92185e-10	-2.45793
15994821	chr19:15994821:T:C	2.66128e-65	-1.74194	-1.81317
15994902	chr19:15994902:G:A	7.27185e-65	-6.92185e-10	-2.54991
15994939	chr19:15994939:T:C	8.5829e-65	-6.92185e-10	-2.38415
15995267	chr19:15995267:G:A	3.04273e-65	-1.78483	-1.63634
15995566	chr19:15995566:C:T	8.78312e-65	-6.92185e-10	-2.36109
15995653	chr19:15995653:A:G	9.76368e-65	-6.92185e-10	-2.25525
15995756	chr19:15995756:A:ACAGCTTGGGC	1.99554e-65	-1.67357	-2.16944
15995769	chr19:15995769:G:A	7.65719e-65	-6.92185e-10	-2.49827
15995860	chr19:15995860:A:G	9.37583e-65	-6.92185e-10	-2.29578
15995963	chr19:15995963:C:T	1.44958e-65	-2.41711	-1.74554
15995985	chr19:15995985:G:A	7.44546e-65	-6.92185e-10	-2.52631
15996043	chr19:15996043:C:T	1.97445e-65	-1.69523	-2.15839
15996258	chr19:15996258:T:C	8.07667e-65	-6.92185e-10	-2.44494
15996264	chr19:15996264:C:T	7.71728e-65	-6.92185e-10	-2.49046
15996269	chr19:15996269:C:T	1.43945e-65	-2.40778	-1.76188
15996576	chr19:15996576:T:A	1.14504e-64	-6.92185e-10	-2.0959
15996685	chr19:15996685:A:C	1.80038e-65	-1.71228	-2.23364
15996697	chr19:15996697:T:C	3.77976e-64	1.23696	-2.13863
15996713	chr19:15996713:C:G	9.73192e-64	-6.92185e-10	0.0440778
15996779	chr19:15996779:G:A	7.39388e-65	-6.92185e-10	-2.53327
15996806	chr19:15996806:C:T	2.1217e-65	-1.58484	-2.19686
15997088	chr19:15997088:C:T	7.95961e-65	-6.92185e-10	-2.45954
15997272	chr19:15997272:T:G	1.01389e-64	-6.92185e-10	-2.21754
15997309	chr19:15997309:G:C	1.01048e-64	-6.92185e-10	-2.22091
15997368	chr19:15997368:C:T	1.03596e-64	-6.92185e-10	-2.19601
15997385	chr19:15997385:C:T	1.02241e-64	-6.92185e-10	-2.20917
15997392	chr19:15997392:A:G	1.72488e-65	-1.44117	-2.54759
15997407	chr19:15997407:T:C	1.02269e-64	-6.92185e-10	-2.20889
15997470	chr19:15997470:C:T	9.3833e-65	-2.29499	-4.09089e-09
15997616	chr19:15997616:A:G	8.98894e-65	-6.92185e-10	-2.33792
15997621	chr19:15997621:G:A	3.85853e-64	1.20663	-2.08768
15997913	chr19:15997913:A:G	1.02923e-64	-6.92185e-10	-2.20252
15997984	chr19:15997984:C:A	7.0604e-66	-2.40824	-2.47376
15997988	chr19:15997988:G:T	1.02308e-64	-6.92185e-10	-2.20852
15998043	chr19:15998043:T:A	9.57467e-65	-2.2748	-4.09089e-09
15998087	chr19:15998087:T:C	1.74732e-65	-1.42405	-2.55179
15998112	chr19:15998112:T:C	4.19264e-64	1.29137	-2.08937
15998281	chr19:15998281:C:T	2.12977e-64	-6.92185e-10	-1.47532
15998322	chr19:15998322:C:G	1.02315e-64	-6.92185e-10	-2.20844
15998514	chr19:15998514:C:T	8.88614e-65	-6.92185e-10	-2.34943
15998568	chr19:15998568:C:T	1.95171e-65	-1.70679	-2.15842
15998716	chr19:15998716:G:A	2.02608e-65	-1.6727	-2.15511
15998772	chr19:15998772:A:C	7.26047e-65	-6.92185e-10	-2.55147
15998809	chr19:15998809:G:A	7.80803e-65	-6.92185e-10	-2.47877
15999039	chr19:15999039:C:T	2.00975e-65	-1.66514	-2.17077
15999103	chr19:15999103:C:T	1.00776e-64	-6.92185e-10	-2.22361
15999128	chr19:15999128:C:T	7.99982e-65	-6.92185e-10	-2.4545
15999174	chr19:15999174:C:T	7.31331e-65	-6.92185e-10	-2.54422
15999429	chr19:15999429:AG:A	1.44991e-65	-2.43498	-1.72743
15999543	chr19:15999543:T:A	1.23065e-65	-2.35666	-1.96972
15999547	chr19:15999547:A:G	1.1799e-65	-2.35251	-2.01598
15999802	chr19:15999802:G:A	1.97322e-65	-1.68432	-2.16993
15999849	chr19:15999849:G:C	1.00604e-64	-6.92185e-10	-2.22532
15999987	chr19:15999987:G:A	2.16664e-65	-1.60363	-2.15711
16000069	chr19:16000069:C:T	7.51826e-66	-2.2919	-2.52727
16000138	chr19:16000138:G:A	1.00439e-64	-6.92185e-10	-2.22695
16000221	chr19:16000221:G:A	1.46429e-65	-2.43964	-1.71291
16000228	chr19:16000228:A:G	1.48821e-65	-2.4444	-1.69195
16000327	chr19:16000327:G:A	7.8169e-65	-6.92185e-10	-2.47763
16000409	chr19:16000409:C:T	2.3213e-64	-6.92185e-10	-1.38921
16000501	chr19:16000501:A:G	2.02675e-65	-1.63446	-2.19302
16000865	chr19:16000865:T:C	1.63547e-65	-2.34682	-1.69517
16000901	chr19:16000901:C:T	7.34702e-66	-2.40884	-2.43337
16000935	chr19:16000935:A:G	9.13414e-65	-6.92185e-10	-2.3219
16000936	chr19:16000936:C:T	7.06023e-64	-6.92185e-10	-0.276857
16001049	chr19:16001049:A:G	8.16814e-65	-2.43368	-4.09089e-09
16001183	chr19:16001183:T:G	1.12284e-65	-2.24375	-2.17431
16001196	chr19:16001196:A:G	7.27994e-66	-2.41896	-2.43242
16001229	chr19:16001229:G:A	7.45496e-65	-6.92185e-10	-2.52504
16001620	chr19:16001620:T:C	7.57212e-66	-2.42133	-2.3907
16001701	chr19:16001701:G:C	3.92659e-64	1.22644	-2.09
16001876	chr19:16001876:C:G	2.16149e-65	-2.30091	-1.46221
16002065	chr19:16002065:A:G	8.47749e-66	-2.39197	-2.30712
16002354	chr19:16002354:C:T	8.38806e-66	-2.231	-2.4787
16002505	chr19:16002505:G:A	6.22578e-64	-6.92185e-10	-0.402636
16002724	chr19:16002724:G:A	1.05485e-64	-6.92185e-10	-2.17793
16002769	chr19:16002769:G:T	1.39167e-65	-2.46245	-1.74097
16002805	chr19:16002805:T:G	9.18619e-66	-2.45273	-2.16607
16003144	chr19:16003144:T:C	3.23865e-64	-6.92185e-10	-1.05618
16003198	chr19:16003198:C:T	3.26676e-65	-1.00878	-2.34134
16003438	chr19:16003438:G:A	9.44747e-65	-6.92185e-10	-2.28817
16003569	chr19:16003569:A:AGCTAGTGGCCT	9.55008e-66	-2.43338	-2.14658
16003831	chr19:16003831:G:A	9.53638e-66	-2.43304	-2.14835
16003953	chr19:16003953:C:A	9.56444e-66	-2.43137	-2.14708
16004023	chr19:16004023:T:C	7.93144e-65	-6.92185e-10	-2.46308
16004123	chr19:16004123:C:T	9.57066e-66	-2.43123	-2.14658
16004189	chr19:16004189:A:G	9.57318e-66	-2.43423	-2.14331
16004247	chr19:16004247:C:T	1.36342e-64	-1.91713	-0.00421045
16004366	chr19:16004366:T:C	2.27265e-64	-6.92185e-10	-1.41039
16004422	chr19:16004422:C:T	9.61597e-66	-2.42971	-2.14337
16004542	chr19:16004542:C:T	9.24748e-65	-6.92185e-10	-2.30957
16004641	chr19:16004641:C:A	7.68524e-65	-6.92185e-10	-2.49462
16004738	chr19:16004738:A:G	8.02324e-65	-2.45158	-4.09089e-09
16004873	chr19:16004873:C:T	9.54062e-66	-2.43118	-2.14976
16005038	chr19:16005038:G:A	9.57465e-66	-2.43081	-2.14658
16005165	chr19:16005165:C:T	2.38708e-64	-0.383581	-0.977682
16005166	chr19:16005166:G:A	9.83195e-66	-2.45344	-2.09743
16005214	chr19:16005214:C:A	9.56157e-66	-2.43218	-2.14658
16005439	chr19:16005439:A:G	1.11434e-64	-2.10127	-0.0218059
16005475	chr19:16005475:C:G	2.77247e-64	-6.92185e-10	-1.2116
16005715	chr19:16005715:G:T	4.21934e-64	-6.92185e-10	-0.791656
16005765	chr19:16005765:C:A	9.35316e-66	-2.44612	-2.15467
16005773	chr19:16005773:G:A	7.63572e-66	-2.2915	-2.51217
16005823	chr19:16005823:C:T	9.59211e-66	-2.42899	-2.14658
16005954	chr19:16005954:T:C	7.48116e-65	-6.92185e-10	-2.52153
16006018	chr19:16006018:G:C	7.24306e-65	-6.92185e-10	-2.55387
16006174	chr19:16006174:C:T	9.91675e-66	-2.42686	-2.11542
16006337	chr19:16006337:C:G	1.48406e-64	-6.92185e-10	-1.83655
16006401	chr19:16006401:A:G	1.55684e-64	-6.92185e-10	-1.78868
16006553	chr19:16006553:T:C	7.07553e-66	-2.33074	-2.54912
16006682	chr19:16006682:A:ATTGCC	9.33586e-66	-2.44289	-2.15975
16006690	chr19:16006690:G:T	9.4881e-65	-6.92185e-10	-2.28388
16006868	chr19:16006868:A:G	7.30021e-65	-6.92185e-10	-2.54602
16006945	chr19:16006945:T:C	2.30613e-65	-1.38749	-2.31086
16007176	chr19:16007176:C:T	8.87978e-65	-6.92185e-10	-2.35014
16007194	chr19:16007194:G:A	2.40803e-63	-6.92185e-10	0.95006
16007270	chr19:16007270:A:G	9.45384e-66	-2.43606	-2.15402
16007420	chr19:16007420:T:C	9.63088e-66	-2.42313	-2.1484
16007629	chr19:16007629:C:T	9.56301e-66	-2.43651	-2.14209
16007924	chr19:16007924:C:T	9.73597e-66	-2.40731	-2.15337
16007925	chr19:16007925:T:C	8.33074e-65	-6.92185e-10	-2.41397
16007952	chr19:16007952:C:T	3.35861e-63	1.28278	-4.09089e-09
16007977	chr19:16007977:A:T	9.73468e-66	-2.41394	-2.14687
16008000	chr19:16008000:A:G	9.92184e-66	-2.39663	-2.14514
16008035	chr19:16008035:T:C	9.83953e-66	-2.40457	-2.14553
16008156	chr19:16008156:T:C	1.29966e-64	-6.92185e-10	-1.96923
16008182	chr19:16008182:G:GA	9.00896e-65	-6.92185e-10	-2.3357
16008191	chr19:16008191:G:A	6.69907e-66	-2.41001	-2.52453
16008399	chr19:16008399:G:C	9.11538e-65	-6.92185e-10	-2.32396
16008626	chr19:16008626:A:G	9.14591e-65	-6.92185e-10	-2.32061
16008761	chr19:16008761:A:G	1.03247e-65	-2.39704	-2.10492
16008851	chr19:16008851:A:G	1.13143e-65	-2.41597	-1.99447
16008919	chr19:16008919:A:G	8.10584e-66	-2.4229	-2.32102
16009101	chr19:16009101:TAGTAATCTTTGGTA:T	8.21041e-65	-6.92185e-10	-2.42852
16009169	chr19:16009169:T:A	9.30227e-66	-2.43376	-2.17249
16009203	chr19:16009203:C:T	4.94821e-65	-1.62609	-1.3088
16009338	chr19:16009338:T:A	4.75885e-65	-1.60332	-1.37059
16009663	chr19:16009663:A:G	2.60447e-63	0.651439	0.377042
16009843	chr19:16009843:G:T	6.2975e-64	-0.391181	-4.09089e-09
16009915	chr19:16009915:A:G	2.22215e-65	-1.42586	-2.30958
16010079	chr19:16010079:C:T	6.31486e-65	-2.3522	-0.338811
16010181	chr19:16010181:G:A	7.61976e-65	-6.92185e-10	-2.50317
16010437	chr19:16010437:T:G	7.30067e-65	-6.92185e-10	-2.54595
16010449	chr19:16010449:C:T	9.3306e-65	-2.30062	-4.09089e-09
16010577	chr19:16010577:A:G	4.99535e-65	-2.37819	-0.547221
16010702	chr19:16010702:TTTACTC:T	8.29239e-65	-6.92185e-10	-2.41858
16010810	chr19:16010810:A:G	9.52702e-66	-2.32752	-2.25485
16010840	chr19:16010840:G:A	8.61558e-65	-6.92185e-10	-2.38035
16010842	chr19:16010842:C:T	8.59314e-65	-6.92185e-10	-2.38296
16010843	chr19:16010843:T:C	8.59169e-65	-6.92185e-10	-2.38312
16010996	chr19:16010996:G:A	8.20816e-65	-6.92185e-10	-2.42879
16011242	chr19:16011242:T:C	8.99371e-65	-6.92185e-10	-2.33739
16011259	chr19:16011259:G:A	7.95679e-65	-6.92185e-10	-2.45989
16011346	chr19:16011346:G:A	2.99124e-65	-1.40985	-2.02838
16011387	chr19:16011387:G:A	8.28202e-64	-6.92185e-10	-0.117247
16011390	chr19:16011390:A:G	8.7968e-66	-2.14559	-2.51652
16011399	chr19:16011399:T:C	8.16813e-66	-2.38879	-2.34748
16011546	chr19:16011546:T:A	7.24161e-65	-6.92185e-10	-2.55408
16011744	chr19:16011744:T:C	8.84624e-65	-6.92185e-10	-2.35393
16011853	chr19:16011853:C:A	8.34886e-65	-6.92185e-10	-2.41179
16011859	chr19:16011859:C:A	8.78189e-65	-6.92185e-10	-2.36123
16011917	chr19:16011917:T:C	8.71069e-65	-6.92185e-10	-2.36937
16011992	chr19:16011992:G:A	7.26475e-65	-6.92185e-10	-2.55088
16012035	chr19:16012035:T:A	4.04198e-65	-1.73881	-1.39838
16012140	chr19:16012140:A:T	7.26028e-65	-6.92185e-10	-2.5515
16012323	chr19:16012323:T:C	4.4197e-65	-2.07885	-0.968996
16012382	chr19:16012382:C:T	8.91121e-65	-6.92185e-10	-2.34661
16012819	chr19:16012819:C:T	6.27289e-64	-6.92185e-10	-0.395097
16012865	chr19:16012865:A:G	1.37679e-65	-2.46253	-1.75163
16013111	chr19:16013111:G:A	1.18772e-64	-6.92185e-10	-2.0593
16013227	chr19:16013227:G:A	8.22156e-65	-6.92185e-10	-2.42716
16013362	chr19:16013362:G:A	7.50892e-66	-2.35567	-2.46474
16013446	chr19:16013446:G:A	1.22857e-64	-6.92185e-10	-2.02549
16013597	chr19:16013597:C:T	2.25876e-65	-1.51177	-2.20734
16013732	chr19:16013732:G:A	1.82291e-65	-2.19396	-1.73953
16013808	chr19:16013808:A:G	1.47263e-65	-2.42721	-1.71967
16014626	chr19:16014626:C:T	8.52645e-65	-6.92185e-10	-2.39075
16014665	chr19:16014665:C:T	1.10075e-65	-2.42019	-2.01774
16014723	chr19:16014723:T:C	3.94545e-63	-6.92185e-10	1.44381
16014791	chr19:16014791:T:A	1.71897e-65	-1.64075	-2.35144
16014802	chr19:16014802:T:C	1.77616e-65	-1.64936	-2.31011
16014954	chr19:16014954:T:C	5.22005e-64	-6.92185e-10	-0.578828
16015146	chr19:16015146:G:T	2.05521e-64	-6.92185e-10	-1.51095
16015328	chr19:16015328:T:C	2.57984e-65	-2.25843	-1.32776
16015532	chr19:16015532:T:C	3.5155e-65	-1.10419	-2.17255
16015686	chr19:16015686:G:A	3.57666e-65	-1.5309	-1.72859
16015956	chr19:16015956:T:C	3.83103e-65	-1.42029	-1.77049
16015985	chr19:16015985:C:T	8.30259e-66	-2.46281	-2.25713
16016011	chr19:16016011:G:A	1.14595e-64	-2.44544	0.350338
16016490	chr19:16016490:A:T	1.17556e-65	-2.21016	-2.16201
16016534	chr19:16016534:G:T	7.67825e-65	-6.92185e-10	-2.49553
16016634	chr19:16016634:C:T	8.82472e-65	-6.92185e-10	-2.35636
16016637	chr19:16016637:G:A	9.31444e-65	-6.92185e-10	-2.30235
16016889	chr19:16016889:T:C	1.64968e-64	-6.92185e-10	-1.73075
16016991	chr19:16016991:A:G	1.19658e-65	-2.43926	-1.91519
16017078	chr19:16017078:G:A	7.33113e-65	-6.92185e-10	-2.54179
16017300	chr19:16017300:G:A	7.88304e-65	-6.92185e-10	-2.46921
16017604	chr19:16017604:A:G	1.16129e-65	-2.05265	-2.33174
16018089	chr19:16018089:C:T	2.81791e-65	-2.25706	-1.24086
16018093	chr19:16018093:G:A	2.52928e-65	-2.29566	-1.31032
16018427	chr19:16018427:T:A	1.98165e-65	-2.29263	-1.55736
16018453	chr19:16018453:G:A	1.26654e-64	-6.92185e-10	-1.99505
16018513	chr19:16018513:G:A	1.21534e-65	-2.45797	-1.88093
16018630	chr19:16018630:C:T	2.48893e-65	-2.27977	-1.3423
16018706	chr19:16018706:T:C	1.37697e-65	-1.86817	-2.34587
16018720	chr19:16018720:C:T	7.71125e-66	-2.45914	-2.33469
16018770	chr19:16018770:C:A	7.70998e-65	-6.92185e-10	-2.4914
16019060	chr19:16019060:G:A	1.40107e-65	-1.80624	-2.39045
16019271	chr19:16019271:G:A	8.47709e-65	-6.92185e-10	-2.39655
16019794	chr19:16019794:T:C	4.80434e-65	-2.37685	-0.587551
16020164	chr19:16020164:C:T	8.06711e-66	-2.45958	-2.28913
16020220	chr19:16020220:T:C	8.39951e-66	-2.45764	-2.25069
16020290	chr19:16020290:A:C	1.10094e-64	-6.92185e-10	-2.13517
16020458	chr19:16020458:T:C	3.77454e-64	-6.92185e-10	-0.903056
16020461	chr19:16020461:C:A	8.85044e-65	-6.92185e-10	-2.35345
16020869	chr19:16020869:T:C	6.47727e-65	-2.44178	-0.223843
16021187	chr19:16021187:G:A	1.47319e-65	-2.45802	-1.68847
16021351	chr19:16021351:C:T	1.21569e-65	-1.79132	-2.54728
16021436	chr19:16021436:C:T	1.10473e-65	-1.92354	-2.51077
16021577	chr19:16021577:T:TA	7.47272e-65	-2.41746	-0.105199
16021614	chr19:16021614:G:A	1.18193e-64	-6.92185e-10	-2.06419
16021630	chr19:16021630:C:T	4.98946e-65	-2.44723	-0.479363
16021748	chr19:16021748:C:T	3.60424e-65	-2.25457	-0.997243
16022281	chr19:16022281:A:G	7.23736e-65	-6.92185e-10	-2.55466
16023617	chr19:16023617:C:T	7.61346e-65	-6.92185e-10	-2.504
16023775	chr19:16023775:C:T	1.23373e-65	-2.38077	-1.94311
16023830	chr19:16023830:G:A	1.28253e-64	-6.92185e-10	-1.9825
16023937	chr19:16023937:C:T	9.28742e-65	-6.92185e-10	-2.30526
16024015	chr19:16024015:G:A	7.42937e-65	-6.92185e-10	-2.52848
16024102	chr19:16024102:G:A	4.81616e-65	-0.412575	-2.54937
16024131	chr19:16024131:C:T	3.40494e-64	-6.92185e-10	-1.00611
16024671	chr19:16024671:CA:C	7.48541e-65	-6.92185e-10	-2.52096
16024831	chr19:16024831:G:T	8.43028e-65	-6.92185e-10	-2.40209
16024886	chr19:16024886:C:T	7.85977e-65	0.0731076	-2.54527
16025034	chr19:16025034:A:C	1.81651e-64	-6.92185e-10	-1.63442
16025445	chr19:16025445:A:T	8.25003e-65	-6.92185e-10	-2.4237
16025452	chr19:16025452:GC:G	1.66744e-64	-6.92185e-10	-1.72004
16025455	chr19:16025455:C:G	1.69341e-64	-6.92185e-10	-1.70459
16025595	chr19:16025595:C:T	1.54131e-65	-2.43023	-1.67105
16025781	chr19:16025781:C:A	1.8233e-64	-6.92185e-10	-1.63069
16025832	chr19:16025832:G:A	2.70824e-64	-6.92185e-10	-1.23503
16026215	chr19:16026215:C:A	9.48127e-66	-2.34214	-2.24504
16026242	chr19:16026242:A:C	9.67237e-66	-2.34129	-2.22594
16026260	chr19:16026260:T:G	1.82317e-63	0.67183	-4.09089e-09
16026308	chr19:16026308:G:A	9.76288e-66	-2.34374	-2.21417
16026390	chr19:16026390:A:G	1.01768e-65	-2.32968	-2.18671
16026547	chr19:16026547:G:A	7.24909e-65	-6.92185e-10	-2.55304
16026658	chr19:16026658:G:C	1.48196e-64	-2.33257	0.494596
16026681	chr19:16026681:G:A	7.26184e-65	-6.92185e-10	-2.55129
16027121	chr19:16027121:C:T	9.12893e-65	-2.32247	-4.09089e-09
16027665	chr19:16027665:G:A	7.25629e-65	-6.92185e-10	-2.55205
16027708	chr19:16027708:C:T	1.12793e-64	-6.92185e-10	-2.11095
16027961	chr19:16027961:G:A	1.2514e-64	-6.92185e-10	-2.00707
16028170	chr19:16028170:G:A	4.33358e-63	-6.92185e-10	1.53765
16028277	chr19:16028277:T:C	1.56474e-65	-2.13752	-1.94868
16029667	chr19:16029667:A:G	5.39569e-64	-6.92185e-10	-0.545734
16029702	chr19:16029702:G:T	7.35615e-65	-6.92185e-10	-2.53838
16029792	chr19:16029792:G:A	7.42266e-65	-6.92185e-10	-2.52938
16030162	chr19:16030162:T:C	1.82325e-65	-2.27304	-1.66025
16030485	chr19:16030485:G:A	1.10998e-65	-2.26332	-2.16626
16030528	chr19:16030528:G:A	4.47697e-65	-2.43908	-0.595889
16030569	chr19:16030569:C:A	4.12506e-65	-2.44484	-0.672
16030660	chr19:16030660:C:T	1.45777e-65	-2.13152	-2.02549
16030732	chr19:16030732:G:A	1.22841e-64	-6.92185e-10	-2.02562
16030752	chr19:16030752:T:A	1.00703e-64	-2.31297	0.0886426
16030893	chr19:16030893:AAGCTAATG:A	1.25731e-64	-6.92185e-10	-2.00236
16030950	chr19:16030950:G:A	1.051e-64	-2.31075	0.129158
16031002	chr19:16031002:C:T	8.67708e-65	-6.92185e-10	-2.37323
16031032	chr19:16031032:C:A	9.45879e-66	-2.32753	-2.26203
16031179	chr19:16031179:A:G	2.71982e-65	-2.32636	-1.20699
16031211	chr19:16031211:C:T	9.90794e-65	-6.92185e-10	-2.24058
16031289	chr19:16031289:T:C	2.11948e-64	-6.92185e-10	-1.48016
16031354	chr19:16031354:G:A	2.81907e-65	-2.277	-1.22052
16031568	chr19:16031568:G:C	1.21053e-64	-6.92185e-10	-2.04028
16031601	chr19:16031601:A:G	2.92144e-64	-6.92185e-10	-1.15926
16031920	chr19:16031920:G:A	9.96647e-65	-6.92185e-10	-2.23469
16031934	chr19:16031934:G:A	2.08099e-65	-2.39514	-1.40593
16031936	chr19:16031936:G:C	9.98842e-65	-6.92185e-10	-2.23249
16031983	chr19:16031983:T:C	2.08108e-65	-2.13672	-1.66431
16032052	chr19:16032052:A:AG	1.17856e-63	-6.92185e-10	0.235541
16032170	chr19:16032170:A:G	1.29817e-64	-2.33881	0.368434
16032274	chr19:16032274:G:A	7.56988e-66	-2.46277	-2.34956
16032276	chr19:16032276:G:C	1.0235e-64	-6.92185e-10	-2.2081
16032305	chr19:16032305:A:T	1.73604e-65	-2.46262	-1.5197
16032317	chr19:16032317:A:G	2.91265e-65	-2.46055	-1.0043
16032318	chr19:16032318:G:A	2.91489e-65	-2.45935	-1.00473
16032341	chr19:16032341:G:T	2.43269e-65	-2.44219	-1.20273
16032393	chr19:16032393:A:C	8.8659e-66	-2.20941	-2.44488
16032478	chr19:16032478:T:C	9.20039e-65	-6.92185e-10	-2.31467
16032668	chr19:16032668:G:A	6.45439e-66	-2.46281	-2.50894
16032765	chr19:16032765:T:C	1.24683e-64	-6.92185e-10	-2.01073
16032988	chr19:16032988:G:A	1.94036e-64	-6.92185e-10	-1.56846
16033734	chr19:16033734:C:T	7.7177e-65	-6.92185e-10	-2.4904
16033776	chr19:16033776:A:G	1.13011e-63	-2.45285	2.64642
16033817	chr19:16033817:T:C	3.90153e-64	-2.40497	1.535
16033953	chr19:16033953:G:A	8.43322e-65	-6.92185e-10	-2.40174
16034206	chr19:16034206:G:A	2.72911e-64	-1.22736	-4.09089e-09
16034225	chr19:16034225:G:A	1.14692e-64	-6.92185e-10	-2.09426
16034257	chr19:16034257:G:A	7.38208e-65	-6.92185e-10	-2.53486
16034327	chr19:16034327:T:C	7.70612e-65	-6.92185e-10	-2.4919
16034400	chr19:16034400:A:G	7.28931e-65	-6.92185e-10	-2.54751
16034401	chr19:16034401:A:C	7.28541e-65	-6.92185e-10	-2.54804
16034613	chr19:16034613:A:G	7.24936e-65	-6.92185e-10	-2.55301
16034723	chr19:16034723:A:G	7.24128e-65	-6.92185e-10	-2.55412
16034729	chr19:16034729:G:A	7.24098e-65	-6.92185e-10	-2.55416
16034750	chr19:16034750:T:C	9.50136e-65	-2.28248	-4.09089e-09
16034843	chr19:16034843:G:A	7.24076e-65	-6.92185e-10	-2.55419
16034921	chr19:16034921:C:A	7.24527e-65	-6.92185e-10	-2.55357
16035110	chr19:16035110:T:C	1.89697e-64	-6.92185e-10	-1.59108
16035388	chr19:16035388:T:A	8.90162e-65	-6.92185e-10	-2.34769
16035562	chr19:16035562:G:A	1.96524e-64	-6.92185e-10	-1.55572
16035590	chr19:16035590:A:G	9.64629e-65	-2.46023	0.192887
16036141	chr19:16036141:C:T	1.41555e-64	0.373664	-2.25748
16036260	chr19:16036260:G:A	1.4871e-64	-6.92185e-10	-1.8345
16036275	chr19:16036275:G:A	7.26582e-65	-6.92185e-10	-2.55074
16036316	chr19:16036316:C:T	1.27696e-64	-6.92185e-10	-1.98685
16036351	chr19:16036351:G:A	1.17877e-64	-6.92185e-10	-2.06686
16036749	chr19:16036749:G:T	7.27947e-65	-6.92185e-10	-2.54886
16036926	chr19:16036926:T:C	7.0979e-66	-2.44564	-2.43107
16036992	chr19:16036992:C:T	1.03867e-63	0.109195	-4.09089e-09
16037213	chr19:16037213:C:A	1.26303e-65	-1.92387	-2.37654
16037695	chr19:16037695:G:C	7.36358e-65	-6.92185e-10	-2.53737
16037706	chr19:16037706:G:A	2.92469e-64	-1.15814	-4.09089e-09
16038056	chr19:16038056:G:A	1.02154e-64	-6.92185e-10	-2.21003
16038223	chr19:16038223:G:T	2.16704e-64	-1.36695	-0.0910218
16038376	chr19:16038376:G:A	7.79008e-65	-6.92185e-10	-2.48107
16038383	chr19:16038383:A:G	1.00445e-64	-6.92185e-10	-2.2269
16038761	chr19:16038761:C:T	2.47774e-65	-2.46281	-1.16377
16038767	chr19:16038767:C:T	1.97427e-64	-6.92185e-10	-1.55113
16038936	chr19:16038936:C:T	9.74502e-65	-6.92185e-10	-2.25716
16039066	chr19:16039066:A:G	1.22271e-64	-6.92185e-10	-2.03027
16039143	chr19:16039143:C:T	7.8366e-65	-6.92185e-10	-2.47511
16039145	chr19:16039145:G:C	1.13028e-64	-6.92185e-10	-2.10887
16039294	chr19:16039294:C:T	3.86302e-64	-6.92185e-10	-0.879885
16039323	chr19:16039323:G:A	7.67102e-64	-0.193884	-4.09089e-09
16039694	chr19:16039694:C:T	6.71517e-66	-2.42819	-2.50395
16039813	chr19:16039813:C:T	1.96203e-64	-6.92185e-10	-1.55735
16039824	chr19:16039824:T:A	1.87805e-65	-1.38418	-2.51951
16039845	chr19:16039845:ATCT:A	1.04548e-64	-6.92185e-10	-2.18686
16039856	chr19:16039856:T:G	1.08759e-65	-2.45259	-1.99736
16039916	chr19:16039916:G:A	2.8706e-65	-1.53447	-1.94492
16039969	chr19:16039969:A:G	3.55735e-65	-1.71243	-1.55247
16040080	chr19:16040080:TTTTCA:T	3.13573e-65	-1.70728	-1.68378
16040117	chr19:16040117:A:G	4.19926e-64	-6.92185e-10	-0.796425
16040413	chr19:16040413:C:A	7.2173e-66	-2.45344	-2.40659
16040490	chr19:16040490:C:T	7.78178e-65	-6.92185e-10	-2.48213
16040766	chr19:16040766:C:G	4.2073e-64	-1.54058	0.746062
16040794	chr19:16040794:A:G	9.39455e-66	-2.06047	-2.5359
16040865	chr19:16040865:A:G	4.78315e-64	-1.48152	0.815288
16040895	chr19:16040895:A:G	7.70443e-66	-2.43404	-2.36067
16040922	chr19:16040922:T:C	1.80679e-65	-1.52882	-2.41355
16040930	chr19:16040930:G:T	7.51153e-66	-2.36478	-2.45528
16041021	chr19:16041021:T:C	6.17077e-66	-2.46214	-2.55454
16041064	chr19:16041064:C:T	1.15412e-65	-2.45919	-1.93139
16041422	chr19:16041422:T:G	3.80708e-64	-6.92185e-10	-0.894472
16041600	chr19:16041600:AC:A	7.36068e-66	-2.28903	-2.55132
16041886	chr19:16041886:C:T	3.613e-64	-6.92185e-10	-0.946795
16042113	chr19:16042113:A:T	1.68368e-64	-6.92185e-10	-1.71035
16042237	chr19:16042237:C:A	5.64804e-64	-6.92185e-10	-0.500025
16042273	chr19:16042273:A:G	4.87042e-64	-6.92185e-10	-0.648154
16042635	chr19:16042635:G:A	1.92443e-63	-0.912508	1.63839
16043935	chr19:16043935:A:G	5.15204e-64	-6.92185e-10	-0.591942
16043951	chr19:16043951:A:G	8.14772e-66	-2.19026	-2.54851
16044052	chr19:16044052:G:A	2.40611e-63	-0.968418	1.91768
16044100	chr19:16044100:A:G	1.46222e-65	-2.27447	-1.87949
16044130	chr19:16044130:T:C	5.15204e-64	-6.92185e-10	-0.591942
16044301	chr19:16044301:C:T	8.04677e-66	-2.20262	-2.54861
16044333	chr19:16044333:T:C	4.93165e-64	-6.92185e-10	-0.635659
16044491	chr19:16044491:G:T	5.13092e-64	-6.92185e-10	-0.596049
16044510	chr19:16044510:T:C	5.23137e-64	-6.92185e-10	-0.57666
16044534	chr19:16044534:C:A	2.19377e-63	-0.998721	1.85559
16044539	chr19:16044539:T:A	7.41881e-65	-6.92185e-10	-2.5299
16044630	chr19:16044630:G:A	3.99997e-64	-6.92185e-10	-0.845047
16044923	chr19:16044923:C:T	6.11049e-64	-6.92185e-10	-0.421327
16044931	chr19:16044931:C:T	4.034e-64	-6.92185e-10	-0.836575
16044932	chr19:16044932:G:A	2.17366e-64	-6.92185e-10	-1.45492
16044935	chr19:16044935:C:T	1.18784e-64	-6.92185e-10	-2.0592
16045015	chr19:16045015:G:A	4.38985e-64	-6.92185e-10	-0.752038
16045117	chr19:16045117:C:T	4.51278e-64	-6.92185e-10	-0.724422
16045757	chr19:16045757:G:A	5.10747e-64	-6.92185e-10	-0.60063
16046198	chr19:16046198:T:C	5.51346e-64	-6.92185e-10	-0.524142
16046338	chr19:16046338:G:T	7.5926e-65	-6.92185e-10	-2.50675
16046383	chr19:16046383:G:A	4.54394e-64	-0.71754	-4.09089e-09
16046537	chr19:16046537:C:T	5.71482e-64	-6.92185e-10	-0.488271
16046625	chr19:16046625:G:A	1.85229e-65	-1.72083	-2.19666
16046662	chr19:16046662:A:G	1.048e-64	-6.92185e-10	-2.18445
16046702	chr19:16046702:C:CT	4.3171e-64	-6.92185e-10	-0.768751
16046802	chr19:16046802:A:G	5.5777e-64	-6.92185e-10	-0.512558
16046837	chr19:16046837:A:G	2.51641e-65	-1.22215	-2.38893
16047336	chr19:16047336:C:A	7.23893e-65	-6.92185e-10	-2.55445
16047342	chr19:16047342:A:G	7.26962e-65	-6.92185e-10	-2.55022
16047399	chr19:16047399:A:G	7.72582e-65	-6.92185e-10	-2.48935
16047696	chr19:16047696:C:T	4.39114e-64	-6.92185e-10	-0.751745
16047825	chr19:16047825:G:A	7.89089e-64	-0.165625	-4.09089e-09
16048320	chr19:16048320:A:T	1.18076e-64	-6.92185e-10	-2.06518
16048376	chr19:16048376:G:A	1.18139e-65	-1.82265	-2.54458
16048600	chr19:16048600:G:A	8.07129e-65	-6.92185e-10	-2.44561
16048683	chr19:16048683:G:A	9.45141e-65	-2.34295	0.0551942
16048743	chr19:16048743:A:G	1.19699e-63	-2.24709	2.49816
16048789	chr19:16048789:T:A	9.47467e-64	-2.23417	2.25146
16049388	chr19:16049388:T:C	2.36892e-64	-2.13291	0.764014
16049425	chr19:16049425:C:A	4.44574e-64	-6.92185e-10	-0.739387
16049573	chr19:16049573:T:TA	1.97907e-65	-1.3389	-2.51239
16049574	chr19:16049574:T:TGC	1.97746e-65	-1.33925	-2.51286
16050026	chr19:16050026:G:A	1.05771e-64	-2.17522	-4.09089e-09
16050131	chr19:16050131:A:G	8.20251e-65	-6.92185e-10	-2.42948
16050452	chr19:16050452:C:T	1.35748e-63	-2.27526	2.65214
16050473	chr19:16050473:T:G	7.99304e-66	-2.20437	-2.55357
16050764	chr19:16050764:A:T	5.10468e-64	-6.92185e-10	-0.601176
16050816	chr19:16050816:C:A	3.90075e-64	-6.92185e-10	-0.870165
16051045	chr19:16051045:C:T	3.35041e-64	-1.02225	-4.09089e-09
16051100	chr19:16051100:C:A	9.75604e-64	-0.704615	0.751168
16051179	chr19:16051179:G:A	4.44372e-64	-6.92185e-10	-0.739843
16051328	chr19:16051328:T:A	4.42001e-64	-6.92185e-10	-0.745192
16051495	chr19:16051495:A:C	2.08399e-65	-1.29284	-2.50679
16051506	chr19:16051506:C:G	3.26705e-64	-2.13539	1.08795
16051582	chr19:16051582:T:C	1.15509e-65	-1.83498	-2.55476
16051650	chr19:16051650:T:C	4.47795e-64	-6.92185e-10	-0.732168
16051835	chr19:16051835:G:A	4.71131e-64	-6.92185e-10	-0.681367
16051847	chr19:16051847:A:G	7.69722e-65	-6.92185e-10	-2.49306
16052433	chr19:16052433:A:G	5.47247e-64	-6.92185e-10	-0.531604
16052775	chr19:16052775:C:T	1.74343e-63	-2.29206	2.91917
16052776	chr19:16052776:A:G	1.48556e-63	-2.30216	2.7692
16053257	chr19:16053257:A:G	1.08594e-64	-2.14889	-4.09089e-09
16053581	chr19:16053581:C:A	2.02984e-63	-2.26915	3.04836
16053766	chr19:16053766:A:G	3.14098e-64	-6.92185e-10	-1.0868
16053821	chr19:16053821:A:G	1.18396e-63	-1.51121	1.75132
16053854	chr19:16053854:A:T	1.43293e-64	-6.92185e-10	-1.87161
16054052	chr19:16054052:C:T	4.43985e-64	-6.92185e-10	-0.740713
16054096	chr19:16054096:C:T	2.19314e-63	-2.22008	3.07666
16054465	chr19:16054465:C:T	2.35435e-65	-1.84502	-1.83264
16054509	chr19:16054509:G:A	1.05754e-64	-6.92185e-10	-2.17539
16054559	chr19:16054559:A:G	1.45741e-64	-6.92185e-10	-1.85467
16055487	chr19:16055487:A:T	2.34343e-64	-6.92185e-10	-1.37972
16055892	chr19:16055892:C:T	3.9647e-64	-6.92185e-10	-0.853904
16055953	chr19:16055953:T:G	1.23879e-64	-6.92185e-10	-2.0172
16056138	chr19:16056138:T:C	3.06721e-64	-6.92185e-10	-1.11056
16056260	chr19:16056260:T:A	7.36939e-65	-6.92185e-10	-2.53658
16056343	chr19:16056343:C:T	8.03344e-65	-6.92185e-10	-2.45031
16056682	chr19:16056682:A:G	3.39847e-64	-2.07722	1.06921
16056720	chr19:16056720:G:A	1.84704e-63	-0.00981614	0.694654
16056737	chr19:16056737:G:A	2.0061e-64	-6.92185e-10	-1.53514
16056747	chr19:16056747:G:C	2.0568e-64	-6.92185e-10	-1.51018
16056850	chr19:16056850:A:G	2.29278e-63	-2.12113	3.02215
16056951	chr19:16056951:T:C	2.24956e-63	-2.09972	2.98171
16056979	chr19:16056979:A:G	6.95674e-66	-2.40479	-2.492
16057124	chr19:16057124:C:T	2.87475e-64	-1.91302	0.73765
16057153	chr19:16057153:G:A	1.69984e-65	-1.46764	-2.53574
16057165	chr19:16057165:C:T	1.54223e-65	-2.33864	-1.76205
16057266	chr19:16057266:C:T	1.93754e-63	-0.254105	0.986777
16057274	chr19:16057274:C:T	1.2759e-63	-2.06899	2.3839
16058085	chr19:16058085:A:AT	2.12955e-63	-2.15032	2.97748
16058129	chr19:16058129:C:T	3.16456e-62	-6.92185e-10	3.52585
16058155	chr19:16058155:A:G	5.69443e-63	-2.19998	4.01072
16058389	chr19:16058389:A:G	8.12604e-65	-2.43884	-4.09089e-09
16058490	chr19:16058490:A:G	6.89005e-66	-2.43709	-2.46933
16058538	chr19:16058538:A:G	2.16783e-63	-2.18606	3.03104
16058710	chr19:16058710:A:G	1.86191e-64	-2.06639	0.456654
16059131	chr19:16059131:C:T	2.26205e-63	-2.15921	3.04673
16059261	chr19:16059261:C:T	3.18998e-64	-6.92185e-10	-1.07132
16059443	chr19:16059443:A:C	4.31639e-64	-6.92185e-10	-0.768916
16059595	chr19:16059595:A:G	2.29392e-65	-1.60861	-2.09505
16060032	chr19:16060032:A:T	1.65791e-63	-2.1291	2.70591
16060089	chr19:16060089:C:T	9.32874e-66	-2.18867	-2.41474
16060117	chr19:16060117:G:A	2.3974e-63	-2.1724	3.11804
16060118	chr19:16060118:A:C	2.56152e-63	-2.17291	3.18476
16060457	chr19:16060457:A:G	2.43691e-64	-1.80088	0.460277
16060551	chr19:16060551:T:G	2.60915e-65	-1.10207	-2.47283
16060561	chr19:16060561:T:C	2.27464e-63	-2.17163	3.0647
16060763	chr19:16060763:G:A	5.80581e-64	-2.1078	1.63532
16060798	chr19:16060798:T:C	1.94372e-63	-2.19224	2.9281
16061169	chr19:16061169:G:A	7.89928e-65	-6.92185e-10	-2.46715
16061209	chr19:16061209:G:A	1.39909e-63	-2.11287	2.51994
16061244	chr19:16061244:GC:G	1.40801e-63	-2.17473	2.58815
16061476	chr19:16061476:C:T	2.53292e-65	-2.36241	-1.24214
16061577	chr19:16061577:A:G	1.33e-63	-2.18106	2.53749
16061585	chr19:16061585:T:C	1.39283e-63	-2.15926	2.56184
16061596	chr19:16061596:T:C	1.11226e-64	-2.12494	-4.09089e-09
16061730	chr19:16061730:C:T	2.79213e-64	-6.92185e-10	-1.20453
16062011	chr19:16062011:C:G	7.76253e-66	-2.34598	-2.44122
16062156	chr19:16062156:C:T	1.70602e-63	-2.16006	2.76547
16062222	chr19:16062222:C:T	2.14213e-64	-6.92185e-10	-1.46953
16062325	chr19:16062325:G:T	9.74816e-65	-6.92185e-10	-2.25684
16062335	chr19:16062335:G:A	1.11394e-64	-2.12343	-4.09089e-09
16062344	chr19:16062344:G:A	1.38144e-63	-2.18203	2.57641
16062501	chr19:16062501:AG:A	1.5699e-64	-6.92185e-10	-1.78032
16062554	chr19:16062554:G:A	1.65777e-64	-6.92185e-10	-1.72586
16062560	chr19:16062560:G:A	9.94918e-65	-6.92185e-10	-2.23643
16062561	chr19:16062561:T:C	1.82337e-63	-2.27388	2.94581
16062620	chr19:16062620:A:C	2.99322e-65	-0.997385	-2.44018
16062854	chr19:16062854:C:T	2.91587e-64	-6.92185e-10	-1.16117
16063101	chr19:16063101:T:C	3.64285e-64	-6.92185e-10	-0.938567
16063143	chr19:16063143:T:C	9.47636e-65	-1.88918	-0.395939
16063159	chr19:16063159:A:G	2.60636e-63	-2.21345	3.24266
16063798	chr19:16063798:G:A	3.02641e-64	-6.92185e-10	-1.12396
16063847	chr19:16063847:C:A	1.04131e-65	-2.22233	-2.27111
16064438	chr19:16064438:G:C	2.95682e-65	-2.1783	-1.2715
16064445	chr19:16064445:T:TCC	7.23608e-65	-6.92185e-10	-2.55484
16064650	chr19:16064650:G:A	8.31616e-65	-6.92185e-10	-2.41572
16064863	chr19:16064863:TG:T	7.25441e-65	-6.92185e-10	-2.55231
16064990	chr19:16064990:A:G	2.76196e-65	-2.05658	-1.4614
16065049	chr19:16065049:G:A	9.41555e-65	-2.29156	-4.09089e-09
16065308	chr19:16065308:C:T	8.02079e-65	-2.45188	-4.09089e-09
16065514	chr19:16065514:T:A	8.00526e-66	-2.21275	-2.54366
16065564	chr19:16065564:G:A	1.80146e-64	-6.92185e-10	-1.64274
16066130	chr19:16066130:A:G	1.48622e-63	-0.701744	1.16923
16066408	chr19:16066408:G:A	7.48086e-66	-2.41189	-2.41227
16066458	chr19:16066458:G:A	2.95081e-64	-6.92185e-10	-1.14926
16066581	chr19:16066581:A:G	7.42932e-65	-6.92185e-10	-2.52848
16066930	chr19:16066930:T:A	7.65072e-65	-6.92185e-10	-2.49912
16067085	chr19:16067085:C:T	7.88986e-65	-6.92185e-10	-2.46834
16067320	chr19:16067320:A:T	8.07333e-65	-6.92185e-10	-2.44535
16067440	chr19:16067440:G:A	2.56462e-64	-1.91387	0.624347
16067529	chr19:16067529:G:A	7.23729e-65	-6.92185e-10	-2.55467
16067948	chr19:16067948:G:T	7.24966e-65	-6.92185e-10	-2.55296
16068252	chr19:16068252:A:T	7.61277e-65	-6.92185e-10	-2.50409
16068278	chr19:16068278:G:A	1.02527e-65	-2.45295	-2.05601
16068619	chr19:16068619:G:A	7.9038e-65	-6.92185e-10	-2.46658
16069115	chr19:16069115:A:G	1.02567e-64	-6.92185e-10	-2.20599
16069121	chr19:16069121:G:A	1.58415e-65	-1.52379	-2.55008
16069749	chr19:16069749:T:G	1.40664e-64	-1.89013	-4.09089e-09
16069790	chr19:16069790:G:A	8.12476e-65	-6.92185e-10	-2.439
16069881	chr19:16069881:C:T	3.09581e-64	-1.10128	-4.09089e-09
16070027	chr19:16070027:C:A	6.58394e-66	-2.4628	-2.48907
16070112	chr19:16070112:G:A	7.40888e-65	-6.92185e-10	-2.53124
16070160	chr19:16070160:G:A	2.33825e-64	-6.92185e-10	-1.38193
16070457	chr19:16070457:T:C	8.21874e-65	-6.92185e-10	-2.4275
16070585	chr19:16070585:A:G	2.41055e-64	-6.92185e-10	-1.35148
16070605	chr19:16070605:A:G	9.14687e-65	-6.92185e-10	-2.32051
16070626	chr19:16070626:C:T	6.63698e-64	-6.92185e-10	-0.338677
16070780	chr19:16070780:A:G	6.36838e-64	-6.92185e-10	-0.379989
16070978	chr19:16070978:A:C	7.24275e-65	-6.92185e-10	-2.55392
16070995	chr19:16070995:T:C	2.96805e-65	-2.04029	-1.40573
16071121	chr19:16071121:A:G	7.23772e-65	-6.92185e-10	-2.55461
16071353	chr19:16071353:G:C	1.13103e-64	-6.92185e-10	-2.1082
16071387	chr19:16071387:A:ATG	2.63292e-64	-6.92185e-10	-1.26324
16071540	chr19:16071540:C:T	7.24454e-65	-6.92185e-10	-2.55367
16071969	chr19:16071969:G:A	6.73972e-64	-6.92185e-10	-0.323316
16072109	chr19:16072109:T:G	1.21284e-64	-6.92185e-10	-2.03837
16072160	chr19:16072160:T:G	3.76876e-64	-6.92185e-10	-0.904588
16072176	chr19:16072176:G:A	1.25624e-64	-6.92185e-10	-2.00321
16072203	chr19:16072203:T:C	3.79316e-64	-6.92185e-10	-0.898136
16072248	chr19:16072248:T:C	3.878e-64	-6.92185e-10	-0.876014
16072532	chr19:16072532:C:G	1.71808e-64	-6.92185e-10	-1.69013
16072553	chr19:16072553:G:GC	4.08566e-64	-6.92185e-10	-0.823851
16072601	chr19:16072601:G:A	6.96617e-66	-2.38259	-2.51284
16072608	chr19:16072608:C:A	7.61823e-64	1.5373	-1.73809
16072609	chr19:16072609:C:A	8.24809e-65	-6.92185e-10	-2.42394
16072669	chr19:16072669:CA:C	4.10165e-64	-6.92185e-10	-0.819946
16072678	chr19:16072678:A:G	1.13578e-64	-6.92185e-10	-2.10401
16072703	chr19:16072703:G:A	7.88187e-64	1.43954	-1.6063
16072831	chr19:16072831:A:C	4.02461e-64	-6.92185e-10	-0.838905
16072935	chr19:16072935:C:T	4.02571e-64	1.33837	-2.177
16072983	chr19:16072983:T:C	2.92677e-64	-6.92185e-10	-1.15744
16073074	chr19:16073074:T:C	2.21407e-64	-6.92185e-10	-1.4365
16073120	chr19:16073120:G:A	4.16388e-64	-6.92185e-10	-0.804887
16073177	chr19:16073177:C:CA	2.23304e-64	-6.92185e-10	-1.42797
16073226	chr19:16073226:C:T	2.14964e-64	-6.92185e-10	-1.46603
16073238	chr19:16073238:C:CA	2.26667e-64	-6.92185e-10	-1.41302
16073242	chr19:16073242:C:A	9.98868e-64	2.07039	-2.00027
16073331	chr19:16073331:A:G	2.09712e-63	-6.92185e-10	0.811817
16073384	chr19:16073384:C:G	3.28733e-64	-1.04126	-4.09089e-09
16073478	chr19:16073478:G:A	2.34974e-64	-1.37703	-4.09089e-09
16073490	chr19:16073490:T:A	7.15902e-62	2.79158	1.55063
16073558	chr19:16073558:C:T	1.26878e-64	-2.17957	0.186293
16073606	chr19:16073606:C:T	1.37187e-64	-6.92185e-10	-1.91516
16073614	chr19:16073614:C:G	3.03852e-63	-6.92185e-10	1.18262
16073696	chr19:16073696:A:G	8.5418e-65	-2.38895	-4.09089e-09
16073828	chr19:16073828:G:A	1.93639e-64	-6.92185e-10	-1.57051
16074300	chr19:16074300:G:A	3.66757e-63	1.6454	-0.274623
16074336	chr19:16074336:A:G	2.03344e-64	-6.92185e-10	-1.52161
16074557	chr19:16074557:G:C	3.50355e-65	-1.53752	-1.74263
16074561	chr19:16074561:T:C	3.19656e-63	1.59435	-0.361027
16074749	chr19:16074749:G:A	1.18534e-15	60.2393	50.526
16074857	chr19:16074857:C:T	2.04554e-64	-6.92185e-10	-1.51567
16074947	chr19:16074947:T:C	5.12001e-64	1.57939	-2.17756
16075038	chr19:16075038:G:C	1.17184e-63	-6.92185e-10	0.229828
16075129	chr19:16075129:C:T	1.2492e-65	-1.7742	-2.53722
16075248	chr19:16075248:G:A	1.95749e-64	-6.92185e-10	-1.55967
16075255	chr19:16075255:G:C	1.19028e-63	-6.92185e-10	0.245444
16075655	chr19:16075655:G:T	2.81821e-63	1.99042	-0.883067
16075656	chr19:16075656:G:A	2.04392e-64	-0.590923	-0.925544
16075695	chr19:16075695:T:G	7.22662e-64	-6.92185e-10	-0.253563
16075704	chr19:16075704:A:G	1.50938e-64	-6.92185e-10	-1.81963
16075788	chr19:16075788:T:C	7.10805e-66	-2.39714	-2.47813
16075844	chr19:16075844:A:G	1.4778e-64	-6.92185e-10	-1.84078
16075962	chr19:16075962:G:A	1.50784e-65	-2.28953	-1.83371
16076055	chr19:16076055:G:A	7.57159e-64	-6.92185e-10	-0.206931
16076372	chr19:16076372:C:T	1.43619e-64	-6.92185e-10	-1.86934
16077456	chr19:16077456:G:T	7.93463e-65	-6.92185e-10	-2.46268
16077513	chr19:16077513:G:A	1.11019e-64	-0.872378	-1.25442
16077533	chr19:16077533:C:T	1.03306e-64	-6.92185e-10	-2.19881
16077633	chr19:16077633:T:C	1.70599e-64	-6.92185e-10	-1.69719
16077710	chr19:16077710:T:TA	3.18779e-64	-1.34683	0.274826
16077789	chr19:16077789:T:C	3.59609e-15	61.528	50.3472
16077942	chr19:16077942:A:T	1.71784e-64	-6.92185e-10	-1.69027
16078433	chr19:16078433:A:T	1.10847e-64	-1.52491	-0.603441
16078510	chr19:16078510:A:G	1.25345e-65	-2.00039	-2.30763
16078616	chr19:16078616:G:A	1.14185e-64	-6.92185e-10	-2.09868
16079072	chr19:16079072:G:A	7.31751e-63	2.06152	-4.09089e-09
16079342	chr19:16079342:G:A	1.28958e-63	-6.92185e-10	0.325571
16079660	chr19:16079660:C:T	7.49304e-65	-6.92185e-10	-2.51995
16079666	chr19:16079666:G:A	6.81163e-63	-6.92185e-10	1.98988
16079992	chr19:16079992:G:A	1.73233e-60	6.96079	0.567683
16079999	chr19:16079999:G:A	2.52418e-64	-6.92185e-10	-1.30542
16080102	chr19:16080102:G:A	1.07393e-61	6.08722	-1.33947
16080792	chr19:16080792:G:A	7.60846e-65	-6.92185e-10	-2.50466
16080797	chr19:16080797:A:T	1.76782e-64	-6.92185e-10	-1.66158
16080945	chr19:16080945:A:G	4.81389e-64	-6.92185e-10	-0.659829
16081150	chr19:16081150:G:A	2.87569e-64	0.569797	-1.74484
16081672	chr19:16081672:G:T	4.72788e-36	-6.92185e-10	63.7945
16081930	chr19:16081930:C:T	1.20202e-64	-6.92185e-10	-2.04733
16082088	chr19:16082088:A:G	2.91322e-60	6.4422	1.60607
16082148	chr19:16082148:A:G	2.63644e-60	6.39633	1.55211
16082241	chr19:16082241:G:T	2.12942e-63	-6.92185e-10	0.8271
16082379	chr19:16082379:C:T	1.27538e-64	-6.92185e-10	-1.98809
16082460	chr19:16082460:G:A	2.0525e-63	-6.92185e-10	0.79031
16082527	chr19:16082527:G:T	2.0112e-60	6.62461	1.05313
16082540	chr19:16082540:C:T	2.89073e-65	-2.03034	-1.44207
16082576	chr19:16082576:G:A	7.27178e-65	-6.92185e-10	-2.54992
16082596	chr19:16082596:G:A	8.11233e-65	-6.92185e-10	-2.44053
16082713	chr19:16082713:C:T	7.85197e-65	-6.92185e-10	-2.47315
16082827	chr19:16082827:A:C	1.03459e-64	-6.92185e-10	-2.19733
16082912	chr19:16082912:A:G	1.30941e-64	-6.92185e-10	-1.96176
16083305	chr19:16083305:G:A	5.82807e-60	-6.92185e-10	8.74169
16083535	chr19:16083535:T:A	8.40166e-65	-6.92185e-10	-2.40549
16083650	chr19:16083650:G:GA	4.85659e-63	-6.92185e-10	1.65159
16083651	chr19:16083651:T:TCACACAA	4.861e-63	-6.92185e-10	1.6525
16083694	chr19:16083694:G:A	1.16309e-61	3.98828	0.839222
16084076	chr19:16084076:G:A	4.56499e-64	-6.92185e-10	-0.712917
16084140	chr19:16084140:G:A	1.27146e-64	-6.92185e-10	-1.99117
16084227	chr19:16084227:G:A	1.5775e-53	8.31564	15.2373
16085061	chr19:16085061:C:T	4.19147e-64	-6.92185e-10	-0.798283
16085589	chr19:16085589:G:A	1.83364e-64	-6.92185e-10	-1.62503
16085795	chr19:16085795:G:A	1.80477e-63	-6.92185e-10	0.661683
16085954	chr19:16085954:G:A	8.89559e-08	64.4768	64.4222
16086235	chr19:16086235:A:T	5.75487e-65	-2.45414	-0.329736
16086510	chr19:16086510:T:C	5.67739e-19	60.7934	42.3281
16086611	chr19:16086611:A:G	1.12297e-65	-2.00726	-2.41068
16086613	chr19:16086613:C:T	7.93786e-65	-2.46228	-4.09089e-09
16086660	chr19:16086660:G:A	1.28821e-64	-6.92185e-10	-1.97808
16086968	chr19:16086968:G:C	1.45146e-64	-6.92185e-10	-1.85876
16087439	chr19:16087439:T:A	2.03076e-64	-6.92185e-10	-1.52293
16087842	chr19:16087842:C:G	3.39445e-63	-6.92185e-10	1.29339
16087933	chr19:16087933:T:A	3.17949e-63	-6.92185e-10	1.22797
16088467	chr19:16088467:CT:C	6.89101e-66	-2.37881	-2.52747
16089556	chr19:16089556:GAC:G	6.98794e-63	-6.92185e-10	2.01544
16089568	chr19:16089568:C:T	9.0274e-61	3.36534	3.51134
16089920	chr19:16089920:G:A	4.76782e-65	-0.577032	-2.395
16090248	chr19:16090248:C:T	5.69259e-61	3.81539	2.6002
16090326	chr19:16090326:T:C	9.30187e-66	-2.28949	-2.3168
16090371	chr19:16090371:G:A	9.94007e-65	-6.92185e-10	-2.23734
16090397	chr19:16090397:C:T	3.84364e-63	-6.92185e-10	1.41767
16090413	chr19:16090413:T:C	9.46473e-66	-2.27749	-2.31145
16091114	chr19:16091114:A:G	9.27977e-66	-2.23875	-2.36992
16091304	chr19:16091304:G:A	7.39602e-65	-6.92185e-10	-2.53298
16091468	chr19:16091468:G:A	1.20115e-61	-6.92185e-10	4.8597
16091939	chr19:16091939:G:A	1.09436e-64	-6.92185e-10	-2.14116
16092224	chr19:16092224:A:T	2.99507e-64	-6.92185e-10	-1.13437
16092494	chr19:16092494:C:A	0.586301	65.4276	79.1726
16092928	chr19:16092928:C:G	7.09492e-66	-2.34505	-2.53207
16092961	chr19:16092961:C:T	9.1749e-65	-6.92185e-10	-2.31745
16093044	chr19:16093044:G:A	3.73741e-63	-6.92185e-10	1.38964
16093103	chr19:16093103:C:G	1.23306e-64	-6.92185e-10	-2.02184
16093878	chr19:16093878:G:A	4.09672e-63	-6.92185e-10	1.48144
16094401	chr19:16094401:G:A	1.1167e-64	-6.92185e-10	-2.12096
16094407	chr19:16094407:C:T	7.36022e-65	-6.92185e-10	-2.53783
16094866	chr19:16094866:C:G	7.04913e-66	-2.33602	-2.54758
16094959	chr19:16094959:A:G	3.71397e-63	-6.92185e-10	1.38335
16095148	chr19:16095148:GTTTGCT:G	8.58012e-65	-6.92185e-10	-2.38447
16095202	chr19:16095202:C:T	0.413699	64.9844	79.2671
16095484	chr19:16095484:G:A	1.14631e-59	-6.92185e-10	9.41814
16095595	chr19:16095595:G:T	7.2398e-65	-6.92185e-10	-2.55432
16096071	chr19:16096071:A:G	9.97246e-65	-6.92185e-10	-2.23409
16096369	chr19:16096369:A:G	3.05721e-64	-6.92185e-10	-1.11383
16096526	chr19:16096526:G:A	7.24603e-65	-6.92185e-10	-2.55347
16096704	chr19:16096704:G:A	1.23991e-31	-6.92185e-10	73.969
16097414	chr19:16097414:A:G	9.79108e-65	-6.92185e-10	-2.25245
16098387	chr19:16098387:C:G	2.15659e-65	-2.19493	-1.57046
16099241	chr19:16099241:G:A	1.02224e-64	-6.92185e-10	-2.20933
16099461	chr19:16099461:G:A	8.53804e-60	-6.92185e-10	9.12354
16100156	chr19:16100156:T:C	1.00722e-64	-6.92185e-10	-2.22414
16100641	chr19:16100641:G:A	1.57443e-62	-6.92185e-10	2.82773
16100760	chr19:16100760:G:A	7.46693e-65	-6.92185e-10	-2.52344
16100775	chr19:16100775:C:T	9.86975e-65	-2.24444	-4.09089e-09
16100815	chr19:16100815:T:C	1.71153e-64	-6.92185e-10	-1.69395
16101000	chr19:16101000:T:C	2.38917e-65	-1.35134	-2.31163
16101016	chr19:16101016:A:G	3.44e-63	-6.92185e-10	1.30672
16101836	chr19:16101836:TG:T	1.93558e-64	-6.92185e-10	-1.57093
16101913	chr19:16101913:C:T	1.11806e-60	-6.92185e-10	7.0906
16102274	chr19:16102274:G:A	9.69505e-65	-6.92185e-10	-2.2623
16102355	chr19:16102355:A:C	7.29273e-65	-6.92185e-10	-2.54704
16102760	chr19:16102760:G:A	9.13575e-65	-6.92185e-10	-2.32172
16103602	chr19:16103602:T:C	8.18875e-65	-2.43116	-4.09089e-09
16103874	chr19:16103874:G:A	8.50429e-66	-2.16112	-2.53481
16104360	chr19:16104360:A:G	7.85942e-65	-2.43839	-0.0338114
16104529	chr19:16104529:G:A	1.4114e-65	-2.30405	-1.88529
16104704	chr19:16104704:G:A	1.92447e-63	-6.92185e-10	0.725901
16105043	chr19:16105043:G:A	8.56692e-65	-6.92185e-10	-2.38601
16105284	chr19:16105284:C:T	1.97048e-64	-6.92185e-10	-1.55306
16105371	chr19:16105371:A:G	1.44189e-63	-6.92185e-10	0.437206
16105594	chr19:16105594:G:A	9.6966e-65	-6.92185e-10	-2.26214
16105940	chr19:16105940:A:T	8.30298e-65	-6.92185e-10	-2.4173
16106014	chr19:16106014:G:A	4.3235e-64	-6.92185e-10	-0.767269
16106104	chr19:16106104:A:G	3.476e-46	-6.92185e-10	40.4611
16106590	chr19:16106590:C:T	7.68518e-65	-6.92185e-10	-2.49462
16106591	chr19:16106591:G:A	1.84545e-64	-6.92185e-10	-1.61861
16106643	chr19:16106643:T:C	6.17321e-63	4.43405	-2.54258
16106674	chr19:16106674:T:C	5.43536e-63	4.20391	-2.43973
16107024	chr19:16107024:T:C	1.56087e-65	-1.8155	-2.27317
16107613	chr19:16107613:G:T	1.11677e-64	-6.92185e-10	-2.12089
16107702	chr19:16107702:C:T	3.28599e-63	3.74023	-2.47931
16107713	chr19:16107713:G:A	1.79197e-64	-6.92185e-10	-1.64802
16108149	chr19:16108149:C:A	1.37898e-51	-0.76958	28.7932
16108683	chr19:16108683:C:A	3.6406e-63	3.83006	-2.46666
16108731	chr19:16108731:A:T	3.83388e-63	3.87455	-2.45942
16108757	chr19:16108757:A:G	1.76613e-65	-1.70251	-2.26262
16108941	chr19:16108941:G:A	1.4961e-51	-0.381022	28.4862
16109021	chr19:16109021:T:C	7.70359e-65	-6.92185e-10	-2.49223
16109185	chr19:16109185:G:A	1.17587e-64	-6.92185e-10	-2.06933
16109334	chr19:16109334:G:C	5.24337e-63	4.1658	-2.43758
16109454	chr19:16109454:A:G	2.82977e-61	-1.98264	7.69925
16109533	chr19:16109533:C:T	4.29087e-63	3.9826	-2.45486
16109833	chr19:16109833:T:C	1.69452e-65	-1.74499	-2.26153
16109877	chr19:16109877:TC:T	1.2062e-64	-6.92185e-10	-2.04386
16110083	chr19:16110083:T:C	1.63018e-65	-1.74844	-2.29679
16110447	chr19:16110447:T:C	1.31677e-64	-6.92185e-10	-1.95615
16110469	chr19:16110469:G:T	2.07509e-63	3.32492	-2.52366
16110470	chr19:16110470:C:T	2.23349e-63	3.389	-2.51419
16111215	chr19:16111215:T:A	1.32348e-64	-6.92185e-10	-1.95107
16111231	chr19:16111231:C:G	5.14745e-53	-0.733066	25.4687
16111284	chr19:16111284:C:T	8.4097e-65	-6.92185e-10	-2.40453
16111317	chr19:16111317:C:T	1.40122e-65	-1.75037	-2.4462
16111423	chr19:16111423:G:A	9.15238e-65	-6.92185e-10	-2.3199
16111486	chr19:16111486:A:C	1.46597e-65	-1.7414	-2.41
16111505	chr19:16111505:G:A	1.42058e-63	2.95265	-2.53033
16111515	chr19:16111515:G:C	1.54378e-65	-1.70336	-2.39632
16111571	chr19:16111571:G:T	3.58366e-64	-6.92185e-10	-0.95495
16111622	chr19:16111622:C:T	1.58934e-61	0.773086	4.36665
16112321	chr19:16112321:C:T	1.29127e-64	-6.92185e-10	-1.97571
16112477	chr19:16112477:T:C	4.46335e-63	3.31668	-1.74953
16112851	chr19:16112851:C:T	7.32802e-65	-6.92185e-10	-2.54221
16112975	chr19:16112975:A:G	1.251e-64	-6.92185e-10	-2.00739
16113042	chr19:16113042:T:C	3.77074e-63	-2.00135	3.39987
16113059	chr19:16113059:T:C	1.18857e-64	-6.92185e-10	-2.05858
16113551	chr19:16113551:G:A	1.17498e-64	-6.92185e-10	-2.07008
16113808	chr19:16113808:C:G	1.30177e-64	-6.92185e-10	-1.96761
16114064	chr19:16114064:G:A	1.14145e-65	-1.84837	-2.55325
16114274	chr19:16114274:T:A	1.15755e-65	-1.83287	-2.55474
16114716	chr19:16114716:C:G	4.93267e-63	3.47906	-1.81193
16114814	chr19:16114814:C:T	1.56383e-65	-1.72551	-2.36127
16114894	chr19:16114894:A:G	1.92618e-63	3.12203	-2.39524
16115156	chr19:16115156:C:T	1.08696e-64	-6.92185e-10	-2.14795
16115227	chr19:16115227:G:A	1.2658e-61	1.01433	3.8978
16115485	chr19:16115485:G:A	1.62065e-64	-6.92185e-10	-1.74851
16115593	chr19:16115593:G:A	8.55954e-65	-6.92185e-10	-2.38687
16115802	chr19:16115802:G:T	5.95383e-49	-6.92185e-10	34.0915
16116209	chr19:16116209:G:A	9.39661e-65	-6.92185e-10	-2.29357
16116534	chr19:16116534:C:A	1.18823e-64	-6.92185e-10	-2.05887
16118003	chr19:16118003:C:T	2.49655e-65	-1.22727	-2.39173
16118160	chr19:16118160:G:A	1.84262e-65	-2.16286	-1.75987
16118200	chr19:16118200:C:T	1.10011e-64	-6.92185e-10	-2.13592
16118312	chr19:16118312:C:T	1.28276e-64	-1.98232	-4.09089e-09
16118426	chr19:16118426:A:G	2.78474e-65	-1.63414	-1.87562
16118496	chr19:16118496:A:C	7.47405e-64	-0.219897	-4.09089e-09
16118759	chr19:16118759:C:T	7.29762e-65	-6.92185e-10	-2.54637
16118760	chr19:16118760:G:A	9.9384e-65	-6.92185e-10	-2.23751
16118941	chr19:16118941:A:G	1.00938e-64	-6.92185e-10	-2.222
16118973	chr19:16118973:C:G	1.29978e-64	-6.92185e-10	-1.96914
16119245	chr19:16119245:G:A	3.98304e-63	2.9549	-1.5016
16120001	chr19:16120001:C:T	1.87337e-49	-6.92185e-10	32.9352
16120083	chr19:16120083:A:G	4.24889e-63	3.94724	-2.42933
16120120	chr19:16120120:CTG:C	3.17314e-64	-1.07661	-4.09089e-09
16120905	chr19:16120905:C:A	3.97998e-63	2.83087	-1.37834
16121137	chr19:16121137:A:G	2.20324e-63	2.31815	-1.45697
16121286	chr19:16121286:A:G	2.2942e-63	3.28002	-2.37839
16121307	chr19:16121307:T:C	7.26055e-65	-6.92185e-10	-2.55146
16121570	chr19:16121570:AG:A	3.16187e-63	2.97732	-1.75491
16121698	chr19:16121698:A:G	2.26079e-63	3.28054	-2.39357
16121977	chr19:16121977:T:C	2.30831e-63	3.3097	-2.40193
16121986	chr19:16121986:G:A	1.13704e-64	-6.92185e-10	-2.10291
16122508	chr19:16122508:T:C	7.34121e-65	-6.92185e-10	-2.54041
16123183	chr19:16123183:C:T	1.1136e-64	-6.92185e-10	-2.12373
16123211	chr19:16123211:A:G	2.39658e-63	-6.92185e-10	0.945294
16123281	chr19:16123281:G:A	1.12273e-64	-6.92185e-10	-2.11557
16123339	chr19:16123339:G:A	7.26138e-65	-6.92185e-10	-2.55135
16123378	chr19:16123378:T:C	3.92975e-63	-2.06433	3.50416
16124160	chr19:16124160:C:T	1.87769e-62	-6.92185e-10	3.00388
16124236	chr19:16124236:G:T	1.37002e-63	2.91231	-2.52624
16124498	chr19:16124498:C:A	1.2012e-63	2.75264	-2.49808
16124559	chr19:16124559:G:A	1.62208e-65	-1.74019	-2.31002
16124618	chr19:16124618:G:A	8.44993e-65	-2.39976	-4.09089e-09
16124697	chr19:16124697:T:C	2.04612e-64	-6.92185e-10	-1.51539
16124918	chr19:16124918:T:C	2.20289e-64	-6.92185e-10	-1.44156
16124927	chr19:16124927:C:T	7.11539e-64	2.13706	-2.40613
16125194	chr19:16125194:T:G	1.25546e-65	-1.76217	-2.54425
16125561	chr19:16125561:G:GCTCCTCCCA	2.16183e-64	-6.92185e-10	-1.46038
16125747	chr19:16125747:G:A	3.75903e-63	-0.959519	2.35493
16125818	chr19:16125818:A:C	7.31731e-65	-6.92185e-10	-2.54368
16126008	chr19:16126008:T:G	7.96305e-64	-6.92185e-10	-0.156522
16126733	chr19:16126733:T:C	5.90542e-63	-2.01744	3.86456
16126795	chr19:16126795:T:C	2.89883e-63	3.11293	-1.97737
16126807	chr19:16126807:A:G	2.98872e-63	3.15692	-1.99083
16126891	chr19:16126891:C:T	8.07989e-65	-6.92185e-10	-2.44454
16126893	chr19:16126893:G:A	8.69787e-65	-6.92185e-10	-2.37084
16127139	chr19:16127139:C:G	3.30861e-64	-6.92185e-10	-1.03481
16127260	chr19:16127260:T:C	2.91418e-63	3.19849	-2.05766
16127280	chr19:16127280:G:T	1.61292e-64	-6.92185e-10	-1.75329
16127469	chr19:16127469:C:T	3.57269e-63	3.07952	-1.73495
16127796	chr19:16127796:C:T	2.00043e-63	2.12015	-1.35554
16128101	chr19:16128101:G:A	3.6302e-64	-6.92185e-10	-0.942045
16128322	chr19:16128322:C:T	1.17474e-64	-6.92185e-10	-2.07029
16128492	chr19:16128492:T:C	3.1737e-63	3.21368	-1.98753
16128885	chr19:16128885:G:A	1.28821e-64	-6.92185e-10	-1.97808
16129067	chr19:16129067:G:A	3.07317e-63	2.94511	-1.75115
16129157	chr19:16129157:C:CCTT	2.95849e-63	3.14276	-1.98683
16129190	chr19:16129190:G:A	2.31118e-63	2.28822	-1.37921
16129317	chr19:16129317:G:A	2.63276e-63	2.3543	-1.31501
16129798	chr19:16129798:C:T	1.25075e-64	-6.92185e-10	-2.00759
16129917	chr19:16129917:T:C	1.66588e-64	-2.04848	0.327499
16129929	chr19:16129929:A:G	1.26971e-64	-6.92185e-10	-1.99255
16130206	chr19:16130206:A:G	7.97308e-65	-2.45785	-4.09089e-09
16130644	chr19:16130644:C:T	1.34495e-65	-1.76572	-2.47184
16130712	chr19:16130712:A:G	2.44138e-64	-6.92185e-10	-1.33877
16131074	chr19:16131074:T:A	1.39865e-65	-1.87297	-2.32544
16131076	chr19:16131076:G:A	1.13967e-65	-2.16676	-2.23642
16131171	chr19:16131171:A:G	8.9269e-65	-6.92185e-10	-2.34485
16131391	chr19:16131391:G:A	1.31682e-64	-6.92185e-10	-1.95611
16131478	chr19:16131478:G:A	1.31385e-64	-6.92185e-10	-1.95837
16131825	chr19:16131825:G:T	1.39666e-64	-6.92185e-10	-1.89725
16131923	chr19:16131923:C:T	1.29712e-65	-1.80727	-2.4665
16132606	chr19:16132606:C:T	1.38227e-65	-1.72462	-2.48557
16132985	chr19:16132985:T:C	1.3445e-65	-1.74842	-2.48948
16133516	chr19:16133516:G:C	5.13811e-62	0.934861	3.07566
16134121	chr19:16134121:G:C	1.24932e-64	-6.92185e-10	-2.00873
16134182	chr19:16134182:A:G	5.07189e-64	-6.92185e-10	-0.607621
16134294	chr19:16134294:A:G	1.32763e-65	-1.75648	-2.49404
16134457	chr19:16134457:C:T	1.09682e-61	0.853728	3.91511
16134574	chr19:16134574:G:A	1.36457e-65	-1.73318	-2.4899
16134887	chr19:16134887:A:G	1.27942e-65	-1.80453	-2.48298
16134940	chr19:16134940:CAT:C	1.33068e-65	-1.77684	-2.4714
16134967	chr19:16134967:A:T	7.98457e-65	-2.45641	-4.09089e-09
16135135	chr19:16135135:G:A	3.54561e-63	2.65014	-1.31317
16135270	chr19:16135270:T:C	1.3132e-64	-6.92185e-10	-1.95886
16135290	chr19:16135290:A:G	1.3036e-65	-1.77948	-2.48931
16135667	chr19:16135667:T:C	1.31022e-65	-1.78372	-2.48
16135851	chr19:16135851:G:T	3.70274e-63	2.69998	-1.31966
16135947	chr19:16135947:C:T	3.61731e-63	2.74425	-1.38727
16136032	chr19:16136032:G:A	1.25853e-65	-1.81392	-2.49006
16136768	chr19:16136768:T:TTAGAG	8.20266e-65	-6.92185e-10	-2.42946
16136855	chr19:16136855:G:A	4.64122e-62	0.675142	3.23367
16137386	chr19:16137386:G:C	3.53796e-62	0.757905	2.87948
16137400	chr19:16137400:G:C	1.04174e-63	-6.92185e-10	0.112147
16137434	chr19:16137434:C:T	3.83356e-65	-0.770064	-2.42006
16138134	chr19:16138134:C:T	1.53238e-65	-1.8108	-2.2963
16138163	chr19:16138163:C:T	1.47933e-65	-1.85817	-2.28416
16138336	chr19:16138336:G:T	1.26013e-64	-2.00012	-4.09089e-09
16138582	chr19:16138582:C:T	7.57177e-62	0.70237	3.69589
16139110	chr19:16139110:G:A	1.88965e-64	-1.59494	-4.09089e-09
16139301	chr19:16139301:G:A	2.17284e-64	-6.92185e-10	-1.4553
16139927	chr19:16139927:G:C	1.45889e-64	-1.85366	-4.09089e-09
16140708	chr19:16140708:A:G	1.60614e-63	3.06209	-2.51701
16141097	chr19:16141097:G:T	1.33006e-64	-6.92185e-10	-1.94611
16141192	chr19:16141192:C:G	8.73818e-65	-6.92185e-10	-2.36622
16141299	chr19:16141299:G:T	1.64235e-64	-6.92185e-10	-1.73521
16141624	chr19:16141624:G:A	1.77428e-64	-6.92185e-10	-1.65794
16141644	chr19:16141644:G:A	2.29488e-61	-6.92185e-10	5.5071
16141655	chr19:16141655:G:A	3.36141e-62	-6.92185e-10	3.5862
16141801	chr19:16141801:C:G	7.28276e-65	-6.92185e-10	-2.54841
16142333	chr19:16142333:C:T	1.39964e-63	2.84272	-2.43526
16142368	chr19:16142368:T:C	4.78262e-54	-1.67277	24.0323
16142652	chr19:16142652:G:A	1.72508e-64	-6.92185e-10	-1.68606
16142797	chr19:16142797:G:A	2.43949e-64	-1.33954	-4.09089e-09
16142929	chr19:16142929:C:T	2.99167e-64	-6.92185e-10	-1.1355
16142931	chr19:16142931:C:T	4.07204e-63	3.71312	-2.23772
16142948	chr19:16142948:T:C	7.24395e-65	-6.92185e-10	-2.55375
16142958	chr19:16142958:A:G	2.03191e-64	-6.92185e-10	-1.52236
16143141	chr19:16143141:A:G	1.60579e-64	-6.92185e-10	-1.75772
16143145	chr19:16143145:T:C	1.64928e-64	-6.92185e-10	-1.73099
16143612	chr19:16143612:T:C	8.17543e-66	-2.34798	-2.38739
16143760	chr19:16143760:C:T	1.61771e-64	-6.92185e-10	-1.75032
16143787	chr19:16143787:A:G	9.83951e-66	-2.0711	-2.479
16143890	chr19:16143890:A:G	1.85757e-62	5.20568	-2.21258
16144502	chr19:16144502:T:C	2.90215e-65	-2.43066	-1.03781
16144516	chr19:16144516:C:CTA	7.30459e-65	-6.92185e-10	-2.54542
16145102	chr19:16145102:G:A	8.02095e-65	-6.92185e-10	-2.45186
16145215	chr19:16145215:C:T	1.19352e-63	-6.92185e-10	0.248154
16145299	chr19:16145299:G:A	1.67783e-65	-2.4358	-1.58062
16145724	chr19:16145724:T:C	2.40866e-65	-2.43707	-1.21777
16145884	chr19:16145884:TG:T	7.38637e-65	-6.92185e-10	-2.53428
16146807	chr19:16146807:C:T	1.14805e-64	-6.92185e-10	-2.09327
16147101	chr19:16147101:C:T	7.40011e-65	-6.92185e-10	-2.53242
16147345	chr19:16147345:G:A	2.41037e-64	-6.92185e-10	-1.35155
16147486	chr19:16147486:AAAAAAAAAAAAAG:A	7.48166e-65	-6.92185e-10	-2.52146
16147983	chr19:16147983:T:G	1.154e-64	-6.92185e-10	-2.0881
16148210	chr19:16148210:A:G	8.75639e-66	-2.36072	-2.306
16148251	chr19:16148251:T:C	1.31942e-62	-2.22212	4.87315
16148573	chr19:16148573:G:A	3.57609e-62	-2.17329	5.82139
16148650	chr19:16148650:C:T	9.33398e-65	0.122749	-2.42301
16148813	chr19:16148813:C:T	4.04338e-62	-2.20225	5.97317
16149082	chr19:16149082:A:G	4.11331e-62	-2.14903	5.93709
16149292	chr19:16149292:TC:T	1.08107e-64	-6.92185e-10	-2.15339
16149492	chr19:16149492:C:T	8.17331e-65	-6.92185e-10	-2.43304
16149682	chr19:16149682:G:T	8.12261e-65	-6.92185e-10	-2.43927
16149794	chr19:16149794:T:C	1.08565e-64	-2.14915	-4.09089e-09
16149850	chr19:16149850:G:A	1.01514e-64	-6.92185e-10	-2.2163
16149944	chr19:16149944:G:T	8.33446e-64	-6.92185e-10	-0.110935
16150217	chr19:16150217:C:T	1.00553e-64	-6.92185e-10	-2.22581
16150871	chr19:16150871:A:G	1.2665e-62	-2.42162	5.03171
16150984	chr19:16150984:A:G	1.01248e-64	-6.92185e-10	-2.21893
16151017	chr19:16151017:A:G	8.61948e-65	-6.92185e-10	-2.37989
16151572	chr19:16151572:C:T	1.29203e-64	-6.92185e-10	-1.97512
16152000	chr19:16152000:A:G	1.00675e-64	-6.92185e-10	-2.22461
16152396	chr19:16152396:G:C	9.3199e-65	-6.92185e-10	-2.30177
16152810	chr19:16152810:G:A	3.79107e-64	-0.898684	-4.09089e-09
16153136	chr19:16153136:C:T	7.47624e-65	-6.92185e-10	-2.52219
16153675	chr19:16153675:T:C	9.69432e-65	-6.92185e-10	-2.26238
16153737	chr19:16153737:A:G	1.0444e-64	-6.92185e-10	-2.18789
16153961	chr19:16153961:T:C	1.18697e-65	-2.08551	-2.27701
16154117	chr19:16154117:T:G	9.19576e-65	-6.92185e-10	-2.31518
16154207	chr19:16154207:C:T	1.83219e-65	-1.90859	-2.01982
16154247	chr19:16154247:T:G	8.64198e-65	-6.92185e-10	-2.37729
16154320	chr19:16154320:C:G	7.33534e-65	-6.92185e-10	-2.54122
16154352	chr19:16154352:C:A	9.4042e-65	-2.29276	-4.09089e-09
16154431	chr19:16154431:C:T	1.97896e-64	-2.24909	0.700325
16154684	chr19:16154684:G:A	1.60039e-65	-2.04655	-2.01712
16155435	chr19:16155435:A:C	7.28923e-65	-6.92185e-10	-2.54752
16155707	chr19:16155707:G:A	2.26197e-60	-6.92185e-10	7.79524
16155780	chr19:16155780:G:A	9.08285e-65	-2.32753	-4.09089e-09
16156005	chr19:16156005:TGGA:T	2.99541e-63	1.16833	-4.09089e-09
16156104	chr19:16156104:A:G	6.15817e-64	-6.92185e-10	-0.413555
16156371	chr19:16156371:A:G	1.26325e-64	-6.92185e-10	-1.99765
16156393	chr19:16156393:A:G	8.9919e-65	-6.92185e-10	-2.3376
16156580	chr19:16156580:C:T	1.04043e-64	-6.92185e-10	-2.1917
16156612	chr19:16156612:C:T	9.87395e-65	-2.24402	-4.09089e-09
16157614	chr19:16157614:C:T	7.49851e-65	-6.92185e-10	-2.51921
16157853	chr19:16157853:C:T	3.94602e-65	-2.4343	-0.726914
16157855	chr19:16157855:T:C	3.91055e-65	-2.43314	-0.737101
16157916	chr19:16157916:G:A	9.96515e-65	-2.23483	-4.09089e-09
16158021	chr19:16158021:A:G	3.4869e-65	-2.43719	-0.847719
16158045	chr19:16158045:T:C	3.48987e-65	-2.43683	-0.847221
16158309	chr19:16158309:G:T	1.21147e-64	-6.92185e-10	-2.0395
16158402	chr19:16158402:C:T	1.18625e-64	-6.92185e-10	-2.06053
16158674	chr19:16158674:G:A	8.03012e-65	-1.66692	-0.783799
16158696	chr19:16158696:C:T	2.07465e-65	-1.87427	-1.92985
16158704	chr19:16158704:G:A	1.27607e-64	-6.92185e-10	-1.98755
16158858	chr19:16158858:T:C	2.74298e-65	-2.44139	-1.08348
16158948	chr19:16158948:G:A	3.19069e-64	-6.92185e-10	-1.0711
16159430	chr19:16159430:C:T	2.73542e-65	-2.43285	-1.09478
16159630	chr19:16159630:G:A	4.24868e-61	-6.92185e-10	6.12303
16161556	chr19:16161556:C:A	1.58222e-64	-6.92185e-10	-1.77251
16161708	chr19:16161708:T:C	6.65066e-65	-2.04369	-0.595514
16161878	chr19:16161878:A:G	8.4152e-66	-2.42664	-2.27982
16162409	chr19:16162409:A:G	8.18834e-66	-2.20327	-2.53052
16162647	chr19:16162647:G:A	1.72835e-63	-6.92185e-10	0.618417
16162893	chr19:16162893:T:C	9.61928e-65	-6.92185e-10	-2.27015
16163185	chr19:16163185:C:T	2.51479e-65	-2.10913	-1.5026
16163204	chr19:16163204:G:A	4.45656e-65	-1.97627	-1.06328
16163280	chr19:16163280:C:T	3.7561e-65	-2.10581	-1.10473
16163906	chr19:16163906:A:T	1.91487e-65	-1.95128	-1.93299
16163949	chr19:16163949:T:C	8.57126e-65	-6.92185e-10	-2.3855
16164185	chr19:16164185:G:A	9.79377e-65	-2.25217	-4.09089e-09
16164704	chr19:16164704:A:G	1.21713e-65	-2.13573	-2.20169
16164961	chr19:16164961:A:G	3.19724e-65	-2.19256	-1.17907
16165727	chr19:16165727:G:A	7.66733e-65	-6.92185e-10	-2.49695
16167052	chr19:16167052:C:T	1.06367e-64	-2.16961	-4.09089e-09
16167178	chr19:16167178:G:A	6.5581e-62	-6.92185e-10	4.25454
16167356	chr19:16167356:G:A	1.10495e-64	-6.92185e-10	-2.13153
16167854	chr19:16167854:C:A	4.23077e-65	-2.21143	-0.880102
16167926	chr19:16167926:C:T	1.55098e-64	-1.79245	-4.09089e-09
16168171	chr19:16168171:G:A	8.57953e-65	-6.92185e-10	-2.38454
16168442	chr19:16168442:T:C	4.90183e-65	-2.11495	-0.829359
16168559	chr19:16168559:C:G	1.08543e-64	-6.92185e-10	-2.14936
16169278	chr19:16169278:G:A	9.49065e-65	-6.92185e-10	-2.28361
16169856	chr19:16169856:G:A	8.68375e-66	-2.29345	-2.3816
16169894	chr19:16169894:G:A	1.17493e-65	-2.20259	-2.17013
16170101	chr19:16170101:G:A	5.99002e-64	-6.92185e-10	-0.441238
16170165	chr19:16170165:A:C	1.71701e-65	-2.15949	-1.83384
16170369	chr19:16170369:G:C	6.34299e-66	-2.43427	-2.55488
16170898	chr19:16170898:A:G	2.27394e-65	-1.96417	-1.74823
16170901	chr19:16170901:G:A	8.79035e-66	-2.26734	-2.39551
16171030	chr19:16171030:C:T	1.31967e-65	-2.04408	-2.21245
16171207	chr19:16171207:G:A	1.16705e-64	-6.92185e-10	-2.07686
16171310	chr19:16171310:T:C	1.02982e-64	-6.92185e-10	-2.20195
16171320	chr19:16171320:A:G	2.12403e-65	-1.97699	-1.80361
16171706	chr19:16171706:T:C	1.76199e-65	-2.1012	-1.86627
16171872	chr19:16171872:C:T	1.03518e-65	-2.07125	-2.42809
16172021	chr19:16172021:C:T	3.2197e-64	-6.92185e-10	-1.06205
16172077	chr19:16172077:A:G	1.09172e-65	-2.22705	-2.21911
16172204	chr19:16172204:G:A	1.15987e-64	-6.92185e-10	-2.08303
16172235	chr19:16172235:A:G	3.25224e-65	-2.19166	-1.16291
16172356	chr19:16172356:T:C	1.14068e-65	-2.19401	-2.20829
16172875	chr19:16172875:T:C	1.0214e-64	-6.92185e-10	-2.21016
16172893	chr19:16172893:A:G	8.98518e-65	-6.92185e-10	-2.33834
16172990	chr19:16172990:G:A	1.91575e-65	-1.89279	-1.99102
16173113	chr19:16173113:A:G	1.27055e-64	-6.92185e-10	-1.99189
16173375	chr19:16173375:C:T	2.6045e-64	-6.92185e-10	-1.27409
16174078	chr19:16174078:A:G	7.87208e-65	-6.92185e-10	-2.4706
16174297	chr19:16174297:T:C	1.07896e-64	-6.92185e-10	-2.15533
16174546	chr19:16174546:A:G	7.7779e-65	-6.92185e-10	-2.48263
16174738	chr19:16174738:C:T	7.68603e-65	-6.92185e-10	-2.49452
16174979	chr19:16174979:G:A	1.34042e-64	-1.81764	-0.120709
16175075	chr19:16175075:T:G	1.47228e-64	-1.84452	-4.09089e-09
16175222	chr19:16175222:C:G	7.33121e-65	-6.92185e-10	-2.54178
16175280	chr19:16175280:A:G	7.7247e-66	-2.23806	-2.55402
16175459	chr19:16175459:C:T	4.58273e-65	-2.33796	-0.673661
16175928	chr19:16175928:T:C	6.36903e-63	-1.32192	3.24462
16176275	chr19:16176275:G:A	7.40446e-65	-6.92185e-10	-2.53184
16176409	chr19:16176409:C:T	1.49555e-65	-1.89842	-2.233
16176634	chr19:16176634:G:T	1.50505e-65	-1.87522	-2.24987
16176638	chr19:16176638:A:G	1.28805e-64	-6.92185e-10	-1.9782
16176741	chr19:16176741:C:T	7.26106e-65	-6.92185e-10	-2.55139
16176801	chr19:16176801:T:C	7.17399e-65	-2.21285	-0.350611
16177026	chr19:16177026:T:C	7.73121e-65	-6.92185e-10	-2.48865
16177353	chr19:16177353:G:A	1.15567e-63	-1.14652	1.36245
16177687	chr19:16177687:T:C	2.0843e-64	-6.92185e-10	-1.4969
16177756	chr19:16177756:A:G	6.82759e-65	-2.34296	-0.269988
16177913	chr19:16177913:T:TAA	5.27638e-64	-0.568093	-4.09089e-09
16177917	chr19:16177917:T:TAA	1.26573e-65	-2.30582	-1.99245
16177926	chr19:16177926:T:A	7.43459e-65	-6.92185e-10	-2.52778
16178062	chr19:16178062:T:C	1.01744e-64	-2.21405	-4.09089e-09
16178085	chr19:16178085:G:A	1.47053e-65	-1.93294	-2.21536
16178108	chr19:16178108:A:G	1.00504e-64	-6.92185e-10	-2.22631
16178138	chr19:16178138:T:C	9.55938e-65	-6.92185e-10	-2.2764
16178331	chr19:16178331:A:G	2.1301e-65	-1.80209	-1.97566
16178363	chr19:16178363:G:A	6.96866e-65	-2.20444	-0.388052
16178516	chr19:16178516:T:C	6.57734e-63	-1.27274	3.22762
16178616	chr19:16178616:A:G	8.62025e-65	-6.92185e-10	-2.37981
16178721	chr19:16178721:A:ACT	2.90996e-62	-0.0236538	3.46563
16178772	chr19:16178772:T:G	7.24858e-65	-6.92185e-10	-2.55311
16178878	chr19:16178878:C:A	2.06595e-65	-1.83176	-1.97657
16179442	chr19:16179442:A:G	1.20433e-64	-6.92185e-10	-2.04541
16180468	chr19:16180468:A:G	1.03453e-64	-6.92185e-10	-2.19739
16180807	chr19:16180807:G:A	1.03237e-64	-6.92185e-10	-2.19948
16180971	chr19:16180971:G:A	6.51412e-65	-1.97287	-0.687079
16181313	chr19:16181313:C:T	3.47356e-64	-6.92185e-10	-0.986155
16181546	chr19:16181546:G:A	1.18445e-63	-1.13247	1.373
16181699	chr19:16181699:G:A	3.48328e-64	-6.92185e-10	-0.983361
16181748	chr19:16181748:C:T	1.84714e-65	-1.604	-2.31628
16181889	chr19:16181889:C:T	5.67377e-65	-1.96003	-0.838035
16182181	chr19:16182181:T:C	3.57495e-63	-0.96988	2.31508
16182726	chr19:16182726:G:T	4.45784e-63	3.77399	-2.20808
16182802	chr19:16182802:T:G	2.7658e-65	-2.45424	-1.06235
16183267	chr19:16183267:G:C	9.34614e-65	-6.92185e-10	-2.29896
16183276	chr19:16183276:T:G	7.57414e-65	-6.92185e-10	-2.50918
16184272	chr19:16184272:G:A	7.81146e-65	-6.92185e-10	-2.47833
16184299	chr19:16184299:T:C	1.3968e-62	-1.53013	4.23815
16184389	chr19:16184389:T:C	5.75154e-64	-6.92185e-10	-0.481866
16184582	chr19:16184582:A:G	3.46264e-65	-2.46246	-0.829431
16184833	chr19:16184833:C:G	9.39136e-62	-6.92185e-10	4.61363
16184862	chr19:16184862:C:A	1.39467e-64	-6.92185e-10	-1.89868
16185369	chr19:16185369:C:T	1.63334e-62	-6.92185e-10	2.86446
16185575	chr19:16185575:C:A	1.2074e-64	-6.92185e-10	-2.04286
16185900	chr19:16185900:T:A	7.78843e-65	-6.92185e-10	-2.48128
16185945	chr19:16185945:G:A	7.3845e-65	-6.92185e-10	-2.53454
16185960	chr19:16185960:C:T	1.31556e-64	-6.92185e-10	-1.95708
16186097	chr19:16186097:C:T	5.33733e-65	-2.46051	-0.398681
16186309	chr19:16186309:T:A	1.33816e-64	-6.92185e-10	-1.94004
16186600	chr19:16186600:A:T	7.9545e-65	-6.92185e-10	-2.46018
16186939	chr19:16186939:G:A	3.36094e-65	-2.46053	-0.861175
16187891	chr19:16187891:G:A	1.04828e-64	-2.18418	-4.09089e-09
16187993	chr19:16187993:G:A	4.27785e-63	-6.92185e-10	1.5247
16188015	chr19:16188015:G:A	7.95439e-65	-6.92185e-10	-2.4602
16188192	chr19:16188192:G:A	7.52985e-65	-6.92185e-10	-2.51504
16188315	chr19:16188315:C:T	8.4568e-65	-6.92185e-10	-2.39895
16189141	chr19:16189141:G:C	1.51957e-64	-6.92185e-10	-1.81291
16189379	chr19:16189379:T:C	7.75791e-65	-6.92185e-10	-2.48521
16189488	chr19:16189488:C:T	7.6884e-65	-6.92185e-10	-2.49421
16190217	chr19:16190217:G:C	7.24604e-65	-6.92185e-10	-2.55346
16190289	chr19:16190289:C:T	1.66008e-65	-2.42339	-1.60366
16190501	chr19:16190501:A:G	2.39108e-65	-1.42777	-2.2344
16190733	chr19:16190733:G:C	1.84638e-65	-2.0874	-1.83329
16190854	chr19:16190854:C:T	2.05605e-62	-6.92185e-10	3.09462
16190867	chr19:16190867:C:T	5.07785e-57	15.5116	-4.09089e-09
16190874	chr19:16190874:T:C	1.15386e-64	-6.92185e-10	-2.08822
16191031	chr19:16191031:A:T	9.46803e-65	-2.286	-4.09089e-09
16191159	chr19:16191159:C:T	9.46542e-65	-6.92185e-10	-2.28627
16191236	chr19:16191236:CTG:C	1.47597e-64	-6.92185e-10	-1.84202
16191276	chr19:16191276:C:T	4.18731e-64	-6.92185e-10	-0.799275
16191789	chr19:16191789:A:G	7.32466e-65	-6.92185e-10	-2.54267
16192204	chr19:16192204:C:T	1.92823e-65	-2.44044	-1.43688
16193265	chr19:16193265:C:T	8.86143e-65	-2.35221	-4.09089e-09
16193293	chr19:16193293:C:G	9.64979e-65	-2.26698	-4.09089e-09
16193548	chr19:16193548:G:A	7.90838e-65	-6.92185e-10	-2.466
16193931	chr19:16193931:T:C	4.35815e-65	-0.869867	-2.192
16194017	chr19:16194017:T:C	2.56489e-65	-2.09344	-1.49856
16194034	chr19:16194034:C:T	8.02741e-65	-2.45106	-4.09089e-09
16194091	chr19:16194091:G:A	5.58529e-64	-0.511197	-4.09089e-09
16194197	chr19:16194197:A:G	9.13719e-65	-6.92185e-10	-2.32157
16194772	chr19:16194772:T:C	9.81883e-65	-6.92185e-10	-2.24962
16195446	chr19:16195446:G:A	1.36359e-64	-6.92185e-10	-1.92122
16195629	chr19:16195629:AAAAG:A	1.33357e-64	-6.92185e-10	-1.94347
16195873	chr19:16195873:C:T	9.43326e-62	-6.92185e-10	4.61808
16195936	chr19:16195936:A:T	9.62444e-62	-6.92185e-10	4.63814
16195999	chr19:16195999:C:T	9.39988e-62	-6.92185e-10	4.61453
16196000	chr19:16196000:A:G	8.97382e-62	-6.92185e-10	4.56815
16196035	chr19:16196035:G:A	3.60538e-65	-2.41737	-0.834121
16196117	chr19:16196117:C:T	9.43288e-65	-6.92185e-10	-2.28972
16196432	chr19:16196432:G:A	2.01702e-65	-2.39789	-1.43441
16196725	chr19:16196725:G:C	2.7354e-64	-6.92185e-10	-1.22505
16197111	chr19:16197111:C:A	1.2878e-64	-6.92185e-10	-1.9784
16197203	chr19:16197203:T:C	1.45053e-64	-6.92185e-10	-1.85941
16197684	chr19:16197684:G:A	1.29791e-64	-1.97058	-4.09089e-09
16197716	chr19:16197716:T:C	1.27641e-64	-6.92185e-10	-1.98728
16198079	chr19:16198079:C:T	1.27002e-64	-6.92185e-10	-1.9923
16198237	chr19:16198237:C:CG	7.79073e-65	-6.92185e-10	-2.48098
16198260	chr19:16198260:C:T	1.41493e-64	-6.92185e-10	-1.88426
16198871	chr19:16198871:A:T	7.66615e-65	-6.92185e-10	-2.4971
16199112	chr19:16199112:A:G	1.60019e-65	-2.45127	-1.61253
16199814	chr19:16199814:C:T	1.48287e-64	-2.13854	0.301185
16200117	chr19:16200117:C:T	1.35714e-64	-1.92596	-4.09089e-09
16200259	chr19:16200259:G:A	1.51948e-65	-2.44568	-1.66987
16200445	chr19:16200445:TGAG:T	1.23201e-64	-6.92185e-10	-2.02268
16200661	chr19:16200661:G:A	8.6564e-65	-6.92185e-10	-2.37562
16201846	chr19:16201846:C:T	1.31909e-64	-6.92185e-10	-1.95439
16201908	chr19:16201908:T:C	3.89633e-64	-2.23123	1.35993
16201940	chr19:16201940:G:A	1.85744e-61	-6.92185e-10	5.29562
16201986	chr19:16201986:G:A	8.48859e-65	-6.92185e-10	-2.3952
16202041	chr19:16202041:G:A	1.33372e-64	-6.92185e-10	-1.94336
16202064	chr19:16202064:G:A	1.28777e-64	-6.92185e-10	-1.97842
16202417	chr19:16202417:C:T	1.07987e-64	-2.1545	-4.09089e-09
16203113	chr19:16203113:C:T	2.81754e-65	-2.14512	-1.35294
16203488	chr19:16203488:C:T	1.36013e-64	-1.92375	-4.09089e-09
16203891	chr19:16203891:C:G	1.67661e-64	-6.92185e-10	-1.71456
16203966	chr19:16203966:A:G	1.21366e-64	-2.22562	0.187922
16204140	chr19:16204140:G:T	1.18817e-64	-2.05892	-4.09089e-09
16204412	chr19:16204412:C:T	9.89823e-65	-2.21317	-0.0283937
16204578	chr19:16204578:C:T	1.64665e-64	-6.92185e-10	-1.73259
16204712	chr19:16204712:G:A	2.83214e-65	-2.1571	-1.33579
16204715	chr19:16204715:G:A	1.16827e-64	-6.92185e-10	-2.07581
16204916	chr19:16204916:C:T	1.39471e-65	-2.44515	-1.75608
16204944	chr19:16204944:C:T	1.81466e-64	-6.92185e-10	-1.63544
16205122	chr19:16205122:C:T	1.37107e-64	-6.92185e-10	-1.91574
16205341	chr19:16205341:A:G	2.85607e-64	-6.92185e-10	-1.18189
16205969	chr19:16205969:G:A	2.857e-62	-6.92185e-10	3.42361
16206063	chr19:16206063:G:A	4.40394e-64	-6.92185e-10	-0.748833
16206965	chr19:16206965:G:A	2.68359e-65	-2.15213	-1.39463
16207063	chr19:16207063:G:A	2.62868e-65	-2.16247	-1.40496
16207522	chr19:16207522:G:A	1.05692e-64	-2.20234	0.0263682
16207523	chr19:16207523:A:G	1.53302e-65	-2.42948	-1.6772
16207584	chr19:16207584:G:A	1.34789e-64	-6.92185e-10	-1.93279
16207886	chr19:16207886:A:G	1.00901e-64	-2.23805	0.0156871
16207970	chr19:16207970:C:T	1.14326e-65	-2.44416	-1.95587
16208001	chr19:16208001:C:A	2.91493e-62	-6.92185e-10	3.44368
16208334	chr19:16208334:G:A	1.83298e-64	-6.92185e-10	-1.62539
16208691	chr19:16208691:G:A	1.94506e-64	-1.56604	-4.09089e-09
16209578	chr19:16209578:G:C	7.49781e-65	-6.92185e-10	-2.51931
16209726	chr19:16209726:G:C	1.29016e-64	-6.92185e-10	-1.97657
16209942	chr19:16209942:C:T	1.05598e-64	-2.22355	0.0466908
16210236	chr19:16210236:T:C	1.06634e-64	-2.22273	0.0556326
16210262	chr19:16210262:A:G	1.43088e-65	-2.44566	-1.72997
16211373	chr19:16211373:C:T	1.36142e-64	-1.9228	-4.09089e-09
16211556	chr19:16211556:A:T	1.24041e-64	-2.1651	0.14921
16212136	chr19:16212136:C:T	7.60173e-65	-6.92185e-10	-2.50554
16212762	chr19:16212762:C:T	1.24416e-63	-0.570906	0.860614
16212782	chr19:16212782:C:G	8.21515e-65	-6.92185e-10	-2.42794
16213271	chr19:16213271:T:C	1.14613e-64	-2.25391	0.158965
16213401	chr19:16213401:T:C	1.292e-64	-2.21448	0.23934
16213506	chr19:16213506:T:C	1.54128e-64	-6.92185e-10	-1.79872
16213603	chr19:16213603:T:C	8.49567e-65	-6.92185e-10	-2.39436
16213718	chr19:16213718:C:T	7.50679e-65	-6.92185e-10	-2.51811
16214178	chr19:16214178:A:G	1.4348e-64	-6.92185e-10	-1.87031
16214316	chr19:16214316:C:G	1.27709e-64	-6.92185e-10	-1.98675
16214512	chr19:16214512:C:T	1.04638e-64	-2.22382	0.0378282
16214744	chr19:16214744:C:A	1.24597e-64	-6.92185e-10	-2.01142
16215053	chr19:16215053:A:G	1.41275e-64	-6.92185e-10	-1.88579
16215087	chr19:16215087:G:T	1.1093e-64	-2.30823	0.180624
16215400	chr19:16215400:G:A	9.22929e-65	-2.31154	-4.09089e-09
16215622	chr19:16215622:T:C	1.47061e-64	-6.92185e-10	-1.84566
16215855	chr19:16215855:G:A	1.94162e-64	-1.56781	-4.09089e-09
16216005	chr19:16216005:T:C	9.14909e-65	-2.32026	-4.09089e-09
16216080	chr19:16216080:A:G	1.86134e-64	-0.0559703	-1.55407
16216220	chr19:16216220:C:T	1.48731e-65	-2.44353	-1.69342
16216273	chr19:16216273:A:G	8.58998e-64	-6.92185e-10	-0.080738
16216478	chr19:16216478:A:G	1.5213e-64	-6.92185e-10	-1.81177
16216570	chr19:16216570:T:C	9.04628e-65	-2.20888	-0.122687
16216892	chr19:16216892:A:G	6.47878e-64	-0.362802	-4.09089e-09
16216920	chr19:16216920:C:T	9.86158e-64	0.0573123	-4.09089e-09
16216944	chr19:16216944:T:C	1.21311e-64	-2.19729	0.159139
16217051	chr19:16217051:G:A	1.15128e-64	-6.92185e-10	-2.09046
16217118	chr19:16217118:G:A	7.45983e-65	-6.92185e-10	-2.52439
16217234	chr19:16217234:A:C	1.85533e-63	-0.738123	1.42744
16217546	chr19:16217546:G:A	1.59745e-64	-6.92185e-10	-1.76292
16217577	chr19:16217577:C:T	1.5607e-65	-2.44065	-1.64813
16217753	chr19:16217753:C:T	8.44567e-65	-6.92185e-10	-2.40027
16217871	chr19:16217871:C:T	1.42067e-65	-2.44695	-1.73584
16218180	chr19:16218180:G:A	1.58047e-65	-2.4426	-1.6336
16218242	chr19:16218242:A:C	2.43003e-65	-2.45981	-1.18621
16218487	chr19:16218487:T:C	3.02849e-64	-2.27115	1.14788
16218557	chr19:16218557:G:A	1.18248e-64	-2.18731	0.123595
16219126	chr19:16219126:A:G	1.24248e-64	-2.18403	0.169807
16219232	chr19:16219232:A:G	1.22742e-64	-2.17483	0.14841
16219397	chr19:16219397:TG:T	2.02911e-64	-2.34467	0.820934
16219401	chr19:16219401:T:G	1.45921e-64	-2.32079	0.467357
16219407	chr19:16219407:T:C	7.57182e-65	-6.92185e-10	-2.50949
16219607	chr19:16219607:A:C	7.42255e-65	-6.92185e-10	-2.5294
16220005	chr19:16220005:G:A	8.06102e-65	-6.92185e-10	-2.44688
16220542	chr19:16220542:C:T	1.20902e-64	-2.16873	0.127211
16220832	chr19:16220832:G:A	1.37356e-64	-6.92185e-10	-1.91392
16221196	chr19:16221196:T:C	3.39746e-64	-2.23631	1.22801
16221275	chr19:16221275:C:T	1.20646e-64	-2.1922	0.148564
16221523	chr19:16221523:A:G	1.17717e-64	-2.18888	0.120656
16221689	chr19:16221689:A:C	1.16238e-64	-6.92185e-10	-2.08086
16222188	chr19:16222188:TTATTATTAC:T	5.05417e-65	-2.4544	-0.459303
16222283	chr19:16222283:C:T	1.31913e-64	-6.92185e-10	-1.95436
16223109	chr19:16223109:T:C	1.55691e-65	-2.42869	-1.66253
16223187	chr19:16223187:G:A	4.59756e-61	8.41664	-2.21469
16223203	chr19:16223203:T:G	9.90351e-65	-2.35563	0.1146
16223213	chr19:16223213:G:A	2.08597e-65	-2.41656	-1.38212
16223312	chr19:16223312:C:G	1.52979e-64	-2.04943	0.243229
16223589	chr19:16223589:G:A	7.48332e-65	-6.92185e-10	-2.52124
16223846	chr19:16223846:A:G	1.60565e-64	-6.92185e-10	-1.7578
16224166	chr19:16224166:G:A	1.45029e-64	-2.21122	0.351644
16224349	chr19:16224349:C:T	1.71522e-65	-2.45778	-1.5366
16224482	chr19:16224482:G:A	6.80165e-66	-2.36926	-2.55008
16224559	chr19:16224559:C:T	4.80721e-64	-6.92185e-10	-0.661216
16224688	chr19:16224688:C:T	8.40769e-65	-6.92185e-10	-2.40477
16224796	chr19:16224796:C:G	7.23694e-65	-6.92185e-10	-2.55472
16225031	chr19:16225031:C:T	7.59571e-65	-6.92185e-10	-2.50634
16225088	chr19:16225088:A:T	1.23907e-64	-2.21354	0.196573
16225383	chr19:16225383:A:G	1.19133e-64	-2.20952	0.153253
16225403	chr19:16225403:AG:A	1.25564e-64	-2.21566	0.211973
16225432	chr19:16225432:A:T	1.2578e-64	-2.2333	0.231325
16225529	chr19:16225529:G:A	7.48844e-65	-6.92185e-10	-2.52056
16225900	chr19:16225900:G:T	2.22271e-65	-2.44895	-1.28624
16226022	chr19:16226022:C:T	9.33796e-64	0.00275373	-4.09089e-09
16226137	chr19:16226137:TA:T	1.25257e-64	-2.19105	0.184908
16226140	chr19:16226140:AG:A	1.19954e-64	-2.21523	0.165838
16226612	chr19:16226612:T:C	2.88018e-64	-2.2515	1.07802
16226745	chr19:16226745:T:C	8.69734e-65	-6.92185e-10	-2.3709
16226777	chr19:16226777:C:T	9.36572e-65	-2.1176	-0.179259
16226848	chr19:16226848:C:T	1.16737e-64	-2.20197	0.125388
16226936	chr19:16226936:G:A	1.24649e-64	-2.20547	0.194464
16227313	chr19:16227313:TG:T	2.90798e-65	-2.15894	-1.30752
16227721	chr19:16227721:G:A	1.206e-64	-2.19774	0.153715
16227884	chr19:16227884:C:T	7.99869e-65	-6.92185e-10	-2.45464
16228258	chr19:16228258:G:A	3.0117e-65	-2.13626	-1.29515
16228547	chr19:16228547:C:T	1.24125e-64	-6.92185e-10	-2.01521
16228620	chr19:16228620:G:A	1.58906e-64	-1.76819	-4.09089e-09
16228904	chr19:16228904:C:T	3.15319e-65	-2.1265	-1.259
16229114	chr19:16229114:G:A	3.23574e-65	-2.04554	-1.31412
16229319	chr19:16229319:A:G	1.25222e-65	-2.20055	-2.10845
16229469	chr19:16229469:A:G	1.75263e-64	-2.20987	0.53966
16229601	chr19:16229601:G:A	8.42393e-65	-6.92185e-10	-2.40284
16229935	chr19:16229935:G:A	7.356e-65	-6.92185e-10	-2.5384
16230485	chr19:16230485:G:C	1.17132e-64	-2.24176	0.168557
16230521	chr19:16230521:G:A	1.0513e-64	-6.92185e-10	-2.1813
16230828	chr19:16230828:C:T	3.07209e-64	-2.30099	1.19202
16230938	chr19:16230938:G:A	1.16327e-64	-6.92185e-10	-2.0801
16231157	chr19:16231157:G:A	9.62164e-65	-6.92185e-10	-2.2699
16231333	chr19:16231333:A:G	3.45673e-65	-2.13494	-1.15866
16231501	chr19:16231501:G:C	1.66654e-64	-2.25108	0.5305
16231692	chr19:16231692:C:T	2.6574e-65	-2.19189	-1.36468
16231781	chr19:16231781:T:A	1.11471e-64	-2.22996	0.107218
16231860	chr19:16231860:G:A	1.16238e-64	-6.92185e-10	-2.08086
16231883	chr19:16231883:A:G	1.16741e-64	-6.92185e-10	-2.07655
16232610	chr19:16232610:G:A	1.6164e-64	-6.92185e-10	-1.75114
16233003	chr19:16233003:G:A	3.15611e-65	-2.44686	-0.937718
16233036	chr19:16233036:T:A	2.60266e-65	-2.22955	-1.34784
16233146	chr19:16233146:A:G	1.10155e-64	-2.22729	0.0926732
16233154	chr19:16233154:A:G	4.33997e-62	-6.92185e-10	3.8417
16233268	chr19:16233268:C:T	8.04138e-65	-6.92185e-10	-2.44932
16233702	chr19:16233702:G:T	1.90818e-64	-1.58518	-4.09089e-09
16233717	chr19:16233717:C:G	1.37718e-64	-2.15962	0.248324
16233817	chr19:16233817:C:T	4.50632e-64	-6.92185e-10	-0.725853
16233836	chr19:16233836:A:G	2.37944e-64	-2.28739	0.922925
16233948	chr19:16233948:G:A	8.43769e-65	-2.40121	-4.09089e-09
16234288	chr19:16234288:T:C	2.44839e-64	-2.26717	0.931263
16235013	chr19:16235013:C:T	7.62621e-65	-6.92185e-10	-2.50233
16235039	chr19:16235039:G:A	2.63379e-64	-6.92185e-10	-1.26291
16235118	chr19:16235118:G:A	1.5847e-64	-6.92185e-10	-1.77094
16235365	chr19:16235365:A:G	4.08744e-64	-2.09801	1.27459
16235940	chr19:16235940:C:T	9.50491e-65	-6.92185e-10	-2.28211
16235992	chr19:16235992:C:T	9.09981e-65	-6.92185e-10	-2.32567
16236204	chr19:16236204:C:T	1.15755e-64	-2.08502	-4.09089e-09
16236302	chr19:16236302:T:C	9.5972e-65	-2.27245	-4.09089e-09
16236438	chr19:16236438:G:A	2.71031e-65	-2.13261	-1.40425
16236607	chr19:16236607:T:C	1.21531e-61	-6.92185e-10	4.87142
16236708	chr19:16236708:T:C	1.27925e-64	-6.92185e-10	-1.98506
16236772	chr19:16236772:A:G	1.21215e-61	-6.92185e-10	4.86882
16237197	chr19:16237197:G:T	2.27397e-64	-6.92185e-10	-1.40981
16237376	chr19:16237376:G:T	1.18763e-64	-6.92185e-10	-2.05938
16238039	chr19:16238039:C:T	2.25426e-65	-2.21741	-1.50368
16238382	chr19:16238382:T:C	7.28856e-65	-6.92185e-10	-2.54761
16238440	chr19:16238440:T:C	2.189e-65	-2.2234	-1.52708
16238475	chr19:16238475:A:G	2.31093e-65	-2.20883	-1.48743
16238542	chr19:16238542:G:A	1.56701e-62	-6.92185e-10	2.82301
16238789	chr19:16238789:G:A	1.79664e-64	-1.64542	-4.09089e-09
16239419	chr19:16239419:C:A	7.29247e-65	-6.92185e-10	-2.54708
16239429	chr19:16239429:C:G	7.27793e-65	-6.92185e-10	-2.54907
16239671	chr19:16239671:G:A	7.30256e-65	-6.92185e-10	-2.54569
16239825	chr19:16239825:A:G	2.36865e-65	-2.24271	-1.42889
16239978	chr19:16239978:A:G	2.04007e-63	-0.375008	1.15924
16240041	chr19:16240041:G:T	7.28339e-65	-6.92185e-10	-2.54832
16240059	chr19:16240059:A:C	8.6106e-65	-6.92185e-10	-2.38093
16240109	chr19:16240109:A:G	1.22014e-61	-6.92185e-10	4.87539
16240916	chr19:16240916:T:C	7.26345e-65	-6.92185e-10	-2.55106
16241010	chr19:16241010:A:T	7.23601e-65	-6.92185e-10	-2.55485
16241186	chr19:16241186:C:T	4.25482e-60	-6.92185e-10	8.42706
16241592	chr19:16241592:C:T	4.83192e-65	-1.25269	-1.70599
16241673	chr19:16241673:G:A	2.20122e-65	-2.27388	-1.47103
16241949	chr19:16241949:C:T	2.47565e-65	-2.25982	-1.3676
16242688	chr19:16242688:G:T	1.06827e-64	-6.92185e-10	-2.1653
16242827	chr19:16242827:T:C	2.53136e-65	-2.28363	-1.32153
16242979	chr19:16242979:C:T	9.98268e-65	-2.23307	-4.09089e-09
16244324	chr19:16244324:A:G	3.15295e-65	-2.29267	-1.09291
16244627	chr19:16244627:G:A	7.92389e-65	-6.92185e-10	-2.46404
16244647	chr19:16244647:G:A	2.51131e-65	-2.2705	-1.34261
16244703	chr19:16244703:G:A	4.62978e-65	-2.27299	-0.728416
16244755	chr19:16244755:G:A	3.40876e-65	-2.18243	-1.12514
16244795	chr19:16244795:AGT:A	1.21075e-64	-6.92185e-10	-2.0401
16244841	chr19:16244841:T:A	3.75553e-65	-1.08114	-2.12955
16245143	chr19:16245143:G:A	2.76835e-65	-2.25084	-1.26483
16245148	chr19:16245148:G:A	2.63444e-65	-2.27721	-1.28804
16245170	chr19:16245170:A:G	8.49265e-65	-6.92185e-10	-2.39472
16245275	chr19:16245275:C:T	6.95359e-65	-1.22498	-1.36968
16245414	chr19:16245414:C:T	6.56176e-65	-1.19534	-1.45732
16245720	chr19:16245720:G:A	8.13462e-65	-6.92185e-10	-2.43779
16245739	chr19:16245739:G:A	6.27507e-65	-1.23887	-1.45847
16245795	chr19:16245795:G:A	6.50288e-65	-1.1483	-1.51338
16245874	chr19:16245874:G:T	1.18035e-64	-6.92185e-10	-2.06552
16245900	chr19:16245900:A:G	9.74636e-64	-6.92185e-10	0.04556
16245930	chr19:16245930:T:C	2.00471e-64	-6.92185e-10	-1.53583
16246336	chr19:16246336:G:A	1.17716e-64	-6.92185e-10	-2.06823
16246427	chr19:16246427:A:T	3.50208e-65	-2.16621	-1.11435
16246588	chr19:16246588:A:G	7.26409e-65	-6.92185e-10	-2.55098
16246611	chr19:16246611:C:CT	1.17716e-64	-6.92185e-10	-2.06823
16246877	chr19:16246877:C:A	1.97811e-65	-2.46149	-1.39029
16247025	chr19:16247025:G:A	7.50514e-65	-6.92185e-10	-2.51833
16247032	chr19:16247032:C:T	2.79443e-64	-6.92185e-10	-1.20371
16247638	chr19:16247638:T:C	6.80517e-65	-1.02612	-1.59011
16247729	chr19:16247729:C:G	7.45535e-65	-6.92185e-10	-2.52499
16248279	chr19:16248279:A:G	1.28053e-61	7.44644	-2.52274
16248626	chr19:16248626:G:A	1.47041e-64	-6.92185e-10	-1.84579
16248635	chr19:16248635:C:T	1.59578e-61	7.69192	-2.54814
16248752	chr19:16248752:C:T	1.10047e-64	-6.92185e-10	-2.1356
16248826	chr19:16248826:G:A	1.68343e-61	7.75039	-2.55314
16249148	chr19:16249148:G:A	7.30881e-65	-6.92185e-10	-2.54484
16249239	chr19:16249239:G:C	8.39859e-65	-6.92185e-10	-2.40586
16249443	chr19:16249443:T:G	2.09704e-61	7.9711	-2.55415
16249695	chr19:16249695:T:C	1.11506e-64	-6.92185e-10	-2.12242
16250004	chr19:16250004:G:A	1.35117e-61	7.52925	-2.55186
16250098	chr19:16250098:A:T	8.11748e-65	-6.92185e-10	-2.4399
16250115	chr19:16250115:A:G	2.35189e-65	-1.16017	-2.51853
16250729	chr19:16250729:A:C	4.90618e-65	-0.465555	-2.47787
16250853	chr19:16250853:G:A	7.27813e-65	-6.92185e-10	-2.54904
16250971	chr19:16250971:G:A	3.19521e-64	-6.92185e-10	-1.06968
16251169	chr19:16251169:T:A	1.36204e-65	-2.03393	-2.19101
16251261	chr19:16251261:C:T	2.18819e-65	-2.37489	-1.37595
16251315	chr19:16251315:C:T	1.05389e-64	-2.17884	-4.09089e-09
16251463	chr19:16251463:G:A	3.62898e-65	-2.46266	-0.782306
16251639	chr19:16251639:G:T	3.3422e-65	-2.46253	-0.864762
16252089	chr19:16252089:C:T	3.79096e-65	-2.44776	-0.753537
16252279	chr19:16252279:A:G	1.30727e-64	-6.92185e-10	-1.9634
16252693	chr19:16252693:G:T	7.52466e-64	0.30409	-0.517238
16253472	chr19:16253472:CACAAA:C	2.05495e-65	-2.46141	-1.35225
16253737	chr19:16253737:A:G	7.41128e-65	-6.92185e-10	-2.53092
16253903	chr19:16253903:G:A	7.23971e-66	-2.45638	-2.40054
16254287	chr19:16254287:T:C	2.28113e-65	-2.46041	-1.24883
16254369	chr19:16254369:G:A	1.05507e-65	-2.45931	-2.02101
16254775	chr19:16254775:T:C	8.89539e-66	-2.45624	-2.19473
16254790	chr19:16254790:A:G	1.74364e-65	-2.45833	-1.51961
16254844	chr19:16254844:C:T	8.95046e-66	-2.45963	-2.18517
16255159	chr19:16255159:T:G	1.70304e-65	-2.46273	-1.53878
16255188	chr19:16255188:CTATG:C	1.31604e-64	-1.9567	-4.09089e-09
16255729	chr19:16255729:G:C	8.04069e-62	6.38316	-1.92481
16255734	chr19:16255734:T:C	2.7356e-64	0.56669	-1.79167
16255863	chr19:16255863:C:T	7.27734e-65	-6.92185e-10	-2.54915
16255864	chr19:16255864:G:A	3.69631e-64	-6.92185e-10	-0.923999
16255898	chr19:16255898:GC:AC	6.96653e-64	-0.290216	-4.09089e-09
16256126	chr19:16256126:A:G	1.73766e-65	-2.46277	-1.51861
16256169	chr19:16256169:A:G	2.68409e-63	0.571866	0.486726
16257213	chr19:16257213:T:C	2.12891e-65	-2.4628	-1.31551
16257273	chr19:16257273:A:G	1.79162e-65	-2.45514	-1.49566
16257316	chr19:16257316:G:C	9.74724e-65	-6.92185e-10	-2.25693
16257713	chr19:16257713:A:G	2.92714e-62	5.82441	-2.37655
16257717	chr19:16257717:A:C	1.84542e-65	-2.4626	-1.45861
16258113	chr19:16258113:T:A	2.66429e-61	0.280046	5.37631
16258190	chr19:16258190:C:T	3.52345e-56	17.4488	-4.09089e-09
16258309	chr19:16258309:TA:T	7.7594e-65	-6.92185e-10	-2.48501
16258482	chr19:16258482:G:C	6.50574e-66	-2.43432	-2.5295
16258488	chr19:16258488:A:T	1.13485e-62	-6.92185e-10	2.50033
16258599	chr19:16258599:C:T	1.14635e-65	-2.43538	-1.96196
16258600	chr19:16258600:G:A	7.90929e-65	-6.92185e-10	-2.46588
16258665	chr19:16258665:G:A	9.26822e-62	7.00185	-2.40142
16258764	chr19:16258764:C:T	8.04653e-65	-6.92185e-10	-2.44868
16259176	chr19:16259176:G:A	9.89508e-66	-2.4231	-2.12136
16259205	chr19:16259205:C:T	6.2453e-65	-2.4421	-0.259985
16259210	chr19:16259210:C:T	2.03256e-64	-1.52204	-4.09089e-09
16259259	chr19:16259259:C:T	7.29349e-65	-6.92185e-10	-2.54694
16259305	chr19:16259305:A:G	1.67063e-62	-6.92185e-10	2.88704
16259399	chr19:16259399:G:A	1.46709e-65	-2.46004	-1.6906
16259558	chr19:16259558:C:T	3.09906e-65	-2.38678	-1.01604
16259677	chr19:16259677:C:A	6.20601e-64	0.189672	-0.595488
16259860	chr19:16259860:A:T	7.69186e-64	0.228135	-0.419306
16260254	chr19:16260254:G:A	8.28042e-65	-2.41848	-0.00154092
16260336	chr19:16260336:G:A	1.19929e-65	-2.4301	-1.92209
16260354	chr19:16260354:C:T	7.25784e-65	-6.92185e-10	-2.55184
16260654	chr19:16260654:G:A	8.55467e-65	-2.40308	0.0156418
16260658	chr19:16260658:C:T	5.33712e-62	6.44924	-2.40072
16260979	chr19:16260979:T:C	2.09012e-65	-2.43249	-1.3642
16261007	chr19:16261007:C:T	6.24003e-62	6.47996	-2.27514
16261046	chr19:16261046:C:T	2.99304e-65	-2.38655	-1.05107
16261181	chr19:16261181:C:T	8.73971e-65	-6.92185e-10	-2.36604
16261329	chr19:16261329:CT:C	9.33999e-65	-6.92185e-10	-2.29961
16261880	chr19:16261880:G:A	9.57031e-65	-6.92185e-10	-2.27525
16261951	chr19:16261951:T:C	7.23621e-65	-6.92185e-10	-2.55482
16262171	chr19:16262171:C:T	9.6849e-65	-6.92185e-10	-2.26335
16262260	chr19:16262260:G:A	9.80431e-65	-2.42199	0.170893
16262796	chr19:16262796:G:A	7.25938e-65	-6.92185e-10	-2.55163
16263080	chr19:16263080:A:G	2.03827e-64	-2.35055	0.831321
16263770	chr19:16263770:C:T	7.57983e-65	-6.92185e-10	-2.50843
16263832	chr19:16263832:C:T	9.08236e-65	-2.32759	-4.09089e-09
16263891	chr19:16263891:A:G	1.00325e-64	-2.22809	-4.09089e-09
16264106	chr19:16264106:G:A	1.5313e-64	-6.92185e-10	-1.80522
16264107	chr19:16264107:G:A	1.07076e-65	-2.43207	-2.03348
16264362	chr19:16264362:G:A	1.27551e-65	-1.86842	-2.42216
16264384	chr19:16264384:A:C	7.63513e-66	-2.24939	-2.55435
16264470	chr19:16264470:C:G	4.45652e-65	-0.491727	-2.54782
16264543	chr19:16264543:G:A	6.44268e-66	-2.45452	-2.51903
16264855	chr19:16264855:C:A	8.96437e-65	-6.92185e-10	-2.34066
16264925	chr19:16264925:C:T	8.33797e-65	-6.92185e-10	-2.4131
16265018	chr19:16265018:T:C	8.62304e-66	-2.17355	-2.50852
16265335	chr19:16265335:A:G	7.24436e-66	-2.36415	-2.49213
16265481	chr19:16265481:G:A	7.24004e-65	-6.92185e-10	-2.55429
16265580	chr19:16265580:C:T	8.15825e-66	-2.32446	-2.41301
16265662	chr19:16265662:C:T	1.22245e-64	-6.92185e-10	-2.03048
16265812	chr19:16265812:C:T	7.27834e-65	-6.92185e-10	-2.54902
16265973	chr19:16265973:C:A	1.81827e-65	-1.41016	-2.52587
16266333	chr19:16266333:G:A	7.79343e-65	-6.92185e-10	-2.48064
16266420	chr19:16266420:C:T	2.15482e-64	-1.46363	-4.09089e-09
16266491	chr19:16266491:T:A	1.03733e-63	0.107898	-4.09089e-09
16266532	chr19:16266532:G:A	1.19665e-64	-6.92185e-10	-2.05181
16266830	chr19:16266830:C:T	8.47815e-65	-6.92185e-10	-2.39643
16266842	chr19:16266842:C:T	1.26822e-64	-6.92185e-10	-1.99372
16266889	chr19:16266889:T:C	9.56252e-65	-6.92185e-10	-2.27607
16266921	chr19:16266921:T:C	4.42551e-65	-0.498089	-2.54845
16267023	chr19:16267023:G:A	7.69976e-65	-6.92185e-10	-2.49273
16267642	chr19:16267642:A:T	7.23615e-65	-6.92185e-10	-2.55483
16267832	chr19:16267832:G:A	7.85105e-65	-6.92185e-10	-2.47327
16267881	chr19:16267881:C:T	7.46769e-65	-6.92185e-10	-2.52333
16268049	chr19:16268049:G:A	1.1712e-65	-2.34093	-2.03497
16268317	chr19:16268317:G:A	2.25567e-65	-1.31525	-2.40523
16268504	chr19:16268504:G:A	8.31713e-65	-6.92185e-10	-2.4156
16268627	chr19:16268627:G:A	7.62812e-65	-6.92185e-10	-2.50208
16269437	chr19:16269437:C:T	4.20021e-64	-6.92185e-10	-0.796201
16269516	chr19:16269516:C:T	1.43191e-64	-1.99279	0.120463
16270085	chr19:16270085:C:A	1.63057e-64	0.640107	-2.38251
16271520	chr19:16271520:A:G	3.33237e-64	-6.92185e-10	-1.02765
16272136	chr19:16272136:C:T	3.64584e-64	-6.92185e-10	-0.937748
16272355	chr19:16272355:T:A	1.23868e-64	-6.92185e-10	-2.01729
16272547	chr19:16272547:A:C	7.53568e-65	-6.92185e-10	-2.51427
16272808	chr19:16272808:T:C	8.03917e-65	-6.92185e-10	-2.44959
16273713	chr19:16273713:C:T	9.77537e-64	-6.92185e-10	0.0485319
16273725	chr19:16273725:G:A	1.31613e-64	-6.92185e-10	-1.95664
16273905	chr19:16273905:G:T	2.92954e-65	-1.00412	-2.45495
16274255	chr19:16274255:C:T	3.1947e-64	-6.92185e-10	-1.06984
16274286	chr19:16274286:G:A	7.23593e-65	-6.92185e-10	-2.55486
16274460	chr19:16274460:A:G	2.9066e-64	-6.92185e-10	-1.16435
16274643	chr19:16274643:G:A	1.05025e-64	-6.92185e-10	-2.1823
16274746	chr19:16274746:C:T	2.73921e-64	-6.92185e-10	-1.22366
16274818	chr19:16274818:A:G	1.00664e-64	-6.92185e-10	-2.22472
16274839	chr19:16274839:C:G	1.52488e-65	-2.42694	-1.68506
16274840	chr19:16274840:T:C	2.85896e-64	-6.92185e-10	-1.18088
16274903	chr19:16274903:T:C	2.62471e-65	-1.15247	-2.41647
16274959	chr19:16274959:G:A	1.16693e-64	-2.4299	0.352944
16275248	chr19:16275248:G:A	1.87744e-65	-1.61517	-2.28884
16275253	chr19:16275253:C:T	1.16984e-64	-6.92185e-10	-2.07447
16275267	chr19:16275267:G:A	8.95958e-65	-6.92185e-10	-2.3412
16275281	chr19:16275281:T:C	2.8159e-64	-6.92185e-10	-1.19605
16275590	chr19:16275590:G:C	1.04482e-64	-6.92185e-10	-2.18749
16275982	chr19:16275982:C:T	7.58049e-65	-6.92185e-10	-2.50834
16276829	chr19:16276829:T:C	9.48462e-66	-2.36169	-2.22514
16276889	chr19:16276889:A:G	5.1074e-65	-2.45837	-0.444864
16277947	chr19:16277947:T:C	7.99678e-65	-6.92185e-10	-2.45488
16277948	chr19:16277948:G:A	8.18894e-65	-6.92185e-10	-2.43113
16278037	chr19:16278037:G:A	8.92208e-64	-6.92185e-10	-0.0428043
16278240	chr19:16278240:G:A	9.78526e-65	-6.92185e-10	-2.25304
16278338	chr19:16278338:A:G	7.30529e-65	-6.92185e-10	-2.54532
16278364	chr19:16278364:C:T	8.13641e-65	-6.92185e-10	-2.43757
16278465	chr19:16278465:G:A	9.27568e-64	-0.00393761	-4.09089e-09
16278476	chr19:16278476:A:G	2.42504e-63	-6.92185e-10	0.957101
16278477	chr19:16278477:T:C	2.28125e-64	-6.92185e-10	-1.40661
16278647	chr19:16278647:A:G	6.92966e-66	-2.36852	-2.53217
16278648	chr19:16278648:C:T	1.04626e-64	-6.92185e-10	-2.18611
16279370	chr19:16279370:G:T	8.50515e-65	-2.39325	-4.09089e-09
16279560	chr19:16279560:C:T	8.0257e-65	-6.92185e-10	-2.45127
16279677	chr19:16279677:T:C	2.22215e-64	-6.92185e-10	-1.43286
16279948	chr19:16279948:G:A	8.49312e-65	-6.92185e-10	-2.39466
16280054	chr19:16280054:A:C	8.37771e-65	-6.92185e-10	-2.40834
16280312	chr19:16280312:G:T	7.30459e-65	-6.92185e-10	-2.54542
16280352	chr19:16280352:ACT:A	9.49399e-65	-6.92185e-10	-2.28326
16280507	chr19:16280507:C:T	2.83522e-65	-1.20015	-2.29165
16280916	chr19:16280916:G:T	1.95598e-65	-1.31224	-2.55079
16281097	chr19:16281097:C:A	7.42034e-65	-6.92185e-10	-2.52969
16281293	chr19:16281293:C:T	6.44998e-66	-2.41986	-2.55256
16281352	chr19:16281352:T:C	3.59786e-65	-1.58953	-1.66404
16281382	chr19:16281382:G:A	7.63148e-65	-6.92185e-10	-2.50164
16281549	chr19:16281549:A:G	1.16944e-65	-2.39436	-1.98303
16281570	chr19:16281570:T:C	7.56506e-65	-6.92185e-10	-2.51038
16281725	chr19:16281725:T:A	7.60771e-65	-6.92185e-10	-2.50476
16281864	chr19:16281864:T:TC	7.60746e-65	-6.92185e-10	-2.50479
16282066	chr19:16282066:G:A	8.18309e-65	-6.92185e-10	-2.43185
16282548	chr19:16282548:G:T	7.47722e-65	-6.92185e-10	-2.52206
16283187	chr19:16283187:T:C	4.91232e-64	-6.92185e-10	-0.639587
16283349	chr19:16283349:A:T	2.04992e-65	-1.49895	-2.31717
16283955	chr19:16283955:C:G	1.73436e-65	-1.57744	-2.40584
16284035	chr19:16284035:T:C	1.60374e-64	-6.92185e-10	-1.759
16284315	chr19:16284315:A:AG	1.01874e-64	-6.92185e-10	-2.21277
16284477	chr19:16284477:C:T	8.05497e-65	-6.92185e-10	-2.44763
16284723	chr19:16284723:T:A	8.15392e-66	-2.44925	-2.28876
16284785	chr19:16284785:G:A	1.06636e-65	-2.02836	-2.44131
16285015	chr19:16285015:C:A	2.7008e-65	-0.992259	-2.54811
16285042	chr19:16285042:G:A	1.08513e-63	-6.92185e-10	0.152955
16285483	chr19:16285483:C:G	7.44477e-65	-6.92185e-10	-2.52641
16285951	chr19:16285951:G:T	8.12622e-65	-6.92185e-10	-2.43882
16285982	chr19:16285982:T:G	7.81199e-65	-6.92185e-10	-2.47826
16286480	chr19:16286480:G:A	3.58232e-64	-0.955324	-4.09089e-09
16286557	chr19:16286557:C:T	2.15644e-64	-1.46288	-4.09089e-09
16286819	chr19:16286819:G:C	8.8745e-64	-6.92185e-10	-0.0481522
16287091	chr19:16287091:T:C	7.66506e-65	-6.92185e-10	-2.49725
16287198	chr19:16287198:C:G	1.98331e-64	-6.92185e-10	-1.54656
16287532	chr19:16287532:T:C	1.17412e-65	-1.86386	-2.50954
16287558	chr19:16287558:T:C	3.28364e-65	-0.790118	-2.55485
16287785	chr19:16287785:G:A	1.55133e-65	-2.04376	-2.05105
16288240	chr19:16288240:A:G	1.07418e-65	-2.26803	-2.19433
16288352	chr19:16288352:G:A	1.03484e-64	-6.92185e-10	-2.19709
16288797	chr19:16288797:A:G	1.09049e-64	-6.92185e-10	-2.14471
16288876	chr19:16288876:T:C	1.21257e-65	-1.84623	-2.49494
16288913	chr19:16288913:C:T	1.13066e-65	-1.86381	-2.5473
16289195	chr19:16289195:C:T	1.02904e-64	-6.92185e-10	-2.20271
16289342	chr19:16289342:C:T	2.34774e-64	-1.37788	-4.09089e-09
16291034	chr19:16291034:G:A	8.03568e-65	-2.45003	-4.09089e-09
16291055	chr19:16291055:G:C	8.80488e-65	-2.35861	-4.09089e-09
16291163	chr19:16291163:C:T	1.44745e-64	-6.92185e-10	-1.86153
16291247	chr19:16291247:T:C	1.46046e-65	-1.81057	-2.3446
16291551	chr19:16291551:T:C	1.30853e-64	-6.92185e-10	-1.96243
16291562	chr19:16291562:A:G	7.37151e-65	-6.92185e-10	-2.5363
16292192	chr19:16292192:C:T	3.16735e-64	-6.92185e-10	-1.07844
16292398	chr19:16292398:A:C	8.40873e-65	-6.92185e-10	-2.40465
16292524	chr19:16292524:C:T	9.1752e-65	-6.92185e-10	-2.31741
16292625	chr19:16292625:A:G	7.82866e-65	-6.92185e-10	-2.47613
16292949	chr19:16292949:C:T	2.28344e-63	-6.92185e-10	0.896932
16293065	chr19:16293065:G:A	7.45661e-65	-6.92185e-10	-2.52482
16293526	chr19:16293526:G:A	4.82135e-63	-6.92185e-10	1.6443
16293650	chr19:16293650:C:T	7.30574e-65	-6.92185e-10	-2.54526
16293710	chr19:16293710:C:T	4.03102e-65	-0.608301	-2.5316
16293849	chr19:16293849:T:A	3.80479e-65	-0.780475	-2.41718
16293894	chr19:16293894:T:C	6.76749e-66	-2.38463	-2.53975
16293911	chr19:16293911:C:T	4.76881e-65	-0.435817	-2.536
16294012	chr19:16294012:C:T	8.59627e-65	-6.92185e-10	-2.38259
16294043	chr19:16294043:A:G	1.17521e-64	-0.568444	-1.50145
16294067	chr19:16294067:C:A	2.18526e-65	-2.40775	-1.34444
16294085	chr19:16294085:T:C	4.49087e-63	-6.92185e-10	1.5733
16294249	chr19:16294249:G:A	2.7097e-65	-2.46172	-1.07536
16294296	chr19:16294296:T:C	9.12976e-65	-6.92185e-10	-2.32238
16294306	chr19:16294306:T:C	5.20259e-65	-0.337194	-2.54757
16294428	chr19:16294428:T:G	7.26553e-65	-6.92185e-10	-2.55078
16294433	chr19:16294433:C:T	5.68467e-65	-0.598252	-2.1979
16294462	chr19:16294462:C:T	7.67415e-65	-6.92185e-10	-2.49606
16294593	chr19:16294593:G:A	4.77947e-65	-0.425434	-2.54416
16294921	chr19:16294921:A:G	7.61244e-65	-6.92185e-10	-2.50414
16295199	chr19:16295199:C:T	2.52227e-65	-1.12858	-2.48019
16295223	chr19:16295223:A:G	2.35469e-65	-1.12568	-2.55183
16295451	chr19:16295451:G:A	2.43833e-65	-1.09099	-2.55161
16295775	chr19:16295775:CCTG:C	1.12686e-64	-6.92185e-10	-2.1119
16295785	chr19:16295785:C:T	8.56238e-64	-6.92185e-10	-0.0839555
16296007	chr19:16296007:C:T	2.02506e-65	-2.42857	-1.39975
16296033	chr19:16296033:A:G	2.67152e-65	-1.00095	-2.55033
16296200	chr19:16296200:G:C	2.28776e-65	-1.15205	-2.5543
16296936	chr19:16296936:G:A	7.55467e-66	-2.46001	-2.35433
16296965	chr19:16296965:A:G	3.81232e-65	-1.44628	-1.7494
16297198	chr19:16297198:T:C	6.58316e-66	-2.4088	-2.54319
16297607	chr19:16297607:T:G	2.10433e-64	0.61245	-2.09979
16297797	chr19:16297797:TC:T	8.68439e-65	-6.92185e-10	-2.37239
16297828	chr19:16297828:T:C	9.16545e-65	-6.92185e-10	-2.31848
16298165	chr19:16298165:G:A	1.55547e-63	0.362404	0.150625
16298274	chr19:16298274:A:G	7.29379e-65	-6.92185e-10	-2.5469
16298288	chr19:16298288:C:T	2.07529e-65	-1.28516	-2.51866
16298413	chr19:16298413:AT:A	2.5479e-64	-6.92185e-10	-1.29606
16298552	chr19:16298552:T:C	3.16859e-64	-6.92185e-10	-1.07805
16298567	chr19:16298567:G:C	1.15829e-65	-1.83233	-2.55465
16298711	chr19:16298711:A:T	8.75382e-65	-0.742494	-1.62193
16298826	chr19:16298826:G:A	1.32661e-64	-6.92185e-10	-1.94871
16298968	chr19:16298968:G:A	6.30194e-66	-2.45021	-2.54544
16299092	chr19:16299092:C:G	2.35543e-63	1.90974	-0.98176
16299330	chr19:16299330:G:A	4.3539e-65	-1.5749	-1.48795
16299386	chr19:16299386:G:A	2.84889e-64	1.08219	-2.26659
16299539	chr19:16299539:C:T	8.0241e-65	-6.92185e-10	-2.45147
16299602	chr19:16299602:G:A	8.93176e-65	-6.92185e-10	-2.34431
16299631	chr19:16299631:C:T	1.59167e-65	-2.31617	-1.75297
16299647	chr19:16299647:G:A	2.4853e-64	1.0835	-2.40444
16299719	chr19:16299719:C:T	9.59745e-66	-2.451	-2.124
16300563	chr19:16300563:G:T	8.88999e-65	-1.7156	-0.633397
16300765	chr19:16300765:C:T	1.08058e-64	-6.92185e-10	-2.15383
16300798	chr19:16300798:C:T	3.31457e-65	-0.807059	-2.52853
16300903	chr19:16300903:TC:T	3.39921e-65	-0.783255	-2.52712
16300913	chr19:16300913:C:T	3.67117e-65	-1.86125	-1.37215
16300941	chr19:16300941:C:T	1.06301e-64	-6.92185e-10	-2.17023
16300943	chr19:16300943:C:T	1.65906e-64	0.798504	-2.52359
16301299	chr19:16301299:C:T	3.44e-65	-0.794006	-2.50444
16301343	chr19:16301343:G:A	4.31563e-65	-1.87279	-1.19889
16301397	chr19:16301397:C:A	7.39131e-65	-6.92185e-10	-2.53361
16301401	chr19:16301401:G:A	7.94001e-65	-2.462	-4.09089e-09
16301825	chr19:16301825:G:A	4.51897e-65	-1.87079	-1.15485
16301930	chr19:16301930:C:CCCAGGGGTCT	1.48485e-64	-6.92185e-10	-1.83602
16301942	chr19:16301942:C:T	1.68355e-64	-6.92185e-10	-1.71043
16302031	chr19:16302031:T:C	3.04271e-65	-1.51879	-1.90238
16302068	chr19:16302068:C:T	3.58103e-65	-1.94248	-1.31579
16302584	chr19:16302584:C:T	9.52186e-65	-0.138413	-2.14192
16302659	chr19:16302659:G:A	9.26923e-65	-6.92185e-10	-2.30722
16302807	chr19:16302807:G:A	3.73202e-65	-0.698133	-2.51884
16302835	chr19:16302835:G:A	4.50788e-64	1.82255	-2.54806
16302865	chr19:16302865:G:A	3.57518e-65	-0.754732	-2.50517
16302896	chr19:16302896:G:A	7.53599e-65	-6.92185e-10	-2.51423
16303033	chr19:16303033:G:A	8.29622e-65	-2.41812	-4.09089e-09
16303114	chr19:16303114:G:A	1.17308e-64	-1.7994	-0.2723
16303525	chr19:16303525:C:A	8.14622e-65	-6.92185e-10	-2.43637
16304231	chr19:16304231:G:T	7.48748e-65	-6.92185e-10	-2.52069
16304303	chr19:16304303:C:T	7.27303e-65	-6.92185e-10	-2.54975
16304445	chr19:16304445:G:A	1.07276e-64	-6.92185e-10	-2.1611
16305110	chr19:16305110:G:A	2.86463e-65	-2.4624	-1.01908
16305222	chr19:16305222:C:A	1.33489e-64	-6.92185e-10	-1.94248
16305272	chr19:16305272:G:C	2.85806e-65	-2.04648	-1.4373
16305619	chr19:16305619:T:C	4.86812e-65	-1.78846	-1.16275
16305663	chr19:16305663:T:C	1.50994e-64	-6.92185e-10	-1.81927
16305844	chr19:16305844:A:T	9.54983e-65	-6.92185e-10	-2.2774
16306200	chr19:16306200:C:T	1.64477e-65	-1.52721	-2.50911
16306387	chr19:16306387:C:T	3.16607e-65	-0.826546	-2.55488
16306785	chr19:16306785:C:A	1.08308e-64	-6.92185e-10	-2.15153
16306865	chr19:16306865:G:A	3.23738e-65	-1.40946	-1.94969
16307347	chr19:16307347:G:A	7.29849e-65	-6.92185e-10	-2.54625
16307394	chr19:16307394:T:C	7.30829e-65	-6.92185e-10	-2.54491
16307686	chr19:16307686:A:G	4.59375e-64	1.84341	-2.55004
16307756	chr19:16307756:C:T	1.38233e-65	-1.72949	-2.48066
16307854	chr19:16307854:T:G	1.00802e-64	-6.92185e-10	-2.22335
16307930	chr19:16307930:A:AG	6.89295e-64	0.775958	-1.07679
16308129	chr19:16308129:A:C	1.60428e-64	-6.92185e-10	-1.75866
16308397	chr19:16308397:A:G	4.40969e-64	1.795	-2.54253
16308472	chr19:16308472:G:A	6.59425e-64	0.734928	-1.08006
16308554	chr19:16308554:G:T	1.47856e-65	-1.72893	-2.41392
16308699	chr19:16308699:GACCAGC:G	7.3881e-64	0.855906	-1.08737
16309664	chr19:16309664:T:C	1.62231e-64	-6.92185e-10	-1.74748
16309947	chr19:16309947:C:T	3.73038e-65	-0.753596	-2.46381
16309974	chr19:16309974:T:G	1.18534e-64	-6.92185e-10	-2.0613
16310043	chr19:16310043:C:G	2.02299e-64	-1.52676	-4.09089e-09
16310213	chr19:16310213:T:C	1.02661e-64	-6.92185e-10	-2.20507
16310341	chr19:16310341:C:T	2.51656e-64	1.24265	-2.5511
16310497	chr19:16310497:A:G	1.02012e-64	-6.92185e-10	-2.21141
16310643	chr19:16310643:T:C	1.88329e-64	-6.92185e-10	-1.59831
16310721	chr19:16310721:C:T	7.40411e-65	-6.92185e-10	-2.53188
16310851	chr19:16310851:C:G	7.8553e-65	-6.92185e-10	-2.47273
16310900	chr19:16310900:C:T	4.5599e-64	0.861072	-1.57511
16310945	chr19:16310945:C:T	1.43272e-64	-6.92185e-10	-1.87176
16311168	chr19:16311168:A:G	1.17692e-65	-1.84675	-2.52427
16311309	chr19:16311309:G:C	1.57861e-64	-6.92185e-10	-1.77479
16312224	chr19:16312224:C:T	1.32315e-65	-1.90036	-2.35354
16312755	chr19:16312755:C:A	4.54507e-64	1.7327	-2.44999
16312872	chr19:16312872:A:G	3.28134e-65	-1.22395	-2.12172
16313168	chr19:16313168:G:A	6.2612e-64	2.04537	-2.44233
16313631	chr19:16313631:G:A	7.2444e-65	-6.92185e-10	-2.55369
16313698	chr19:16313698:A:C	1.5e-64	-6.92185e-10	-1.82587
16314145	chr19:16314145:G:A	1.08904e-64	-6.92185e-10	-2.14604
16314202	chr19:16314202:G:A	3.2081e-65	-0.817696	-2.55054
16314405	chr19:16314405:C:T	7.25008e-65	-6.92185e-10	-2.55291
16314543	chr19:16314543:T:C	6.01625e-64	0.832088	-1.26896
16314692	chr19:16314692:G:A	4.71909e-65	-2.46262	-0.51968
16314699	chr19:16314699:A:AT	7.36461e-64	1.18558	-1.42023
16315008	chr19:16315008:T:A	7.73366e-65	-6.92185e-10	-2.48834
16315050	chr19:16315050:G:A	9.55015e-64	1.0065	-0.981277
16315125	chr19:16315125:T:C	1.20891e-63	1.23361	-0.972637
16315602	chr19:16315602:T:C	4.33993e-64	1.7257	-2.48917
16315761	chr19:16315761:G:C	1.04789e-63	1.08096	-0.962934
16315846	chr19:16315846:A:G	1.41195e-63	1.44219	-1.02597
16315912	chr19:16315912:T:C	9.58837e-64	1.11889	-1.08967
16315916	chr19:16315916:G:A	7.49471e-65	-6.92185e-10	-2.51972
16315939	chr19:16315939:CT:C	1.1955e-65	-1.88866	-2.4667
16315941	chr19:16315941:T:C	1.18378e-65	-1.89775	-2.46746
16316060	chr19:16316060:C:T	6.84843e-66	-2.36626	-2.54623
16316293	chr19:16316293:T:C	9.57495e-65	-6.92185e-10	-2.27477
16316300	chr19:16316300:A:G	1.855e-63	1.59779	-0.908656
16316364	chr19:16316364:A:G	1.38469e-63	2.26314	-1.86641
16316796	chr19:16316796:A:G	1.83776e-65	-2.14191	-1.78346
16316913	chr19:16316913:A:G	8.29255e-65	-2.41856	-4.09089e-09
16317242	chr19:16317242:G:A	1.6369e-65	-2.17104	-1.87007
16317370	chr19:16317370:C:T	1.49739e-64	-6.92185e-10	-1.82761
16317587	chr19:16317587:A:G	1.83783e-65	-2.19336	-1.73198
16317716	chr19:16317716:G:C	8.4378e-65	-6.92185e-10	-2.4012
16317729	chr19:16317729:G:A	8.20556e-65	-6.92185e-10	-2.42911
16317936	chr19:16317936:G:A	9.89184e-65	-0.281906	-1.9603
16317992	chr19:16317992:C:T	3.2586e-64	1.40424	-2.45428
16318214	chr19:16318214:G:A	7.962e-65	-2.45924	-4.09089e-09
16318303	chr19:16318303:C:T	1.6444e-64	-6.92185e-10	-1.73396
16318486	chr19:16318486:A:C	1.63626e-64	-6.92185e-10	-1.73892
16318564	chr19:16318564:C:T	3.60139e-65	-0.697805	-2.55479
16318900	chr19:16318900:C:T	5.23312e-65	-0.790907	-2.088
16318911	chr19:16318911:G:A	6.63688e-65	-0.430872	-2.21041
16319106	chr19:16319106:A:G	1.06772e-65	-2.44805	-2.02035
16319133	chr19:16319133:A:C	1.16061e-64	-6.92185e-10	-2.08239
16319138	chr19:16319138:C:T	1.26031e-64	0.184763	-2.18474
16319191	chr19:16319191:T:C	1.50467e-65	-2.15628	-1.96907
16319192	chr19:16319192:G:A	1.29648e-64	-0.056357	-1.91532
16319400	chr19:16319400:A:G	1.17427e-64	-0.0480819	-2.02261
16319503	chr19:16319503:C:T	4.487e-64	-6.92185e-10	-0.730149
16319636	chr19:16319636:T:G	9.64513e-66	-2.16872	-2.40133
16319991	chr19:16319991:C:G	7.23734e-65	-6.92185e-10	-2.55467
16320056	chr19:16320056:T:G	1.15873e-64	-6.92185e-10	-2.08401
16320264	chr19:16320264:G:T	5.13459e-65	-0.432614	-2.46531
16321002	chr19:16321002:T:G	8.58017e-66	-2.19643	-2.49062
16321185	chr19:16321185:A:G	3.23344e-64	1.42293	-2.48071
16321276	chr19:16321276:C:T	8.63884e-65	-6.92185e-10	-2.37765
16321596	chr19:16321596:C:T	7.23594e-65	-6.92185e-10	-2.55486
16322020	chr19:16322020:A:T	4.04873e-65	-0.589721	-2.54579
16322281	chr19:16322281:G:C	1.6586e-64	0.321263	-2.04662
16322439	chr19:16322439:G:A	3.54422e-64	-0.966015	-4.09089e-09
16323359	chr19:16323359:T:C	1.2257e-65	-2.36801	-1.9624
16323643	chr19:16323643:G:A	9.69509e-66	-2.37509	-2.18979
16324126	chr19:16324126:C:T	3.95958e-65	-1.97003	-1.18775
16324200	chr19:16324200:G:A	9.28185e-66	-2.06904	-2.5394
16324564	chr19:16324564:C:T	2.74219e-64	-6.92185e-10	-1.22258
16325062	chr19:16325062:G:A	7.43314e-65	-6.92185e-10	-2.52797
16325164	chr19:16325164:G:A	1.89833e-64	-6.92185e-10	-1.59036
16325451	chr19:16325451:T:C	9.27788e-66	-2.45616	-2.15271
16327202	chr19:16327202:C:A	7.64649e-65	0.0265066	-2.52618
16327251	chr19:16327251:A:AC	4.9544e-65	-1.09307	-1.84058
16327504	chr19:16327504:A:T	1.79031e-65	-2.2712	-1.68032
16327548	chr19:16327548:C:T	7.25995e-65	-6.92185e-10	-2.55155
16327881	chr19:16327881:G:C	1.90483e-64	-6.92185e-10	-1.58694
16328025	chr19:16328025:A:AT	1.67691e-65	-1.53817	-2.47879
16328091	chr19:16328091:G:C	2.72693e-64	-6.92185e-10	-1.22816
16328687	chr19:16328687:C:T	9.48576e-66	-2.31863	-2.26808
16328989	chr19:16328989:T:C	1.93617e-65	-1.43787	-2.43534
16329019	chr19:16329019:C:T	9.7131e-65	-0.38288	-1.87756
16329024	chr19:16329024:A:C	6.62332e-66	-2.40375	-2.54215
16329709	chr19:16329709:C:T	7.93402e-65	-2.46276	-4.09089e-09
16329785	chr19:16329785:G:A	7.23595e-65	-6.92185e-10	-2.55486
16329855	chr19:16329855:G:A	2.90896e-64	-6.92185e-10	-1.16354
16330034	chr19:16330034:C:A	2.02407e-65	-1.498	-2.33081
16330232	chr19:16330232:C:T	2.41516e-65	-1.2921	-2.36006
16330341	chr19:16330341:C:T	1.15364e-64	-2.08841	-4.09089e-09
16330988	chr19:16330988:A:G	3.51062e-64	0.947189	-1.92273
16331162	chr19:16331162:G:A	1.28982e-65	-1.97962	-2.2998
16331385	chr19:16331385:C:T	1.34153e-65	-2.26167	-1.97845
16331798	chr19:16331798:A:G	7.05981e-66	-2.45866	-2.42343
16331801	chr19:16331801:C:T	1.958e-65	-1.60005	-2.26194
16331971	chr19:16331971:C:T	7.91905e-66	-2.25492	-2.51231
16332081	chr19:16332081:T:C	8.11936e-65	-6.92185e-10	-2.43967
16332412	chr19:16332412:T:C	6.3492e-66	-2.43551	-2.55266
16332414	chr19:16332414:G:A	1.10811e-64	-6.92185e-10	-2.12867
16332896	chr19:16332896:C:T	1.04655e-65	-1.95834	-2.53008
16333362	chr19:16333362:C:T	3.80355e-64	-6.92185e-10	-0.895399
16333677	chr19:16333677:A:G	6.92928e-64	-0.295578	-4.09089e-09
16333886	chr19:16333886:C:A	2.96914e-65	-1.4493	-1.99635
16334015	chr19:16334015:T:G	1.03849e-64	-0.319565	-1.874
16334019	chr19:16334019:T:G	1.00908e-64	-0.295509	-1.92678
16334136	chr19:16334136:C:T	9.16969e-65	-6.92185e-10	-2.31802
16334586	chr19:16334586:G:A	1.0753e-64	-6.92185e-10	-2.15874
16334626	chr19:16334626:T:G	4.67218e-64	-6.92185e-10	-0.689709
16334739	chr19:16334739:C:T	1.07476e-64	-6.92185e-10	-2.15924
16334941	chr19:16334941:T:A	7.36609e-65	-6.92185e-10	-2.53703
16334995	chr19:16334995:C:G	3.50344e-65	-1.15826	-2.12191
16335337	chr19:16335337:C:T	1.66177e-65	-1.48402	-2.54202
16335485	chr19:16335485:G:A	1.17341e-64	-6.92185e-10	-2.07142
16335884	chr19:16335884:C:T	1.45323e-64	-6.92185e-10	-1.85755
16335982	chr19:16335982:T:C	7.94051e-65	-2.46194	-4.09089e-09
16336265	chr19:16336265:C:T	1.51376e-64	-6.92185e-10	-1.81674
16336401	chr19:16336401:A:G	8.84073e-66	-2.43924	-2.21789
16337240	chr19:16337240:G:A	3.3048e-64	-6.92185e-10	-1.03596
16337634	chr19:16337634:A:G	2.85135e-64	-6.92185e-10	-1.18354
16337803	chr19:16337803:C:T	1.88979e-64	-6.92185e-10	-1.59487
16338313	chr19:16338313:A:G	9.79976e-65	-6.92185e-10	-2.25156
16338522	chr19:16338522:T:C	8.73742e-65	-2.3663	-4.09089e-09
16338706	chr19:16338706:C:T	1.0736e-65	-2.45903	-2.00387
16339791	chr19:16339791:A:T	1.06621e-65	-2.4488	-2.02101
16339792	chr19:16339792:C:T	8.36363e-65	-6.92185e-10	-2.41003
16339831	chr19:16339831:G:A	6.37997e-66	-2.443	-2.54035
16340098	chr19:16340098:C:T	7.24165e-65	-6.92185e-10	-2.55407
16340418	chr19:16340418:TTTA:T	9.11509e-65	-6.92185e-10	-2.32399
16340613	chr19:16340613:A:G	6.29627e-66	-2.44444	-2.55211
16340765	chr19:16340765:A:C	4.51587e-65	-2.19543	-0.830888
16341878	chr19:16341878:C:T	2.27636e-63	0.893828	-4.09089e-09
16342985	chr19:16342985:G:T	7.39642e-66	-2.46278	-2.37273
16343299	chr19:16343299:A:G	8.82429e-66	-2.4347	-2.2243
16343443	chr19:16343443:A:T	1.22804e-64	-2.02592	-4.09089e-09
16343632	chr19:16343632:G:A	8.98652e-66	-2.43694	-2.20384
16343917	chr19:16343917:A:G	9.01761e-66	-2.27115	-2.36617
16344025	chr19:16344025:T:C	8.66494e-66	-2.45547	-2.22175
16344203	chr19:16344203:C:T	8.18788e-66	-2.45507	-2.27878
16344381	chr19:16344381:C:T	8.32954e-66	-2.46199	-2.25471
16344391	chr19:16344391:T:G	8.17697e-66	-2.44831	-2.28687
16344811	chr19:16344811:C:T	7.27913e-66	-2.45975	-2.39174
16344962	chr19:16344962:A:G	8.85129e-66	-2.24278	-2.41316
16345449	chr19:16345449:C:T	8.62279e-66	-2.4542	-2.2279
16345653	chr19:16345653:G:A	8.24939e-65	-6.92185e-10	-2.42378
16346526	chr19:16346526:A:G	6.61708e-66	-2.46024	-2.48661
16346537	chr19:16346537:T:C	1.08242e-65	-2.42014	-2.03458
16346707	chr19:16346707:G:A	6.17047e-65	-2.38308	-0.331066
16347167	chr19:16347167:A:T	1.80075e-64	-6.92185e-10	-1.64313
16347302	chr19:16347302:T:C	1.42016e-64	-6.92185e-10	-1.88056
16347498	chr19:16347498:G:A	8.62195e-65	-6.92185e-10	-2.37961
16347717	chr19:16347717:G:A	7.98256e-65	-2.45666	-4.09089e-09
16348194	chr19:16348194:A:G	8.86792e-65	-6.92185e-10	-2.35148
16348332	chr19:16348332:C:A	8.28169e-65	-6.92185e-10	-2.41987
16348337	chr19:16348337:G:A	6.58285e-66	-2.39788	-2.55415
16348801	chr19:16348801:A:G	8.98319e-65	-6.92185e-10	-2.33856
16349103	chr19:16349103:A:G	7.94211e-66	-2.45455	-2.30977
16349531	chr19:16349531:G:C	8.08799e-65	-2.44354	-4.09089e-09
16349717	chr19:16349717:A:G	7.69628e-65	-6.92185e-10	-2.49318
16350256	chr19:16350256:C:G	1.2187e-65	-2.39328	-1.94285
16350514	chr19:16350514:G:A	1.34893e-65	-2.34602	-1.88858
16351606	chr19:16351606:G:A	1.11009e-64	-2.12689	-4.09089e-09
16351890	chr19:16351890:C:T	2.08299e-64	-1.49753	-4.09089e-09
16352061	chr19:16352061:T:C	7.82394e-65	-6.92185e-10	-2.47673
16352581	chr19:16352581:A:G	1.29736e-64	-1.971	-4.09089e-09
16352685	chr19:16352685:G:A	8.25671e-65	-6.92185e-10	-2.42289
16352716	chr19:16352716:C:T	8.26193e-65	-2.42226	-4.09089e-09
16352897	chr19:16352897:G:A	7.19062e-66	-2.39463	-2.4691
16353158	chr19:16353158:T:A	7.02101e-66	-2.44588	-2.44172
16353242	chr19:16353242:C:T	1.20652e-65	-2.42092	-1.92526
16353826	chr19:16353826:C:T	2.42664e-64	-6.92185e-10	-1.34482
16354399	chr19:16354399:G:A	4.1369e-65	-2.36709	-0.746884
16355139	chr19:16355139:A:T	7.24084e-65	-6.92185e-10	-2.55418
16355633	chr19:16355633:A:G	8.97038e-65	-2.33999	-4.09089e-09
16356943	chr19:16356943:G:A	1.23747e-65	-2.03949	-2.28136
16356948	chr19:16356948:A:G	7.6932e-66	-2.45795	-2.33822
16357168	chr19:16357168:G:C	8.6217e-65	-6.92185e-10	-2.37964
16357192	chr19:16357192:G:A	8.42171e-65	-6.92185e-10	-2.40311
16358052	chr19:16358052:G:A	9.73158e-65	-6.92185e-10	-2.25854
16358693	chr19:16358693:C:T	7.30435e-65	-6.92185e-10	-2.54545
16359185	chr19:16359185:G:GA	3.74429e-64	-6.92185e-10	-0.911102
16359344	chr19:16359344:C:T	8.26946e-65	-6.92185e-10	-2.42135
16359716	chr19:16359716:G:C	7.98647e-65	-2.45617	-4.09089e-09
16359748	chr19:16359748:G:C	2.35134e-64	-6.92185e-10	-1.37635
16359866	chr19:16359866:T:A	7.30123e-66	-2.39352	-2.45494
16360338	chr19:16360338:T:C	7.9459e-65	-2.46126	-4.09089e-09
16360414	chr19:16360414:A:G	7.23569e-65	-6.92185e-10	-2.55489
16360904	chr19:16360904:A:G	7.93654e-65	-2.46244	-4.09089e-09
16361060	chr19:16361060:G:C	6.4019e-66	-2.46266	-2.51725
16362001	chr19:16362001:A:G	1.55963e-64	-6.92185e-10	-1.78689
16362626	chr19:16362626:C:T	2.59427e-64	-1.27803	-4.09089e-09
16363199	chr19:16363199:G:A	2.05331e-64	-6.92185e-10	-1.51188
16363504	chr19:16363504:C:T	5.11241e-64	-6.92185e-10	-0.599663
16364349	chr19:16364349:T:G	4.06504e-64	-6.92185e-10	-0.828909
16364577	chr19:16364577:G:A	9.36219e-66	-2.46281	-2.13702
16364761	chr19:16364761:A:AG	2.37813e-64	-6.92185e-10	-1.36502
16364788	chr19:16364788:G:A	2.35331e-64	-6.92185e-10	-1.37551
16365193	chr19:16365193:C:T	2.5494e-64	-6.92185e-10	-1.29548
16365719	chr19:16365719:C:G	2.09197e-64	-6.92185e-10	-1.49323
16366090	chr19:16366090:A:T	7.40711e-65	-6.92185e-10	-2.53148
16366444	chr19:16366444:G:C	8.06284e-66	-2.46241	-2.28683
16367318	chr19:16367318:C:T	7.60948e-65	-6.92185e-10	-2.50452
16367835	chr19:16367835:G:A	2.03885e-65	-1.30272	-2.51882
16367986	chr19:16367986:T:A	1.36526e-65	-2.28681	-1.93576
16368211	chr19:16368211:T:A	6.87322e-66	-2.40011	-2.50877
16368712	chr19:16368712:CCTAA:C	8.81421e-65	-2.35755	-4.09089e-09
16368766	chr19:16368766:C:A	1.10431e-64	-6.92185e-10	-2.13211
16368805	chr19:16368805:A:G	6.34762e-66	-2.44052	-2.5479
16368849	chr19:16368849:C:T	6.35362e-66	-2.43846	-2.54902
16368866	chr19:16368866:T:C	1.51164e-63	0.484449	-4.09089e-09
16369113	chr19:16369113:G:A	8.18532e-65	-2.43158	-4.09089e-09
16369260	chr19:16369260:C:T	6.79827e-66	-2.42185	-2.49799
16369431	chr19:16369431:G:A	8.00049e-65	-6.92185e-10	-2.45442
16369884	chr19:16369884:T:C	9.44436e-65	-6.92185e-10	-2.2885
16370050	chr19:16370050:C:G	9.1279e-65	-2.32258	-4.09089e-09
16370158	chr19:16370158:G:A	8.54e-65	-6.92185e-10	-2.38916
16371285	chr19:16371285:C:T	7.43907e-65	-6.92185e-10	-2.52717
16372675	chr19:16372675:G:A	2.03057e-64	-1.52302	-4.09089e-09
16373232	chr19:16373232:AG:A	7.9402e-65	-6.92185e-10	-2.46198
16373826	chr19:16373826:A:G	8.65292e-65	-2.27298	-0.103045
16374453	chr19:16374453:A:G	2.95124e-64	-6.92185e-10	-1.14911
16374646	chr19:16374646:C:T	9.21881e-65	-2.31267	-4.09089e-09
16375018	chr19:16375018:A:G	8.03911e-65	-6.92185e-10	-2.4496
16375200	chr19:16375200:G:A	1.17358e-64	-6.92185e-10	-2.07128
16375382	chr19:16375382:A:G	1.38046e-64	-6.92185e-10	-1.90891
16375597	chr19:16375597:G:A	7.93927e-65	-2.4621	-4.09089e-09
16375773	chr19:16375773:C:T	9.71125e-65	-2.26063	-4.09089e-09
16376384	chr19:16376384:T:C	6.70455e-66	-2.41215	-2.52157
16377094	chr19:16377094:T:C	1.56401e-65	-2.28244	-1.80422
16378427	chr19:16378427:G:A	2.37339e-64	-6.92185e-10	-1.36701
16378636	chr19:16378636:C:T	7.02777e-66	-2.37958	-2.50705
16378662	chr19:16378662:G:A	7.31637e-65	-6.92185e-10	-2.5438
16379026	chr19:16379026:G:A	8.14467e-65	-2.43656	-4.09089e-09
16379085	chr19:16379085:C:T	2.48137e-64	-1.32252	-4.09089e-09
16379414	chr19:16379414:C:A	9.15414e-65	-6.92185e-10	-2.31971
16379783	chr19:16379783:A:C	6.87218e-66	-2.4115	-2.49752
16379784	chr19:16379784:G:T	6.87454e-66	-2.37491	-2.53377
16380006	chr19:16380006:T:C	6.22572e-66	-2.4596	-2.54821
16380074	chr19:16380074:C:T	3.13795e-64	-6.92185e-10	-1.08777
16380353	chr19:16380353:G:A	7.73548e-65	-6.92185e-10	-2.4881
16381345	chr19:16381345:C:T	2.08814e-64	-6.92185e-10	-1.49506
16382029	chr19:16382029:C:A	7.93366e-65	-2.4628	-4.09089e-09
16382218	chr19:16382218:C:T	2.12036e-64	-6.92185e-10	-1.47975
16383342	chr19:16383342:C:T	2.17861e-64	-6.92185e-10	-1.45265
16384476	chr19:16384476:A:G	6.40682e-66	-2.43033	-2.54881
16384624	chr19:16384624:C:T	2.38208e-64	-6.92185e-10	-1.36336
16384631	chr19:16384631:GTCC:G	3.42327e-64	-6.92185e-10	-1.00074
16384730	chr19:16384730:T:C	7.56888e-66	-2.41478	-2.39768
16384749	chr19:16384749:G:A	8.15715e-63	-6.92185e-10	2.17015
16385525	chr19:16385525:G:A	1.54312e-64	-6.92185e-10	-1.79753
16385697	chr19:16385697:C:T	1.17784e-65	-2.46274	-1.9075
16385789	chr19:16385789:G:A	1.19483e-64	-6.92185e-10	-2.05333
16385981	chr19:16385981:G:A	8.30422e-66	-2.29229	-2.42745
16387416	chr19:16387416:G:A	2.10894e-64	-6.92185e-10	-1.48515
16387607	chr19:16387607:G:C	6.63532e-66	-2.42575	-2.51835
16388464	chr19:16388464:T:C	1.26026e-64	-6.92185e-10	-2.00002
16388584	chr19:16388584:T:C	2.33112e-64	-6.92185e-10	-1.38499
16388758	chr19:16388758:C:T	1.01543e-65	-2.45439	-2.06422
16389126	chr19:16389126:T:C	6.96922e-66	-2.44965	-2.44535
16389611	chr19:16389611:A:G	1.45587e-64	-1.85573	-4.09089e-09
16390022	chr19:16390022:T:C	3.18851e-64	-6.92185e-10	-1.07178
16391811	chr19:16391811:A:G	1.46707e-65	-2.19656	-1.95409
16391913	chr19:16391913:G:A	1.12568e-64	-6.92185e-10	-2.11295
16392648	chr19:16392648:C:T	8.71514e-65	-2.36886	-4.09089e-09
16393048	chr19:16393048:A:C	1.78019e-65	-2.12344	-1.83376
16393153	chr19:16393153:G:C	1.46714e-64	-6.92185e-10	-1.84802
16393529	chr19:16393529:G:A	4.74566e-63	-0.15053	1.77901
16393694	chr19:16393694:A:T	1.66258e-65	-1.48737	-2.53818
16393705	chr19:16393705:A:C	6.96905e-66	-2.36716	-2.52786
16394295	chr19:16394295:T:C	1.17356e-65	-2.43133	-1.94255
16394417	chr19:16394417:C:T	8.17765e-66	-2.22457	-2.51053
16394860	chr19:16394860:T:C	1.2351e-64	-6.92185e-10	-2.02018
16394911	chr19:16394911:T:A	6.09828e-64	-0.423327	-4.09089e-09
16396329	chr19:16396329:A:G	1.54135e-65	-2.08466	-2.01661
16396526	chr19:16396526:C:T	1.92516e-64	-1.57632	-4.09089e-09
16396778	chr19:16396778:A:G	1.93102e-64	-6.92185e-10	-1.57328
16396911	chr19:16396911:A:G	1.49947e-65	-2.02056	-2.10825
16397382	chr19:16397382:G:A	2.09353e-64	-6.92185e-10	-1.49248
16397732	chr19:16397732:A:C	9.50188e-66	-2.18176	-2.40326
16398249	chr19:16398249:T:G	6.18565e-62	-6.92185e-10	4.19607
16398673	chr19:16398673:A:C	1.19794e-64	-2.05073	-4.09089e-09
16399468	chr19:16399468:C:T	7.46872e-66	-2.33743	-2.48835
16399759	chr19:16399759:C:G	3.57037e-64	-6.92185e-10	-0.958663
16399975	chr19:16399975:T:C	8.64778e-66	-2.26443	-2.41477
16400054	chr19:16400054:T:G	1.81171e-64	-6.92185e-10	-1.63706
16400208	chr19:16400208:G:A	2.29199e-64	-6.92185e-10	-1.40191
16400652	chr19:16400652:G:T	3.52315e-63	1.33061	-4.09089e-09
16401332	chr19:16401332:AAGC:A	1.86876e-64	-6.92185e-10	-1.60606
16401567	chr19:16401567:G:A	1.92307e-64	-1.57741	-4.09089e-09
16401671	chr19:16401671:A:G	1.38756e-64	-6.92185e-10	-1.90379
16402502	chr19:16402502:T:A	1.33689e-63	0.361594	-4.09089e-09
16402604	chr19:16402604:T:C	5.76372e-62	-6.92185e-10	4.12542
16403007	chr19:16403007:G:A	7.24242e-65	-6.92185e-10	-2.55396
16403019	chr19:16403019:C:T	7.77125e-65	-6.92185e-10	-2.48349
16403290	chr19:16403290:C:T	7.36842e-65	-6.92185e-10	-2.53672
16403960	chr19:16403960:A:G	9.7462e-66	-2.45543	-2.1042
16404518	chr19:16404518:A:G	7.23757e-65	-6.92185e-10	-2.55463
16404569	chr19:16404569:G:A	1.0377e-64	-2.19433	-4.09089e-09
16405266	chr19:16405266:G:C	3.08183e-64	-6.92185e-10	-1.10581
16405399	chr19:16405399:G:A	1.2552e-64	-6.92185e-10	-2.00404
16406292	chr19:16406292:TGGAG:T	2.05277e-64	-6.92185e-10	-1.51214
16406369	chr19:16406369:A:G	1.46709e-64	-6.92185e-10	-1.84805
16406470	chr19:16406470:C:A	8.72171e-65	-2.3681	-4.09089e-09
16406555	chr19:16406555:C:A	7.98456e-65	-2.45641	-4.09089e-09
16406709	chr19:16406709:C:T	2.02476e-64	-6.92185e-10	-1.52588
16407820	chr19:16407820:C:T	2.71163e-64	-1.23379	-4.09089e-09
16408171	chr19:16408171:C:G	2.02476e-64	-6.92185e-10	-1.52588
16408234	chr19:16408234:A:G	1.15302e-65	-2.41834	-1.97319
16408252	chr19:16408252:C:T	8.24397e-65	-6.92185e-10	-2.42444
16408487	chr19:16408487:CAAAATTTTG:C	1.95653e-64	-6.92185e-10	-1.56016
16408676	chr19:16408676:C:T	2.25633e-64	-6.92185e-10	-1.4176
16408725	chr19:16408725:G:A	2.07677e-64	-6.92185e-10	-1.50052
16409247	chr19:16409247:A:G	1.30905e-64	-6.92185e-10	-1.96204
16409592	chr19:16409592:A:C	8.19087e-66	-2.35964	-2.37384
16409797	chr19:16409797:G:A	1.75488e-64	-6.92185e-10	-1.66893
16410222	chr19:16410222:A:G	7.90516e-62	-6.92185e-10	4.44135
16410268	chr19:16410268:G:A	1.15959e-64	-2.08327	-4.09089e-09
16410535	chr19:16410535:C:G	1.78291e-64	-6.92185e-10	-1.65309
16411899	chr19:16411899:G:A	1.95852e-64	-6.92185e-10	-1.55915
16412000	chr19:16412000:C:T	6.90416e-66	-2.39889	-2.50549
16412778	chr19:16412778:G:A	7.19011e-66	-2.34428	-2.51952
16412973	chr19:16412973:C:A	2.12952e-64	-6.92185e-10	-1.47544
16413375	chr19:16413375:G:A	1.43436e-64	-6.92185e-10	-1.87061
16414345	chr19:16414345:G:A	2.22005e-64	-6.92185e-10	-1.4338
16414520	chr19:16414520:C:T	2.4167e-65	-1.76167	-1.88984
16415000	chr19:16415000:C:A	7.23756e-65	-6.92185e-10	-2.55464
16415438	chr19:16415438:C:G	1.90003e-64	-6.92185e-10	-1.58946
16415590	chr19:16415590:G:A	1.75552e-64	-6.92185e-10	-1.66857
16415976	chr19:16415976:G:A	7.30445e-66	-2.33889	-2.50913
16416560	chr19:16416560:C:A	1.03526e-64	-6.92185e-10	-2.19668
16416846	chr19:16416846:G:A	1.44125e-64	-6.92185e-10	-1.86582
16416923	chr19:16416923:C:A	1.01869e-64	-2.21281	-4.09089e-09
16417070	chr19:16417070:A:T	2.03455e-64	-6.92185e-10	-1.52106
16417171	chr19:16417171:G:A	7.11098e-66	-2.3599	-2.51497
16417464	chr19:16417464:T:A	1.97208e-64	-6.92185e-10	-1.55224
16417468	chr19:16417468:G:GCAAATACCA	1.95439e-64	-6.92185e-10	-1.56125
16417470	chr19:16417470:T:A	1.95439e-64	-6.92185e-10	-1.56125
16418126	chr19:16418126:T:C	7.42809e-65	-6.92185e-10	-2.52865
16419048	chr19:16419048:G:A	8.64344e-65	-6.92185e-10	-2.37712
16419327	chr19:16419327:C:T	6.59087e-63	1.95694	-4.09089e-09
16419332	chr19:16419332:G:A	7.22619e-66	-2.37691	-2.48188
16419337	chr19:16419337:T:A	7.62915e-65	-6.92185e-10	-2.50194
16419487	chr19:16419487:A:G	2.09786e-64	-6.92185e-10	-1.49041
16419626	chr19:16419626:A:G	2.00633e-64	-6.92185e-10	-1.53503
16419821	chr19:16419821:T:C	6.72673e-66	-2.43707	-2.49335
16420056	chr19:16420056:A:G	2.11757e-64	-6.92185e-10	-1.48106
16420543	chr19:16420543:T:A	1.84425e-64	-6.92185e-10	-1.61926
16421081	chr19:16421081:G:A	1.98577e-64	-6.92185e-10	-1.54533
16421235	chr19:16421235:C:T	7.9364e-65	-2.46246	-4.09089e-09
16422154	chr19:16422154:C:T	3.31232e-64	-1.03369	-4.09089e-09
16422273	chr19:16422273:G:A	8.10735e-65	-6.92185e-10	-2.44115
16423227	chr19:16423227:T:C	6.32385e-66	-2.4473	-2.54487
16423396	chr19:16423396:T:C	3.52899e-65	-1.41456	-1.85835
16424099	chr19:16424099:G:A	7.8291e-66	-2.35264	-2.42602
16424308	chr19:16424308:G:A	2.05477e-64	-6.92185e-10	-1.51117
16424418	chr19:16424418:C:T	1.7124e-64	-6.92185e-10	-1.69344
16425560	chr19:16425560:C:T	1.66929e-64	-6.92185e-10	-1.71894
16426195	chr19:16426195:C:T	7.12931e-66	-2.35972	-2.51257
16426404	chr19:16426404:C:T	4.08534e-62	-6.92185e-10	3.78124
16426728	chr19:16426728:G:A	8.04946e-65	-2.44831	-4.09089e-09
16426981	chr19:16426981:G:A	6.66042e-66	-2.4493	-2.49102
16427663	chr19:16427663:G:A	1.94658e-64	-6.92185e-10	-1.56526
16427766	chr19:16427766:C:T	7.93601e-65	-2.46251	-4.09089e-09
16427981	chr19:16427981:A:T	2.35456e-64	-6.92185e-10	-1.37498
16428543	chr19:16428543:GACAGA:G	9.65858e-66	-2.45579	-2.11286
16428903	chr19:16428903:G:A	1.55186e-64	-1.79188	-4.09089e-09
16429017	chr19:16429017:T:C	1.09646e-64	-6.92185e-10	-2.13925
16429069	chr19:16429069:G:GA	7.81194e-66	-2.37343	-2.40742
16429366	chr19:16429366:G:C	1.20681e-64	-6.92185e-10	-2.04335
16430251	chr19:16430251:A:G	7.18039e-66	-2.34826	-2.51689
16430374	chr19:16430374:A:G	1.79819e-65	-1.9594	-1.98774
16430429	chr19:16430429:T:A	9.16258e-65	-6.92185e-10	-2.31879
16430455	chr19:16430455:G:A	2.18362e-64	-6.92185e-10	-1.45035
16430596	chr19:16430596:T:A	2.14092e-64	-6.92185e-10	-1.4701
16430720	chr19:16430720:G:A	8.2793e-65	-2.42016	-4.09089e-09
16431423	chr19:16431423:C:T	3.43049e-64	-6.92185e-10	-0.998631
16432472	chr19:16432472:G:A	8.49884e-65	-2.39399	-4.09089e-09
16432634	chr19:16432634:T:C	7.12561e-66	-2.43002	-2.44279
16433040	chr19:16433040:G:A	7.23571e-65	-6.92185e-10	-2.55489
16433888	chr19:16433888:G:T	4.29443e-62	-6.92185e-10	3.83115
16434067	chr19:16434067:T:G	1.31916e-64	-6.92185e-10	-1.95434
16434268	chr19:16434268:G:A	8.02008e-65	-6.92185e-10	-2.45197
16435316	chr19:16435316:A:G	6.64725e-66	-2.43071	-2.51159
16435573	chr19:16435573:A:G	6.51747e-66	-2.43984	-2.52218
16435698	chr19:16435698:CAG:C	7.67666e-66	-2.3929	-2.40542
16436158	chr19:16436158:G:A	7.15531e-66	-2.31676	-2.55188
16436245	chr19:16436245:A:G	7.25869e-65	-6.92185e-10	-2.55172
16436336	chr19:16436336:T:C	1.18313e-64	-6.92185e-10	-2.06317
16436507	chr19:16436507:T:C	2.15493e-64	-6.92185e-10	-1.46357
16436719	chr19:16436719:G:A	4.29114e-62	-6.92185e-10	3.83039
16436796	chr19:16436796:G:A	9.80786e-65	-2.25073	-4.09089e-09
16436967	chr19:16436967:C:T	1.39212e-65	-1.89462	-2.30847
16437118	chr19:16437118:G:A	2.62765e-65	-2.45209	-1.11574
16437474	chr19:16437474:G:A	3.96604e-62	-6.92185e-10	3.75161
16437564	chr19:16437564:A:G	1.0537e-65	-2.33974	-2.14187
16437654	chr19:16437654:A:G	2.54559e-64	-6.92185e-10	-1.29697
16438233	chr19:16438233:A:C	1.23436e-64	-6.92185e-10	-2.02078
16438428	chr19:16438428:A:G	1.59809e-64	-6.92185e-10	-1.76252
16438859	chr19:16438859:C:T	7.54819e-66	-2.26236	-2.55283
16439622	chr19:16439622:T:C	1.81535e-64	-1.63506	-4.09089e-09
16439641	chr19:16439641:T:C	9.6195e-65	-6.92185e-10	-2.27013
16439996	chr19:16439996:G:A	8.89225e-65	-6.92185e-10	-2.34874
16440576	chr19:16440576:T:C	4.15537e-64	-6.92185e-10	-0.806932
16441198	chr19:16441198:C:T	3.31161e-62	-6.92185e-10	3.57127
16441199	chr19:16441199:G:A	7.41518e-66	-2.28283	-2.55014
16441340	chr19:16441340:C:T	7.79679e-65	-6.92185e-10	-2.48021
16441484	chr19:16441484:C:A	2.17084e-64	-6.92185e-10	-1.45622
16441485	chr19:16441485:C:T	2.29499e-64	-6.92185e-10	-1.40061
16441498	chr19:16441498:A:G	2.10423e-64	-6.92185e-10	-1.48739
16442354	chr19:16442354:C:T	3.38979e-62	-6.92185e-10	3.5946
16442478	chr19:16442478:G:C	8.66396e-65	-6.92185e-10	-2.37475
16442747	chr19:16442747:G:A	2.18921e-64	-6.92185e-10	-1.44779
16442965	chr19:16442965:G:A	1.7513e-64	-6.92185e-10	-1.67098
16443233	chr19:16443233:A:ACT	7.84763e-65	-6.92185e-10	-2.47371
16443411	chr19:16443411:C:CT	2.17288e-64	-6.92185e-10	-1.45528
16443624	chr19:16443624:C:T	6.93354e-66	-2.36219	-2.53795
16443717	chr19:16443717:A:G	7.15773e-66	-2.379	-2.48931
16444342	chr19:16444342:A:C	1.24718e-65	-2.44083	-1.8722
16444700	chr19:16444700:C:G	7.23896e-65	-6.92185e-10	-2.55444
16444874	chr19:16444874:G:A	2.00989e-64	-6.92185e-10	-1.53325
16445011	chr19:16445011:G:A	2.02579e-64	-6.92185e-10	-1.52538
16445174	chr19:16445174:G:A	7.20715e-66	-2.30889	-2.55254
16445411	chr19:16445411:G:C	7.4391e-66	-2.38524	-2.44452
16445432	chr19:16445432:T:C	1.2098e-64	-6.92185e-10	-2.04088
16445810	chr19:16445810:T:C	7.13638e-66	-2.35303	-2.51827
16445929	chr19:16445929:G:A	1.8834e-64	-6.92185e-10	-1.59825
16446117	chr19:16446117:T:C	8.10401e-65	-6.92185e-10	-2.44156
16447482	chr19:16447482:A:G	2.03645e-64	-6.92185e-10	-1.52013
16447955	chr19:16447955:C:A	1.08421e-65	-2.36344	-2.08963
16448187	chr19:16448187:G:A	2.66588e-63	1.05179	-4.09089e-09
16448297	chr19:16448297:G:A	6.22475e-66	-2.45527	-2.5527
16448568	chr19:16448568:G:T	1.25041e-64	-6.92185e-10	-2.00786
16448610	chr19:16448610:A:G	1.0711e-65	-2.32587	-2.13936
16448824	chr19:16448824:C:T	1.98723e-64	-6.92185e-10	-1.54459
16449082	chr19:16449082:TG:T	1.75513e-64	-6.92185e-10	-1.66879
16449993	chr19:16449993:A:G	2.29803e-64	-6.92185e-10	-1.39928
16449998	chr19:16449998:T:A	1.95869e-64	-6.92185e-10	-1.55906
16450099	chr19:16450099:T:A	7.08258e-66	-2.34292	-2.53595
16450276	chr19:16450276:C:T	4.45636e-64	-0.737002	-4.09089e-09
16450612	chr19:16450612:C:A	7.46439e-62	-6.92185e-10	4.38398
16450795	chr19:16450795:A:G	4.88804e-62	-6.92185e-10	3.96063
16450898	chr19:16450898:T:C	2.38896e-64	-6.92185e-10	-1.36048
16451241	chr19:16451241:G:A	1.69708e-64	-6.92185e-10	-1.70242
16451557	chr19:16451557:T:C	4.01439e-65	-2.01337	-1.13066
16451808	chr19:16451808:C:T	6.56188e-66	-2.40038	-2.55484
16452077	chr19:16452077:T:C	8.13818e-65	-6.92185e-10	-2.43735
16452216	chr19:16452216:T:C	2.69251e-65	-2.40774	-1.1357
16452526	chr19:16452526:A:G	1.59476e-64	-6.92185e-10	-1.76461
16452860	chr19:16452860:G:A	1.61471e-64	-6.92185e-10	-1.75218
16452897	chr19:16452897:T:C	1.40014e-65	-2.34977	-1.84757
16452916	chr19:16452916:C:A	8.42896e-65	-2.40225	-4.09089e-09
16453692	chr19:16453692:G:A	2.97514e-64	-6.92185e-10	-1.14104
16454372	chr19:16454372:A:G	9.31704e-65	-6.92185e-10	-2.30207
16455090	chr19:16455090:T:C	6.40356e-66	-2.46243	-2.51722
16455176	chr19:16455176:G:A	2.96487e-64	-6.92185e-10	-1.1445
16455183	chr19:16455183:C:T	1.72011e-65	-2.45889	-1.53264
16456148	chr19:16456148:C:T	5.96879e-62	-6.92185e-10	4.16038
16456185	chr19:16456185:A:G	2.96926e-64	-6.92185e-10	-1.14302
16456200	chr19:16456200:C:CAAAA	2.59185e-64	-6.92185e-10	-1.27896
16456449	chr19:16456449:G:C	7.30082e-65	-6.92185e-10	-2.54593
16456540	chr19:16456540:T:C	1.49207e-65	-2.38324	-1.75052
16456816	chr19:16456816:T:C	5.16123e-62	-6.92185e-10	4.01501
16456956	chr19:16456956:A:C	6.58819e-66	-2.45192	-2.4993
16456991	chr19:16456991:C:T	8.77418e-65	-6.92185e-10	-2.36211
16457356	chr19:16457356:G:A	8.29464e-65	-6.92185e-10	-2.41831
16457435	chr19:16457435:A:C	6.59439e-66	-2.45588	-2.4944
16457480	chr19:16457480:A:G	6.48629e-66	-2.45161	-2.5152
16457748	chr19:16457748:G:A	7.73319e-65	-6.92185e-10	-2.4884
16458287	chr19:16458287:C:T	2.06939e-64	-6.92185e-10	-1.50408
16459032	chr19:16459032:G:A	5.14613e-64	-0.59309	-4.09089e-09
16459102	chr19:16459102:A:C	6.91044e-66	-2.3496	-2.55387
16459412	chr19:16459412:C:T	1.06866e-64	-6.92185e-10	-2.16493
16460241	chr19:16460241:A:G	1.30337e-64	-6.92185e-10	-1.96638
16460287	chr19:16460287:A:G	7.37196e-66	-2.44902	-2.3898
16460345	chr19:16460345:T:A	4.75636e-63	-6.92185e-10	1.63073
16460625	chr19:16460625:T:C	4.42731e-65	-0.51064	-2.53549
16460698	chr19:16460698:G:A	8.92308e-65	-2.34528	-4.09089e-09
16460914	chr19:16460914:C:T	1.89333e-64	-1.593	-4.09089e-09
16461135	chr19:16461135:C:G	4.17797e-62	-6.92185e-10	3.80366
16461543	chr19:16461543:AC:A	1.70822e-64	-6.92185e-10	-1.69588
16461545	chr19:16461545:C:G	1.69409e-64	-6.92185e-10	-1.70419
16462034	chr19:16462034:G:A	1.15604e-65	-1.9082	-2.48072
16462321	chr19:16462321:TG:T	1.75018e-64	-6.92185e-10	-1.67162
16463019	chr19:16463019:G:A	7.84015e-65	-6.92185e-10	-2.47466
16463106	chr19:16463106:T:C	4.27743e-64	-6.92185e-10	-0.777981
16463465	chr19:16463465:T:C	8.33753e-65	-2.41315	-4.09089e-09
16463697	chr19:16463697:T:C	9.88228e-66	-2.03715	-2.50861
16463788	chr19:16463788:G:A	9.97929e-65	-6.92185e-10	-2.23341
16464057	chr19:16464057:C:T	2.28406e-64	-6.92185e-10	-1.40538
16464120	chr19:16464120:T:C	9.87358e-65	-6.92185e-10	-2.24406
16464268	chr19:16464268:G:A	7.82347e-65	-6.92185e-10	-2.47679
16464701	chr19:16464701:C:A	5.63365e-65	-0.289363	-2.5158
16464995	chr19:16464995:C:T	3.15431e-64	-6.92185e-10	-1.08256
16465058	chr19:16465058:A:G	8.16308e-65	-2.4343	-4.09089e-09
16465080	chr19:16465080:A:G	9.93569e-65	-6.92185e-10	-2.23779
16465124	chr19:16465124:A:G	3.49281e-62	-6.92185e-10	3.62454
16465308	chr19:16465308:T:C	2.28762e-64	-6.92185e-10	-1.40382
16465481	chr19:16465481:G:A	7.48649e-65	-6.92185e-10	-2.52082
16465578	chr19:16465578:G:T	6.10701e-62	-6.92185e-10	4.18327
16465615	chr19:16465615:G:A	6.08857e-62	-6.92185e-10	4.18025
16465681	chr19:16465681:CT:C	7.92608e-65	-6.92185e-10	-2.46376
16466180	chr19:16466180:G:T	4.66141e-63	1.02054	0.590034
16466392	chr19:16466392:G:A	2.4346e-65	-1.58789	-2.05625
16466471	chr19:16466471:T:C	9.00014e-65	0.210342	-2.54702
16466485	chr19:16466485:C:T	3.51129e-64	-6.92185e-10	-0.975351
16466591	chr19:16466591:A:G	7.28346e-65	-6.92185e-10	-2.54831
16466611	chr19:16466611:C:A	8.66801e-65	-1.99641	-0.377872
16466836	chr19:16466836:G:A	7.53146e-65	-2.35616	-0.158668
16466859	chr19:16466859:C:T	1.589e-64	0.683135	-2.45136
16468070	chr19:16468070:C:T	1.39739e-64	0.0954553	-1.99218
16468384	chr19:16468384:T:C	8.12006e-66	-2.22804	-2.51412
16468449	chr19:16468449:G:A	2.08603e-64	-6.92185e-10	-1.49607
16469089	chr19:16469089:A:G	8.20978e-66	-2.34352	-2.38766
16469234	chr19:16469234:G:A	9.07836e-65	0.185258	-2.51328
16469586	chr19:16469586:AG:A	9.04411e-65	-2.33181	-4.09089e-09
16469603	chr19:16469603:T:C	1.05064e-64	0.327007	-2.50894
16469824	chr19:16469824:G:A	4.36654e-65	-0.608589	-2.45136
16469951	chr19:16469951:T:C	8.28086e-65	-6.92185e-10	-2.41997
16470213	chr19:16470213:C:T	4.6677e-65	-0.556216	-2.43704
16470643	chr19:16470643:G:C	2.03453e-64	-6.92185e-10	-1.52107
16471371	chr19:16471371:A:T	2.03889e-64	-6.92185e-10	-1.51893
16471680	chr19:16471680:G:T	3.54708e-64	-6.92185e-10	-0.96521
16472131	chr19:16472131:C:A	2.46121e-65	-1.51743	-2.11583
16472876	chr19:16472876:G:A	1.55831e-64	0.0722544	-1.85999
16473052	chr19:16473052:G:A	9.68608e-65	0.269029	-2.53226
16473068	chr19:16473068:G:A	8.918e-65	0.195487	-2.54133
16473495	chr19:16473495:G:A	1.36919e-64	0.518273	-2.43539
16473724	chr19:16473724:C:T	9.50038e-65	0.253434	-2.53602
16473749	chr19:16473749:A:T	8.03914e-65	-6.92185e-10	-2.4496
16473815	chr19:16473815:C:T	1.88837e-64	-6.92185e-10	-1.59562
16474259	chr19:16474259:T:G	1.12757e-64	0.443154	-2.55442
16474462	chr19:16474462:G:A	1.29576e-64	-6.92185e-10	-1.97224
16474532	chr19:16474532:G:A	1.17806e-64	0.455688	-2.52315
16475067	chr19:16475067:C:CAA	6.57416e-66	-2.44808	-2.50528
16475080	chr19:16475080:C:T	1.47028e-64	-1.84588	-4.09089e-09
16475835	chr19:16475835:A:G	7.05115e-66	-2.3686	-2.51472
16475987	chr19:16475987:G:A	9.093e-65	-6.92185e-10	-2.32641
16476115	chr19:16476115:T:A	9.34102e-65	0.233334	-2.53284
16476370	chr19:16476370:G:A	7.99084e-65	-6.92185e-10	-2.45562
16476717	chr19:16476717:T:C	1.57822e-64	0.659832	-2.43487
16476947	chr19:16476947:C:T	7.85484e-65	-6.92185e-10	-2.47279
16476970	chr19:16476970:T:C	7.45953e-65	-6.92185e-10	-2.52443
16477047	chr19:16477047:C:T	8.45903e-65	-6.92185e-10	-2.39868
16477079	chr19:16477079:G:A	2.45061e-64	-1.335	-4.09089e-09
16477409	chr19:16477409:C:CA	1.50272e-65	-1.76738	-2.35926
16477736	chr19:16477736:C:A	1.18551e-64	-6.92185e-10	-2.06116
16477847	chr19:16477847:T:TTTTTC	4.45932e-62	-6.92185e-10	3.86883
16477969	chr19:16477969:C:T	7.34576e-66	-2.46107	-2.38131
16478524	chr19:16478524:G:A	2.88243e-64	-6.92185e-10	-1.1727
16478536	chr19:16478536:C:T	1.40318e-64	-6.92185e-10	-1.89259
16478646	chr19:16478646:C:G	1.46663e-65	-1.83077	-2.32018
16478790	chr19:16478790:T:G	8.1309e-65	-6.92185e-10	-2.43825
16478939	chr19:16478939:T:C	1.36641e-65	-1.87519	-2.34654
16478955	chr19:16478955:G:C	4.37326e-62	-6.92185e-10	3.84935
16478974	chr19:16478974:AG:A	4.74944e-64	-6.92185e-10	-0.673306
16479360	chr19:16479360:T:G	1.56211e-65	-1.87344	-2.21444
16479449	chr19:16479449:G:A	1.40184e-65	-1.89184	-2.3043
16479549	chr19:16479549:C:T	1.38187e-64	-1.9079	-4.09089e-09
16480425	chr19:16480425:G:A	2.36822e-65	-2.19989	-1.47189
16480427	chr19:16480427:C:T	1.88091e-64	-6.92185e-10	-1.59958
16480533	chr19:16480533:C:CA	2.52368e-64	-6.92185e-10	-1.30562
16480653	chr19:16480653:G:A	8.0155e-65	-1.80603	-0.646511
16480884	chr19:16480884:G:A	1.31328e-65	-1.95499	-2.3064
16480889	chr19:16480889:T:C	8.59144e-66	-2.20604	-2.4797
16481412	chr19:16481412:C:T	2.10908e-64	-6.92185e-10	-1.48508
16481686	chr19:16481686:A:T	2.81656e-64	-6.92185e-10	-1.19582
16482201	chr19:16482201:C:T	2.19261e-65	-2.17352	-1.57531
16482518	chr19:16482518:C:T	7.25101e-65	-6.92185e-10	-2.55278
16482548	chr19:16482548:C:T	1.8405e-64	-6.92185e-10	-1.6213
16482762	chr19:16482762:G:A	3.53556e-65	-1.91996	-1.35109
16482969	chr19:16482969:C:A	2.11746e-65	-1.66531	-2.11839
16482971	chr19:16482971:A:G	2.1172e-65	-1.6727	-2.11112
16483608	chr19:16483608:T:G	1.74267e-65	-1.68074	-2.29776
16483609	chr19:16483609:T:G	1.70097e-65	-1.69033	-2.31239
16484156	chr19:16484156:A:G	1.32958e-65	-1.93876	-2.3103
16484232	chr19:16484232:C:A	9.87236e-65	-6.92185e-10	-2.24418
16484562	chr19:16484562:G:A	7.99071e-65	-6.92185e-10	-2.45564
16484569	chr19:16484569:G:A	1.34486e-65	-1.9394	-2.29823
16485746	chr19:16485746:C:T	7.47941e-65	-6.92185e-10	-2.52177
16485778	chr19:16485778:C:T	1.97307e-64	-6.92185e-10	-1.55174
16485984	chr19:16485984:G:C	1.4331e-65	-1.82643	-2.34765
16486636	chr19:16486636:AAAG:A	1.68831e-64	-6.92185e-10	-1.70761
16487024	chr19:16487024:C:T	1.10284e-64	-6.92185e-10	-2.13345
16487084	chr19:16487084:C:T	8.81143e-63	-6.92185e-10	2.2473
16487309	chr19:16487309:T:A	2.30066e-64	-6.92185e-10	-1.39814
16487339	chr19:16487339:G:A	3.14117e-65	-2.08823	-1.30109
16487395	chr19:16487395:G:A	1.36487e-64	-1.92027	-4.09089e-09
16487458	chr19:16487458:C:T	1.44631e-65	-1.96819	-2.19671
16487559	chr19:16487559:A:G	7.73448e-65	-6.92185e-10	-2.48823
16487622	chr19:16487622:T:G	1.47593e-65	-1.82998	-2.31465
16487910	chr19:16487910:T:C	1.35616e-64	-1.92667	-4.09089e-09
16488003	chr19:16488003:C:T	1.3959e-65	-1.85031	-2.35007
16488055	chr19:16488055:T:C	1.44875e-65	-1.83933	-2.32389
16488169	chr19:16488169:G:A	1.42505e-65	-1.84433	-2.33538
16489049	chr19:16489049:G:A	7.82885e-65	-6.92185e-10	-2.4761
16489062	chr19:16489062:T:C	1.95168e-64	-6.92185e-10	-1.56264
16490012	chr19:16490012:T:C	6.2424e-66	-2.4553	-2.54984
16490274	chr19:16490274:A:T	1.52646e-62	-6.92185e-10	2.79679
16490343	chr19:16490343:T:C	3.47064e-65	-2.09384	-1.19574
16490357	chr19:16490357:G:A	1.38505e-64	0.110646	-2.01625
16490383	chr19:16490383:C:T	1.42692e-65	-1.82913	-2.34927
16490600	chr19:16490600:A:T	3.10028e-65	-2.12671	-1.27572
16491006	chr19:16491006:C:T	1.95128e-65	-2.12478	-1.74065
16491119	chr19:16491119:ATTAG:A	1.77991e-64	-6.92185e-10	-1.65477
16491123	chr19:16491123:G:A	7.24149e-66	-2.34879	-2.50789
16491997	chr19:16491997:T:C	2.28981e-65	-2.05043	-1.65502
16492296	chr19:16492296:A:G	1.48685e-65	-1.80928	-2.32798
16492594	chr19:16492594:G:A	1.74234e-62	-6.92185e-10	2.92907
16493230	chr19:16493230:T:G	2.02605e-62	-6.92185e-10	3.07992
16493460	chr19:16493460:C:T	1.07687e-64	-0.662065	-1.49521
16493579	chr19:16493579:T:C	1.3995e-65	-1.84969	-2.34812
16493866	chr19:16493866:T:C	9.42092e-66	-2.14661	-2.44696
16494575	chr19:16494575:T:C	2.75571e-64	-6.92185e-10	-1.21766
16495259	chr19:16495259:T:C	7.32429e-66	-2.43668	-2.40863
16495484	chr19:16495484:G:A	7.24416e-65	-6.92185e-10	-2.55372
16495574	chr19:16495574:AAAAAAG:A	7.78633e-65	-6.92185e-10	-2.48155
16495931	chr19:16495931:G:C	7.86222e-66	-2.46081	-2.31362
16496687	chr19:16496687:G:A	6.28592e-66	-2.46163	-2.53656
16497400	chr19:16497400:A:G	6.24598e-66	-2.46192	-2.54264
16497512	chr19:16497512:C:T	7.94341e-65	-6.92185e-10	-2.46158
16497734	chr19:16497734:A:C	6.22416e-66	-2.4628	-2.54527
16498277	chr19:16498277:G:A	3.01981e-64	-6.92185e-10	-1.12614
16498625	chr19:16498625:G:T	8.43542e-65	-6.92185e-10	-2.40148
16498642	chr19:16498642:G:A	1.16537e-65	-2.4206	-1.96028
16498816	chr19:16498816:G:A	3.16116e-64	-6.92185e-10	-1.0804
16499083	chr19:16499083:C:T	7.78281e-66	-2.30193	-2.48266
16499121	chr19:16499121:G:T	7.73244e-66	-2.28951	-2.50157
16499501	chr19:16499501:T:C	8.11037e-66	-2.25531	-2.48805
16499722	chr19:16499722:A:G	7.30577e-65	-2.40296	-0.14229
16499723	chr19:16499723:C:T	7.85992e-66	-2.27412	-2.50061
16499882	chr19:16499882:C:T	9.69131e-65	-6.92185e-10	-2.26269
16500085	chr19:16500085:C:T	4.88604e-64	1.09571	-1.74066
16500124	chr19:16500124:T:C	1.26628e-65	-2.42726	-1.87058
16500716	chr19:16500716:T:A	7.68014e-66	-2.30879	-2.48908
16501167	chr19:16501167:T:C	7.49865e-66	-2.30542	-2.51636
16501275	chr19:16501275:C:T	1.37748e-62	-6.92185e-10	2.69409
16501979	chr19:16501979:A:G	6.48111e-66	-2.45307	-2.51454
16502665	chr19:16502665:C:A	7.58198e-66	-2.3049	-2.50583
16502922	chr19:16502922:C:T	1.19764e-65	-2.42801	-1.92556
16503854	chr19:16503854:T:C	7.5556e-66	-2.30511	-2.50911
16503863	chr19:16503863:C:T	8.95349e-65	-6.92185e-10	-2.34188
16504632	chr19:16504632:A:G	4.17113e-64	0.97541	-1.77856
16505022	chr19:16505022:T:C	2.61156e-65	-1.02759	-2.54638
16505705	chr19:16505705:C:T	3.44138e-65	-1.04103	-2.25702
16506089	chr19:16506089:C:A	7.16906e-65	-1.17695	-1.3872
16506133	chr19:16506133:G:A	8.53058e-65	-2.38268	-0.00758191
16506218	chr19:16506218:GC:G	7.62157e-66	-2.35944	-2.44608
16506675	chr19:16506675:C:T	7.76411e-65	-6.92185e-10	-2.48441
16506948	chr19:16506948:C:T	7.38168e-65	-6.92185e-10	-2.53492
16507419	chr19:16507419:A:G	4.38578e-64	-0.752967	-4.09089e-09
16508100	chr19:16508100:C:T	1.64762e-62	-6.92185e-10	2.87317
16508127	chr19:16508127:A:G	3.64743e-64	-6.92185e-10	-0.93731
16508156	chr19:16508156:C:CT	2.8639e-65	-1.16418	-2.31755
16508354	chr19:16508354:T:C	6.78755e-66	-2.44063	-2.48079
16509491	chr19:16509491:C:T	4.32838e-64	-0.76614	-4.09089e-09
16509905	chr19:16509905:C:T	3.54599e-62	-6.92185e-10	3.63965
16510572	chr19:16510572:C:G	3.57681e-62	-6.92185e-10	3.64831
16511433	chr19:16511433:T:C	9.54113e-66	-2.02741	-2.55348
16511636	chr19:16511636:G:A	7.68521e-65	-6.92185e-10	-2.49462
16511719	chr19:16511719:T:C	4.06025e-65	-0.605094	-2.52758
16511827	chr19:16511827:C:T	2.77377e-64	-6.92185e-10	-1.21113
16512110	chr19:16512110:C:A	3.01606e-65	-2.12051	-1.30946
16512182	chr19:16512182:T:C	7.67411e-65	-6.92185e-10	-2.49607
16512487	chr19:16512487:A:C	7.43145e-65	-6.92185e-10	-2.5282
16512800	chr19:16512800:AG:A	1.31124e-65	-1.71396	-2.54899
16512820	chr19:16512820:T:C	9.56101e-66	-2.02531	-2.5535
16513180	chr19:16513180:C:T	3.26705e-65	-0.845013	-2.50502
16513606	chr19:16513606:A:G	7.35473e-65	-6.92185e-10	-2.53857
16514564	chr19:16514564:G:A	1.67182e-64	-1.71742	-4.09089e-09
16515605	chr19:16515605:C:G	2.58195e-63	-6.92185e-10	1.0198
16515842	chr19:16515842:G:A	7.35077e-65	-6.92185e-10	-2.53911
16516592	chr19:16516592:G:A	1.07224e-64	-6.92185e-10	-2.16158
16517375	chr19:16517375:G:A	9.81112e-65	-0.461255	-1.78915
16517700	chr19:16517700:A:AGCCAGAGGGAGACAGGGTGGATGGGAGAAGCCCT	7.88321e-65	-6.92185e-10	-2.46918
16517768	chr19:16517768:C:T	8.31894e-65	-6.92185e-10	-2.41538
16518039	chr19:16518039:G:A	1.42647e-65	-2.13056	-2.04816
16518143	chr19:16518143:G:C	3.00013e-65	-0.889128	-2.54614
16518738	chr19:16518738:G:A	7.50183e-65	-6.92185e-10	-2.51877
16518806	chr19:16518806:G:A	9.11332e-65	-6.92185e-10	-2.32418
16518870	chr19:16518870:C:T	8.08704e-64	-6.92185e-10	-0.141071
16519285	chr19:16519285:G:A	4.70182e-64	-6.92185e-10	-0.683384
16519802	chr19:16519802:G:A	2.84841e-65	-1.07721	-2.40995
16519951	chr19:16519951:G:A	9.08662e-65	-6.92185e-10	-2.32712
16520336	chr19:16520336:G:A	3.45048e-65	-2.45686	-0.838541
16520511	chr19:16520511:T:C	9.1735e-66	-2.21908	-2.40111
16520626	chr19:16520626:A:G	7.90092e-65	-6.92185e-10	-2.46694
16520698	chr19:16520698:G:A	5.62659e-64	-6.92185e-10	-0.503831
16520988	chr19:16520988:T:A	5.76884e-64	-6.92185e-10	-0.478862
16521686	chr19:16521686:C:A	7.89742e-65	-6.92185e-10	-2.46738
16522065	chr19:16522065:T:C	7.36686e-65	-6.92185e-10	-2.53693
16522084	chr19:16522084:C:T	7.30704e-65	-6.92185e-10	-2.54508
16522157	chr19:16522157:C:T	5.96082e-64	-0.446125	-4.09089e-09
16522350	chr19:16522350:C:T	1.86596e-64	-1.60756	-4.09089e-09
16522450	chr19:16522450:G:A	7.22841e-65	-0.0368333	-2.51907
16523139	chr19:16523139:T:C	6.25882e-66	-2.46121	-2.5413
16523699	chr19:16523699:C:T	7.28753e-65	-6.92185e-10	-2.54775
16523892	chr19:16523892:G:A	1.63607e-64	-6.92185e-10	-1.73904
16524517	chr19:16524517:T:C	1.57069e-64	-1.77982	-4.09089e-09
16524546	chr19:16524546:ACT:A	8.4801e-65	0.158658	-2.55486
16524603	chr19:16524603:A:T	1.35747e-64	-6.92185e-10	-1.92571
16525524	chr19:16525524:C:T	7.5071e-65	-6.92185e-10	-2.51807
16525876	chr19:16525876:G:A	9.07992e-65	-6.92185e-10	-2.32785
16525960	chr19:16525960:C:T	2.51995e-65	-1.50723	-2.10245
16526120	chr19:16526120:C:T	1.58773e-64	-6.92185e-10	-1.76903
16526198	chr19:16526198:T:C	8.97235e-66	-2.09796	-2.54439
16526668	chr19:16526668:C:T	1.45253e-64	-6.92185e-10	-1.85803
16528280	chr19:16528280:G:C	7.73111e-65	-6.92185e-10	-2.48867
16528488	chr19:16528488:G:T	1.1199e-65	-2.26548	-2.15519
16528499	chr19:16528499:T:C	5.02165e-64	-6.92185e-10	-0.617576
16528558	chr19:16528558:T:C	1.04299e-65	-2.30282	-2.189
16529269	chr19:16529269:T:C	1.10984e-65	-2.23486	-2.19485
16529424	chr19:16529424:A:T	2.89659e-64	-1.1678	-4.09089e-09
16529602	chr19:16529602:T:C	4.8483e-64	-6.92185e-10	-0.652705
16529733	chr19:16529733:C:T	2.46357e-65	-1.08451	-2.5478
16529948	chr19:16529948:C:T	7.9914e-65	-6.92185e-10	-2.45555
16530092	chr19:16530092:T:C	2.5293e-65	-1.06441	-2.54157
16530381	chr19:16530381:C:T	6.40599e-65	-0.127524	-2.54916
16530567	chr19:16530567:G:A	8.81447e-65	-2.35752	-4.09089e-09
16531205	chr19:16531205:C:T	3.29841e-64	-1.03789	-4.09089e-09
16531206	chr19:16531206:G:A	3.36517e-65	-2.46192	-0.85852
16531495	chr19:16531495:C:T	4.96945e-64	-6.92185e-10	-0.628024
16531639	chr19:16531639:G:A	7.36927e-65	-6.92185e-10	-2.5366
16531654	chr19:16531654:G:A	9.4236e-65	-2.2907	-4.09089e-09
16531746	chr19:16531746:C:T	3.62872e-64	-0.942453	-4.09089e-09
16531932	chr19:16531932:G:A	7.24617e-65	-6.92185e-10	-2.55345
16531939	chr19:16531939:C:T	8.386e-65	-6.92185e-10	-2.40736
16532037	chr19:16532037:C:T	3.57858e-64	-6.92185e-10	-0.956369
16532091	chr19:16532091:A:T	8.87511e-65	-6.92185e-10	-2.35067
16532232	chr19:16532232:G:A	7.39863e-65	0.0201724	-2.5528
16532274	chr19:16532274:A:G	9.77286e-65	-6.92185e-10	-2.25431
16532426	chr19:16532426:G:C	1.10684e-65	-2.25449	-2.17792
16532950	chr19:16532950:A:G	7.44011e-65	-6.92185e-10	-2.52703
16533913	chr19:16533913:A:C	7.33106e-65	-6.92185e-10	-2.5418
16533937	chr19:16533937:G:A	2.83737e-65	-1.14898	-2.34206
16534027	chr19:16534027:G:A	1.52379e-64	-6.92185e-10	-1.81013
16534177	chr19:16534177:C:T	1.0018e-65	-2.2714	-2.26072
16534353	chr19:16534353:T:C	1.06986e-65	-2.25994	-2.20645
16534696	chr19:16534696:G:A	7.34179e-66	-2.36961	-2.47331
16535160	chr19:16535160:G:A	7.57294e-65	-6.92185e-10	-2.50934
16536120	chr19:16536120:C:T	4.99249e-64	-6.92185e-10	-0.6234
16536215	chr19:16536215:A:C	2.20223e-65	-1.52981	-2.21463
16536706	chr19:16536706:T:C	1.00927e-65	-2.16229	-2.3624
16536880	chr19:16536880:C:T	7.47806e-65	-6.92185e-10	-2.52195
16537186	chr19:16537186:C:T	8.3315e-65	-6.92185e-10	-2.41388
16537220	chr19:16537220:G:GC	4.12245e-65	-2.45851	-0.658961
16537235	chr19:16537235:C:T	7.93658e-65	-2.46244	-4.09089e-09
16537312	chr19:16537312:G:A	2.71944e-62	-6.92185e-10	3.37426
16537682	chr19:16537682:C:T	7.59278e-65	-6.92185e-10	-2.50672
16538034	chr19:16538034:G:A	8.07614e-65	-6.92185e-10	-2.44501
16538645	chr19:16538645:T:C	2.67978e-64	-6.92185e-10	-1.2456
16539021	chr19:16539021:C:A	1.62737e-64	-6.92185e-10	-1.74437
16539179	chr19:16539179:G:A	7.64335e-65	-6.92185e-10	-2.50008
16539219	chr19:16539219:C:G	7.70464e-65	-6.92185e-10	-2.4921
16539233	chr19:16539233:T:C	9.13897e-66	-2.06971	-2.55424
16539241	chr19:16539241:A:G	7.90293e-65	-6.92185e-10	-2.46669
16539308	chr19:16539308:T:C	1.05303e-65	-1.93368	-2.54857
16539383	chr19:16539383:G:A	4.45892e-64	-6.92185e-10	-0.736428
16540324	chr19:16540324:C:T	2.09826e-65	-1.27724	-2.51557
16540622	chr19:16540622:T:C	6.35559e-66	-2.44732	-2.53985
16541100	chr19:16541100:G:A	9.51384e-65	-6.92185e-10	-2.28117
16541248	chr19:16541248:G:A	7.25703e-65	-6.92185e-10	-2.55195
16542438	chr19:16542438:G:A	1.27852e-65	-2.18903	-2.09919
16542621	chr19:16542621:A:G	4.34724e-64	-6.92185e-10	-0.761793
16542741	chr19:16542741:T:C	1.19368e-65	-2.19926	-2.15762
16542873	chr19:16542873:G:A	4.46856e-64	-6.92185e-10	-0.734268
16543418	chr19:16543418:TA:T	2.72451e-64	-6.92185e-10	-1.22905
16543583	chr19:16543583:G:C	1.86092e-65	-1.92643	-1.98641
16543679	chr19:16543679:G:T	7.24448e-65	-6.92185e-10	-2.55368
16544046	chr19:16544046:TTG:T	3.63691e-65	-1.52873	-1.71405
16544888	chr19:16544888:C:A	1.4025e-64	-1.89308	-4.09089e-09
16545121	chr19:16545121:G:T	1.26996e-64	-1.99235	-4.09089e-09
16545266	chr19:16545266:G:A	2.9026e-65	-0.918504	-2.54981
16545336	chr19:16545336:T:C	5.43204e-65	-2.33462	-0.506988
16545445	chr19:16545445:A:G	7.42844e-65	-6.92185e-10	-2.5286
16545700	chr19:16545700:C:T	2.92531e-64	-6.92185e-10	-1.15793
16546247	chr19:16546247:C:T	8.38538e-65	-6.92185e-10	-2.40743
16546396	chr19:16546396:C:T	7.57537e-65	-6.92185e-10	-2.50902
16546410	chr19:16546410:T:A	1.00943e-65	-2.29427	-2.23027
16546856	chr19:16546856:T:A	9.00111e-65	-6.92185e-10	-2.33657
16547110	chr19:16547110:T:C	7.43672e-66	-2.34199	-2.48809
16547208	chr19:16547208:G:A	1.25524e-64	-6.92185e-10	-2.00401
16547219	chr19:16547219:C:T	8.10156e-65	-2.44186	-4.09089e-09
16547384	chr19:16547384:CACTT:C	1.59496e-64	-1.76448	-4.09089e-09
16547409	chr19:16547409:T:C	7.25998e-65	-6.92185e-10	-2.55154
16547873	chr19:16547873:T:C	1.00343e-65	-2.25075	-2.27974
16548029	chr19:16548029:A:G	7.25077e-65	-6.92185e-10	-2.55281
16548235	chr19:16548235:A:G	2.52921e-64	-6.92185e-10	-1.30343
16548365	chr19:16548365:A:G	1.37567e-64	-6.92185e-10	-1.91239
16548870	chr19:16548870:TC:T	7.3641e-65	-6.92185e-10	-2.5373
16548884	chr19:16548884:AAAAC:A	7.2387e-65	-6.92185e-10	-2.55448
16549259	chr19:16549259:G:T	7.9567e-65	-2.4599	-4.09089e-09
16549429	chr19:16549429:T:C	3.92558e-64	-6.92185e-10	-0.863821
16550302	chr19:16550302:G:A	7.32546e-65	-6.92185e-10	-2.54256
16551388	chr19:16551388:T:C	8.69183e-66	-2.30506	-2.36906
16551456	chr19:16551456:T:C	9.71987e-66	-2.29383	-2.2685
16552112	chr19:16552112:C:T	7.23772e-65	-6.92185e-10	-2.55461
16552145	chr19:16552145:T:C	4.14398e-64	-6.92185e-10	-0.809676
16553271	chr19:16553271:A:G	1.09919e-64	-2.45845	0.321685
16553405	chr19:16553405:C:T	4.9671e-64	-6.92185e-10	-0.628497
16553411	chr19:16553411:G:A	9.38264e-65	-6.92185e-10	-2.29506
16553453	chr19:16553453:A:G	1.34948e-64	-1.93161	-4.09089e-09
16554310	chr19:16554310:C:T	7.35157e-65	-6.92185e-10	-2.539
16555046	chr19:16555046:C:T	7.2261e-66	-2.4274	-2.4314
16555132	chr19:16555132:C:T	4.9671e-64	-6.92185e-10	-0.628497
16555672	chr19:16555672:C:T	7.36521e-65	-6.92185e-10	-2.53715
16556333	chr19:16556333:C:A	7.94926e-65	-6.92185e-10	-2.46084
16556459	chr19:16556459:C:T	8.55455e-65	-6.92185e-10	-2.38746
16556642	chr19:16556642:C:T	7.28948e-65	-6.92185e-10	-2.54749
16556949	chr19:16556949:C:T	9.52551e-65	-6.92185e-10	-2.27995
16557377	chr19:16557377:T:C	1.88359e-64	-6.92185e-10	-1.59815
16558322	chr19:16558322:G:A	7.41203e-65	-6.92185e-10	-2.53081
16559264	chr19:16559264:C:T	2.36584e-65	-1.16635	-2.50643
16559849	chr19:16559849:G:A	9.15288e-65	-1.00025	-1.3196
16560081	chr19:16560081:G:A	1.1392e-64	-6.92185e-10	-2.10101
16560084	chr19:16560084:T:C	6.82962e-66	-2.37381	-2.54142
16560461	chr19:16560461:C:T	8.79585e-65	-6.92185e-10	-2.35964
16560734	chr19:16560734:C:T	8.80889e-65	-0.797923	-1.56023
16560777	chr19:16560777:A:G	7.96699e-66	-2.36148	-2.39971
16561043	chr19:16561043:A:AC	7.43169e-65	-6.92185e-10	-2.52817
16561109	chr19:16561109:G:C	7.97293e-65	-6.92185e-10	-2.45787
16561599	chr19:16561599:T:C	2.95984e-65	-0.898285	-2.5505
16561736	chr19:16561736:G:A	8.16537e-65	-6.92185e-10	-2.43402
16562333	chr19:16562333:G:A	1.09621e-64	-2.43954	0.300068
16562415	chr19:16562415:C:G	1.45941e-64	-6.92185e-10	-1.8533
16562843	chr19:16562843:G:A	7.40279e-65	-6.92185e-10	-2.53206
16563047	chr19:16563047:G:A	8.16595e-65	-6.92185e-10	-2.43395
16563270	chr19:16563270:GC:G	9.21525e-65	-6.92185e-10	-2.31306
16563574	chr19:16563574:C:T	9.60469e-65	-6.92185e-10	-2.27167
16563630	chr19:16563630:C:T	9.26579e-65	-6.92185e-10	-2.30759
16563746	chr19:16563746:G:A	3.55257e-64	-6.92185e-10	-0.963663
16563822	chr19:16563822:T:C	9.44647e-65	-6.92185e-10	-2.28828
16563876	chr19:16563876:A:G	1.12419e-64	-6.92185e-10	-2.11428
16564135	chr19:16564135:C:T	2.51607e-65	-1.09477	-2.51645
16564148	chr19:16564148:C:T	4.96131e-64	-6.92185e-10	-0.629665
16564376	chr19:16564376:G:C	8.62136e-65	-6.92185e-10	-2.37968
16564703	chr19:16564703:C:T	2.09662e-65	-1.31147	-2.48212
16564853	chr19:16564853:G:T	1.17677e-64	-6.92185e-10	-2.06856
16565068	chr19:16565068:G:A	1.16653e-64	-6.92185e-10	-2.0773
16565127	chr19:16565127:C:T	1.52019e-64	-6.92185e-10	-1.8125
16565136	chr19:16565136:C:T	8.09233e-65	-2.443	-4.09089e-09
16565512	chr19:16565512:C:T	7.25086e-65	-6.92185e-10	-2.5528
16565516	chr19:16565516:T:C	6.27263e-66	-2.45872	-2.54159
16565949	chr19:16565949:G:A	8.06576e-65	-2.44629	-4.09089e-09
16566093	chr19:16566093:C:T	2.44435e-65	-2.29848	-1.34166
16566478	chr19:16566478:C:A	2.68291e-65	-1.04977	-2.49725
16567128	chr19:16567128:A:C	1.66567e-62	-6.92185e-10	2.88406
16567390	chr19:16567390:C:T	1.1156e-64	-6.92185e-10	-2.12194
16568624	chr19:16568624:G:A	7.23611e-65	-6.92185e-10	-2.55483
16568640	chr19:16568640:C:T	3.54717e-65	-0.737422	-2.53035
16569366	chr19:16569366:T:TACA	9.52016e-66	-2.28195	-2.30114
16570482	chr19:16570482:G:T	8.6037e-65	-6.92185e-10	-2.38173
16570510	chr19:16570510:C:T	3.03983e-64	-6.92185e-10	-1.11953
16570834	chr19:16570834:C:T	8.12184e-65	-6.92185e-10	-2.43936
16570895	chr19:16570895:G:A	8.38988e-65	-6.92185e-10	-2.40689
16571011	chr19:16571011:C:T	8.32728e-65	-6.92185e-10	-2.41438
16571396	chr19:16571396:C:T	2.85963e-64	-6.92185e-10	-1.18064
16571450	chr19:16571450:G:A	2.36241e-65	-1.16856	-2.50568
16571850	chr19:16571850:C:A	7.83951e-65	-6.92185e-10	-2.47474
16572823	chr19:16572823:A:G	1.69314e-65	-1.7451	-2.26224
16573947	chr19:16573947:C:T	6.19309e-65	-1.04212	-1.66837
16574069	chr19:16574069:C:T	8.80398e-65	-6.92185e-10	-2.35872
16574640	chr19:16574640:TG:T	8.81678e-65	-6.92185e-10	-2.35726
16574827	chr19:16574827:G:A	1.18447e-64	-6.92185e-10	-2.06203
16575128	chr19:16575128:G:A	7.90683e-65	-6.92185e-10	-2.46619
16577059	chr19:16577059:G:A	2.68604e-64	-6.92185e-10	-1.24327
16578828	chr19:16578828:C:T	7.24503e-65	-6.92185e-10	-2.5536
16579106	chr19:16579106:T:A	1.87151e-65	-1.37682	-2.53036
16579490	chr19:16579490:A:G	1.07364e-64	-6.92185e-10	-2.16028
16581283	chr19:16581283:A:C	7.25324e-65	-6.92185e-10	-2.55247
16581817	chr19:16581817:C:T	1.37191e-64	-2.45059	0.535456
16581895	chr19:16581895:C:T	7.69213e-65	-6.92185e-10	-2.49372
16581911	chr19:16581911:C:T	1.41211e-64	-2.45196	0.565713
16582297	chr19:16582297:A:AT	9.84921e-66	-2.27752	-2.27159
16582383	chr19:16582383:G:A	1.93399e-64	-6.92185e-10	-1.57175
16583006	chr19:16583006:T:A	1.41232e-64	-2.45181	0.565713
16583283	chr19:16583283:T:G	9.73729e-66	-2.25114	-2.3094
16583389	chr19:16583389:C:T	1.66653e-64	-1.72059	-4.09089e-09
16583475	chr19:16583475:G:A	6.22979e-65	-1.14288	-1.5617
16583701	chr19:16583701:T:G	1.0504e-65	-2.24544	-2.23931
16583737	chr19:16583737:C:T	4.2383e-64	-6.92185e-10	-0.787171
16583799	chr19:16583799:T:C	5.13818e-65	-0.39418	-2.50304
16583888	chr19:16583888:C:A	1.40875e-64	-2.45414	0.565506
16584097	chr19:16584097:A:G	9.76216e-66	-2.29091	-2.26708
16584426	chr19:16584426:G:A	1.41672e-64	-2.44871	0.565713
16584445	chr19:16584445:T:A	4.04566e-64	-6.92185e-10	-0.833688
16585288	chr19:16585288:G:A	7.30298e-65	-6.92185e-10	-2.54564
16585439	chr19:16585439:G:A	9.05128e-65	-6.92185e-10	-2.33101
16585735	chr19:16585735:C:T	8.27295e-65	-6.92185e-10	-2.42093
16585763	chr19:16585763:T:C	3.42967e-65	-0.930954	-2.3705
16585858	chr19:16585858:A:G	9.04555e-65	-2.33165	-4.09089e-09
16587023	chr19:16587023:A:C	1.32357e-64	-1.951	-4.09089e-09
16587095	chr19:16587095:G:A	2.22488e-64	-0.365988	-1.06565
16587764	chr19:16587764:T:C	8.75879e-63	-6.92185e-10	2.24131
16587805	chr19:16587805:A:G	8.22367e-65	-6.92185e-10	-2.4269
16588120	chr19:16588120:C:T	3.94697e-64	-6.92185e-10	-0.858385
16588809	chr19:16588809:C:T	7.2679e-65	-6.92185e-10	-2.55045
16589002	chr19:16589002:C:T	7.24115e-66	-2.36001	-2.49672
16589041	chr19:16589041:C:G	5.33511e-65	-1.3633	-1.49631
16589209	chr19:16589209:G:A	3.17984e-64	-6.92185e-10	-1.0745
16589240	chr19:16589240:A:G	1.08066e-65	-1.96554	-2.4908
16590076	chr19:16590076:C:T	9.26878e-65	-6.92185e-10	-2.30727
16590170	chr19:16590170:AC:A	2.80365e-64	-6.92185e-10	-1.20041
16590331	chr19:16590331:C:A	1.76374e-64	-6.92185e-10	-1.6639
16590353	chr19:16590353:C:T	1.70744e-64	-1.69634	-4.09089e-09
16590429	chr19:16590429:C:T	6.79495e-65	-1.04346	-1.57428
16590645	chr19:16590645:G:C	7.24285e-65	-6.92185e-10	-2.5539
16590722	chr19:16590722:T:C	1.03306e-64	-6.92185e-10	-2.19881
16590768	chr19:16590768:C:T	2.06136e-64	-6.92185e-10	-1.50797
16590776	chr19:16590776:A:G	8.84282e-65	-6.92185e-10	-2.35431
16591352	chr19:16591352:ATG:A	7.29751e-65	-6.92185e-10	-2.54639
16592458	chr19:16592458:C:T	1.14495e-64	-6.92185e-10	-2.09597
16592461	chr19:16592461:C:T	1.2592e-64	-6.92185e-10	-2.00086
16592877	chr19:16592877:C:G	2.51356e-65	-1.2003	-2.41192
16592999	chr19:16592999:C:T	8.14828e-65	-6.92185e-10	-2.43611
16593304	chr19:16593304:A:T	1.21943e-64	-6.92185e-10	-2.03295
16593409	chr19:16593409:A:G	7.2378e-65	-6.92185e-10	-2.5546
16593928	chr19:16593928:C:T	8.04171e-65	-6.92185e-10	-2.44928
16594788	chr19:16594788:C:T	1.15212e-64	-6.92185e-10	-2.08973
16594896	chr19:16594896:G:A	7.34543e-65	-6.92185e-10	-2.53984
```
