## Supplementary material for "Characterization of shared and ancestry-specific signals driving complex traits using multi-ancestry fine-mapping": susiex_nc2.cs80.cs

```
CS_ID	SNP	BP	REF_ALLELE	ALT_ALLELE	REF_FRQ	BETA	SE	-LOG10P	CS_PIP	OVRL_PIP
1	chr19:16092494:C:A	16092494	A,A	C,C	1,1	inf,inf	inf,inf	30.8282,36.6261	0.584791	0.584791
1	chr19:16095202:C:T	16095202	T,T	C,C	1,1	inf,inf	inf,inf	30.6332,36.6673	0.415209	0.41521
2	chr19:16249443:T:G	16249443	G,G	T,T	1,1	inf,-inf	inf,inf	5.33601,0.013627	0.134245	0.134245
2	chr19:16248826:G:A	16248826	A,A	G,G	1,1	inf,-inf	inf,inf	5.23531,0.0210254	0.104412	0.104412
2	chr19:16248635:C:T	16248635	T,T	C,C	1,1	inf,-inf	inf,inf	5.20862,0.0421469	0.0952055	0.0952055
2	chr19:16223187:G:A	16223187	A,A	G,G	1,1	inf,inf	inf,inf	5.53903,0.387287	0.0942889	0.0942889
2	chr19:16248279:A:G	16248279	G,G	A,A	1,1	inf,inf	inf,inf	5.09649,0.096907	0.0926054	0.0926054
2	chr19:16250004:G:A	16250004	A,A	G,G	1,1	inf,inf	inf,inf	5.13433,0.0278672	0.0879084	0.0879084
2	chr19:16258665:G:A	16258665	A,A	G,G	1,1	inf,inf	inf,inf	4.89313,0.236609	0.0714775	0.0714775
2	chr19:16255729:G:C	16255729	C,C	G,G	1,1	inf,inf	inf,inf	4.60944,0.581503	0.0663588	0.0663588
2	chr19:16261007:C:T	16261007	T,T	C,C	1,1	inf,inf	inf,inf	4.65388,0.342062	0.051975	0.051975
2	chr19:16260658:C:T	16260658	T,T	C,C	1,1	inf,inf	inf,inf	4.63978,0.237261	0.0394633	0.0394633
```
