## Supplementary material for "Characterization of shared and ancestry-specific signals driving complex traits using multi-ancestry fine-mapping": susiex_nc2.cs80.snp

```
BP	SNP	PIP(CS1)	LogBF(CS1,Pop1)	LogBF(CS1,Pop2)	PIP(CS2)	LogBF(CS2,Pop1)	LogBF(CS2,Pop2)
14748356	chr19:14748356:T:TTC	5.3287e-66	-6.92185e-10	-2.51583	3.4971e-06	-6.92185e-10	-2.48575
14748358	chr19:14748358:A:G	5.51898e-67	-2.45187	-2.33146	2.82336e-07	-2.45502	-2.54732
14748506	chr19:14748506:A:G	5.74401e-67	-2.45026	-2.2931	2.84256e-07	-2.45628	-2.53928
14748579	chr19:14748579:T:A	5.75175e-67	-2.4456	-2.29641	2.83188e-07	-2.45904	-2.54029
14748589	chr19:14748589:G:C	5.74754e-67	-2.44763	-2.29511	2.83574e-07	-2.45798	-2.53998
14748603	chr19:14748603:G:A	6.41129e-67	-2.43412	-2.19934	2.95752e-07	-2.46243	-2.49348
14748831	chr19:14748831:A:G	5.78245e-67	-2.45138	-2.28531	2.84998e-07	-2.45547	-2.53749
14748849	chr19:14748849:C:A	7.04747e-66	-6.92185e-10	-2.23626	4.14948e-06	-6.92185e-10	-2.3147
14748928	chr19:14748928:T:C	5.7265e-67	-2.45256	-2.29385	2.84675e-07	-2.45441	-2.53968
14749166	chr19:14749166:ATATATAACCATATAAT:A	5.9016e-67	-2.40727	-2.30903	2.81529e-07	-2.46096	-2.54424
14749334	chr19:14749334:TATA:T	5.5151e-67	-2.46204	-2.32199	2.94256e-07	-2.42221	-2.53878
14749407	chr19:14749407:TTA:T	6.80594e-67	-2.01986	-2.55386	5.74089e-07	-1.73778	-2.55487
14750197	chr19:14750197:ATAT:A	5.82622e-67	-2.45442	-2.27473	2.86188e-07	-2.45271	-2.53607
14750281	chr19:14750281:T:C	3.65366e-66	-2.46016	-0.433039	2.46679e-06	-2.42305	-0.411715
14750291	chr19:14750291:T:C	7.69865e-67	-2.02646	-2.42401	6.57168e-07	-1.74852	-2.40898
14750338	chr19:14750338:G:A	4.60137e-67	-2.42246	-2.5427	2.92772e-07	-2.43144	-2.5346
14750498	chr19:14750498:A:T	5.64941e-67	-2.45027	-2.30969	2.83075e-07	-2.45617	-2.54355
14750789	chr19:14750789:C:G	5.71152e-67	-2.44638	-2.30265	2.82813e-07	-2.45866	-2.54199
14751228	chr19:14751228:G:A	5.69236e-67	-2.45602	-2.29637	2.85611e-07	-2.45066	-2.54014
14751574	chr19:14751574:C:T	1.57802e-65	-6.92185e-10	-1.43017	7.84429e-06	-6.92185e-10	-1.67789
14751618	chr19:14751618:C:G	6.92411e-67	-2.42914	-2.12736	3.62115e-07	-2.24055	-2.51292
14751646	chr19:14751646:G:A	1.4259e-65	-6.92185e-10	-1.53154	1.44645e-05	-6.92185e-10	-1.06598
14751705	chr19:14751705:A:G	5.76327e-67	-2.44467	-2.29534	2.83245e-07	-2.45951	-2.53961
14751743	chr19:14751743:T:A	4.68782e-67	-2.42007	-2.52648	2.85608e-07	-2.43861	-2.55221
14751876	chr19:14751876:C:T	9.31154e-66	-6.92185e-10	-1.95768	3.76897e-06	-6.92185e-10	-2.41088
14751877	chr19:14751877:G:A	4.60066e-67	-2.43057	-2.53474	2.87571e-07	-2.42977	-2.55419
14751994	chr19:14751994:T:C	6.40433e-67	-2.41679	-2.21775	2.89774e-07	-2.4626	-2.51374
14752188	chr19:14752188:C:T	4.6854e-67	-2.42383	-2.52324	3.00988e-07	-2.4324	-2.50597
14752227	chr19:14752227:C:G	5.58254e-66	-6.92185e-10	-2.46929	3.55252e-06	-6.92185e-10	-2.47002
14752319	chr19:14752319:C:T	5.74305e-66	-6.92185e-10	-2.44094	4.14997e-06	-6.92185e-10	-2.31458
14752338	chr19:14752338:G:A	6.07008e-66	-2.38556	-4.09089e-09	3.80389e-06	-2.40166	-4.09089e-09
14752464	chr19:14752464:G:A	5.74502e-66	-6.92185e-10	-2.4406	4.15238e-06	-6.92185e-10	-2.314
14752493	chr19:14752493:T:C	1.10386e-65	-6.92185e-10	-1.78754	7.88346e-06	-6.92185e-10	-1.67291
14752671	chr19:14752671:T:C	5.74558e-66	-6.92185e-10	-2.4405	4.15312e-06	-6.92185e-10	-2.31382
14752710	chr19:14752710:A:G	5.80123e-67	-2.43807	-2.29537	2.81776e-07	-2.46173	-2.54259
14752918	chr19:14752918:C:T	5.17518e-67	-2.32846	-2.51919	2.78299e-07	-2.46279	-2.55395
14753084	chr19:14753084:T:G	5.95869e-66	-6.92185e-10	-2.40408	4.38527e-06	-6.92185e-10	-2.25943
14753416	chr19:14753416:T:C	5.68666e-67	-2.43209	-2.32131	2.80165e-07	-2.46265	-2.5474
14753503	chr19:14753503:A:G	5.77788e-66	-6.92185e-10	-2.43489	4.18984e-06	-6.92185e-10	-2.30502
14753622	chr19:14753622:C:T	7.25621e-67	-2.19076	-2.3189	3.37967e-07	-2.28765	-2.53484
14753646	chr19:14753646:T:C	1.5354e-66	-1.87282	-1.88732	1.84981e-06	-1.49005	-1.63255
14753731	chr19:14753731:C:T	7.15825e-67	-2.19872	-2.32454	3.34956e-07	-2.29498	-2.53645
14753850	chr19:14753850:T:C	7.15456e-67	-2.20414	-2.31963	3.34528e-07	-2.29758	-2.53514
14753854	chr19:14753854:C:A	7.06725e-67	-2.18945	-2.34659	3.35785e-07	-2.28667	-2.54229
14754190	chr19:14754190:C:T	6.92173e-66	-2.25427	-4.09089e-09	4.99226e-06	-2.12979	-4.09089e-09
14754212	chr19:14754212:C:T	7.20385e-67	-2.19859	-2.31832	3.36171e-07	-2.29426	-2.53356
14754231	chr19:14754231:C:T	7.15955e-67	-2.2019	-2.32117	3.34533e-07	-2.29704	-2.53566
14754283	chr19:14754283:ATATCTATATC:A	6.57202e-67	-2.44298	-2.16571	3.69237e-07	-2.29839	-2.43561
14754412	chr19:14754412:C:T	6.25688e-67	-2.44933	-2.2085	3.53583e-07	-2.31726	-2.46006
14754591	chr19:14754591:A:G	6.18826e-66	-6.92185e-10	-2.36628	4.27897e-06	-6.92185e-10	-2.28397
14754784	chr19:14754784:A:G	6.01717e-66	-6.92185e-10	-2.39432	3.59163e-06	-6.92185e-10	-2.45907
14754892	chr19:14754892:C:T	6.18209e-67	-2.43687	-2.23299	3.62113e-07	-2.28061	-2.47286
14754913	chr19:14754913:C:T	6.75661e-66	-6.92185e-10	-2.27841	3.36983e-06	-6.92185e-10	-2.52282
14754937	chr19:14754937:C:G	5.33701e-66	-6.92185e-10	-2.51427	3.48601e-06	-6.92185e-10	-2.48892
14754990	chr19:14754990:G:C	6.19158e-66	-6.92185e-10	-2.36574	4.28199e-06	-6.92185e-10	-2.28326
14755281	chr19:14755281:A:C	6.5353e-67	-2.34785	-2.26645	3.13711e-07	-2.385	-2.51196
14755289	chr19:14755289:A:C	7.05413e-67	-2.46228	-2.07562	3.27156e-07	-2.4274	-2.4276
14755294	chr19:14755294:AAT:A	4.53301e-67	-2.45659	-2.52354	2.78825e-07	-2.46099	-2.55386
14755384	chr19:14755384:C:T	8.92486e-65	-6.92185e-10	0.302494	5.94549e-05	-6.92185e-10	0.347537
14755408	chr19:14755408:G:A	6.87076e-67	-2.33019	-2.23405	3.09406e-07	-2.40405	-2.50673
14755444	chr19:14755444:C:T	9.54818e-66	-6.92185e-10	-1.93258	8.28244e-06	-6.92185e-10	-1.62354
14755578	chr19:14755578:C:T	5.88261e-67	-2.38697	-2.33254	3.57515e-07	-2.45333	-2.31293
14755886	chr19:14755886:C:T	6.79606e-67	-2.33324	-2.24193	3.0785e-07	-2.40574	-2.51008
14756162	chr19:14756162:T:C	6.69879e-67	-2.43656	-2.15303	3.68444e-07	-2.26631	-2.46984
14756374	chr19:14756374:G:A	6.29466e-67	-2.44942	-2.2024	3.46153e-07	-2.30761	-2.49095
14756555	chr19:14756555:T:C	6.18332e-67	-2.45048	-2.21918	3.50519e-07	-2.32103	-2.46499
14756754	chr19:14756754:T:G	6.53532e-67	-2.45084	-2.16346	3.50064e-07	-2.31286	-2.47446
14757105	chr19:14757105:A:G	1.08438e-65	-6.92185e-10	-1.80534	8.0266e-06	-6.92185e-10	-1.65492
14757178	chr19:14757178:G:A	7.28229e-66	-6.92185e-10	-2.20349	5.18772e-06	-6.92185e-10	-2.09139
14757193	chr19:14757193:T:C	6.51087e-67	-2.34262	-2.27543	3.02471e-07	-2.41149	-2.52196
14757272	chr19:14757272:T:A	6.87307e-66	-2.26132	-4.09089e-09	4.44261e-06	-2.24644	-4.09089e-09
14757395	chr19:14757395:G:GAA	6.59423e-67	-2.33591	-2.26941	3.04341e-07	-2.40719	-2.5201
14757402	chr19:14757402:G:A	6.4747e-67	-2.3446	-2.27902	3.01471e-07	-2.41319	-2.52357
14757403	chr19:14757403:G:C	6.52821e-67	-2.34192	-2.27347	3.02546e-07	-2.41152	-2.52169
14757411	chr19:14757411:A:T	6.60017e-67	-2.341	-2.26343	3.03951e-07	-2.41057	-2.51799
14757791	chr19:14757791:G:A	1.08242e-65	-6.92185e-10	-1.80715	7.76329e-06	-6.92185e-10	-1.68827
14757875	chr19:14757875:C:T	6.18786e-66	-6.92185e-10	-2.36634	4.27964e-06	-6.92185e-10	-2.28381
14758366	chr19:14758366:T:C	5.13443e-66	-6.92185e-10	-2.55296	3.30932e-06	-6.92185e-10	-2.54094
14759205	chr19:14759205:T:C	4.6496e-67	-2.4598	-2.49494	3.15083e-07	-2.35032	-2.54228
14759405	chr19:14759405:C:A	1.08123e-65	-6.92185e-10	-1.80825	7.9295e-06	-6.92185e-10	-1.66709
14759450	chr19:14759450:G:A	5.29087e-65	-6.92185e-10	-0.220364	3.67882e-05	-6.92185e-10	-0.132504
14759506	chr19:14759506:T:A	5.22045e-66	-6.92185e-10	-2.53635	3.27065e-06	-6.92185e-10	-2.55269
14759521	chr19:14759521:G:T	5.69254e-66	-2.44978	-4.09089e-09	3.67665e-06	-2.43568	-4.09089e-09
14759646	chr19:14759646:G:A	6.85978e-66	-6.92185e-10	-2.26326	4.83392e-06	-6.92185e-10	-2.16202
14759875	chr19:14759875:G:A	6.87362e-66	-6.92185e-10	-2.26124	4.85181e-06	-6.92185e-10	-2.15833
14759905	chr19:14759905:G:A	6.25029e-67	-2.43883	-2.22006	3.43322e-07	-2.26879	-2.53798
14759968	chr19:14759968:G:A	5.95916e-66	-6.92185e-10	-2.404	4.25306e-06	-6.92185e-10	-2.29004
14760221	chr19:14760221:A:G	1.323e-66	-2.1513	-1.75773	7.97522e-07	-1.93462	-2.02931
14760392	chr19:14760392:T:C	3.52594e-65	-6.92185e-10	-0.626201	2.31922e-05	-6.92185e-10	-0.593865
14760633	chr19:14760633:C:T	5.65976e-67	-2.34702	-2.41112	6.32182e-07	-2.17199	-2.02427
14760831	chr19:14760831:G:A	4.60394e-67	-2.42368	-2.54092	2.87466e-07	-2.43034	-2.55399
14760903	chr19:14760903:T:C	5.15082e-67	-2.37688	-2.47548	2.88024e-07	-2.43263	-2.54976
14760904	chr19:14760904:A:G	1.36894e-65	-6.92185e-10	-1.57231	6.70921e-06	-6.92185e-10	-1.8342
14760915	chr19:14760915:T:C	6.48421e-67	-2.42285	-2.1993	9.02807e-07	-2.29013	-1.54979
14760999	chr19:14760999:G:A	5.1637e-66	-6.92185e-10	-2.54728	3.34648e-06	-6.92185e-10	-2.52977
14761209	chr19:14761209:C:T	5.13192e-66	-6.92185e-10	-2.55345	3.26793e-06	-6.92185e-10	-2.55352
14761239	chr19:14761239:T:C	5.86923e-66	-6.92185e-10	-2.41921	4.26794e-06	-6.92185e-10	-2.28655
14761393	chr19:14761393:A:G	5.29025e-66	-6.92185e-10	-2.52307	3.60987e-06	-6.92185e-10	-2.45401
14761417	chr19:14761417:A:AACG	5.63848e-66	-6.92185e-10	-2.45932	3.45808e-06	-6.92185e-10	-2.49697
14761445	chr19:14761445:A:G	1.48522e-65	-6.92185e-10	-1.49078	1.22242e-05	-6.92185e-10	-1.23427
14761518	chr19:14761518:G:C	4.79468e-67	-2.37561	-2.5484	3.51558e-07	-2.42978	-2.35327
14761747	chr19:14761747:C:T	1.10657e-66	-2.38695	-1.70072	1.03403e-06	-2.26439	-1.43984
14761778	chr19:14761778:T:C	5.50598e-65	-6.92185e-10	-0.180513	3.39504e-05	-6.92185e-10	-0.21278
14761817	chr19:14761817:A:T	6.45818e-66	-6.92185e-10	-2.32358	4.28811e-06	-6.92185e-10	-2.28183
14762131	chr19:14762131:A:G	7.03759e-66	-6.92185e-10	-2.23767	3.41737e-06	-6.92185e-10	-2.50881
14762472	chr19:14762472:A:G	1.11186e-66	-2.38584	-1.69706	8.40261e-07	-2.44484	-1.46688
14762584	chr19:14762584:A:G	1.46494e-66	-2.433	-1.37412	1.01e-06	-2.45584	-1.27189
14763142	chr19:14763142:G:T	5.51059e-66	-6.92185e-10	-2.48226	3.31894e-06	-6.92185e-10	-2.53804
14763149	chr19:14763149:C:T	5.1699e-66	-6.92185e-10	-2.54608	3.26548e-06	-6.92185e-10	-2.55427
14763308	chr19:14763308:T:A	5.16493e-66	-6.92185e-10	-2.54704	3.26631e-06	-6.92185e-10	-2.55402
14764390	chr19:14764390:A:C	6.21745e-66	-6.92185e-10	-2.36157	3.52185e-06	-6.92185e-10	-2.47869
14764576	chr19:14764576:G:A	5.00443e-67	-2.43022	-2.45098	3.45969e-07	-2.24677	-2.55232
14764745	chr19:14764745:G:A	1.95697e-66	-2.43581	-1.08173	7.54929e-07	-2.45978	-1.55903
14765051	chr19:14765051:A:G	9.6459e-65	-6.92185e-10	0.380186	7.49534e-05	-6.92185e-10	0.579186
14765313	chr19:14765313:T:C	5.63723e-66	-2.45954	-4.09089e-09	3.72397e-06	-2.42289	-4.09089e-09
14765380	chr19:14765380:G:A	2.39847e-65	-6.92185e-10	-1.01152	1.37349e-05	-6.92185e-10	-1.11774
14765383	chr19:14765383:G:T	5.51208e-66	-6.92185e-10	-2.48199	3.93453e-06	-6.92185e-10	-2.36789
14766231	chr19:14766231:C:T	6.09296e-67	-2.37977	-2.30461	4.75536e-07	-2.4473	-2.03369
14766290	chr19:14766290:C:T	9.27807e-65	-6.92185e-10	0.341306	9.79622e-05	-6.92185e-10	0.846901
14766305	chr19:14766305:C:G	6.12234e-66	-6.92185e-10	-2.37699	3.75976e-06	-6.92185e-10	-2.41333
14766336	chr19:14766336:G:T	5.14305e-66	-6.92185e-10	-2.55129	3.33968e-06	-6.92185e-10	-2.53181
14766388	chr19:14766388:A:G	1.11745e-65	-6.92185e-10	-1.7753	7.06319e-06	-6.92185e-10	-1.78278
14766497	chr19:14766497:C:T	1.54526e-65	-6.92185e-10	-1.45115	1.16683e-05	-6.92185e-10	-1.28081
14766498	chr19:14766498:G:A	1.32776e-64	-6.92185e-10	0.699729	9.98722e-05	-6.92185e-10	0.866211
14766818	chr19:14766818:T:A	1.05838e-66	-2.4606	-1.67159	1.72355e-06	-2.45531	-0.737985
14766944	chr19:14766944:G:A	5.36046e-67	-2.25775	-2.55471	4.61265e-07	-2.0402	-2.47127
14766987	chr19:14766987:G:C	5.40409e-67	-2.25771	-2.54665	3.24939e-07	-2.31566	-2.54614
14766994	chr19:14766994:G:A	5.30291e-66	-6.92185e-10	-2.52068	3.26353e-06	-6.92185e-10	-2.55487
14767135	chr19:14767135:A:G	9.21644e-67	-2.21878	-2.05175	3.98838e-07	-2.43585	-2.22103
14767191	chr19:14767191:C:T	5.67302e-67	-2.34953	-2.40627	3.13422e-07	-2.36604	-2.53184
14767387	chr19:14767387:C:T	7.47696e-65	-6.92185e-10	0.125479	7.70167e-05	-6.92185e-10	0.606342
14767839	chr19:14767839:C:A	8.27551e-65	-6.92185e-10	0.226954	8.65017e-05	-6.92185e-10	0.722484
14768191	chr19:14768191:TCCA:T	6.35088e-66	-6.92185e-10	-2.34034	3.33456e-06	-6.92185e-10	-2.53334
14768196	chr19:14768196:GCACA:G	6.35502e-66	-6.92185e-10	-2.33969	3.33516e-06	-6.92185e-10	-2.53316
14768222	chr19:14768222:G:A	5.15866e-67	-2.34164	-2.5092	3.00076e-07	-2.38713	-2.55427
14769348	chr19:14769348:C:G	1.74152e-66	-1.15297	-2.48121	8.1206e-07	-1.49456	-2.4513
14769385	chr19:14769385:G:T	5.27518e-67	-2.41601	-2.41249	3.8476e-07	-2.42674	-2.26607
14769481	chr19:14769481:G:C	1.78269e-65	-6.92185e-10	-1.30822	1.48432e-05	-6.92185e-10	-1.04014
14769897	chr19:14769897:A:G	6.79912e-66	-6.92185e-10	-2.27214	3.65975e-06	-6.92185e-10	-2.44028
14769994	chr19:14769994:G:A	5.65676e-67	-2.32098	-2.43768	3.03194e-07	-2.38745	-2.54362
14770121	chr19:14770121:G:A	1.10202e-65	-6.92185e-10	-1.78921	7.4875e-06	-6.92185e-10	-1.72444
14770391	chr19:14770391:G:A	6.19204e-66	-2.36567	-4.09089e-09	4.26076e-06	-2.28823	-4.09089e-09
14771319	chr19:14771319:C:T	7.27802e-66	-6.92185e-10	-2.20407	4.5929e-06	-6.92185e-10	-2.21317
14771357	chr19:14771357:C:T	5.8116e-66	-6.92185e-10	-2.42908	3.71864e-06	-6.92185e-10	-2.42432
14771424	chr19:14771424:G:A	5.38e-66	-6.92185e-10	-2.50624	3.54338e-06	-6.92185e-10	-2.4726
14771700	chr19:14771700:G:A	6.02482e-66	-6.92185e-10	-2.39304	4.10215e-06	-6.92185e-10	-2.32617
14771818	chr19:14771818:T:G	6.31367e-66	-6.92185e-10	-2.34622	4.27084e-06	-6.92185e-10	-2.28587
14772237	chr19:14772237:A:G	4.43325e-67	-2.45991	-2.54247	2.83082e-07	-2.46128	-2.53842
14772518	chr19:14772518:A:G	6.52552e-66	-1.35826	-0.954954	5.5304e-06	-1.67401	-0.35341
14772544	chr19:14772544:C:T	9.13446e-66	-6.92185e-10	-1.97688	5.50909e-06	-6.92185e-10	-2.03128
14772563	chr19:14772563:G:A	1.1616e-65	-6.92185e-10	-1.73655	1.20697e-05	-6.92185e-10	-1.24698
14773273	chr19:14773273:T:A	5.22859e-67	-2.28521	-2.55217	3.08557e-07	-2.35908	-2.55445
14773441	chr19:14773441:C:T	6.61496e-67	-2.46194	-2.14024	4.82527e-07	-2.44271	-2.02369
14773585	chr19:14773585:C:T	5.79495e-66	-6.92185e-10	-2.43195	3.85096e-06	-6.92185e-10	-2.38936
14773655	chr19:14773655:A:G	6.99494e-67	-2.17937	-2.36696	9.20919e-07	-1.83171	-1.98835
14773758	chr19:14773758:C:T	2.02704e-66	-0.927493	-2.55486	8.61293e-07	-1.33704	-2.54996
14773830	chr19:14773830:T:C	4.23456e-66	-0.820141	-1.92551	2.65519e-06	-1.13154	-1.62962
14773939	chr19:14773939:G:A	5.81561e-66	-0.565542	-1.86284	3.44196e-06	-0.919382	-1.58226
14774029	chr19:14774029:G:A	4.24361e-66	-0.837195	-1.90632	2.56676e-06	-1.18081	-1.61422
14774073	chr19:14774073:C:T	5.15323e-66	-6.92185e-10	-2.54931	3.27797e-06	-6.92185e-10	-2.55046
14774091	chr19:14774091:T:C	6.37755e-67	-2.39344	-2.2453	4.28025e-07	-2.34296	-2.24329
14774097	chr19:14774097:A:G	2.03758e-66	-2.38636	-1.09081	2.57253e-06	-2.28191	-0.510879
14774100	chr19:14774100:A:C	2.15299e-66	-2.41682	-1.00525	2.70164e-06	-2.33137	-0.412455
14774134	chr19:14774134:A:G	1.351e-66	-2.44446	-1.44362	7.10477e-07	-2.44072	-1.63877
14774147	chr19:14774147:C:T	8.83897e-67	-2.05778	-2.25457	6.41994e-07	-1.95323	-2.22762
14774202	chr19:14774202:A:G	1.3614e-66	-2.01745	-1.86297	1.16736e-06	-2.16491	-1.41803
14774211	chr19:14774211:A:T	2.03524e-66	-2.16564	-1.31268	2.45207e-06	-2.00716	-0.833588
14774376	chr19:14774376:C:T	7.29355e-67	-2.37203	-2.13249	5.90243e-07	-2.25757	-2.00733
14774381	chr19:14774381:T:G	7.05631e-67	-2.37945	-2.15814	5.666e-07	-2.27028	-2.0355
14774420	chr19:14774420:C:A	4.40415e-67	-2.45543	-2.55354	2.79963e-07	-2.45882	-2.55196
14774423	chr19:14774423:A:G	9.30054e-66	-2.19646	0.237604	6.12471e-06	-2.29809	0.372743
14774426	chr19:14774426:G:A	3.98198e-65	-2.00243	1.49786	3.81933e-05	-1.99456	1.89954
14774441	chr19:14774441:G:T	1.668e-64	-6.92185e-10	0.927863	9.04509e-05	-6.92185e-10	0.767127
14774451	chr19:14774451:C:T	5.92884e-67	-2.18369	-2.52799	4.69139e-07	-1.9494	-2.54513
14774794	chr19:14774794:C:G	1.47042e-65	-6.92185e-10	-1.5008	6.47207e-06	-6.92185e-10	-1.87018
14774802	chr19:14774802:T:C	5.53774e-67	-2.24045	-2.53949	3.78613e-07	-2.27896	-2.42996
14774880	chr19:14774880:G:T	1.26551e-65	-6.92185e-10	-1.65087	5.67868e-06	-6.92185e-10	-2.00096
14774988	chr19:14774988:T:A	4.48132e-67	-2.4618	-2.52979	3.40634e-07	-2.37433	-2.4403
14775359	chr19:14775359:T:C	9.79019e-67	-2.02857	-2.18157	8.02704e-07	-2.0632	-1.89425
14775460	chr19:14775460:G:A	8.33426e-66	-6.92185e-10	-2.06856	6.59211e-06	-6.92185e-10	-1.85181
14775575	chr19:14775575:A:G	8.67867e-66	-6.92185e-10	-2.02806	8.20972e-06	-6.92185e-10	-1.63236
14775963	chr19:14775963:C:T	3.23787e-66	-1.56756	-1.44646	2.8594e-06	-1.53029	-1.15678
14775972	chr19:14775972:T:C	4.95016e-67	-2.45408	-2.43802	3.48378e-07	-2.42633	-2.36582
14776784	chr19:14776784:A:G	9.36762e-67	-2.20545	-2.04881	5.53793e-07	-2.08848	-2.24016
14777242	chr19:14777242:T:C	5.96075e-67	-2.27598	-2.43034	5.66923e-07	-1.95121	-2.354
14777414	chr19:14777414:G:C	8.46388e-66	-1.83271	-0.22041	7.86949e-06	-1.87108	0.196388
14777711	chr19:14777711:C:T	7.25031e-66	-6.92185e-10	-2.20789	3.91775e-06	-6.92185e-10	-2.37216
14777873	chr19:14777873:C:T	1.44771e-66	-2.27411	-1.54484	1.88613e-06	-1.91751	-1.18564
14778001	chr19:14778001:T:C	1.53387e-66	-2.28592	-1.47521	1.94008e-06	-1.93186	-1.14309
14778167	chr19:14778167:C:T	6.19989e-67	-2.13097	-2.53601	4.1396e-07	-2.06841	-2.55126
14778182	chr19:14778182:G:A	1.18998e-65	-6.92185e-10	-1.71241	7.52026e-06	-6.92185e-10	-1.72008
14778291	chr19:14778291:G:A	1.85002e-66	-2.28313	-1.2906	2.37553e-06	-1.92644	-0.946017
14778523	chr19:14778523:C:T	2.60438e-66	-2.18265	-1.04909	3.11159e-06	-1.79444	-0.808105
14778908	chr19:14778908:C:T	2.0159e-66	-2.26123	-1.22663	3.2662e-06	-1.90197	-0.652079
14779003	chr19:14779003:A:T	2.14944e-66	-2.22109	-1.20263	3.55888e-06	-1.83576	-0.632477
14779092	chr19:14779092:G:A	7.05582e-66	-6.92185e-10	-2.23508	3.82003e-06	-6.92185e-10	-2.39742
14779214	chr19:14779214:T:C	1.84992e-66	-2.21281	-1.36097	2.97553e-06	-1.82333	-0.82393
14779215	chr19:14779215:G:A	1.92307e-66	-2.19838	-1.33663	3.11543e-06	-1.80067	-0.80064
14779258	chr19:14779258:C:T	2.06913e-66	-2.1947	-1.2671	3.45502e-06	-1.79346	-0.704394
14779426	chr19:14779426:G:A	1.97338e-66	-2.2814	-1.22778	3.14486e-06	-1.93175	-0.660162
14779564	chr19:14779564:A:T	6.64336e-66	-6.92185e-10	-2.29531	5.42424e-06	-6.92185e-10	-2.0468
14779664	chr19:14779664:G:A	2.71122e-66	-1.81166	-1.37988	6.03064e-06	-1.28191	-0.658911
14779670	chr19:14779670:C:T	1.84264e-66	-2.26606	-1.31168	3.00197e-06	-1.89683	-0.741576
14779692	chr19:14779692:C:T	2.06713e-66	-2.2456	-1.21717	3.42893e-06	-1.86447	-0.64096
14779734	chr19:14779734:T:C	2.21933e-66	-2.24194	-1.14978	3.7166e-06	-1.86139	-0.563485
14779748	chr19:14779748:G:A	2.19257e-66	-2.2363	-1.16756	3.67837e-06	-1.85176	-0.58345
14779906	chr19:14779906:G:GCGAT	3.24477e-66	-2.09664	-0.91525	2.43997e-06	-2.15328	-0.692416
14779925	chr19:14779925:C:T	9.9543e-66	-6.92185e-10	-1.89093	9.61771e-06	-6.92185e-10	-1.47407
14780036	chr19:14780036:C:T	1.72627e-66	-2.30604	-1.33693	2.6989e-06	-1.96477	-0.780065
14780202	chr19:14780202:C:T	1.84589e-66	-2.29598	-1.27999	2.95805e-06	-1.95051	-0.702642
14780325	chr19:14780325:TTTTTA:T	4.88368e-67	-2.39069	-2.51493	3.08132e-07	-2.36797	-2.54694
14780375	chr19:14780375:G:A	5.71455e-67	-2.26481	-2.48369	4.0441e-07	-2.2255	-2.41751
14780396	chr19:14780396:A:G	5.81128e-67	-2.18995	-2.54177	3.98121e-07	-2.14793	-2.51075
14780519	chr19:14780519:T:G	1.92941e-65	-6.92185e-10	-1.22913	6.96611e-06	-6.92185e-10	-1.79662
14780617	chr19:14780617:G:A	1.27283e-66	-2.45641	-1.49127	8.39435e-07	-2.44632	-1.46639
14780637	chr19:14780637:T:C	5.7748e-67	-2.38627	-2.35175	4.92048e-07	-2.3716	-2.07526
14780782	chr19:14780782:A:AGTG	6.18667e-67	-2.18362	-2.4855	3.94716e-07	-2.13874	-2.52853
14780859	chr19:14780859:C:T	6.25769e-66	-6.92185e-10	-2.35512	3.33562e-06	-6.92185e-10	-2.53302
14780885	chr19:14780885:C:T	1.10283e-66	-2.06806	-2.023	8.19417e-07	-1.69807	-2.23877
14780904	chr19:14780904:G:A	6.51332e-66	-6.92185e-10	-2.31508	3.6222e-06	-6.92185e-10	-2.4506
14780908	chr19:14780908:T:C	5.56565e-66	-6.92185e-10	-2.47232	3.53379e-06	-6.92185e-10	-2.47531
14781100	chr19:14781100:A:G	4.51339e-67	-2.43855	-2.54591	2.79447e-07	-2.46108	-2.55154
14781158	chr19:14781158:T:C	2.72627e-66	-1.83608	-1.34992	1.44378e-06	-1.88834	-1.48208
14781367	chr19:14781367:G:A	1.7009e-66	-2.44478	-1.21299	1.05686e-06	-2.455	-1.22738
14781656	chr19:14781656:A:T	8.58025e-66	-6.92185e-10	-2.03947	5.30102e-06	-6.92185e-10	-2.06978
14781671	chr19:14781671:C:T	5.31907e-66	-6.92185e-10	-2.51763	3.76641e-06	-6.92185e-10	-2.41156
14781707	chr19:14781707:T:C	6.13512e-66	-6.92185e-10	-2.3749	4.66333e-06	-6.92185e-10	-2.19795
14782096	chr19:14782096:C:A	6.87101e-67	-2.20066	-2.36354	3.7026e-07	-2.22979	-2.50144
14782194	chr19:14782194:C:T	1.12462e-66	-1.97547	-2.09601	9.9054e-07	-2.03439	-1.7128
14782515	chr19:14782515:A:T	6.36501e-66	-2.33812	-4.09089e-09	4.40426e-06	-2.25511	-4.09089e-09
14782701	chr19:14782701:A:G	5.92345e-67	-2.16401	-2.54859	5.00411e-07	-1.92195	-2.50805
14782725	chr19:14782725:G:A	1.14697e-66	-1.63726	-2.41455	4.71016e-07	-2.02132	-2.46922
14783490	chr19:14783490:T:C	8.50973e-66	-6.92185e-10	-2.04772	6.44467e-06	-6.92185e-10	-1.87443
14783588	chr19:14783588:G:A	5.68826e-66	-2.45053	-4.09089e-09	3.66207e-06	-2.43965	-4.09089e-09
14783687	chr19:14783687:GGA:G	1.5913e-63	-6.92185e-10	3.18338	0.000774261	-6.92185e-10	2.91423
14783790	chr19:14783790:T:C	1.00524e-66	-2.05501	-2.1287	5.55573e-07	-2.14934	-2.17609
14783810	chr19:14783810:C:T	9.46541e-67	-1.85473	-2.38914	7.50736e-07	-1.71906	-2.30532
14783847	chr19:14783847:A:G	6.22091e-67	-2.45627	-2.20733	5.08617e-07	-2.40379	-2.00995
14783868	chr19:14783868:C:T	6.10887e-67	-2.45693	-2.22485	4.47751e-07	-2.43865	-2.10255
14783986	chr19:14783986:C:T	5.06558e-67	-2.3421	-2.52695	3.16257e-07	-2.33648	-2.5524
14784101	chr19:14784101:A:C	2.84966e-66	-2.29808	-0.843654	4.77558e-06	-2.03763	-0.136535
14784112	chr19:14784112:A:G	6.39395e-67	-2.33669	-2.29947	3.84337e-07	-2.35291	-2.341
14784123	chr19:14784123:G:C	1.00897e-65	-6.92185e-10	-1.87741	6.76058e-06	-6.92185e-10	-1.82657
14784129	chr19:14784129:A:G	1.45921e-65	-6.92185e-10	-1.50845	9.42868e-06	-6.92185e-10	-1.49392
14784206	chr19:14784206:A:T	6.7666e-67	-2.02653	-2.55299	6.30174e-07	-1.65983	-2.53961
14784234	chr19:14784234:C:T	6.85855e-67	-2.0881	-2.47793	7.3085e-07	-1.61968	-2.43154
14784269	chr19:14784269:G:A	5.68223e-66	-6.92185e-10	-2.45159	3.67868e-06	-6.92185e-10	-2.43513
14784594	chr19:14784594:T:C	1.19667e-66	-1.6347	-2.37469	5.02893e-07	-1.90102	-2.52404
14784603	chr19:14784603:A:G	4.77389e-67	-2.38398	-2.54438	3.35689e-07	-2.41712	-2.41214
14784816	chr19:14784816:C:T	5.15319e-67	-2.3708	-2.4811	3.39263e-07	-2.4193	-2.39936
14784896	chr19:14784896:C:T	1.24774e-65	-6.92185e-10	-1.66502	4.46645e-06	-6.92185e-10	-2.24109
14785318	chr19:14785318:T:C	1.35441e-66	-2.07024	-1.81533	1.21967e-06	-2.11588	-1.42322
14785647	chr19:14785647:G:A	1.43485e-66	-2.11208	-1.71579	1.32806e-06	-2.15389	-1.30007
14785657	chr19:14785657:C:T	8.20263e-67	-2.03496	-2.3521	4.64081e-07	-2.1085	-2.39688
14785687	chr19:14785687:T:C	1.22335e-66	-2.02245	-1.96489	6.69707e-07	-2.10843	-2.03017
14785719	chr19:14785719:A:G	5.29289e-66	-6.92185e-10	-2.52257	3.47142e-06	-6.92185e-10	-2.49312
14785756	chr19:14785756:A:G	9.48798e-67	-2.00479	-2.2367	5.07285e-07	-2.09478	-2.32158
14785922	chr19:14785922:C:T	5.13377e-66	-6.92185e-10	-2.55309	3.34994e-06	-6.92185e-10	-2.52874
14787182	chr19:14787182:T:C	1.10447e-66	-2.13744	-1.95212	6.14837e-07	-2.21309	-2.01099
14787300	chr19:14787300:G:A	5.72828e-66	-2.44352	-4.09089e-09	3.63699e-06	-2.44652	-4.09089e-09
14787436	chr19:14787436:G:A	1.23335e-66	-1.55481	-2.4244	5.44068e-07	-1.85845	-2.48791
14787588	chr19:14787588:G:A	4.54978e-67	-2.46023	-2.51621	3.07051e-07	-2.46286	-2.45556
14787940	chr19:14787940:A:G	7.42626e-66	-6.92185e-10	-2.18391	6.6011e-06	-6.92185e-10	-1.85044
14787993	chr19:14787993:G:A	1.74792e-65	-6.92185e-10	-1.32792	1.20848e-05	-6.92185e-10	-1.24573
14788126	chr19:14788126:T:C	1.75301e-65	-6.92185e-10	-1.32501	1.21198e-05	-6.92185e-10	-1.24284
14788288	chr19:14788288:C:T	1.91407e-66	-0.984904	-2.5548	1.14744e-06	-1.07777	-2.52238
14788307	chr19:14788307:G:T	5.36797e-66	-6.92185e-10	-2.50848	3.89824e-06	-6.92185e-10	-2.37715
14788513	chr19:14788513:G:T	2.94298e-65	-6.92185e-10	-0.806924	8.77389e-06	-6.92185e-10	-1.5659
14788727	chr19:14788727:G:T	5.1524e-66	-6.92185e-10	-2.54947	3.2797e-06	-6.92185e-10	-2.54993
14789017	chr19:14789017:C:T	5.79796e-66	-2.43143	-4.09089e-09	4.47697e-06	-2.23873	-4.09089e-09
14789370	chr19:14789370:T:A	1.9665e-65	-2.06275	0.852656	1.06771e-05	-2.06192	0.692341
14789491	chr19:14789491:C:T	1.34839e-66	-2.06944	-1.82058	7.95676e-07	-2.08287	-1.88338
14789649	chr19:14789649:T:C	1.20674e-65	-6.92185e-10	-1.69843	9.51903e-06	-6.92185e-10	-1.48439
14789743	chr19:14789743:C:T	1.78957e-65	-6.92185e-10	-1.30437	8.26845e-06	-6.92185e-10	-1.62523
14789915	chr19:14789915:T:C	5.21746e-66	-6.92185e-10	-2.53692	3.31663e-06	-6.92185e-10	-2.53873
14790181	chr19:14790181:A:G	5.57808e-66	-6.92185e-10	-2.47009	3.77095e-06	-6.92185e-10	-2.41035
14790185	chr19:14790185:A:G	5.20712e-66	-6.92185e-10	-2.5389	3.32858e-06	-6.92185e-10	-2.53513
14790337	chr19:14790337:A:C	5.14689e-66	-6.92185e-10	-2.55054	3.32607e-06	-6.92185e-10	-2.53589
14790567	chr19:14790567:A:C	5.22492e-66	-6.92185e-10	-2.53549	3.31228e-06	-6.92185e-10	-2.54004
14790886	chr19:14790886:G:A	5.17114e-66	-6.92185e-10	-2.54584	3.35232e-06	-6.92185e-10	-2.52803
14791272	chr19:14791272:C:T	2.34481e-66	-1.8528	-1.48393	1.34081e-06	-2.1499	-1.2945
14791310	chr19:14791310:T:C	3.07955e-65	-6.92185e-10	-0.761563	9.02225e-06	-6.92185e-10	-1.53799
14791478	chr19:14791478:TGCAATGGGAGTTAGCTGA:T	8.43555e-67	-2.0178	-2.34126	4.86725e-07	-1.97635	-2.48138
14791813	chr19:14791813:T:C	1.80234e-66	-2.07061	-1.52924	1.88185e-06	-2.04409	-1.06134
14791821	chr19:14791821:C:T	1.2327e-65	-6.92185e-10	-1.67714	9.73995e-06	-6.92185e-10	-1.46144
14791879	chr19:14791879:A:T	3.00145e-65	-6.92185e-10	-0.78725	8.90568e-06	-6.92185e-10	-1.55099
14792124	chr19:14792124:G:A	1.19447e-65	-6.92185e-10	-1.70864	9.42938e-06	-6.92185e-10	-1.49385
14792272	chr19:14792272:T:C	1.21775e-66	-2.14154	-1.85039	5.19683e-07	-2.20003	-2.19218
14792315	chr19:14792315:G:A	5.34388e-66	-6.92185e-10	-2.51298	3.26359e-06	-6.92185e-10	-2.55485
14792352	chr19:14792352:C:T	2.73078e-65	-6.92185e-10	-0.881759	8.3085e-06	-6.92185e-10	-1.6204
14792463	chr19:14792463:T:C	2.87354e-65	-6.92185e-10	-0.830803	8.61788e-06	-6.92185e-10	-1.58384
14792473	chr19:14792473:G:A	9.00116e-66	-6.92185e-10	-1.99158	5.5026e-06	-6.92185e-10	-2.03246
14792613	chr19:14792613:G:A	2.88618e-65	-6.92185e-10	-0.826412	8.66322e-06	-6.92185e-10	-1.57859
14792614	chr19:14792614:A:T	5.13105e-66	-6.92185e-10	-2.55362	3.27122e-06	-6.92185e-10	-2.55252
14792866	chr19:14792866:G:A	5.12547e-66	-6.92185e-10	-2.55471	3.26358e-06	-6.92185e-10	-2.55486
14792912	chr19:14792912:C:CT	1.5006e-65	-6.92185e-10	-1.48048	7.12274e-06	-6.92185e-10	-1.77439
14792943	chr19:14792943:G:T	2.76364e-65	-6.92185e-10	-0.869798	2.97969e-05	-6.92185e-10	-0.343275
14793543	chr19:14793543:T:G	3.21474e-65	-6.92185e-10	-0.7186	9.31949e-06	-6.92185e-10	-1.50557
14793544	chr19:14793544:T:A	5.3081e-66	-6.92185e-10	-2.5197	3.80661e-06	-6.92185e-10	-2.40094
14793678	chr19:14793678:C:T	1.30651e-66	-1.47278	-2.44879	5.95828e-07	-1.71554	-2.53994
14793742	chr19:14793742:ACCAACCTGG:A	1.08692e-65	-6.92185e-10	-1.803	5.76458e-06	-6.92185e-10	-1.98595
14793967	chr19:14793967:G:A	1.34784e-65	-6.92185e-10	-1.58784	1.06495e-05	-6.92185e-10	-1.37217
14794011	chr19:14794011:G:A	1.32064e-65	-6.92185e-10	-1.60823	6.38084e-06	-6.92185e-10	-1.88438
14794131	chr19:14794131:A:G	1.82616e-65	-6.92185e-10	-1.28413	1.26245e-05	-6.92185e-10	-1.20204
14794801	chr19:14794801:C:T	1.26184e-66	-1.43709	-2.51927	6.51046e-07	-1.61232	-2.55453
14794812	chr19:14794812:CT:C	1.14069e-66	-2.07149	-1.98581	7.62837e-07	-2.06515	-1.94324
14794833	chr19:14794833:T:C	5.14076e-66	-6.92185e-10	-2.55173	3.27839e-06	-6.92185e-10	-2.55033
14794869	chr19:14794869:T:G	5.60881e-66	-6.92185e-10	-2.46459	3.52445e-06	-6.92185e-10	-2.47796
14794884	chr19:14794884:A:G	1.22658e-65	-6.92185e-10	-1.68212	9.71109e-06	-6.92185e-10	-1.46441
14794897	chr19:14794897:T:C	2.83577e-65	-6.92185e-10	-0.844032	8.50685e-06	-6.92185e-10	-1.59681
14794909	chr19:14794909:T:C	6.26561e-66	-6.92185e-10	-2.35386	5.59779e-06	-6.92185e-10	-2.01531
14795288	chr19:14795288:A:G	9.68242e-66	-6.92185e-10	-1.91862	8.80902e-06	-6.92185e-10	-1.5619
14795363	chr19:14795363:T:A	5.78401e-66	-6.92185e-10	-2.43383	4.2109e-06	-6.92185e-10	-2.3
14795744	chr19:14795744:T:C	1.26037e-65	-6.92185e-10	-1.65494	6.09955e-06	-6.92185e-10	-1.92946
14795745	chr19:14795745:T:C	9.79211e-66	-6.92185e-10	-1.90736	4.08348e-06	-6.92185e-10	-2.33073
14795774	chr19:14795774:G:A	3.92995e-65	-6.92185e-10	-0.517722	1.0427e-05	-6.92185e-10	-1.39328
14795997	chr19:14795997:C:A	6.63482e-66	-6.92185e-10	-2.2966	5.26101e-06	-6.92185e-10	-2.07736
14796021	chr19:14796021:G:A	5.2371e-66	-6.92185e-10	-2.53316	3.42627e-06	-6.92185e-10	-2.50621
14796295	chr19:14796295:G:A	3.28573e-65	-6.92185e-10	-0.696759	9.42254e-06	-6.92185e-10	-1.49458
14796298	chr19:14796298:G:A	5.85452e-67	-2.22916	-2.49514	3.4606e-07	-2.26471	-2.53412
14796361	chr19:14796361:T:C	3.55601e-65	-6.92185e-10	-0.617707	3.73732e-05	-6.92185e-10	-0.116727
14796422	chr19:14796422:G:A	1.05109e-65	-1.83652	-4.09089e-09	6.78267e-06	-1.82331	-4.09089e-09
14796442	chr19:14796442:C:T	1.2243e-65	-6.92185e-10	-1.68398	9.70659e-06	-6.92185e-10	-1.46488
14796542	chr19:14796542:G:A	1.22441e-65	-6.92185e-10	-1.68389	9.69342e-06	-6.92185e-10	-1.46623
14796665	chr19:14796665:A:G	5.71859e-66	-2.44521	-4.09089e-09	6.4721e-06	-1.87018	-4.09089e-09
14796689	chr19:14796689:C:T	8.18894e-66	-6.92185e-10	-2.08615	3.54772e-06	-6.92185e-10	-2.47138
14796838	chr19:14796838:G:C	1.61499e-64	0.895567	-4.09089e-09	1.32324e-05	-1.15501	-4.09089e-09
14797141	chr19:14797141:C:G	2.71389e-66	-0.637121	-2.55343	1.53516e-06	-0.775175	-2.53387
14797219	chr19:14797219:T:C	1.73695e-65	-6.92185e-10	-1.33422	1.20429e-05	-6.92185e-10	-1.24921
14797300	chr19:14797300:A:G	5.89002e-66	-6.92185e-10	-2.41567	4.09814e-06	-6.92185e-10	-2.32715
14797380	chr19:14797380:G:A	1.19787e-65	-6.92185e-10	-1.7058	9.45154e-06	-6.92185e-10	-1.4915
14797433	chr19:14797433:G:A	5.29061e-66	-6.92185e-10	-2.523	3.269e-06	-6.92185e-10	-2.5532
14797470	chr19:14797470:T:C	1.1853e-66	-2.03866	-1.98027	5.31739e-07	-2.10272	-2.26656
14797573	chr19:14797573:G:T	3.37967e-65	-6.92185e-10	-0.668569	9.64322e-06	-6.92185e-10	-1.47143
14797756	chr19:14797756:A:C	1.17623e-65	-6.92185e-10	-1.72403	9.28053e-06	-6.92185e-10	-1.50976
14797988	chr19:14797988:A:C	5.23849e-66	-6.92185e-10	-2.5329	3.2637e-06	-6.92185e-10	-2.55482
14798563	chr19:14798563:A:G	1.18439e-65	-1.71712	-4.09089e-09	5.85727e-06	-1.97	-4.09089e-09
14798955	chr19:14798955:T:C	5.42067e-66	-6.92185e-10	-2.49871	3.96235e-06	-6.92185e-10	-2.36084
14798995	chr19:14798995:C:T	2.46771e-65	-6.92185e-10	-0.983055	7.56135e-06	-6.92185e-10	-1.71463
14799156	chr19:14799156:T:C	5.46953e-66	-6.92185e-10	-2.48974	3.3308e-06	-6.92185e-10	-2.53447
14799398	chr19:14799398:C:G	7.87139e-67	-2.11106	-2.31722	5.30163e-07	-2.13132	-2.24093
14799399	chr19:14799399:T:C	5.49195e-66	-6.92185e-10	-2.48565	4.0234e-06	-6.92185e-10	-2.34555
14799509	chr19:14799509:A:G	8.48143e-67	-1.99441	-2.35923	4.28088e-07	-2.07129	-2.51481
14799578	chr19:14799578:G:A	5.34559e-66	-6.92185e-10	-2.51266	3.26382e-06	-6.92185e-10	-2.55478
14799626	chr19:14799626:C:T	6.27759e-67	-2.12397	-2.53056	5.94462e-07	-1.89274	-2.36504
14799628	chr19:14799628:G:A	7.57973e-66	-2.16345	-4.09089e-09	4.92002e-06	-2.14437	-4.09089e-09
14799631	chr19:14799631:CAGA:C	1.594e-65	-6.92185e-10	-1.4201	1.10872e-05	-6.92185e-10	-1.33189
14799662	chr19:14799662:C:T	1.72558e-65	-6.92185e-10	-1.34078	1.19978e-05	-6.92185e-10	-1.25296
14799761	chr19:14799761:C:T	2.0475e-66	-1.7114	-1.76092	1.33822e-06	-1.39777	-2.04857
14799801	chr19:14799801:A:G	5.43509e-66	-6.92185e-10	-2.49606	3.28419e-06	-6.92185e-10	-2.54856
14799842	chr19:14799842:T:C	3.6807e-66	-2.02371	-0.862123	1.40944e-06	-2.08217	-1.31232
14800288	chr19:14800288:A:G	8.13717e-66	-6.92185e-10	-2.09249	3.48368e-06	-6.92185e-10	-2.48959
14800629	chr19:14800629:G:A	5.65576e-66	-6.92185e-10	-2.45626	3.26406e-06	-6.92185e-10	-2.55471
14800656	chr19:14800656:C:T	1.50536e-65	-6.92185e-10	-1.47732	1.05115e-05	-6.92185e-10	-1.38521
14800673	chr19:14800673:C:T	9.75312e-66	-6.92185e-10	-1.91134	7.78327e-06	-6.92185e-10	-1.6857
14801109	chr19:14801109:G:C	5.34935e-66	-6.92185e-10	-2.51196	3.84831e-06	-6.92185e-10	-2.39005
14801162	chr19:14801162:T:C	1.04021e-66	-1.94287	-2.20664	4.83494e-07	-2.0223	-2.4421
14801339	chr19:14801339:C:T	1.05944e-66	-2.0117	-2.11949	7.1851e-07	-2.03277	-2.03549
14801472	chr19:14801472:T:C	5.63109e-66	-2.46063	-4.09089e-09	3.64519e-06	-2.44427	-4.09089e-09
14801517	chr19:14801517:T:G	5.28841e-66	-6.92185e-10	-2.52341	3.72934e-06	-6.92185e-10	-2.42145
14801745	chr19:14801745:A:G	1.16636e-66	-1.92522	-2.10982	7.79253e-07	-1.95131	-2.03579
14801798	chr19:14801798:A:G	1.12816e-66	-1.93503	-2.13331	7.60221e-07	-1.9619	-2.04992
14801810	chr19:14801810:C:T	2.41146e-65	-6.92185e-10	-1.00612	7.57294e-06	-6.92185e-10	-1.7131
14801883	chr19:14801883:A:G	1.11119e-66	-1.93219	-2.15132	7.47191e-07	-1.9588	-2.07031
14802146	chr19:14802146:T:G	1.13914e-66	-1.92925	-2.12942	7.67671e-07	-1.95596	-2.04611
14802199	chr19:14802199:G:A	6.92607e-66	-2.25364	-4.09089e-09	3.65159e-06	-2.44252	-4.09089e-09
14802246	chr19:14802246:G:A	1.12151e-66	-1.94556	-2.1287	7.54705e-07	-1.97378	-2.04533
14802291	chr19:14802291:G:A	1.14932e-66	-1.92801	-2.12175	7.73956e-07	-1.9549	-2.03902
14802553	chr19:14802553:A:G	1.47712e-66	-1.46951	-2.32933	6.65971e-07	-1.62387	-2.52032
14802803	chr19:14802803:G:A	1.67815e-65	-6.92185e-10	-1.36866	8.33731e-06	-6.92185e-10	-1.61694
14803337	chr19:14803337:G:A	6.44073e-66	-2.32629	-4.09089e-09	4.42796e-06	-2.24974	-4.09089e-09
14803488	chr19:14803488:A:G	1.13209e-66	-1.95322	-2.11164	7.62741e-07	-1.9802	-2.02832
14803714	chr19:14803714:A:T	1.04216e-66	-1.91672	-2.23092	6.95673e-07	-1.94075	-2.15981
14803968	chr19:14803968:G:A	3.05569e-65	-6.92185e-10	-0.76934	2.79484e-05	-6.92185e-10	-0.407322
14804102	chr19:14804102:T:C	1.13289e-66	-1.97711	-2.08705	7.67818e-07	-2.00336	-1.99852
14804604	chr19:14804604:G:A	5.13889e-66	-6.92185e-10	-2.55209	3.27004e-06	-6.92185e-10	-2.55288
14804841	chr19:14804841:T:C	9.4046e-66	-6.92185e-10	-1.94773	4.59849e-06	-6.92185e-10	-2.21195
14805033	chr19:14805033:A:G	3.5827e-65	-6.92185e-10	-0.610231	1.28176e-05	-6.92185e-10	-1.18686
14805600	chr19:14805600:G:A	3.41363e-65	-6.92185e-10	-0.65857	1.24831e-05	-6.92185e-10	-1.2133
14805635	chr19:14805635:G:A	2.63613e-65	-6.92185e-10	-0.917034	8.07343e-06	-6.92185e-10	-1.6491
14805652	chr19:14805652:C:T	5.1462e-66	-6.92185e-10	-2.55067	3.26645e-06	-6.92185e-10	-2.55398
14805759	chr19:14805759:C:T	1.7212e-66	-2.38729	-1.25863	2.18934e-06	-2.32413	-0.629949
14805854	chr19:14805854:C:G	6.31796e-66	-6.92185e-10	-2.34554	3.73251e-06	-6.92185e-10	-2.4206
14806011	chr19:14806011:TACAG:T	5.12957e-66	-6.92185e-10	-2.55391	3.27775e-06	-6.92185e-10	-2.55052
14806157	chr19:14806157:C:T	9.36779e-67	-1.71293	-2.54131	4.76864e-07	-1.92457	-2.55364
14806177	chr19:14806177:T:C	5.13533e-66	-6.92185e-10	-2.55279	3.27781e-06	-6.92185e-10	-2.55051
14806526	chr19:14806526:C:T	9.89295e-66	-1.89711	-4.09089e-09	6.89981e-06	-1.80619	-4.09089e-09
14806807	chr19:14806807:C:T	5.15882e-66	-6.92185e-10	-2.54822	3.29727e-06	-6.92185e-10	-2.54458
14807178	chr19:14807178:C:A	1.35778e-66	-1.33722	-2.54586	7.8961e-07	-1.51918	-2.45471
14807505	chr19:14807505:A:G	2.97314e-65	-6.92185e-10	-0.796727	8.71279e-06	-6.92185e-10	-1.57289
14807528	chr19:14807528:A:G	1.53395e-65	-1.4585	-4.09089e-09	7.20904e-06	-1.76234	-4.09089e-09
14807981	chr19:14807981:TA:T	9.3662e-67	-1.73283	-2.52158	5.70961e-07	-1.92812	-2.37
14808160	chr19:14808160:T:C	1.06952e-66	-1.72952	-2.3922	9.04763e-07	-1.85143	-1.98633
14808272	chr19:14808272:T:C	5.29185e-66	-6.92185e-10	-2.52276	3.27696e-06	-6.92185e-10	-2.55076
14808359	chr19:14808359:A:T	9.46496e-67	-1.75815	-2.48577	5.10681e-07	-1.96865	-2.44104
14808676	chr19:14808676:C:T	6.07539e-66	-6.92185e-10	-2.38469	4.04532e-06	-6.92185e-10	-2.34012
14808694	chr19:14808694:T:TAC	4.94678e-67	-2.34434	-2.54844	3.48167e-07	-2.27496	-2.51779
14808712	chr19:14808712:TTCA:T	5.07246e-67	-2.32786	-2.53983	3.62171e-07	-2.25369	-2.49963
14808845	chr19:14808845:A:C	8.38958e-66	-2.06194	-4.09089e-09	4.51506e-06	-2.23026	-4.09089e-09
14808898	chr19:14808898:T:C	8.64619e-67	-1.81456	-2.51984	4.65718e-07	-2.01551	-2.48635
14809075	chr19:14809075:T:C	8.99482e-67	-1.75533	-2.53954	4.59164e-07	-1.9614	-2.55463
14809333	chr19:14809333:T:C	8.77708e-67	-1.77351	-2.54586	4.64127e-07	-1.98239	-2.52288
14809495	chr19:14809495:G:A	9.46736e-66	-1.94108	-4.09089e-09	6.07232e-06	-1.93394	-4.09089e-09
14809805	chr19:14809805:C:T	3.94376e-65	-6.92185e-10	-0.514213	1.08296e-05	-6.92185e-10	-1.3554
14810584	chr19:14810584:A:G	3.34904e-65	-6.92185e-10	-0.677674	9.50042e-06	-6.92185e-10	-1.48634
14810852	chr19:14810852:C:T	1.06438e-66	-2.06232	-2.06423	5.65226e-07	-2.0193	-2.28891
14811288	chr19:14811288:T:C	3.50584e-65	-6.92185e-10	-0.631917	9.84113e-06	-6.92185e-10	-1.45111
14811376	chr19:14811376:G:C	1.27553e-66	-1.53992	-2.40565	1.02679e-06	-1.71342	-1.99782
14811629	chr19:14811629:G:A	2.22021e-65	-6.92185e-10	-1.08874	8.58101e-06	-6.92185e-10	-1.58813
14811897	chr19:14811897:G:A	2.1257e-65	-6.92185e-10	-1.13225	8.28509e-06	-6.92185e-10	-1.62322
14812120	chr19:14812120:G:A	4.14035e-65	-6.92185e-10	-0.465566	1.08579e-05	-6.92185e-10	-1.35279
14813240	chr19:14813240:G:A	6.33154e-66	-2.34339	-4.09089e-09	3.84873e-06	-2.38994	-4.09089e-09
14813554	chr19:14813554:C:CA	8.82885e-66	-6.92185e-10	-2.01091	6.18241e-06	-6.92185e-10	-1.91597
14813759	chr19:14813759:A:G	6.8282e-67	-2.09087	-2.47958	3.96478e-07	-2.26111	-2.40171
14813768	chr19:14813768:C:T	5.81092e-66	-2.42919	-4.09089e-09	3.6554e-06	-2.44148	-4.09089e-09
14814063	chr19:14814063:A:G	2.22713e-66	-1.36755	-2.02067	2.32023e-06	-1.52757	-1.36844
14814229	chr19:14814229:A:AGTGAAAAGACAACCTATGGGTTGGCAGGAAACATTCACAAACCATC	4.0723e-65	-6.92185e-10	-0.482139	5.36189e-05	-6.92185e-10	0.244222
14814245	chr19:14814245:A:G	5.31112e-66	-6.92185e-10	-2.51913	3.45743e-06	-6.92185e-10	-2.49715
14814412	chr19:14814412:A:G	1.28321e-66	-1.43487	-2.5047	6.72192e-07	-1.61498	-2.51991
14814724	chr19:14814724:C:T	5.90838e-66	-6.92185e-10	-2.41256	4.02339e-06	-6.92185e-10	-2.34556
14814814	chr19:14814814:C:T	1.24131e-66	-1.42757	-2.5452	6.55109e-07	-1.6085	-2.55213
14814829	chr19:14814829:AC:A	3.13322e-65	-6.92185e-10	-0.744287	1.12861e-05	-6.92185e-10	-1.31411
14815667	chr19:14815667:A:G	6.9651e-66	-6.92185e-10	-2.24802	5.1938e-06	-6.92185e-10	-2.09021
14815727	chr19:14815727:T:C	1.5502e-66	-1.35435	-2.3962	7.5657e-07	-1.5443	-2.47234
14816282	chr19:14816282:G:T	7.24944e-66	-6.92185e-10	-2.20801	4.96874e-06	-6.92185e-10	-2.13451
14816381	chr19:14816381:G:A	5.21633e-66	-6.92185e-10	-2.53714	3.37849e-06	-6.92185e-10	-2.52025
14816474	chr19:14816474:G:A	5.2336e-66	-6.92185e-10	-2.53383	3.68523e-06	-6.92185e-10	-2.43335
14816486	chr19:14816486:T:G	2.04709e-65	-6.92185e-10	-1.16993	4.98071e-05	-6.92185e-10	0.170478
14817171	chr19:14817171:G:A	1.86062e-65	-6.92185e-10	-1.26544	1.39203e-05	-6.92185e-10	-1.10433
14817401	chr19:14817401:G:A	5.20078e-65	-6.92185e-10	-0.237539	6.97144e-05	-6.92185e-10	0.506727
14817466	chr19:14817466:G:A	5.12468e-66	-6.92185e-10	-2.55486	3.28787e-06	-6.92185e-10	-2.54744
14818014	chr19:14818014:G:A	4.79121e-67	-2.38439	-2.54034	3.01356e-07	-2.42137	-2.51578
14818357	chr19:14818357:G:A	8.59422e-67	-2.45763	-1.8828	7.15625e-07	-2.44599	-1.62629
14819022	chr19:14819022:A:G	1.30267e-65	-6.92185e-10	-1.62193	5.2569e-06	-6.92185e-10	-2.07814
14819435	chr19:14819435:C:T	1.5901e-66	-2.46285	-1.26229	1.68106e-06	-2.40196	-0.816297
14819937	chr19:14819937:C:T	6.55025e-65	-6.92185e-10	-0.00684359	7.79717e-05	-6.92185e-10	0.618665
14820031	chr19:14820031:C:T	1.451e-66	-2.4333	-1.38338	1.66574e-06	-2.27281	-0.954597
14820249	chr19:14820249:A:G	5.14528e-66	-6.92185e-10	-2.55085	3.47439e-06	-6.92185e-10	-2.49226
14820374	chr19:14820374:A:G	6.83521e-66	-6.92185e-10	-2.26685	4.88313e-06	-6.92185e-10	-2.15189
14820701	chr19:14820701:T:A	9.05193e-66	-6.92185e-10	-1.98595	8.68964e-06	-6.92185e-10	-1.57555
14820738	chr19:14820738:C:T	1.18837e-66	-2.30197	-1.71438	5.95154e-07	-2.38679	-1.86982
14821023	chr19:14821023:G:A	4.64702e-67	-2.40183	-2.55347	2.85847e-07	-2.43597	-2.55401
14821232	chr19:14821232:C:G	6.1171e-65	-6.92185e-10	-0.0752583	8.21977e-05	-6.92185e-10	0.671447
14821413	chr19:14821413:G:A	2.22213e-65	-6.92185e-10	-1.08788	2.21956e-05	-6.92185e-10	-0.637788
14821582	chr19:14821582:C:T	5.13851e-66	-6.92185e-10	-2.55217	3.32774e-06	-6.92185e-10	-2.53539
14821675	chr19:14821675:T:C	2.44966e-65	-6.92185e-10	-0.990397	2.48142e-05	-6.92185e-10	-0.526264
14822071	chr19:14822071:G:A	3.4908e-66	-2.31878	-0.620022	5.34945e-06	-2.26197	0.201284
14822145	chr19:14822145:A:G	1.03457e-66	-2.40082	-1.75412	1.15214e-06	-2.46061	-1.13546
14822235	chr19:14822235:A:G	5.65028e-66	-6.92185e-10	-2.45723	3.47773e-06	-6.92185e-10	-2.4913
14822335	chr19:14822335:C:T	1.92393e-66	-2.42886	-1.1057	2.35371e-06	-2.07106	-0.810627
14822518	chr19:14822518:G:A	5.38574e-66	-6.92185e-10	-2.50518	3.28028e-06	-6.92185e-10	-2.54975
14822931	chr19:14822931:G:A	6.36909e-66	-2.31393	-0.0235488	1.0725e-05	-2.25501	0.889903
14823163	chr19:14823163:C:T	5.9409e-66	-2.40707	-4.09089e-09	3.73539e-06	-2.41983	-4.09089e-09
14823272	chr19:14823272:G:A	2.6399e-66	-2.24389	-0.974303	3.54029e-06	-1.77244	-0.701029
14823296	chr19:14823296:T:TA	1.50294e-66	-2.38257	-1.39893	1.78498e-06	-2.44964	-0.708639
14823442	chr19:14823442:A:G	4.67262e-67	-2.45621	-2.49359	3.15294e-07	-2.44563	-2.4463
14823570	chr19:14823570:G:A	1.07141e-66	-2.39152	-1.72843	1.01606e-06	-2.45634	-1.26542
14823631	chr19:14823631:C:T	5.46299e-66	-6.92185e-10	-2.49094	4.9672e-06	-6.92185e-10	-2.13482
14824079	chr19:14824079:A:G	1.38276e-66	-2.36154	-1.50332	1.58248e-06	-2.43879	-0.839893
14824423	chr19:14824423:A:G	5.63181e-66	-2.4605	-4.09089e-09	5.62531e-06	-2.0104	-4.09089e-09
14824450	chr19:14824450:C:T	5.93465e-66	-6.92185e-10	-2.40812	5.96326e-06	-6.92185e-10	-1.95206
14824553	chr19:14824553:T:G	1.05716e-65	-1.83076	-4.09089e-09	6.3019e-06	-1.89683	-4.09089e-09
14824678	chr19:14824678:G:A	1.40941e-66	-2.3739	-1.47186	1.63151e-06	-2.4447	-0.803475
14824860	chr19:14824860:A:G	6.53296e-67	-2.43293	-2.18173	3.12585e-07	-2.46273	-2.43782
14825095	chr19:14825095:G:A	5.19712e-66	-6.92185e-10	-2.54083	4.31032e-06	-6.92185e-10	-2.27667
14825098	chr19:14825098:G:A	7.03098e-65	-6.92185e-10	0.0639784	0.000117497	-6.92185e-10	1.02873
14825382	chr19:14825382:C:T	7.65383e-67	-2.3766	-2.07972	4.71622e-07	-2.45188	-2.03738
14825425	chr19:14825425:A:G	8.81721e-67	-2.37712	-1.93769	8.02232e-07	-2.44987	-1.50817
14825812	chr19:14825812:A:G	5.17403e-66	-6.92185e-10	-2.54528	3.28764e-06	-6.92185e-10	-2.54751
14825946	chr19:14825946:T:C	5.12465e-66	-6.92185e-10	-2.55487	3.28738e-06	-6.92185e-10	-2.54759
14825996	chr19:14825996:G:A	5.30074e-66	-6.92185e-10	-2.52109	3.47368e-06	-6.92185e-10	-2.49246
14826854	chr19:14826854:A:T	6.33262e-66	-2.34322	-4.09089e-09	4.31789e-06	-2.27491	-4.09089e-09
14827061	chr19:14827061:A:C	8.81068e-66	-2.01297	-4.09089e-09	5.37514e-06	-2.0559	-4.09089e-09
14827100	chr19:14827100:T:G	7.71066e-66	-2.26802	0.121687	1.34402e-05	-2.20167	1.06224
14827132	chr19:14827132:G:A	4.62132e-67	-2.44661	-2.51423	3.10484e-07	-2.43325	-2.47405
14827175	chr19:14827175:T:C	5.16801e-66	-6.92185e-10	-2.54644	4.15687e-06	-6.92185e-10	-2.31292
14827609	chr19:14827609:C:G	5.61912e-66	-2.46276	-4.09089e-09	3.57829e-06	-2.4628	-4.09089e-09
14827725	chr19:14827725:C:T	1.11836e-65	-6.92185e-10	-1.77449	7.56377e-06	-6.92185e-10	-1.71431
14827804	chr19:14827804:T:C	1.28325e-66	-2.36932	-1.57022	1.43938e-06	-2.44315	-0.930314
14829256	chr19:14829256:C:T	5.20173e-66	-6.92185e-10	-2.53994	3.44529e-06	-6.92185e-10	-2.50067
14829586	chr19:14829586:T:C	5.19419e-66	-6.92185e-10	-2.54139	4.25719e-06	-6.92185e-10	-2.28907
14829683	chr19:14829683:T:C	4.69127e-67	-2.45111	-2.4947	3.17958e-07	-2.43796	-2.44556
14829687	chr19:14829687:C:G	1.40266e-66	-2.38372	-1.46684	1.64123e-06	-2.44798	-0.794251
14830015	chr19:14830015:G:A	1.21596e-66	-2.38989	-1.6035	1.37506e-06	-2.4501	-0.969088
14830297	chr19:14830297:T:C	1.49221e-66	-2.41559	-1.37309	2.2725e-06	-2.36871	-0.548084
14830395	chr19:14830395:C:A	3.7525e-66	-2.17776	-0.688753	1.44662e-05	-1.78618	0.720312
14830507	chr19:14830507:A:T	5.06047e-67	-2.39979	-2.47027	4.00882e-07	-2.45441	-2.19736
14830578	chr19:14830578:A:T	7.04627e-66	-2.23643	-4.09089e-09	4.8921e-06	-2.15006	-4.09089e-09
14830633	chr19:14830633:A:G	5.69424e-66	-2.44948	-4.09089e-09	3.60376e-06	-2.4557	-4.09089e-09
14830792	chr19:14830792:A:G	4.61138e-67	-2.45028	-2.51271	2.82633e-07	-2.45954	-2.54175
14831278	chr19:14831278:T:C	7.02017e-67	-2.31333	-2.2294	6.41865e-07	-2.22841	-1.95264
14831341	chr19:14831341:A:G	6.80119e-67	-2.2982	-2.27622	6.0186e-07	-2.21422	-2.03119
14831475	chr19:14831475:C:T	5.45665e-66	-6.92185e-10	-2.4921	3.36529e-06	-6.92185e-10	-2.52416
14831513	chr19:14831513:T:C	6.88853e-67	-2.34735	-2.21431	6.1099e-07	-2.27084	-1.95951
14831601	chr19:14831601:T:C	8.4339e-67	-2.26549	-2.09377	8.13454e-07	-2.16963	-1.77452
14831606	chr19:14831606:G:A	1.31171e-64	-6.92185e-10	0.687573	0.00010303	-6.92185e-10	0.897342
14831664	chr19:14831664:C:T	5.31066e-66	-6.92185e-10	-2.51922	4.22818e-06	-6.92185e-10	-2.29591
14831685	chr19:14831685:C:T	8.37909e-67	-2.24375	-2.12203	7.98963e-07	-2.14176	-1.82036
14831725	chr19:14831725:G:A	5.87021e-67	-2.17695	-2.54468	3.58954e-07	-2.21196	-2.55028
14831812	chr19:14831812:T:G	8.42054e-67	-2.24819	-2.11265	8.05004e-07	-2.14731	-1.80728
14831860	chr19:14831860:C:T	8.28203e-67	-2.25498	-2.12245	7.87049e-07	-2.15557	-1.82157
14831879	chr19:14831879:G:A	5.11407e-67	-2.31875	-2.54078	2.9305e-07	-2.45425	-2.51084
14832175	chr19:14832175:G:A	5.99805e-66	-6.92185e-10	-2.3975	4.03269e-06	-6.92185e-10	-2.34325
14832754	chr19:14832754:G:A	5.38764e-66	-6.92185e-10	-2.50482	4.36858e-06	-6.92185e-10	-2.26324
14832963	chr19:14832963:A:G	5.44296e-67	-2.43226	-2.36493	3.52048e-07	-2.41207	-2.36959
14833184	chr19:14833184:A:AAAC	8.68621e-66	-2.0272	-4.09089e-09	4.30548e-06	-2.27779	-4.09089e-09
14833231	chr19:14833231:C:A	5.81191e-67	-2.44041	-2.29119	6.24452e-07	-1.93667	-2.27189
14833306	chr19:14833306:C:T	5.14871e-66	-6.92185e-10	-2.55019	3.26468e-06	-6.92185e-10	-2.55452
14833427	chr19:14833427:C:A	5.90224e-67	-2.1755	-2.54069	3.60703e-07	-2.21063	-2.54675
14833473	chr19:14833473:C:T	7.66459e-66	-2.15232	-4.09089e-09	5.2268e-06	-2.08388	-4.09089e-09
14833630	chr19:14833630:T:A	5.497e-67	-2.46282	-2.32449	5.80024e-07	-2.10682	-2.17554
14833698	chr19:14833698:G:A	4.90756e-67	-2.36918	-2.53156	3.0038e-07	-2.43474	-2.50565
14834078	chr19:14834078:G:T	5.22999e-66	-6.92185e-10	-2.53452	3.27388e-06	-6.92185e-10	-2.55171
14834090	chr19:14834090:T:A	4.73562e-67	-2.45828	-2.47813	2.87806e-07	-2.43622	-2.54693
14834477	chr19:14834477:C:T	6.38487e-66	-6.92185e-10	-2.335	4.40721e-06	-6.92185e-10	-2.25444
14834649	chr19:14834649:T:G	5.65869e-66	-6.92185e-10	-2.45574	4.92422e-06	-6.92185e-10	-2.14351
14834660	chr19:14834660:G:GA	1.11698e-66	-2.41056	-1.66775	8.5941e-07	-2.37008	-1.51911
14834994	chr19:14834994:C:T	5.15116e-66	-6.92185e-10	-2.54971	3.81449e-06	-6.92185e-10	-2.39887
14835190	chr19:14835190:C:T	1.48191e-65	-1.49302	-4.09089e-09	7.78611e-06	-1.68534	-4.09089e-09
14835205	chr19:14835205:T:C	5.23589e-67	-2.35675	-2.47924	3.65439e-07	-2.44392	-2.30042
14835263	chr19:14835263:G:C	5.60246e-67	-2.43205	-2.33626	3.62727e-07	-2.41225	-2.33953
14835651	chr19:14835651:C:T	1.03633e-65	-6.92185e-10	-1.85066	7.94072e-06	-6.92185e-10	-1.66568
14835706	chr19:14835706:G:A	5.14149e-66	-6.92185e-10	-2.55159	3.2797e-06	-6.92185e-10	-2.54993
14835916	chr19:14835916:T:G	1.05939e-65	-6.92185e-10	-1.82865	8.31551e-06	-6.92185e-10	-1.61956
14836381	chr19:14836381:T:C	5.06289e-67	-2.44393	-2.42565	4.42967e-07	-2.36113	-2.19081
14836981	chr19:14836981:C:T	9.74899e-66	-6.92185e-10	-1.91177	6.53367e-06	-6.92185e-10	-1.86071
14837010	chr19:14837010:G:A	5.12468e-66	-6.92185e-10	-2.55486	3.26364e-06	-6.92185e-10	-2.55484
14837024	chr19:14837024:G:A	1.73692e-65	-6.92185e-10	-1.33423	1.3422e-05	-6.92185e-10	-1.14079
14837403	chr19:14837403:T:C	4.6612e-67	-2.43435	-2.5179	4.40559e-07	-2.06191	-2.49548
14837521	chr19:14837521:AG:A	5.21334e-66	-6.92185e-10	-2.53771	3.27344e-06	-6.92185e-10	-2.55184
14837744	chr19:14837744:A:G	2.28575e-66	-2.46283	-0.899403	2.27709e-06	-2.29663	-0.618158
14838141	chr19:14838141:A:C	6.95569e-64	-6.92185e-10	2.3558	0.000654457	-6.92185e-10	2.74613
14838417	chr19:14838417:A:G	8.5217e-66	-6.92185e-10	-2.04632	5.24922e-06	-6.92185e-10	-2.0796
14838441	chr19:14838441:T:C	7.47678e-66	-2.17713	-4.09089e-09	5.36442e-06	-2.05789	-4.09089e-09
14838555	chr19:14838555:A:G	5.67573e-66	-2.45273	-4.09089e-09	3.67129e-06	-2.43714	-4.09089e-09
14838727	chr19:14838727:G:A	4.89792e-66	-2.4628	-0.137324	6.50449e-06	-2.43926	0.574076
14838962	chr19:14838962:G:T	7.63448e-67	-2.41508	-2.04376	3.01489e-07	-2.45541	-2.4813
14839052	chr19:14839052:A:C	7.1143e-66	-2.22683	-4.09089e-09	5.05328e-06	-2.11764	-4.09089e-09
14839313	chr19:14839313:C:T	5.12869e-66	-6.92185e-10	-2.55408	3.26378e-06	-6.92185e-10	-2.55479
14839429	chr19:14839429:T:C	3.15785e-64	-6.92185e-10	1.56613	0.000416976	-6.92185e-10	2.29535
14839465	chr19:14839465:T:C	6.05984e-66	-2.38725	-4.09089e-09	3.7548e-06	-2.41464	-4.09089e-09
14839616	chr19:14839616:C:A	7.00545e-66	-2.41659	0.174347	6.17215e-06	-2.41208	0.494442
14839621	chr19:14839621:C:T	1.37521e-66	-2.4182	-1.45212	1.17309e-06	-2.43241	-1.14562
14839820	chr19:14839820:T:A	1.39462e-66	-2.40549	-1.45083	1.13878e-06	-2.44112	-1.1666
14840395	chr19:14840395:TC:T	5.12629e-66	-6.92185e-10	-2.55455	3.26355e-06	-6.92185e-10	-2.55487
14840653	chr19:14840653:G:A	5.13457e-66	-6.92185e-10	-2.55294	3.26558e-06	-6.92185e-10	-2.55424
14840680	chr19:14840680:A:G	1.05239e-66	-2.19767	-1.94021	1.11694e-06	-2.3092	-1.31789
14840745	chr19:14840745:A:G	5.21889e-67	-2.42605	-2.41318	4.36367e-07	-2.46213	-2.10483
14840749	chr19:14840749:C:T	7.88668e-66	-2.3989	0.275143	7.01676e-06	-2.39453	0.605155
14840793	chr19:14840793:G:A	7.3569e-67	-2.38398	-2.1119	7.12751e-07	-2.428	-1.64831
14840803	chr19:14840803:G:C	5.1435e-66	-6.92185e-10	-2.5512	3.28698e-06	-6.92185e-10	-2.54771
14840859	chr19:14840859:T:C	3.38512e-64	-6.92185e-10	1.63563	0.00044718	-6.92185e-10	2.36528
14840868	chr19:14840868:C:T	7.02628e-66	-2.43437	0.195098	6.16633e-06	-2.4323	0.513721
14841062	chr19:14841062:A:T	5.28333e-66	-6.92185e-10	-2.52437	3.63308e-06	-6.92185e-10	-2.4476
14841067	chr19:14841067:C:T	5.29018e-66	-6.92185e-10	-2.52308	3.64312e-06	-6.92185e-10	-2.44484
14841070	chr19:14841070:T:A	5.29572e-66	-6.92185e-10	-2.52203	3.64873e-06	-6.92185e-10	-2.4433
14841072	chr19:14841072:T:G	5.27917e-66	-6.92185e-10	-2.52516	3.62751e-06	-6.92185e-10	-2.44913
14841077	chr19:14841077:A:G	5.03854e-67	-2.39861	-2.47579	2.87481e-07	-2.44054	-2.54374
14841086	chr19:14841086:G:T	6.37131e-65	-2.24377	2.20922	2.24809e-05	-2.39035	1.76534
14841331	chr19:14841331:G:C	5.27491e-66	-6.92185e-10	-2.52597	3.62235e-06	-6.92185e-10	-2.45056
14841426	chr19:14841426:A:G	7.84887e-67	-2.36152	-2.06963	4.96371e-07	-2.43677	-2.00134
14841748	chr19:14841748:G:T	9.09723e-67	-2.33131	-1.95224	5.73773e-07	-2.42063	-1.87257
14841771	chr19:14841771:A:G	6.30164e-66	-6.92185e-10	-2.34812	6.07935e-06	-6.92185e-10	-1.93278
14842053	chr19:14842053:T:C	8.69725e-67	-2.34356	-1.98495	5.42232e-07	-2.4275	-1.92224
14842274	chr19:14842274:T:C	6.21276e-67	-2.41822	-2.24669	3.83793e-07	-2.44367	-2.25166
14842571	chr19:14842571:G:A	5.55839e-66	-6.92185e-10	-2.47362	3.89857e-06	-6.92185e-10	-2.37707
14842591	chr19:14842591:C:T	7.8099e-66	-2.13354	-4.09089e-09	5.62807e-06	-2.00991	-4.09089e-09
14843691	chr19:14843691:A:G	4.56589e-67	-2.43147	-2.54143	2.91805e-07	-2.41467	-2.55468
14843788	chr19:14843788:T:C	7.96675e-67	-2.30936	-2.10688	4.99275e-07	-2.4608	-1.97148
14844044	chr19:14844044:A:G	5.56121e-67	-2.45846	-2.31724	3.75258e-07	-2.38418	-2.33364
14844748	chr19:14844748:T:C	6.4117e-67	-2.45838	-2.17501	4.4818e-07	-2.33154	-2.2087
14845413	chr19:14845413:T:C	3.55437e-65	-6.92185e-10	-0.618169	3.82993e-05	-6.92185e-10	-0.0922485
14845473	chr19:14845473:T:A	5.80432e-66	-6.92185e-10	-2.43033	3.55167e-06	-6.92185e-10	-2.47026
14845588	chr19:14845588:T:G	7.51917e-66	-6.92185e-10	-2.17148	6.22119e-06	-6.92185e-10	-1.90972
14845805	chr19:14845805:T:C	6.20056e-66	-6.92185e-10	-2.36429	4.572e-06	-6.92185e-10	-2.21773
14845915	chr19:14845915:G:A	7.53975e-66	-6.92185e-10	-2.16874	6.24454e-06	-6.92185e-10	-1.90597
14846149	chr19:14846149:C:T	1.42368e-66	-2.31146	-1.52423	2.01755e-06	-2.46207	-0.573731
14846603	chr19:14846603:G:A	5.02223e-66	-2.27047	-0.30459	6.86395e-06	-2.36521	0.553818
14846997	chr19:14846997:T:C	1.35199e-65	-1.58477	-4.09089e-09	8.52794e-06	-1.59433	-4.09089e-09
14847230	chr19:14847230:G:T	4.63864e-67	-2.41375	-2.54335	2.98157e-07	-2.3936	-2.55422
14847552	chr19:14847552:C:T	1.33096e-66	-2.45655	-1.44648	2.19812e-06	-2.42294	-0.52714
14847633	chr19:14847633:C:T	7.99774e-66	-2.10977	-4.09089e-09	5.44679e-06	-2.04265	-4.09089e-09
14847653	chr19:14847653:A:G	4.97409e-67	-2.41977	-2.46751	2.89971e-07	-2.46275	-2.51291
14847700	chr19:14847700:G:A	1.19988e-65	-6.92185e-10	-1.70413	7.92688e-06	-6.92185e-10	-1.66742
14847760	chr19:14847760:T:C	5.17441e-67	-2.4517	-2.39609	3.57154e-07	-2.29641	-2.47086
14847947	chr19:14847947:AC:A	4.99703e-65	-6.92185e-10	-0.277504	5.71757e-05	-6.92185e-10	0.308449
14847951	chr19:14847951:T:G	5.82015e-65	-6.92185e-10	-0.125022	6.56442e-05	-6.92185e-10	0.446569
14847963	chr19:14847963:A:C	5.22992e-66	-6.92185e-10	-2.53454	3.32927e-06	-6.92185e-10	-2.53493
14848487	chr19:14848487:C:A	4.59949e-67	-2.44259	-2.52298	2.80752e-07	-2.4599	-2.54806
14849049	chr19:14849049:G:A	6.26442e-66	-6.92185e-10	-2.35405	4.87918e-06	-6.92185e-10	-2.1527
14849146	chr19:14849146:T:A	6.8949e-67	-2.04581	-2.51492	4.36446e-07	-2.10154	-2.46523
14849164	chr19:14849164:A:T	3.18945e-66	-2.30846	-0.720621	4.51956e-06	-2.4413	0.212029
14849250	chr19:14849250:T:C	7.01842e-67	-2.03704	-2.50594	4.45497e-07	-2.09324	-2.45301
14849282	chr19:14849282:T:C	5.33598e-66	-6.92185e-10	-2.51446	3.76417e-06	-6.92185e-10	-2.41215
14849310	chr19:14849310:G:A	6.77602e-67	-2.06318	-2.51494	4.29714e-07	-2.11685	-2.46546
14849327	chr19:14849327:A:T	4.99978e-67	-2.46198	-2.42014	3.40746e-07	-2.38241	-2.43188
14849498	chr19:14849498:C:T	5.62143e-66	-2.46235	-4.09089e-09	3.7143e-06	-2.42549	-4.09089e-09
14850059	chr19:14850059:C:T	6.78595e-67	-2.43678	-2.13988	7.02141e-07	-2.22835	-1.86295
14850240	chr19:14850240:T:C	5.15764e-67	-2.4626	-2.38843	5.32205e-07	-2.26451	-2.1039
14850572	chr19:14850572:T:A	5.3089e-66	-6.92185e-10	-2.51955	3.39335e-06	-6.92185e-10	-2.51586
14850577	chr19:14850577:A:G	5.76095e-67	-2.23336	-2.50706	3.80965e-07	-2.22881	-2.47392
14850580	chr19:14850580:A:C	6.02282e-67	-2.46273	-2.23323	1.23569e-06	-2.2903	-1.23574
14850776	chr19:14850776:G:A	2.68999e-66	-2.31536	-0.884036	2.60215e-06	-2.4106	-0.370746
14850945	chr19:14850945:G:T	7.05641e-66	-6.92185e-10	-2.235	4.95476e-06	-6.92185e-10	-2.13733
14851076	chr19:14851076:G:A	7.14225e-67	-2.27215	-2.25334	4.89165e-07	-2.27052	-2.18222
14851093	chr19:14851093:T:C	2.24756e-66	-2.42283	-0.956261	1.82719e-06	-2.46062	-0.674284
14851098	chr19:14851098:T:A	2.2459e-66	-2.42432	-0.955507	1.82799e-06	-2.461	-0.673466
14851111	chr19:14851111:T:C	4.45936e-67	-2.44222	-2.55429	2.91541e-07	-2.42836	-2.54189
14851189	chr19:14851189:T:C	5.20128e-67	-2.46285	-2.37976	8.82863e-07	-2.29611	-1.56615
14851509	chr19:14851509:A:G	2.13063e-66	-2.43438	-0.998138	1.74047e-06	-2.46261	-0.720915
14851520	chr19:14851520:C:T	6.96528e-67	-2.39108	-2.1595	3.73714e-07	-2.45772	-2.26423
14851625	chr19:14851625:G:A	6.85766e-67	-2.41674	-2.14941	3.73879e-07	-2.46231	-2.25919
14851712	chr19:14851712:C:T	1.71113e-65	-6.92185e-10	-1.34919	1.60925e-05	-6.92185e-10	-0.959325
14852136	chr19:14852136:C:T	7.43765e-66	-6.92185e-10	-2.18238	6.1429e-06	-6.92185e-10	-1.92238
14852279	chr19:14852279:A:T	7.9146e-66	-6.92185e-10	-2.12022	6.64688e-06	-6.92185e-10	-1.84353
14852286	chr19:14852286:G:A	3.02011e-66	-2.29934	-0.784295	2.69357e-06	-2.33892	-0.407896
14852340	chr19:14852340:C:T	7.19733e-67	-2.34827	-2.16954	5.23261e-07	-2.37277	-2.01259
14852456	chr19:14852456:T:G	2.48738e-65	-6.92185e-10	-0.975115	2.40714e-05	-6.92185e-10	-0.556657
14852518	chr19:14852518:G:A	5.30591e-66	-6.92185e-10	-2.52011	3.39154e-06	-6.92185e-10	-2.5164
14852581	chr19:14852581:G:A	5.39124e-67	-2.46283	-2.34392	9.59639e-07	-2.30131	-1.47757
14852825	chr19:14852825:G:A	5.44842e-67	-2.46265	-2.33354	9.54461e-07	-2.29479	-1.4895
14852920	chr19:14852920:T:C	6.73046e-67	-2.38052	-2.20435	4.8918e-07	-2.40067	-2.05204
14853100	chr19:14853100:T:A	5.15204e-66	-6.92185e-10	-2.54954	3.29381e-06	-6.92185e-10	-2.54563
14853183	chr19:14853183:C:A	1.32035e-65	-6.92185e-10	-1.60845	8.00167e-06	-6.92185e-10	-1.65803
14853283	chr19:14853283:C:A	4.49856e-67	-2.43831	-2.54945	2.90572e-07	-2.42347	-2.55012
14853316	chr19:14853316:ACT:A	7.04543e-67	-2.4117	-2.12744	3.81271e-07	-2.46165	-2.24028
14853731	chr19:14853731:A:G	5.28277e-67	-2.42515	-2.40191	3.84193e-07	-2.21605	-2.47824
14854042	chr19:14854042:C:T	5.78138e-66	-6.92185e-10	-2.43429	3.39471e-06	-6.92185e-10	-2.51546
14854154	chr19:14854154:G:T	9.50544e-66	-1.93707	-4.09089e-09	6.17044e-06	-1.91791	-4.09089e-09
14854417	chr19:14854417:T:C	6.01264e-67	-2.301	-2.39666	4.12328e-07	-2.30062	-2.323
14854816	chr19:14854816:C:G	7.31241e-67	-2.26997	-2.23198	5.02835e-07	-2.26825	-2.15692
14854837	chr19:14854837:C:T	5.32063e-67	-2.45829	-2.36163	3.46618e-07	-2.42445	-2.37276
14855250	chr19:14855250:A:G	5.99735e-66	-6.92185e-10	-2.39762	4.14581e-06	-6.92185e-10	-2.31558
14855417	chr19:14855417:G:A	3.3872e-65	-6.92185e-10	-0.666344	3.48904e-05	-6.92185e-10	-0.185468
14855471	chr19:14855471:C:T	5.64708e-67	-2.27471	-2.48567	3.01811e-07	-2.39808	-2.53755
14855477	chr19:14855477:G:A	5.45011e-67	-2.46276	-2.33312	9.83295e-07	-2.29774	-1.45679
14855503	chr19:14855503:G:A	1.24165e-65	-6.92185e-10	-1.66991	7.55723e-06	-6.92185e-10	-1.71518
14855709	chr19:14855709:G:T	5.12508e-66	-6.92185e-10	-2.55479	3.31398e-06	-6.92185e-10	-2.53953
14855882	chr19:14855882:A:G	5.4232e-67	-2.46148	-2.33936	3.50411e-07	-2.43537	-2.35095
14856294	chr19:14856294:T:G	6.19278e-67	-2.28445	-2.38368	4.26969e-07	-2.28743	-2.3013
14856318	chr19:14856318:C:T	6.19595e-67	-2.27848	-2.38914	4.27146e-07	-2.28136	-2.30695
14856392	chr19:14856392:T:C	9.47956e-66	-1.93979	-4.09089e-09	4.21411e-06	-2.29924	-4.09089e-09
14856545	chr19:14856545:C:A	5.42445e-66	-6.92185e-10	-2.49802	3.36207e-06	-6.92185e-10	-2.52512
14856660	chr19:14856660:C:T	1.38087e-65	-6.92185e-10	-1.56364	7.23473e-06	-6.92185e-10	-1.75879
14856912	chr19:14856912:G:A	8.66508e-66	-6.92185e-10	-2.02963	4.59303e-06	-6.92185e-10	-2.21314
14856975	chr19:14856975:T:G	5.1288e-66	-6.92185e-10	-2.55406	3.31366e-06	-6.92185e-10	-2.53963
14856989	chr19:14856989:G:T	1.04976e-66	-2.4507	-1.68968	7.30228e-07	-2.46156	-1.59052
14857120	chr19:14857120:G:A	7.37823e-66	-2.1904	-4.09089e-09	4.61434e-06	-2.20851	-4.09089e-09
14857129	chr19:14857129:G:T	5.44056e-66	-6.92185e-10	-2.49505	3.36909e-06	-6.92185e-10	-2.52304
14857222	chr19:14857222:T:G	5.43635e-66	-6.92185e-10	-2.49582	3.36719e-06	-6.92185e-10	-2.5236
14857428	chr19:14857428:C:G	5.43826e-66	-6.92185e-10	-2.49547	3.36816e-06	-6.92185e-10	-2.52331
14857468	chr19:14857468:G:A	5.95607e-66	-6.92185e-10	-2.40452	3.82395e-06	-6.92185e-10	-2.3964
14857557	chr19:14857557:C:T	5.59401e-67	-2.37883	-2.39099	6.86541e-07	-2.44824	-1.66553
14857702	chr19:14857702:C:T	1.83387e-65	-1.27992	-4.09089e-09	1.35798e-05	-1.1291	-4.09089e-09
14858072	chr19:14858072:C:T	5.54231e-66	-6.92185e-10	-2.47652	3.42442e-06	-6.92185e-10	-2.50675
14858410	chr19:14858410:A:G	6.49546e-67	-2.46109	-2.15932	4.08976e-07	-2.45067	-2.1811
14858472	chr19:14858472:G:C	5.54896e-66	-6.92185e-10	-2.47532	3.42764e-06	-6.92185e-10	-2.50581
14858728	chr19:14858728:A:G	5.13314e-66	-6.92185e-10	-2.55321	3.2651e-06	-6.92185e-10	-2.55439
14859090	chr19:14859090:T:C	6.78368e-67	-2.2128	-2.36419	4.59968e-07	-2.25573	-2.25855
14859170	chr19:14859170:A:G	5.54203e-66	-6.92185e-10	-2.47657	3.42427e-06	-6.92185e-10	-2.50679
14859381	chr19:14859381:A:T	5.90729e-67	-2.37349	-2.34184	4.3801e-07	-2.46197	-2.10122
14859401	chr19:14859401:A:G	5.92496e-67	-2.37827	-2.33407	4.43212e-07	-2.46239	-2.089
14859489	chr19:14859489:G:A	7.06018e-67	-2.16275	-2.37429	4.75301e-07	-2.21014	-2.27135
14859546	chr19:14859546:C:G	5.89301e-66	-6.92185e-10	-2.41517	3.77922e-06	-6.92185e-10	-2.40816
14859629	chr19:14859629:T:C	6.20609e-67	-2.37215	-2.29384	4.61847e-07	-2.46172	-2.04848
14859693	chr19:14859693:T:C	5.51872e-66	-6.92185e-10	-2.48079	3.97961e-06	-6.92185e-10	-2.3565
14859750	chr19:14859750:G:A	1.30543e-65	-6.92185e-10	-1.61981	7.7938e-06	-6.92185e-10	-1.68435
14859875	chr19:14859875:G:A	5.53297e-66	-6.92185e-10	-2.47821	3.42084e-06	-6.92185e-10	-2.5078
14859876	chr19:14859876:G:C	7.22415e-66	-6.92185e-10	-2.2115	5.88854e-06	-6.92185e-10	-1.96467
14859905	chr19:14859905:A:G	5.51637e-66	-6.92185e-10	-2.48121	3.41122e-06	-6.92185e-10	-2.51061
14859909	chr19:14859909:T:C	5.52678e-66	-6.92185e-10	-2.47933	3.41704e-06	-6.92185e-10	-2.50891
14860078	chr19:14860078:T:C	5.51232e-66	-6.92185e-10	-2.48195	3.37624e-06	-6.92185e-10	-2.52092
14860238	chr19:14860238:T:C	5.63271e-66	-6.92185e-10	-2.46034	3.46853e-06	-6.92185e-10	-2.49395
14860258	chr19:14860258:G:A	5.62559e-66	-6.92185e-10	-2.46161	3.46487e-06	-6.92185e-10	-2.49501
14860314	chr19:14860314:A:T	5.53685e-66	-6.92185e-10	-2.47751	3.42156e-06	-6.92185e-10	-2.50758
14860391	chr19:14860391:C:T	9.02268e-67	-2.44943	-1.84235	6.18587e-07	-2.4619	-1.7561
14860664	chr19:14860664:A:AGAT	5.77166e-67	-2.35828	-2.38028	4.14002e-07	-2.45952	-2.16005
14861361	chr19:14861361:G:A	4.92239e-67	-2.38455	-2.51318	4.43154e-07	-2.44463	-2.10689
14861534	chr19:14861534:G:T	7.47663e-67	-2.28336	-2.19638	5.21208e-07	-2.43875	-1.95054
14861622	chr19:14861622:T:C	3.74338e-66	-2.20189	-0.667057	3.91426e-06	-2.31596	-0.0570974
14861677	chr19:14861677:A:G	7.09201e-67	-2.3416	-2.19094	5.52179e-07	-2.45661	-1.87496
14861714	chr19:14861714:T:C	6.85314e-67	-2.34683	-2.21998	5.36424e-07	-2.458	-1.90251
14861786	chr19:14861786:T:C	9.87283e-66	-6.92185e-10	-1.89915	6.3749e-06	-6.92185e-10	-1.88531
14861996	chr19:14861996:G:A	1.00224e-66	-2.42768	-1.75901	8.38379e-07	-2.46097	-1.45299
14862073	chr19:14862073:G:A	5.1669e-66	-6.92185e-10	-2.54666	3.27477e-06	-6.92185e-10	-2.55143
14862395	chr19:14862395:A:G	9.65092e-67	-2.43005	-1.79441	8.13523e-07	-2.46164	-1.48242
14862521	chr19:14862521:A:G	6.43585e-66	-6.92185e-10	-2.32705	3.92777e-06	-6.92185e-10	-2.36961
14862530	chr19:14862530:T:C	5.29299e-65	-0.219964	-4.09089e-09	1.90602e-05	-0.790076	-4.09089e-09
14862672	chr19:14862672:G:A	1.03561e-66	-2.44125	-1.71269	7.11784e-07	-2.46286	-1.6148
14862707	chr19:14862707:A:G	7.72075e-66	-2.24341	0.0983927	9.40925e-06	-2.34668	0.850693
14862767	chr19:14862767:C:A	6.12802e-67	-2.45724	-2.2214	5.46104e-07	-2.43394	-1.90869
14862769	chr19:14862769:G:A	5.67887e-66	-2.45218	-4.09089e-09	3.60072e-06	-2.45655	-4.09089e-09
14862780	chr19:14862780:C:A	6.0166e-67	-2.45605	-2.24095	5.30709e-07	-2.43673	-1.93449
14863403	chr19:14863403:A:G	5.35305e-67	-2.39577	-2.41809	6.48427e-07	-2.43627	-1.73462
14863472	chr19:14863472:T:A	5.52755e-67	-2.43764	-2.34413	4.80069e-07	-2.44325	-2.02826
14863473	chr19:14863473:T:A	1.61143e-66	-2.10085	-1.61096	1.08018e-06	-2.05781	-1.60274
14863731	chr19:14863731:C:A	5.25995e-66	-6.92185e-10	-2.52881	3.32507e-06	-6.92185e-10	-2.53619
14864228	chr19:14864228:G:A	9.83727e-67	-2.43282	-1.77252	8.25926e-07	-2.46203	-1.4669
14864369	chr19:14864369:G:C	7.04514e-66	-6.92185e-10	-2.23659	5.49121e-06	-6.92185e-10	-2.03453
14864556	chr19:14864556:A:G	5.24731e-67	-2.43579	-2.39802	3.49606e-07	-2.3758	-2.41283
14864615	chr19:14864615:A:G	1.26673e-66	-2.44675	-1.50574	8.9541e-07	-2.46236	-1.3858
14864630	chr19:14864630:C:T	6.4442e-66	-6.92185e-10	-2.32575	3.93237e-06	-6.92185e-10	-2.36844
14864659	chr19:14864659:C:T	5.22691e-67	-2.4417	-2.39599	3.4637e-07	-2.38668	-2.41125
14864842	chr19:14864842:G:A	5.16777e-66	-6.92185e-10	-2.54649	3.27515e-06	-6.92185e-10	-2.55132
14864881	chr19:14864881:T:A	6.12697e-67	-2.43336	-2.24546	3.62157e-07	-2.44658	-2.30678
14864946	chr19:14864946:C:T	5.3545e-66	-6.92185e-10	-2.51099	3.3146e-06	-6.92185e-10	-2.53934
14865196	chr19:14865196:T:C	5.16782e-66	-6.92185e-10	-2.54648	3.27516e-06	-6.92185e-10	-2.55131
14865291	chr19:14865291:A:G	9.61148e-67	-2.4299	-1.79866	8.00615e-07	-2.46147	-1.49858
14865400	chr19:14865400:TTATG:T	6.43632e-66	-6.92185e-10	-2.32697	3.92791e-06	-6.92185e-10	-2.36957
14865411	chr19:14865411:G:T	8.98202e-67	-2.42236	-1.87394	7.4126e-07	-2.45943	-1.57766
14865526	chr19:14865526:T:C	9.23517e-67	-2.42219	-1.84631	7.69019e-07	-2.45977	-1.54055
14865744	chr19:14865744:T:C	5.12626e-66	-6.92185e-10	-2.55456	3.26487e-06	-6.92185e-10	-2.55446
14865770	chr19:14865770:C:T	5.94457e-67	-2.43398	-2.27506	3.47505e-07	-2.44586	-2.3488
14865810	chr19:14865810:T:A	6.18381e-67	-2.42624	-2.24334	3.84714e-07	-2.45199	-2.24094
14866137	chr19:14866137:G:T	6.74128e-66	-6.92185e-10	-2.28068	5.18981e-06	-6.92185e-10	-2.09098
14866295	chr19:14866295:G:A	5.39549e-66	-2.36699	-0.136375	5.37363e-06	-2.38062	0.324443
14866474	chr19:14866474:A:G	5.93002e-66	-6.92185e-10	-2.4089	4.03814e-06	-6.92185e-10	-2.34189
14866802	chr19:14866802:C:T	4.8379e-66	-2.23708	-0.375374	5.83603e-06	-2.34395	0.370323
14867107	chr19:14867107:A:T	5.16632e-66	-6.92185e-10	-2.54677	3.27454e-06	-6.92185e-10	-2.5515
14867242	chr19:14867242:C:T	1.86543e-65	-6.92185e-10	-1.26286	9.95165e-06	-6.92185e-10	-1.43994
14867379	chr19:14867379:T:G	6.31386e-67	-2.46033	-2.18844	5.81369e-07	-2.42515	-1.8549
14867447	chr19:14867447:C:T	9.05808e-67	-2.44017	-1.84769	7.6319e-07	-2.46283	-1.5451
14867472	chr19:14867472:T:C	5.15981e-67	-2.45036	-2.40026	3.39335e-07	-2.40302	-2.41543
14867503	chr19:14867503:C:G	5.1669e-66	-6.92185e-10	-2.54666	3.27477e-06	-6.92185e-10	-2.55143
14867618	chr19:14867618:G:T	5.12687e-66	-6.92185e-10	-2.55444	3.2646e-06	-6.92185e-10	-2.55454
14867976	chr19:14867976:A:T	6.56258e-67	-2.46073	-2.1494	6.15831e-07	-2.42367	-1.7988
14868127	chr19:14868127:A:G	6.47051e-67	-2.43888	-2.18538	3.84389e-07	-2.44159	-2.2522
14868635	chr19:14868635:T:C	5.91226e-66	-6.92185e-10	-2.4119	3.99185e-06	-6.92185e-10	-2.35343
14868663	chr19:14868663:G:C	6.76353e-66	-6.92185e-10	-2.27739	5.12756e-06	-6.92185e-10	-2.10305
14868680	chr19:14868680:T:C	7.18886e-67	-2.43134	-2.08764	5.3431e-07	-2.46013	-1.90433
14868918	chr19:14868918:T:C	6.43632e-66	-6.92185e-10	-2.32697	3.92791e-06	-6.92185e-10	-2.36957
14869005	chr19:14869005:C:A	9.55858e-67	-2.42826	-1.80582	7.91102e-07	-2.46137	-1.51064
14869069	chr19:14869069:G:A	1.07116e-66	-2.45357	-1.66661	7.45218e-07	-2.46023	-1.57153
14869071	chr19:14869071:T:C	4.48431e-67	-2.4626	-2.52834	2.79136e-07	-2.45988	-2.55386
14869099	chr19:14869099:C:G	5.18375e-66	-6.92185e-10	-2.5434	3.32311e-06	-6.92185e-10	-2.53678
14869413	chr19:14869413:G:A	5.00576e-67	-2.45028	-2.43065	3.29761e-07	-2.40286	-2.44421
14869656	chr19:14869656:G:T	5.47692e-66	-6.92185e-10	-2.48839	3.46439e-06	-6.92185e-10	-2.49514
14869762	chr19:14869762:C:G	6.48564e-67	-2.11939	-2.50254	3.05842e-07	-2.38173	-2.54064
14869890	chr19:14869890:G:A	4.31044e-66	-2.24609	-0.481799	4.65e-06	-2.31776	0.116948
14869899	chr19:14869899:G:A	6.11658e-66	-6.92185e-10	-2.37793	3.75281e-06	-6.92185e-10	-2.41517
14869934	chr19:14869934:T:G	5.126e-66	-6.92185e-10	-2.55461	3.26413e-06	-6.92185e-10	-2.55469
14870254	chr19:14870254:C:T	1.96965e-65	-6.92185e-10	-1.20849	9.7364e-06	-6.92185e-10	-1.46181
14870327	chr19:14870327:A:G	6.95878e-66	-2.24893	-4.09089e-09	4.30558e-06	-2.27777	-4.09089e-09
14870351	chr19:14870351:C:T	7.10882e-67	-2.42237	-2.10781	5.20308e-07	-2.45746	-1.93355
14870555	chr19:14870555:T:A	5.1029e-67	-2.44283	-2.41888	3.38566e-07	-2.38751	-2.4332
14870620	chr19:14870620:A:G	6.4402e-66	-6.92185e-10	-2.32637	3.93017e-06	-6.92185e-10	-2.369
14870721	chr19:14870721:T:A	8.78454e-67	-2.41754	-1.90098	7.15439e-07	-2.45832	-1.61422
14870745	chr19:14870745:C:G	7.27563e-67	-2.3214	-2.18558	4.95945e-07	-2.32052	-2.11845
14870822	chr19:14870822:CAT:C	4.56507e-67	-2.4625	-2.51059	2.81812e-07	-2.4549	-2.54929
14870859	chr19:14870859:C:T	6.25952e-66	-6.92185e-10	-2.35483	4.29074e-06	-6.92185e-10	-2.28122
14871092	chr19:14871092:C:T	6.14526e-66	-2.37325	-4.09089e-09	3.69885e-06	-2.42966	-4.09089e-09
14871506	chr19:14871506:G:A	7.3694e-66	-6.92185e-10	-2.1916	5.81346e-06	-6.92185e-10	-1.9775
14871976	chr19:14871976:A:G	7.71609e-66	-2.14562	-4.09089e-09	5.07747e-06	-2.11287	-4.09089e-09
14872282	chr19:14872282:T:C	5.67243e-66	-2.45331	-4.09089e-09	3.66126e-06	-2.43987	-4.09089e-09
14872382	chr19:14872382:C:T	7.47695e-66	-2.17711	-4.09089e-09	5.14597e-06	-2.09947	-4.09089e-09
14872437	chr19:14872437:G:C	5.40875e-66	-6.92185e-10	-2.50091	3.38585e-06	-6.92185e-10	-2.51807
14872506	chr19:14872506:A:G	5.77735e-67	-2.1828	-2.55477	2.94965e-07	-2.40675	-2.55182
14872732	chr19:14872732:A:G	5.34893e-67	-2.40695	-2.40767	6.70702e-07	-2.4289	-1.70821
14872971	chr19:14872971:C:T	6.52301e-66	-6.92185e-10	-2.3136	3.97978e-06	-6.92185e-10	-2.35645
14873085	chr19:14873085:G:A	1.42509e-66	-2.44192	-1.39277	1.01356e-06	-2.46286	-1.26135
14873150	chr19:14873150:A:G	1.42373e-66	-2.44327	-1.39239	1.01536e-06	-2.46284	-1.25959
14873249	chr19:14873249:C:A	5.70204e-67	-2.37957	-2.37112	3.15141e-07	-2.45431	-2.43811
14873280	chr19:14873280:A:G	6.25921e-67	-2.45171	-2.20575	3.84939e-07	-2.4263	-2.26605
14873297	chr19:14873297:T:G	6.73518e-66	-6.92185e-10	-2.28159	4.42231e-06	-6.92185e-10	-2.25102
14873620	chr19:14873620:C:T	6.47711e-66	-6.92185e-10	-2.32066	4.46344e-06	-6.92185e-10	-2.24176
14873653	chr19:14873653:T:C	5.99183e-67	-2.46056	-2.24056	5.4836e-07	-2.42387	-1.91463
14874024	chr19:14874024:G:A	6.31842e-66	-2.41134	0.0658733	6.85263e-06	-2.45771	0.644662
14874158	chr19:14874158:A:G	1.3856e-64	-6.92185e-10	0.742372	0.000167397	-6.92185e-10	1.38269
14874297	chr19:14874297:A:G	5.21226e-66	-6.92185e-10	-2.53792	3.2868e-06	-6.92185e-10	-2.54777
14874679	chr19:14874679:A:G	6.01059e-67	-2.4423	-2.25569	3.6446e-07	-2.43864	-2.30838
14874730	chr19:14874730:T:A	7.08839e-66	-2.23047	-4.09089e-09	3.68524e-06	-2.43335	-4.09089e-09
14874753	chr19:14874753:C:T	6.62241e-67	-2.439	-2.16206	3.99296e-07	-2.44196	-2.21378
14874840	chr19:14874840:G:T	1.30132e-66	-2.44383	-1.48172	9.23679e-07	-2.46283	-1.35424
14874904	chr19:14874904:T:A	5.84667e-66	-6.92185e-10	-2.42306	3.94192e-06	-6.92185e-10	-2.36601
14874993	chr19:14874993:G:A	6.72083e-66	-2.41747	0.133753	7.44718e-06	-2.45952	0.729673
14875150	chr19:14875150:A:G	6.57065e-66	-2.42556	0.119241	7.30776e-06	-2.46137	0.712625
14875159	chr19:14875159:G:A	6.58171e-66	-2.41672	0.112083	7.27304e-06	-2.45927	0.705765
14875187	chr19:14875187:T:C	6.52209e-66	-6.92185e-10	-2.31374	3.97884e-06	-6.92185e-10	-2.35669
14875803	chr19:14875803:C:T	2.10525e-65	-6.92185e-10	-1.14191	1.11357e-05	-6.92185e-10	-1.32752
14875887	chr19:14875887:C:T	5.24704e-66	-6.92185e-10	-2.53127	3.33416e-06	-6.92185e-10	-2.53346
14876769	chr19:14876769:T:G	6.25987e-67	-2.46067	-2.19669	6.07488e-07	-2.42275	-1.81335
14876962	chr19:14876962:C:T	7.19648e-66	-2.21534	-4.09089e-09	3.70252e-06	-2.42867	-4.09089e-09
14876963	chr19:14876963:A:G	5.74105e-66	-2.44129	-4.09089e-09	3.73247e-06	-2.42061	-4.09089e-09
14877230	chr19:14877230:G:A	7.49774e-66	-6.92185e-10	-2.17433	5.96698e-06	-6.92185e-10	-1.95144
14877256	chr19:14877256:G:A	6.72384e-67	-2.43186	-2.15399	4.01095e-07	-2.44766	-2.20357
14877260	chr19:14877260:C:G	5.96306e-67	-2.32611	-2.37982	3.17291e-07	-2.44934	-2.43628
14877293	chr19:14877293:A:G	6.48525e-66	-2.41664	0.0972337	7.15333e-06	-2.45937	0.68927
14877344	chr19:14877344:T:C	1.59115e-66	-2.4546	-1.26988	1.12042e-06	-2.45993	-1.16404
14877819	chr19:14877819:A:G	5.21873e-66	-6.92185e-10	-2.53668	3.31693e-06	-6.92185e-10	-2.53864
14877933	chr19:14877933:C:T	1.21671e-66	-2.45633	-1.53645	8.86001e-07	-2.45853	-1.40019
14878165	chr19:14878165:A:T	6.28979e-66	-2.41446	0.0644537	7.02317e-06	-2.45888	0.670411
14878236	chr19:14878236:T:G	6.07483e-67	-2.43831	-2.24906	3.63006e-07	-2.44254	-2.30848
14878328	chr19:14878328:A:G	5.13602e-66	-6.92185e-10	-2.55265	3.26583e-06	-6.92185e-10	-2.55417
14878576	chr19:14878576:C:T	8.71883e-67	-2.31439	-2.01164	6.42886e-07	-2.30698	-1.87249
14879354	chr19:14879354:C:T	6.38393e-66	-6.92185e-10	-2.33515	4.65314e-06	-6.92185e-10	-2.20014
14879355	chr19:14879355:G:A	5.62728e-66	-2.46131	-4.09089e-09	3.66973e-06	-2.43756	-4.09089e-09
14879486	chr19:14879486:C:G	6.42506e-67	-2.45787	-2.17344	5.97183e-07	-2.43162	-1.82159
14879503	chr19:14879503:C:T	1.27904e-65	-2.38873	0.748496	1.6124e-05	-2.45201	1.49464
14879675	chr19:14879675:G:A	8.80141e-67	-2.09782	-2.21879	6.33996e-07	-2.0766	-2.11679
14879880	chr19:14879880:T:C	3.09156e-66	-2.39517	-0.665091	1.76262e-06	-2.46286	-0.708018
14879881	chr19:14879881:G:A	1.02759e-65	-1.85913	-4.09089e-09	7.41943e-06	-1.73358	-4.09089e-09
14879934	chr19:14879934:T:C	2.38726e-66	-2.02586	-1.29293	2.32514e-06	-2.20129	-0.692615
14879961	chr19:14879961:G:A	8.13381e-66	-6.92185e-10	-2.0929	5.50339e-06	-6.92185e-10	-2.03232
14879971	chr19:14879971:A:T	9.15664e-66	-1.97445	-4.09089e-09	5.91073e-06	-1.96091	-4.09089e-09
14879985	chr19:14879985:A:G	5.19107e-66	-6.92185e-10	-2.54199	3.32967e-06	-6.92185e-10	-2.53481
14880009	chr19:14880009:G:A	1.46764e-66	-2.22822	-1.57706	1.26114e-06	-2.37113	-1.13454
14880065	chr19:14880065:A:G	1.03101e-64	-6.92185e-10	0.446777	0.000124842	-6.92185e-10	1.08937
14880147	chr19:14880147:A:G	6.68955e-67	-2.06099	-2.52999	3.07716e-07	-2.36314	-2.55311
14880161	chr19:14880161:T:A	5.68534e-66	-2.41679	-0.034256	5.07382e-06	-2.46138	0.347795
14880172	chr19:14880172:C:T	6.00985e-66	-6.92185e-10	-2.39553	3.99865e-06	-6.92185e-10	-2.35172
14880259	chr19:14880259:TA:T	6.75593e-67	-2.38426	-2.19684	4.76282e-07	-2.37822	-2.10121
14880264	chr19:14880264:G:A	1.53861e-66	-2.34196	-1.41609	7.76521e-07	-2.30638	-1.68423
14880321	chr19:14880321:TAGA:T	4.68623e-67	-2.46232	-2.48457	3.0261e-07	-2.4176	-2.51539
14880549	chr19:14880549:G:A	9.09244e-66	-6.92185e-10	-1.98149	6.04683e-06	-6.92185e-10	-1.93815
14880647	chr19:14880647:C:T	1.90041e-66	-1.68041	-1.86645	1.40229e-06	-1.67196	-1.72762
14881219	chr19:14881219:A:G	6.2783e-67	-2.40575	-2.24867	3.09263e-07	-2.46281	-2.44843
14881230	chr19:14881230:A:G	8.77553e-67	-1.97613	-2.34342	4.1392e-07	-2.24022	-2.37954
14881233	chr19:14881233:C:T	5.31418e-67	-2.43543	-2.38571	2.88851e-07	-2.46124	-2.51828
14881399	chr19:14881399:TATTTATTA:T	5.51399e-66	-6.92185e-10	-2.48164	3.5399e-06	-6.92185e-10	-2.47358
14881414	chr19:14881414:A:G	5.08804e-67	-2.45031	-2.41431	2.859e-07	-2.44244	-2.54735
14881627	chr19:14881627:G:A	6.4277e-67	-2.39772	-2.23318	3.11794e-07	-2.46253	-2.44057
14881635	chr19:14881635:G:T	5.37759e-66	-6.92185e-10	-2.50669	3.51739e-06	-6.92185e-10	-2.47996
14881799	chr19:14881799:G:A	6.70472e-66	-2.28612	-4.09089e-09	4.08606e-06	-2.3301	-4.09089e-09
14881886	chr19:14881886:T:C	6.24157e-67	-2.37799	-2.2823	3.04391e-07	-2.46058	-2.46654
14882069	chr19:14882069:C:T	9.77972e-66	-6.92185e-10	-1.90862	5.1533e-06	-6.92185e-10	-2.09804
14882127	chr19:14882127:G:A	7.38264e-67	-2.30276	-2.18962	3.50661e-07	-2.43738	-2.34824
14882624	chr19:14882624:A:G	3.3787e-66	-2.26535	-0.706093	1.06776e-05	-2.43019	1.06066
14882647	chr19:14882647:T:C	1.54251e-65	-6.92185e-10	-1.45294	1.24474e-05	-6.92185e-10	-1.21617
14882772	chr19:14882772:T:C	5.2441e-66	-6.92185e-10	-2.53183	3.32629e-06	-6.92185e-10	-2.53582
14882806	chr19:14882806:C:T	5.4128e-66	-6.92185e-10	-2.50017	3.58252e-06	-6.92185e-10	-2.46161
14882810	chr19:14882810:C:T	4.55133e-67	-2.4459	-2.5302	2.97963e-07	-2.39964	-2.54882
14882941	chr19:14882941:A:G	5.31057e-66	-6.92185e-10	-2.51923	3.50563e-06	-6.92185e-10	-2.48331
14883078	chr19:14883078:G:A	1.1378e-65	-6.92185e-10	-1.75725	7.73306e-06	-6.92185e-10	-1.69218
14883268	chr19:14883268:C:T	9.21016e-67	-2.28721	-1.984	4.2189e-07	-2.42724	-2.17345
14883269	chr19:14883269:G:A	4.36712e-67	-2.46261	-2.55481	3.00656e-07	-2.38656	-2.5529
14883302	chr19:14883302:T:G	1.48797e-66	-2.28921	-1.50231	6.75833e-07	-2.42793	-1.70156
14883337	chr19:14883337:G:T	5.19239e-66	-6.92185e-10	-2.54174	3.32125e-06	-6.92185e-10	-2.53734
14883530	chr19:14883530:T:C	5.22484e-66	-6.92185e-10	-2.53551	3.32998e-06	-6.92185e-10	-2.53471
14883533	chr19:14883533:T:C	9.51014e-67	-2.30717	-1.93199	4.32934e-07	-2.43588	-2.13897
14883542	chr19:14883542:T:C	5.45466e-66	-6.92185e-10	-2.49246	3.51264e-06	-6.92185e-10	-2.48131
14883577	chr19:14883577:T:C	8.48714e-67	-2.31729	-2.03568	3.99036e-07	-2.43992	-2.21646
14883722	chr19:14883722:G:A	8.64558e-67	-2.30326	-2.03121	4.02573e-07	-2.43423	-2.21332
14883790	chr19:14883790:C:A	7.68785e-66	-2.14929	-4.09089e-09	5.03985e-06	-2.1203	-4.09089e-09
14883819	chr19:14883819:A:G	5.41619e-66	-6.92185e-10	-2.49954	3.3793e-06	-6.92185e-10	-2.52001
14884030	chr19:14884030:G:A	8.74166e-66	-6.92185e-10	-2.02083	5.76025e-06	-6.92185e-10	-1.9867
14884107	chr19:14884107:T:A	5.2258e-66	-6.92185e-10	-2.53532	3.33068e-06	-6.92185e-10	-2.5345
14884449	chr19:14884449:C:T	6.14084e-67	-2.31523	-2.36132	3.11224e-07	-2.4598	-2.44512
14884754	chr19:14884754:C:T	1.66767e-66	-1.61693	-2.06057	1.09748e-06	-1.7584	-1.88627
14884989	chr19:14884989:T:C	7.68203e-67	-2.333	-2.11963	3.70772e-07	-2.44598	-2.28387
14885051	chr19:14885051:A:G	5.60867e-67	-2.46129	-2.30591	5.13065e-07	-2.4164	-1.98863
14885106	chr19:14885106:A:G	1.39391e-66	-2.3263	-1.53052	6.06693e-07	-2.44429	-1.79312
14885153	chr19:14885153:T:A	1.13178e-66	-2.3173	-1.74785	7.71472e-07	-2.46286	-1.53428
14885179	chr19:14885179:A:G	7.63293e-67	-2.3204	-2.13865	3.6677e-07	-2.44119	-2.29951
14885352	chr19:14885352:T:A	2.23492e-65	-6.92185e-10	-1.08214	1.05232e-05	-6.92185e-10	-1.38409
14885675	chr19:14885675:T:C	1.78452e-65	-6.92185e-10	-1.3072	8.08627e-06	-6.92185e-10	-1.64751
14885726	chr19:14885726:C:T	7.74515e-66	-6.92185e-10	-2.14187	5.3205e-06	-6.92185e-10	-2.06611
14885848	chr19:14885848:A:C	5.98015e-67	-2.31776	-2.38531	3.0467e-07	-2.45917	-2.46704
14885891	chr19:14885891:C:T	5.92028e-66	-6.92185e-10	-2.41055	4.14024e-06	-6.92185e-10	-2.31693
14886166	chr19:14886166:C:T	9.15526e-66	-6.92185e-10	-1.9746	4.30086e-06	-6.92185e-10	-2.27886
14886209	chr19:14886209:T:C	5.87024e-67	-2.32238	-2.39924	3.01961e-07	-2.45835	-2.47679
14886270	chr19:14886270:T:G	4.55002e-67	-2.43254	-2.54385	3.79327e-07	-2.21771	-2.48932
14886332	chr19:14886332:A:G	4.48191e-67	-2.43692	-2.55454	3.87826e-07	-2.23737	-2.44751
14886415	chr19:14886415:C:A	8.07688e-67	-2.33413	-2.06839	3.87887e-07	-2.44641	-2.23831
14886606	chr19:14886606:A:G	4.44768e-67	-2.44433	-2.5548	3.81805e-07	-2.25919	-2.44134
14887078	chr19:14887078:T:C	7.2769e-66	-6.92185e-10	-2.20423	4.02462e-06	-6.92185e-10	-2.34525
14887095	chr19:14887095:C:T	9.20284e-67	-2.33883	-1.93317	4.03209e-07	-2.44992	-2.19606
14887197	chr19:14887197:T:A	3.39296e-65	-6.92185e-10	-0.664645	1.86212e-05	-6.92185e-10	-0.813379
14887645	chr19:14887645:G:A	5.59736e-67	-2.45755	-2.31167	6.78847e-07	-2.40017	-1.72487
14887789	chr19:14887789:A:G	3.37663e-65	-6.92185e-10	-0.66947	1.6546e-05	-6.92185e-10	-0.931538
14887927	chr19:14887927:A:G	1.8481e-65	-6.92185e-10	-1.27219	8.29501e-06	-6.92185e-10	-1.62203
14888123	chr19:14888123:T:A	8.12545e-66	-6.92185e-10	-2.09393	5.12197e-06	-6.92185e-10	-2.10414
14888209	chr19:14888209:G:A	7.83012e-66	-2.13095	-4.09089e-09	5.53498e-06	-2.02659	-4.09089e-09
14888645	chr19:14888645:A:C	3.25388e-65	-6.92185e-10	-0.706498	9.4449e-06	-6.92185e-10	-1.49221
14888861	chr19:14888861:C:T	4.40879e-67	-2.46157	-2.54635	3.41206e-07	-2.38836	-2.42458
14889019	chr19:14889019:TG:T	5.39733e-66	-6.92185e-10	-2.50303	3.73587e-06	-6.92185e-10	-2.4197
14889026	chr19:14889026:A:G	6.39359e-67	-2.26024	-2.37598	3.49702e-07	-2.45844	-2.32991
14889231	chr19:14889231:A:G	1.07391e-64	-6.92185e-10	0.487541	2.22834e-05	-6.92185e-10	-0.633839
14889246	chr19:14889246:T:A	5.18615e-67	-2.41771	-2.42781	2.79508e-07	-2.46211	-2.5503
14889968	chr19:14889968:G:A	8.12132e-66	-6.92185e-10	-2.09444	6.7582e-06	-6.92185e-10	-1.82692
14890008	chr19:14890008:C:T	3.76252e-65	-6.92185e-10	-0.561258	3.99091e-05	-6.92185e-10	-0.0510753
14890110	chr19:14890110:A:G	1.42811e-66	-1.40305	-2.42953	5.06267e-07	-1.88861	-2.52976
14890236	chr19:14890236:G:A	5.45477e-66	-6.92185e-10	-2.49244	3.35234e-06	-6.92185e-10	-2.52802
14890285	chr19:14890285:G:A	7.68768e-67	-2.4628	-1.9891	7.26895e-07	-2.39382	-1.66284
14890325	chr19:14890325:C:A	1.40335e-66	-1.4357	-2.41436	4.97437e-07	-1.91378	-2.52218
14890625	chr19:14890625:C:T	5.29588e-66	-6.92185e-10	-2.522	3.26612e-06	-6.92185e-10	-2.55408
14890730	chr19:14890730:G:C	4.50954e-67	-2.43065	-2.55467	2.96247e-07	-2.40811	-2.54613
14890799	chr19:14890799:G:A	6.94138e-67	-2.02316	-2.53086	4.65695e-07	-1.9515	-2.5504
14890830	chr19:14890830:T:C	4.85743e-67	-2.37514	-2.53587	2.97155e-07	-2.46112	-2.49006
14891017	chr19:14891017:G:A	9.11781e-66	-6.92185e-10	-1.9787	4.32362e-06	-6.92185e-10	-2.27359
14891034	chr19:14891034:G:C	7.4101e-67	-2.43595	-2.05272	6.96164e-07	-2.46273	-1.63712
14891284	chr19:14891284:C:A	1.24909e-65	-6.92185e-10	-1.66393	7.26042e-06	-6.92185e-10	-1.75524
14891587	chr19:14891587:G:C	1.57109e-66	-1.5374	-2.19976	5.43045e-07	-1.98816	-2.36009
14891649	chr19:14891649:G:A	5.12612e-66	-6.92185e-10	-2.55458	3.29434e-06	-6.92185e-10	-2.54547
14891963	chr19:14891963:T:C	4.48554e-67	-2.4367	-2.55396	2.92357e-07	-2.43884	-2.52862
14892030	chr19:14892030:G:T	1.43012e-66	-1.57716	-2.25401	4.79028e-07	-2.02801	-2.44567
14892180	chr19:14892180:C:T	7.97833e-66	-6.92185e-10	-2.1122	5.20106e-06	-6.92185e-10	-2.08882
14892325	chr19:14892325:G:A	2.29155e-66	-1.5615	-1.7982	8.64798e-07	-1.99415	-1.88879
14892352	chr19:14892352:C:G	2.11224e-66	-1.53136	-1.90983	8.00823e-07	-1.97192	-1.98787
14892900	chr19:14892900:C:T	4.47582e-67	-2.44735	-2.54548	2.97915e-07	-2.44884	-2.49979
14892994	chr19:14892994:C:T	2.12702e-66	-1.58176	-1.85245	7.99329e-07	-2.01204	-1.94962
14893165	chr19:14893165:A:C	2.1196e-66	-1.54056	-1.89714	7.87408e-07	-1.97946	-1.99723
14893251	chr19:14893251:T:C	1.24219e-65	-6.92185e-10	-1.66947	4.96939e-06	-6.92185e-10	-2.13438
14893834	chr19:14893834:A:G	5.20639e-67	-2.29107	-2.55056	3.05822e-07	-2.45876	-2.46367
14894179	chr19:14894179:C:G	1.68551e-66	-1.19098	-2.47589	6.70216e-07	-1.71052	-2.42732
14894538	chr19:14894538:C:A	5.84135e-66	-6.92185e-10	-2.42397	3.61439e-06	-6.92185e-10	-2.45276
14894597	chr19:14894597:C:T	5.30617e-66	-6.92185e-10	-2.52006	3.43031e-06	-6.92185e-10	-2.50503
14894867	chr19:14894867:A:G	5.61857e-66	-2.46286	-4.09089e-09	3.57903e-06	-2.46259	-4.09089e-09
14895514	chr19:14895514:G:A	1.22543e-65	-6.92185e-10	-1.68305	9.54038e-06	-6.92185e-10	-1.48215
14895675	chr19:14895675:A:G	5.81618e-67	-2.42854	-2.30234	5.28219e-07	-2.46286	-1.91307
14896073	chr19:14896073:C:T	3.3074e-66	-0.610589	-2.38218	1.56489e-06	-0.84391	-2.44595
14896266	chr19:14896266:T:C	8.47661e-66	-0.63014	-1.42148	3.49061e-06	-0.856103	-1.6315
14896420	chr19:14896420:G:C	3.65783e-66	-0.512781	-2.37928	1.71154e-06	-0.756834	-2.44345
14897041	chr19:14897041:A:G	5.49612e-67	-2.366	-2.42147	3.37227e-07	-2.46066	-2.36402
14897496	chr19:14897496:A:G	1.08478e-66	-1.55948	-2.54807	4.08619e-07	-2.13202	-2.50063
14897788	chr19:14897788:C:T	5.98289e-67	-2.27952	-2.42309	4.7217e-07	-2.46237	-2.02573
14897841	chr19:14897841:T:G	5.18025e-66	-6.92185e-10	-2.54408	3.28925e-06	-6.92185e-10	-2.54702
14897856	chr19:14897856:C:T	4.68594e-67	-2.4625	-2.48445	3.05864e-07	-2.44819	-2.47411
14897902	chr19:14897902:G:T	1.16567e-66	-1.50053	-2.53511	4.35394e-07	-2.0964	-2.47278
14897950	chr19:14897950:A:G	2.02282e-65	-6.92185e-10	-1.18186	1.41119e-05	-6.92185e-10	-1.09066
14897989	chr19:14897989:C:A	6.32767e-67	-2.43583	-2.21076	6.07361e-07	-2.46241	-1.7739
14898407	chr19:14898407:A:G	5.77385e-67	-2.335	-2.40317	3.4235e-07	-2.46286	-2.34674
14898455	chr19:14898455:T:TA	7.67532e-67	-2.41897	-2.03454	6.74078e-07	-2.45572	-1.67637
14898979	chr19:14898979:C:T	6.10234e-66	-2.38026	-4.09089e-09	3.64234e-06	-2.44505	-4.09089e-09
14899013	chr19:14899013:T:C	3.70803e-65	-0.575845	-4.09089e-09	1.88535e-05	-0.800981	-4.09089e-09
14899196	chr19:14899196:G:A	8.42354e-66	-2.0579	-4.09089e-09	4.86418e-06	-2.15578	-4.09089e-09
14899198	chr19:14899198:A:T	9.81988e-66	-6.92185e-10	-1.90452	6.21282e-06	-6.92185e-10	-1.91107
14899514	chr19:14899514:C:T	6.1237e-67	-2.25732	-2.42203	4.73285e-07	-2.46284	-2.0229
14899537	chr19:14899537:G:A	6.15706e-67	-2.25556	-2.41836	4.76748e-07	-2.46281	-2.01563
14899575	chr19:14899575:C:T	5.12748e-66	-6.92185e-10	-2.55432	3.26373e-06	-6.92185e-10	-2.55481
14899737	chr19:14899737:G:A	2.13092e-65	-6.92185e-10	-1.12979	1.48558e-05	-6.92185e-10	-1.03929
14899757	chr19:14899757:C:T	4.51116e-67	-2.46033	-2.52464	2.78428e-07	-2.46156	-2.55471
14899854	chr19:14899854:C:T	3.73146e-66	-0.48397	-2.38816	1.74306e-06	-0.733061	-2.44898
14900627	chr19:14900627:C:T	2.82649e-66	-1.08071	-2.06919	2.9893e-06	-0.95597	-1.68667
14900630	chr19:14900630:T:C	1.29087e-66	-1.50922	-2.42439	1.38758e-06	-1.37628	-2.03384
14901218	chr19:14901218:G:C	8.53364e-67	-2.39721	-1.95029	7.22117e-07	-2.4605	-1.60274
14901470	chr19:14901470:T:C	5.13258e-66	-6.92185e-10	-2.55332	3.36317e-06	-6.92185e-10	-2.5248
14901687	chr19:14901687:A:G	4.69506e-66	-0.278331	-2.36409	2.3195e-06	-0.549746	-2.34658
14901731	chr19:14901731:A:G	1.20494e-65	-1.69992	-4.09089e-09	3.63258e-06	-2.44774	-4.09089e-09
14902165	chr19:14902165:C:T	6.41915e-67	-2.1113	-2.52094	5.03447e-07	-1.89581	-2.52815
14902221	chr19:14902221:G:T	7.76335e-67	-2.07779	-2.36431	3.13315e-07	-2.34445	-2.55377
14902246	chr19:14902246:C:T	5.45142e-67	-2.29918	-2.49646	2.86849e-07	-2.44969	-2.5368
14902720	chr19:14902720:A:G	5.20284e-67	-2.44854	-2.39377	5.08269e-07	-2.46108	-1.95334
14902791	chr19:14902791:CA:C	5.5277e-66	-2.40189	-0.0772727	4.00498e-06	-2.43244	0.0823003
14903156	chr19:14903156:T:C	7.1782e-66	-6.92185e-10	-2.21788	4.16723e-06	-6.92185e-10	-2.31043
14903178	chr19:14903178:C:T	7.18299e-66	-2.38665	0.169435	4.11537e-06	-2.43503	0.112083
14903179	chr19:14903179:G:A	1.19043e-65	-1.71203	-4.09089e-09	7.93592e-06	-1.66628	-4.09089e-09
14903197	chr19:14903197:G:A	8.81165e-67	-2.30372	-2.01172	1.14399e-06	-2.42592	-1.17723
14903349	chr19:14903349:A:ACT	8.13723e-67	-2.11103	-2.28404	3.54306e-07	-2.35284	-2.42243
14903382	chr19:14903382:T:G	8.95796e-67	-2.22922	-2.06976	3.39849e-07	-2.37145	-2.44548
14903402	chr19:14903402:C:T	1.11183e-65	-2.15256	0.372223	6.23405e-06	-2.25695	0.349291
14903403	chr19:14903403:C:T	1.15539e-65	-2.07619	0.334284	6.40005e-06	-2.19813	0.316758
14903406	chr19:14903406:A:T	6.70177e-66	-2.26548	-0.0210847	3.7228e-06	-2.34897	-0.0742365
14903412	chr19:14903412:C:T	4.48551e-66	-2.27441	-0.413673	2.58012e-06	-2.35611	-0.433736
14903417	chr19:14903417:A:C	1.12078e-65	-2.41536	0.643039	6.62237e-06	-2.45135	0.604121
14903424	chr19:14903424:T:C	6.54278e-66	-2.27253	-0.0380384	3.70986e-06	-2.35668	-0.0700087
14904112	chr19:14904112:G:T	6.55002e-66	-6.92185e-10	-2.30946	4.05233e-06	-6.92185e-10	-2.33839
14904247	chr19:14904247:T:C	5.87115e-67	-2.35048	-2.37098	3.13196e-07	-2.35076	-2.54785
14904598	chr19:14904598:G:A	1.09305e-66	-2.28257	-1.81739	3.83334e-07	-2.40004	-2.29649
14904763	chr19:14904763:G:A	3.83634e-66	-2.38607	-0.458345	3.19022e-06	-2.42039	-0.157203
14905097	chr19:14905097:G:A	1.08868e-66	-1.74823	-2.35574	4.37797e-07	-2.37052	-2.19316
14905207	chr19:14905207:C:T	5.14082e-66	-6.92185e-10	-2.55172	3.27194e-06	-6.92185e-10	-2.5523
14905341	chr19:14905341:G:A	5.45887e-66	-6.92185e-10	-2.49169	4.02672e-06	-6.92185e-10	-2.34473
14905517	chr19:14905517:T:C	1.27292e-66	-2.30967	-1.63794	4.1741e-07	-2.4173	-2.19406
14905534	chr19:14905534:G:T	5.12465e-66	-6.92185e-10	-2.55487	3.26525e-06	-6.92185e-10	-2.55434
14905681	chr19:14905681:G:A	8.93491e-66	-2.4495	0.450537	4.40366e-06	-2.46238	0.20714
14905821	chr19:14905821:C:T	3.98795e-66	-2.39882	-0.406835	3.4031e-06	-2.42948	-0.0835172
14905848	chr19:14905848:C:G	4.64814e-67	-2.41197	-2.54308	3.46279e-07	-2.44242	-2.35577
14906020	chr19:14906020:A:G	5.12465e-66	-6.92185e-10	-2.55487	3.26515e-06	-6.92185e-10	-2.55437
14906204	chr19:14906204:T:A	8.75659e-66	-2.45669	0.437565	4.36494e-06	-2.46264	0.198561
14906499	chr19:14906499:C:T	8.19144e-66	-2.442	0.356157	4.01686e-06	-2.46024	0.113064
14907093	chr19:14907093:T:C	2.02105e-66	-1.5161	-1.96922	9.01677e-07	-1.99952	-1.84166
14907094	chr19:14907094:A:G	5.24468e-66	-6.92185e-10	-2.53172	3.45218e-06	-6.92185e-10	-2.49868
14907098	chr19:14907098:A:G	5.99407e-67	-2.39966	-2.30109	3.50274e-07	-2.46187	-2.32484
14907251	chr19:14907251:A:T	2.35087e-66	-1.72489	-1.60926	1.24342e-06	-2.17495	-1.34486
14907404	chr19:14907404:G:C	5.68991e-67	-2.20069	-2.55213	4.33374e-07	-2.21157	-2.36227
14907450	chr19:14907450:G:A	6.33231e-67	-2.18071	-2.46514	5.26606e-07	-2.20535	-2.17363
14907529	chr19:14907529:C:T	1.27997e-66	-1.7283	-2.2138	5.89491e-07	-2.19444	-2.07174
14908104	chr19:14908104:T:C	1.57354e-65	-2.24792	0.814901	2.91e-05	-2.42259	2.05564
14908129	chr19:14908129:G:A	5.69612e-66	-2.11828	-0.330867	6.78909e-06	-2.24369	0.421327
14908644	chr19:14908644:C:A	1.50732e-65	-6.92185e-10	-1.47601	6.85034e-06	-6.92185e-10	-1.81338
14908717	chr19:14908717:C:T	1.05939e-66	-1.78787	-2.34337	3.86271e-07	-2.23469	-2.45421
14908895	chr19:14908895:T:A	4.3202e-65	-6.92185e-10	-0.423045	1.90201e-05	-6.92185e-10	-0.792183
14909193	chr19:14909193:G:T	5.03808e-67	-2.42118	-2.45332	3.11834e-07	-2.36072	-2.54224
14909283	chr19:14909283:C:T	1.9499e-66	-1.61464	-1.90652	1.1694e-06	-1.99893	-1.58226
14909661	chr19:14909661:A:C	3.1278e-66	-1.20437	-1.84424	1.34548e-06	-1.7539	-1.68703
14910093	chr19:14910093:A:G	5.57259e-66	-6.92185e-10	-2.47107	3.41961e-06	-6.92185e-10	-2.50815
14910220	chr19:14910220:C:T	8.49931e-67	-2.09866	-2.25287	4.58863e-07	-2.34913	-2.16756
14910475	chr19:14910475:T:G	5.9262e-67	-2.16722	-2.54491	3.94024e-07	-2.13826	-2.53077
14910559	chr19:14910559:G:A	8.40889e-67	-2.12303	-2.23919	4.60011e-07	-2.36315	-2.15104
14910770	chr19:14910770:C:T	5.61925e-66	-2.46273	-4.09089e-09	3.57811e-06	-2.46284	-4.09089e-09
14910971	chr19:14910971:T:C	6.05494e-67	-2.38386	-2.30678	3.30635e-07	-2.37621	-2.46821
14911097	chr19:14911097:G:A	5.97147e-67	-2.15446	-2.55007	4.6318e-07	-2.15689	-2.35043
14911310	chr19:14911310:T:C	1.03859e-66	-2.30657	-1.84449	7.36164e-07	-2.41469	-1.62929
14911313	chr19:14911313:T:C	8.40927e-66	-6.92185e-10	-2.0596	5.78734e-06	-6.92185e-10	-1.98201
14911660	chr19:14911660:C:T	5.21778e-66	-6.92185e-10	-2.53686	3.29613e-06	-6.92185e-10	-2.54493
14911682	chr19:14911682:C:T	5.60373e-66	-6.92185e-10	-2.4655	3.51203e-06	-6.92185e-10	-2.48149
14911754	chr19:14911754:C:G	5.99946e-66	-6.92185e-10	-2.39726	3.95345e-06	-6.92185e-10	-2.36309
14911946	chr19:14911946:G:A	5.22017e-66	-6.92185e-10	-2.5364	3.29731e-06	-6.92185e-10	-2.54457
14912119	chr19:14912119:T:G	5.71514e-67	-2.20518	-2.54322	3.17845e-07	-2.35214	-2.53173
14912156	chr19:14912156:T:A	5.67798e-67	-2.21656	-2.53837	3.18463e-07	-2.35924	-2.52269
14912182	chr19:14912182:A:G	5.16568e-67	-2.41648	-2.433	3.95992e-07	-2.36422	-2.29982
14912407	chr19:14912407:C:A	6.63653e-65	0.00624131	-4.09089e-09	4.18636e-05	-0.00326432	-4.09089e-09
14912843	chr19:14912843:G:A	4.81984e-67	-2.3757	-2.54308	2.86284e-07	-2.44966	-2.53879
14913072	chr19:14913072:G:A	5.76021e-66	-2.43796	-4.09089e-09	3.78162e-06	-2.40753	-4.09089e-09
14913697	chr19:14913697:TA:T	1.04685e-66	-1.67728	-2.46587	5.04751e-07	-1.97385	-2.44752
14914212	chr19:14914212:A:T	5.86735e-67	-2.17614	-2.54597	4.64431e-07	-2.17991	-2.32471
14914409	chr19:14914409:C:T	5.93208e-67	-2.16529	-2.54585	4.69369e-07	-2.16946	-2.32459
14914634	chr19:14914634:T:C	1.01815e-65	-6.92185e-10	-1.86836	6.74037e-06	-6.92185e-10	-1.82957
14914846	chr19:14914846:T:C	8.7284e-66	-2.02235	-4.09089e-09	4.59081e-06	-2.21362	-4.09089e-09
14915251	chr19:14915251:C:A	4.82362e-67	-2.38934	-2.52865	2.96215e-07	-2.44905	-2.5053
14915313	chr19:14915313:G:A	3.41024e-66	-0.57212	-2.39003	1.21997e-06	-1.21043	-2.32842
14915404	chr19:14915404:G:A	1.13319e-65	-1.76131	-4.09089e-09	6.13235e-06	-1.9241	-4.09089e-09
14915814	chr19:14915814:T:C	9.43624e-66	-6.92185e-10	-1.94437	6.23491e-06	-6.92185e-10	-1.90752
14915941	chr19:14915941:C:T	5.8126e-67	-2.18521	-2.54628	4.58713e-07	-2.19092	-2.32609
14915998	chr19:14915998:G:A	9.86723e-66	-1.89971	-4.09089e-09	5.42264e-06	-2.0471	-4.09089e-09
14916441	chr19:14916441:T:C	5.82025e-67	-2.1842	-2.54597	4.60184e-07	-2.1891	-2.32471
14916590	chr19:14916590:T:C	1.3026e-65	-1.62199	-4.09089e-09	6.60874e-06	-1.84929	-4.09089e-09
14916798	chr19:14916798:C:A	3.02572e-66	-0.618542	-2.46324	1.03331e-06	-1.26199	-2.44292
14916814	chr19:14916814:GTCATCATGAGCCCCTGGTTCTGTGGACTGCTGGTTCTGGCATCCTGGA:G	6.36062e-65	-6.92185e-10	-0.0362209	4.45769e-05	-6.92185e-10	0.0595352
14917076	chr19:14917076:C:T	3.40352e-66	-0.691456	-2.27267	1.21634e-06	-1.32447	-2.21736
14917170	chr19:14917170:G:A	3.39422e-66	-0.676355	-2.2905	1.20922e-06	-1.311	-2.23671
14917281	chr19:14917281:A:G	4.39402e-66	-1.57094	-1.13775	2.24839e-06	-2.19718	-0.730292
14917370	chr19:14917370:A:G	5.35808e-66	-0.528587	-1.98174	1.73076e-06	-1.39911	-1.79001
14917745	chr19:14917745:T:G	1.45134e-65	-1.28421	-0.229649	8.64391e-06	-2.05555	0.474726
14917757	chr19:14917757:T:C	5.87069e-67	-2.17327	-2.54827	3.95394e-07	-2.30278	-2.36277
14917776	chr19:14917776:G:A	1.477e-66	-1.64117	-2.15775	7.15283e-07	-1.98145	-2.09131
14917910	chr19:14917910:A:G	5.16204e-66	-6.92185e-10	-2.5476	3.38176e-06	-6.92185e-10	-2.51928
14918304	chr19:14918304:G:A	3.72582e-66	-0.726238	-2.14741	1.31637e-06	-1.3582	-2.1046
14918362	chr19:14918362:A:G	8.75776e-67	-1.98172	-2.33985	6.24403e-07	-2.23526	-1.97338
14918481	chr19:14918481:A:C	2.94494e-66	-0.868258	-2.24058	1.05096e-06	-1.48392	-2.20405
14918690	chr19:14918690:T:C	4.64084e-67	-2.40967	-2.54695	3.31566e-07	-2.37349	-2.46811
14918780	chr19:14918780:T:C	1.73911e-65	-6.92185e-10	-1.33297	1.2385e-05	-6.92185e-10	-1.22119
14918997	chr19:14918997:G:A	4.80724e-67	-2.36707	-2.55433	2.97385e-07	-2.42951	-2.5209
14919075	chr19:14919075:G:T	5.50913e-67	-2.2418	-2.54331	3.22955e-07	-2.32104	-2.54688
14919230	chr19:14919230:G:A	8.12607e-67	-2.02265	-2.37379	6.67407e-07	-2.07644	-2.0656
14919306	chr19:14919306:A:G	9.84857e-67	-2.11468	-2.08951	8.51925e-07	-2.32985	-1.56809
14919369	chr19:14919369:G:A	5.60278e-66	-1.35584	-1.10983	2.85009e-06	-2.0932	-0.597133
14919390	chr19:14919390:A:G	5.37877e-66	-6.92185e-10	-2.50647	3.36145e-06	-6.92185e-10	-2.52531
14920096	chr19:14920096:A:G	1.45103e-65	-1.51408	-4.09089e-09	1.21025e-05	-1.24427	-4.09089e-09
14920097	chr19:14920097:T:C	6.02443e-67	-2.14351	-2.55218	4.12691e-07	-2.12923	-2.49351
14920143	chr19:14920143:C:G	5.13042e-66	-6.92185e-10	-2.55374	3.26559e-06	-6.92185e-10	-2.55424
14920216	chr19:14920216:G:A	5.12476e-66	-6.92185e-10	-2.55485	3.26994e-06	-6.92185e-10	-2.55291
14920379	chr19:14920379:G:A	4.89089e-66	-1.52999	-1.07157	2.82861e-06	-2.19134	-0.506556
14920416	chr19:14920416:G:A	4.46779e-66	-1.77365	-0.918388	2.91508e-06	-2.30617	-0.361614
14920421	chr19:14920421:C:T	8.76927e-66	-6.92185e-10	-2.01768	6.09109e-06	-6.92185e-10	-1.93085
14920424	chr19:14920424:TC:T	5.12659e-66	-6.92185e-10	-2.55449	3.32491e-06	-6.92185e-10	-2.53624
14920919	chr19:14920919:T:C	5.13815e-66	-6.92185e-10	-2.55224	3.26413e-06	-6.92185e-10	-2.55469
14920987	chr19:14920987:C:T	1.25976e-66	-2.29764	-1.66037	8.05554e-07	-2.42615	-1.52775
14921127	chr19:14921127:C:T	1.20003e-66	-2.29287	-1.71371	7.60467e-07	-2.42381	-1.58769
14921128	chr19:14921128:C:T	1.21855e-66	-2.27995	-1.71133	7.69341e-07	-2.4175	-1.5824
14921129	chr19:14921129:C:T	1.21362e-66	-2.28402	-1.71131	7.65494e-07	-2.41952	-1.5854
14921195	chr19:14921195:C:T	4.78372e-66	-1.5236	-1.10011	2.7586e-06	-2.18856	-0.534392
14921273	chr19:14921273:C:T	1.25949e-66	-2.30454	-1.65369	8.08583e-07	-2.42865	-1.5215
14921562	chr19:14921562:C:T	7.40486e-66	-2.1868	-4.09089e-09	4.63755e-06	-2.20349	-4.09089e-09
14921688	chr19:14921688:AC:A	4.42567e-66	-0.146837	-2.55467	1.44946e-06	-0.812762	-2.55373
14921802	chr19:14921802:C:T	1.23504e-66	-2.31156	-1.66627	7.96267e-07	-2.43274	-1.53276
14921838	chr19:14921838:T:C	5.13769e-66	-6.92185e-10	-2.55233	3.26847e-06	-6.92185e-10	-2.55336
14921940	chr19:14921940:C:T	5.50262e-67	-2.23997	-2.54632	4.24756e-07	-2.26167	-2.33225
14921941	chr19:14921941:G:A	1.22256e-66	-2.30028	-1.68771	7.79355e-07	-2.42751	-1.55946
14921979	chr19:14921979:G:T	6.12235e-66	-1.47541	-0.901576	3.58898e-06	-2.16254	-0.297273
14921997	chr19:14921997:T:C	5.97955e-67	-2.21776	-2.48541	3.59601e-07	-2.20646	-2.55398
14922165	chr19:14922165:T:G	5.75128e-66	-2.43951	-4.09089e-09	3.73772e-06	-2.4192	-4.09089e-09
14922166	chr19:14922166:C:T	5.749e-66	-2.43991	-4.09089e-09	3.73564e-06	-2.41976	-4.09089e-09
14922829	chr19:14922829:A:G	8.05957e-67	-2.4612	-1.94345	5.42258e-07	-2.44479	-1.90491
14922929	chr19:14922929:A:C	7.9795e-67	-2.39661	-2.01804	6.02911e-07	-2.26106	-1.98261
14923052	chr19:14923052:G:A	1.26292e-66	-2.27575	-1.67976	7.93484e-07	-2.41561	-1.55339
14923107	chr19:14923107:C:T	1.34099e-66	-2.26201	-1.63352	8.25309e-07	-2.40878	-1.5209
14923333	chr19:14923333:T:C	6.04406e-66	0.164014	-2.55387	1.88917e-06	-0.551138	-2.55041
14923350	chr19:14923350:C:G	4.9805e-66	-0.032094	-2.55131	1.5943e-06	-0.717949	-2.5533
14923363	chr19:14923363:T:C	1.29029e-66	-2.27993	-1.65414	8.15916e-07	-2.41756	-1.52356
14923374	chr19:14923374:G:A	8.64824e-67	-1.85628	-2.47788	4.06334e-07	-2.12337	-2.51489
14923619	chr19:14923619:A:G	1.45305e-66	-2.26769	-1.54758	9.01939e-07	-2.41256	-1.42833
14923753	chr19:14923753:C:T	8.18648e-66	-2.08645	-4.09089e-09	4.64615e-06	-2.20164	-4.09089e-09
14923805	chr19:14923805:T:C	1.28557e-66	-2.26647	-1.67126	8.05721e-07	-2.41088	-1.54282
14923928	chr19:14923928:G:A	1.254e-66	-2.27963	-1.68297	7.89813e-07	-2.41766	-1.55598
14924279	chr19:14924279:C:T	1.21724e-66	-2.29938	-1.69297	7.74534e-07	-2.42712	-1.56606
14924314	chr19:14924314:C:T	1.524e-66	-2.28178	-1.48582	9.75025e-07	-2.41857	-1.3444
14924528	chr19:14924528:G:A	5.73048e-66	-2.44313	-4.09089e-09	3.63483e-06	-2.44712	-4.09089e-09
14924754	chr19:14924754:A:G	1.23105e-66	-2.30914	-1.67192	7.88862e-07	-2.43163	-1.54321
14924878	chr19:14924878:C:T	1.18917e-66	-2.29761	-1.71807	7.43623e-07	-2.42589	-1.60801
14925029	chr19:14925029:G:A	1.04698e-66	-2.2003	-1.94272	9.98157e-07	-2.41822	-1.3213
14925259	chr19:14925259:T:C	6.59265e-67	-2.0662	-2.53936	4.30914e-07	-2.22706	-2.35247
14925537	chr19:14925537:C:T	5.57605e-67	-2.25382	-2.51922	3.61896e-07	-2.34505	-2.40902
14925684	chr19:14925684:C:T	6.35553e-66	-1.00901	-1.3306	5.11662e-06	-1.79642	-0.308766
14925727	chr19:14925727:C:T	4.064e-66	-0.241605	-2.54516	1.33343e-06	-0.9014	-2.54853
14925918	chr19:14925918:G:A	1.50261e-66	-2.18356	-1.59816	1.14395e-06	-2.38057	-1.22262
14926345	chr19:14926345:A:G	9.336e-67	-1.92859	-2.32904	7.43035e-07	-2.12595	-1.90874
14926430	chr19:14926430:G:A	6.03815e-66	-2.39083	-4.09089e-09	3.82969e-06	-2.3949	-4.09089e-09
14926868	chr19:14926868:A:T	7.37546e-66	-6.92185e-10	-2.19077	4.64742e-06	-6.92185e-10	-2.20137
14927283	chr19:14927283:T:C	6.4852e-67	-2.08273	-2.53926	4.26463e-07	-2.06994	-2.51997
14927323	chr19:14927323:T:A	5.48628e-67	-2.26816	-2.5211	3.56696e-07	-2.35581	-2.41274
14927469	chr19:14927469:T:C	1.88919e-66	-1.99357	-1.55922	1.8935e-06	-2.31605	-0.783208
14927488	chr19:14927488:T:C	5.12554e-66	-6.92185e-10	-2.5547	3.26376e-06	-6.92185e-10	-2.5548
14927543	chr19:14927543:G:T	9.93827e-67	-1.9203	-2.27482	8.17324e-07	-2.1175	-1.8219
14927774	chr19:14927774:T:C	9.11072e-67	-1.93125	-2.35082	7.09696e-07	-2.12657	-1.95402
14927942	chr19:14927942:G:T	2.38217e-66	-1.20773	-2.11319	7.79551e-07	-1.829	-2.15772
14928317	chr19:14928317:C:T	5.12952e-66	-6.92185e-10	-2.55392	3.31955e-06	-6.92185e-10	-2.53785
14928327	chr19:14928327:C:T	5.47893e-67	-2.23577	-2.55484	3.79796e-07	-2.22702	-2.47878
14928397	chr19:14928397:C:T	5.21887e-67	-2.29272	-2.54652	3.27709e-07	-2.37388	-2.47943
14928496	chr19:14928496:T:C	5.12557e-66	-6.92185e-10	-2.55469	3.26375e-06	-6.92185e-10	-2.5548
14928707	chr19:14928707:A:G	1.75161e-66	-1.46963	-2.15877	5.70905e-07	-1.97505	-2.32316
14928861	chr19:14928861:C:T	5.29792e-67	-2.28057	-2.54364	3.3342e-07	-2.36504	-2.47099
14929418	chr19:14929418:G:T	1.01237e-66	-1.62439	-2.55224	6.22616e-07	-1.71827	-2.49323
14929465	chr19:14929465:TA:T	5.40582e-67	-2.25025	-2.55379	3.95027e-07	-2.27228	-2.3942
14929610	chr19:14929610:T:C	5.23681e-65	-6.92185e-10	-0.230634	3.97936e-05	-6.92185e-10	-0.053974
14929646	chr19:14929646:ATTATTTCTTCTGCT:A	1.63165e-66	-1.57243	-2.12691	5.43056e-07	-2.04599	-2.30223
14929774	chr19:14929774:C:G	9.65834e-66	-1.72543	-0.195681	5.79383e-06	-2.33082	0.349935
14929821	chr19:14929821:G:T	7.70411e-67	-1.96823	-2.48154	5.75573e-07	-2.15399	-2.13608
14929950	chr19:14929950:T:A	1.93889e-66	-1.47511	-2.05171	6.12495e-07	-1.97942	-2.24848
14930139	chr19:14930139:G:A	1.26204e-66	-2.31064	-1.64556	8.11001e-07	-2.43229	-1.51488
14930198	chr19:14930198:A:AAAT	1.73826e-66	-1.54774	-2.08831	5.67825e-07	-2.0294	-2.27422
14930458	chr19:14930458:C:T	6.7001e-66	-6.92185e-10	-2.28681	4.69168e-06	-6.92185e-10	-2.19189
14930647	chr19:14930647:G:A	1.85249e-66	-1.46371	-2.10869	5.96339e-07	-1.97083	-2.28379
14930926	chr19:14930926:C:T	1.744e-66	-1.51409	-2.11866	5.67671e-07	-2.00707	-2.29682
14931020	chr19:14931020:T:C	5.73507e-67	-2.24794	-2.49697	3.80926e-07	-2.34128	-2.36155
14931260	chr19:14931260:AT:A	7.70199e-67	-1.96259	-2.48745	6.85026e-07	-2.19428	-1.9217
14931303	chr19:14931303:A:G	5.5379e-67	-2.25828	-2.52162	3.58826e-07	-2.34841	-2.41418
14931425	chr19:14931425:G:A	9.4158e-67	-1.69801	-2.55112	5.80339e-07	-1.78298	-2.49884
14931754	chr19:14931754:T:C	5.12603e-66	-6.92185e-10	-2.5546	3.26447e-06	-6.92185e-10	-2.55458
14932145	chr19:14932145:G:C	5.67469e-66	0.101167	-2.55408	1.79035e-06	-0.604795	-2.55048
14932300	chr19:14932300:C:T	1.56978e-66	-2.0506	-1.6874	1.5094e-06	-2.34754	-0.978433
14932301	chr19:14932301:G:A	1.82399e-66	-1.48456	-2.10335	5.90396e-07	-1.98546	-2.27918
14932366	chr19:14932366:C:A	7.43973e-66	-1.47677	-0.705331	4.32676e-06	-2.16466	-0.108203
14932856	chr19:14932856:C:T	2.35545e-66	-1.3308	-2.0014	7.76793e-07	-1.91449	-2.07577
14932912	chr19:14932912:A:G	1.79558e-66	-1.50621	-2.0974	5.80604e-07	-2.00054	-2.28082
14932985	chr19:14932985:C:T	9.61993e-67	-1.90547	-2.32221	7.59852e-07	-2.10587	-1.90644
14933054	chr19:14933054:TG:T	6.70402e-66	-2.28623	-4.09089e-09	3.83941e-06	-2.39236	-4.09089e-09
14933075	chr19:14933075:T:C	5.21779e-67	-2.29267	-2.54678	3.27342e-07	-2.37382	-2.48061
14933186	chr19:14933186:C:T	1.69787e-66	-1.55744	-2.10211	5.58339e-07	-2.03579	-2.28467
14933229	chr19:14933229:G:A	8.29269e-67	-1.88214	-2.49401	5.96926e-07	-2.08279	-2.17086
14933331	chr19:14933331:C:T	1.73672e-66	-1.52982	-2.10711	5.69856e-07	-2.01691	-2.28314
14933745	chr19:14933745:C:T	1.38587e-66	-1.53147	-2.33113	4.85276e-07	-2.01607	-2.44464
14933791	chr19:14933791:T:A	1.4114e-66	-1.55941	-2.28494	4.91721e-07	-2.03612	-2.4114
14933995	chr19:14933995:C:T	5.12532e-66	-6.92185e-10	-2.55474	3.26386e-06	-6.92185e-10	-2.55477
14934001	chr19:14934001:T:C	9.14154e-67	-1.73331	-2.54538	6.03564e-07	-1.84122	-2.40137
14934035	chr19:14934035:C:A	6.08911e-66	-1.49592	-0.886511	3.58895e-06	-2.17446	-0.285357
14934097	chr19:14934097:G:A	1.09685e-66	-2.29429	-1.8022	6.97127e-07	-2.42482	-1.67365
14934549	chr19:14934549:T:C	6.3092e-66	-2.34692	-4.09089e-09	3.87422e-06	-2.38333	-4.09089e-09
14934614	chr19:14934614:A:T	1.48895e-66	-1.40332	-2.38754	5.08253e-07	-1.92695	-2.48751
14934683	chr19:14934683:G:A	5.14245e-66	-6.92185e-10	-2.5514	3.27519e-06	-6.92185e-10	-2.5513
14934705	chr19:14934705:G:T	4.60655e-67	-2.43689	-2.52715	2.79335e-07	-2.45989	-2.55313
14934813	chr19:14934813:G:A	9.34739e-67	-1.86957	-2.38685	6.90977e-07	-2.07886	-2.02847
14934960	chr19:14934960:A:G	5.94605e-67	-2.16247	-2.54632	3.57369e-07	-2.28385	-2.48281
14935219	chr19:14935219:A:G	1.00253e-65	-6.92185e-10	-1.88382	7.69226e-06	-6.92185e-10	-1.69747
14935421	chr19:14935421:A:C	1.99944e-66	-1.90543	-1.59064	1.04242e-06	-2.20254	-1.49359
14938724	chr19:14938724:C:T	5.63386e-66	-6.92185e-10	-2.46014	3.51926e-06	-6.92185e-10	-2.47943
14938752	chr19:14938752:T:C	4.24328e-66	-0.987718	-1.75588	2.83994e-06	-1.76571	-0.928184
14939379	chr19:14939379:G:C	1.28593e-66	-1.38442	-2.55303	4.57197e-07	-1.98333	-2.53699
14939424	chr19:14939424:GT:G	6.56511e-67	-2.05631	-2.55344	4.41708e-07	-2.13747	-2.41732
14939703	chr19:14939703:C:T	1.16956e-66	-1.47833	-2.55397	4.29463e-07	-2.0528	-2.5301
14939714	chr19:14939714:G:A	9.54255e-66	0.214621	-2.14779	2.95252e-06	-0.459267	-2.19576
14939742	chr19:14939742:AC:A	1.27802e-66	-1.7837	-2.15992	1.23294e-06	-1.87983	-1.64844
14939746	chr19:14939746:C:A	1.04324e-66	-1.90231	-2.2443	9.64862e-07	-1.98982	-1.78363
14939784	chr19:14939784:GAAAATATAA:G	2.67436e-66	-0.65912	-2.5461	6.70873e-07	-1.58312	-2.55374
14939894	chr19:14939894:T:C	1.06729e-66	-2.19735	-1.92646	1.32493e-06	-2.24586	-1.21046
14940151	chr19:14940151:C:A	6.97976e-66	-6.92185e-10	-2.24592	4.24046e-06	-6.92185e-10	-2.29301
14940162	chr19:14940162:A:G	5.55111e-67	-2.31648	-2.46104	3.17143e-07	-2.44735	-2.43873
14940439	chr19:14940439:T:A	1.26696e-65	-6.92185e-10	-1.64973	9.77266e-06	-6.92185e-10	-1.45809
14940551	chr19:14940551:C:T	1.20865e-65	-6.92185e-10	-1.69684	9.27261e-06	-6.92185e-10	-1.51061
14940559	chr19:14940559:C:T	5.8421e-67	-2.31112	-2.4153	3.32133e-07	-2.44622	-2.39368
14940630	chr19:14940630:T:C	1.1308e-65	-6.92185e-10	-1.76342	8.53785e-06	-6.92185e-10	-1.59317
14940643	chr19:14940643:G:C	1.18971e-65	-6.92185e-10	-1.71263	9.0991e-06	-6.92185e-10	-1.5295
14940695	chr19:14940695:G:A	1.25199e-65	-6.92185e-10	-1.66161	9.71418e-06	-6.92185e-10	-1.46409
14940744	chr19:14940744:G:A	1.29789e-65	-6.92185e-10	-1.62561	1.00128e-05	-6.92185e-10	-1.43381
14940871	chr19:14940871:G:A	8.08119e-66	-2.09939	-4.09089e-09	4.49558e-06	-2.23459	-4.09089e-09
14940932	chr19:14940932:G:T	7.54652e-66	-2.16785	-4.09089e-09	5.52461e-06	-2.02847	-4.09089e-09
14941078	chr19:14941078:A:G	1.21217e-65	-6.92185e-10	-1.69394	9.30434e-06	-6.92185e-10	-1.5072
14941099	chr19:14941099:C:T	1.20915e-65	-6.92185e-10	-1.69643	9.29026e-06	-6.92185e-10	-1.50871
14941101	chr19:14941101:C:G	1.11885e-66	-2.21473	-1.86191	6.70267e-07	-2.41053	-1.72723
14941274	chr19:14941274:A:C	7.65656e-67	-1.92316	-2.53279	4.30112e-07	-2.03543	-2.54596
14941321	chr19:14941321:T:C	7.27099e-67	-1.96534	-2.54229	4.11869e-07	-2.07316	-2.55157
14941608	chr19:14941608:C:T	2.53385e-65	-0.956607	-4.09089e-09	1.99525e-05	-0.744327	-4.09089e-09
14941841	chr19:14941841:C:T	1.41108e-65	-6.92185e-10	-1.54199	1.09078e-05	-6.92185e-10	-1.34821
14942369	chr19:14942369:A:G	6.00698e-67	-2.46083	-2.23777	5.06059e-07	-2.43878	-1.98001
14942712	chr19:14942712:G:A	5.23387e-67	-2.28169	-2.55468	3.24278e-07	-2.31573	-2.5481
14942714	chr19:14942714:TAGTC:T	1.48038e-65	-6.92185e-10	-1.49405	1.16071e-05	-6.92185e-10	-1.28607
14943078	chr19:14943078:G:A	6.49924e-66	-6.92185e-10	-2.31725	3.974e-06	-6.92185e-10	-2.35791
14943275	chr19:14943275:T:C	1.34146e-65	-6.92185e-10	-1.59259	1.0413e-05	-6.92185e-10	-1.39463
14943558	chr19:14943558:T:C	2.60884e-66	-2.2414	-0.988624	3.86935e-06	-2.32875	-0.0558476
14943815	chr19:14943815:A:G	5.56793e-66	-6.92185e-10	-2.47191	3.596e-06	-6.92185e-10	-2.45786
14943895	chr19:14943895:T:A	4.47677e-67	-2.4607	-2.53192	3.17856e-07	-2.45578	-2.42806
14944371	chr19:14944371:A:T	1.25707e-65	-6.92185e-10	-1.65757	9.49045e-06	-6.92185e-10	-1.48739
14944469	chr19:14944469:G:A	1.07286e-66	-2.22455	-1.89406	1.1183e-06	-2.43771	-1.18817
14944571	chr19:14944571:A:G	3.50627e-66	-1.72362	-1.21076	3.72185e-06	-2.22619	-0.197266
14944702	chr19:14944702:A:G	1.37839e-65	-6.92185e-10	-1.56543	1.02989e-05	-6.92185e-10	-1.40564
14944853	chr19:14944853:C:T	5.34325e-66	-6.92185e-10	-2.5131	3.37243e-06	-6.92185e-10	-2.52205
14944858	chr19:14944858:A:G	3.25171e-65	-6.92185e-10	-0.707167	2.33608e-05	-6.92185e-10	-0.586623
14944978	chr19:14944978:G:T	1.89065e-65	-6.92185e-10	-1.24943	1.89885e-05	-6.92185e-10	-0.793846
14945133	chr19:14945133:T:G	1.08994e-65	-6.92185e-10	-1.80022	7.34596e-06	-6.92185e-10	-1.74353
14945150	chr19:14945150:T:C	4.21504e-66	-1.28238	-1.46789	3.40533e-06	-1.82148	-0.690858
14945253	chr19:14945253:A:G	7.84474e-66	-6.92185e-10	-2.12909	5.21391e-06	-6.92185e-10	-2.08635
14945504	chr19:14945504:G:A	8.71474e-66	-6.92185e-10	-2.02392	5.79705e-06	-6.92185e-10	-1.98033
14945610	chr19:14945610:C:T	1.00061e-65	-6.92185e-10	-1.88573	6.62725e-06	-6.92185e-10	-1.84649
14945677	chr19:14945677:C:A	2.33915e-65	-6.92185e-10	-1.03656	1.56676e-05	-6.92185e-10	-0.986087
14945986	chr19:14945986:C:T	1.12524e-66	-2.3278	-1.74314	9.93057e-07	-2.43199	-1.31266
14946095	chr19:14946095:T:C	6.05298e-66	-6.92185e-10	-2.38838	3.84396e-06	-6.92185e-10	-2.39118
14946096	chr19:14946096:G:A	6.05605e-66	-6.92185e-10	-2.38787	3.89917e-06	-6.92185e-10	-2.37692
14946131	chr19:14946131:G:T	6.2194e-66	-6.92185e-10	-2.36126	3.8895e-06	-6.92185e-10	-2.3794
14946152	chr19:14946152:G:A	5.94237e-66	-6.92185e-10	-2.40682	3.76416e-06	-6.92185e-10	-2.41216
14946170	chr19:14946170:G:A	6.18501e-66	-6.92185e-10	-2.3668	3.91671e-06	-6.92185e-10	-2.37243
14946184	chr19:14946184:G:A	5.82099e-66	-6.92185e-10	-2.42746	3.832e-06	-6.92185e-10	-2.39429
14946301	chr19:14946301:T:G	7.05244e-67	-2.31956	-2.21858	4.30619e-07	-2.45139	-2.12882
14946378	chr19:14946378:C:T	7.29866e-67	-2.16954	-2.33429	4.99032e-07	-2.23824	-2.19452
14946386	chr19:14946386:T:A	6.21539e-66	-6.92185e-10	-2.3619	3.94026e-06	-6.92185e-10	-2.36643
14946535	chr19:14946535:G:T	2.52907e-66	-2.32632	-0.934763	4.01801e-06	-2.44414	0.0972501
14946537	chr19:14946537:G:A	9.98817e-66	-1.88753	-4.09089e-09	6.15107e-06	-1.92105	-4.09089e-09
14947166	chr19:14947166:C:T	5.96754e-66	-6.92185e-10	-2.4026	3.77627e-06	-6.92185e-10	-2.40894
14947215	chr19:14947215:A:G	6.15691e-66	-6.92185e-10	-2.37136	3.89836e-06	-6.92185e-10	-2.37712
14947647	chr19:14947647:T:C	6.15856e-66	-6.92185e-10	-2.37109	3.89784e-06	-6.92185e-10	-2.37726
14947761	chr19:14947761:A:G	6.03048e-66	-6.92185e-10	-2.39211	3.81693e-06	-6.92185e-10	-2.39823
14948275	chr19:14948275:C:T	6.08473e-66	-6.92185e-10	-2.38315	3.84944e-06	-6.92185e-10	-2.38975
14948486	chr19:14948486:C:T	6.14314e-66	-6.92185e-10	-2.3736	3.88622e-06	-6.92185e-10	-2.38024
14948563	chr19:14948563:A:AT	6.95564e-67	-2.07187	-2.4801	4.15591e-07	-2.14875	-2.46699
14948759	chr19:14948759:A:G	5.93618e-66	-6.92185e-10	-2.40787	3.77646e-06	-6.92185e-10	-2.40889
14948779	chr19:14948779:A:G	5.1162e-67	-2.30746	-2.55164	3.28686e-07	-2.34481	-2.50553
14948839	chr19:14948839:T:G	4.40889e-67	-2.45398	-2.55392	3.06813e-07	-2.45968	-2.45952
14948871	chr19:14948871:A:C	7.36291e-66	-2.19248	-4.09089e-09	4.38345e-06	-2.25984	-4.09089e-09
14948986	chr19:14948986:TGTATATATATAC:T	4.02518e-65	-6.92185e-10	-0.493777	2.81626e-05	-6.92185e-10	-0.399685
14949273	chr19:14949273:T:C	6.02541e-66	-6.92185e-10	-2.39295	3.8202e-06	-6.92185e-10	-2.39738
14949306	chr19:14949306:C:T	5.22637e-66	-6.92185e-10	-2.53522	3.36914e-06	-6.92185e-10	-2.52302
14949327	chr19:14949327:A:T	5.7376e-67	-2.19406	-2.55042	3.4773e-07	-2.24949	-2.54452
14949336	chr19:14949336:A:G	6.2874e-66	-6.92185e-10	-2.35038	4.15284e-06	-6.92185e-10	-2.31389
14949339	chr19:14949339:A:T	6.67629e-66	-6.92185e-10	-2.29037	4.25142e-06	-6.92185e-10	-2.29043
14949487	chr19:14949487:A:G	6.26544e-66	-6.92185e-10	-2.35388	3.97056e-06	-6.92185e-10	-2.35877
14949582	chr19:14949582:A:G	6.18041e-67	-2.32485	-2.34529	3.29224e-07	-2.42526	-2.42343
14949959	chr19:14949959:G:A	5.15446e-66	-6.92185e-10	-2.54907	3.2649e-06	-6.92185e-10	-2.55445
14950404	chr19:14950404:G:A	1.91882e-66	-1.3431	-2.19412	1.48653e-06	-1.59539	-1.74585
14950960	chr19:14950960:A:G	6.81402e-67	-2.45849	-2.11404	6.49951e-07	-2.27331	-1.89523
14950971	chr19:14950971:C:T	7.62861e-66	-0.533569	-1.62346	3.10955e-06	-1.10144	-1.50176
14951036	chr19:14951036:C:T	6.6529e-66	-6.92185e-10	-2.29388	4.53537e-06	-6.92185e-10	-2.22577
14951314	chr19:14951314:G:A	6.95003e-67	-2.36826	-2.18452	7.13023e-07	-2.45201	-1.62391
14951411	chr19:14951411:T:G	6.90014e-67	-2.04229	-2.51768	4.0021e-07	-2.09924	-2.5542
14951662	chr19:14951662:G:A	6.28956e-67	-2.29715	-2.35547	3.34342e-07	-2.40431	-2.42896
14951677	chr19:14951677:C:T	6.08305e-67	-2.42244	-2.26357	3.38628e-07	-2.46263	-2.3579
14951885	chr19:14951885:A:G	6.65027e-67	-2.26847	-2.32839	3.48397e-07	-2.38649	-2.4056
14951987	chr19:14951987:AT:A	5.81659e-67	-2.29365	-2.43716	3.29218e-07	-2.32438	-2.52433
14952051	chr19:14952051:A:G	1.91214e-66	-2.27483	-1.26588	2.20897e-06	-2.39947	-0.545682
14952082	chr19:14952082:A:G	2.27484e-66	-2.27625	-1.09077	2.74778e-06	-2.3997	-0.327187
14952179	chr19:14952179:T:C	1.93918e-66	-2.32002	-1.20665	2.29335e-06	-2.42427	-0.4834
14952314	chr19:14952314:T:C	2.35983e-66	-2.24395	-1.0864	2.81312e-06	-2.3809	-0.322484
14952424	chr19:14952424:C:T	2.23148e-66	-2.28832	-1.09795	2.67422e-06	-2.40854	-0.345483
14952520	chr19:14952520:G:C	1.56922e-66	-2.33093	-1.40742	1.7846e-06	-2.43057	-0.72792
14952537	chr19:14952537:A:G	1.99538e-66	-2.35212	-1.14597	2.4767e-06	-2.44054	-0.390212
14952754	chr19:14952754:G:A	2.14844e-66	-2.29358	-1.13061	2.57478e-06	-2.41029	-0.381629
14952945	chr19:14952945:A:G	1.89759e-66	-2.00577	-1.54258	3.32653e-06	-1.814	-0.721751
14953385	chr19:14953385:A:C	1.06332e-66	-2.27253	-1.855	1.21559e-06	-2.29465	-1.2478
14953804	chr19:14953804:T:C	9.56483e-66	-1.93084	-4.09089e-09	5.13146e-06	-2.10229	-4.09089e-09
14953826	chr19:14953826:G:T	9.68371e-66	-1.91849	-4.09089e-09	5.18399e-06	-2.09211	-4.09089e-09
14954188	chr19:14954188:G:A	5.96446e-66	-6.92185e-10	-2.40311	3.52967e-06	-6.92185e-10	-2.47648
14954359	chr19:14954359:G:T	4.39666e-67	-2.4605	-2.55017	3.3021e-07	-2.46278	-2.38293
14954752	chr19:14954752:A:G	6.18581e-67	-2.39374	-2.27552	3.94455e-07	-2.46281	-2.20512
14954877	chr19:14954877:G:C	1.27474e-66	-2.27851	-1.66768	1.28588e-06	-2.403	-1.08323
14955178	chr19:14955178:G:A	1.70805e-66	-2.27751	-1.37607	1.83063e-06	-2.40177	-0.731257
14955335	chr19:14955335:T:C	9.67781e-66	-6.92185e-10	-1.9191	3.67422e-06	-6.92185e-10	-2.43634
14955473	chr19:14955473:G:A	9.70948e-66	-1.91583	-4.09089e-09	5.20835e-06	-2.08742	-4.09089e-09
14955624	chr19:14955624:A:G	6.2441e-66	-6.92185e-10	-2.35729	3.64622e-06	-6.92185e-10	-2.44399
14955634	chr19:14955634:AG:A	1.54903e-66	-1.32983	-2.42148	1.1121e-06	-1.57824	-2.05319
14955867	chr19:14955867:G:A	1.52807e-66	-1.2102	-2.55472	7.64596e-07	-1.47134	-2.53474
14955961	chr19:14955961:A:G	1.38025e-66	-1.39449	-2.47218	9.43816e-07	-1.63322	-2.16229
14956778	chr19:14956778:C:T	4.51353e-67	-2.43217	-2.55227	3.68631e-07	-2.18612	-2.54952
14956810	chr19:14956810:C:T	8.19371e-66	-6.92185e-10	-2.08557	4.98134e-06	-6.92185e-10	-2.13198
14956991	chr19:14956991:C:T	1.26963e-66	-2.26881	-1.6814	1.28014e-06	-2.39671	-1.09401
14957247	chr19:14957247:T:C	1.10918e-65	-6.92185e-10	-1.78273	3.84462e-06	-6.92185e-10	-2.391
14957605	chr19:14957605:T:A	4.42064e-67	-2.45037	-2.55486	3.50962e-07	-2.24752	-2.53724
14957921	chr19:14957921:T:C	1.3278e-66	-1.35306	-2.55236	6.64612e-07	-1.60199	-2.54424
14958048	chr19:14958048:A:T	1.04371e-66	-2.25153	-1.89462	8.18771e-07	-2.30018	-1.63746
14958286	chr19:14958286:C:G	9.7526e-66	-6.92185e-10	-1.9114	8.91256e-06	-6.92185e-10	-1.55022
14958379	chr19:14958379:C:A	1.83801e-66	-1.51595	-2.0643	1.67135e-06	-1.73679	-1.48726
14959047	chr19:14959047:G:A	5.22517e-66	-6.92185e-10	-2.53545	3.32697e-06	-6.92185e-10	-2.53562
14959306	chr19:14959306:C:T	1.35563e-66	-1.52804	-2.35662	1.0587e-06	-1.74894	-1.93169
14959618	chr19:14959618:T:C	2.87169e-65	-6.92185e-10	-0.831446	1.15824e-05	-6.92185e-10	-1.28819
14959814	chr19:14959814:T:C	5.59429e-66	-6.92185e-10	-2.46719	3.69449e-06	-6.92185e-10	-2.43084
14960197	chr19:14960197:G:A	8.7267e-67	-1.77041	-2.55472	4.98689e-07	-1.90559	-2.52786
14960470	chr19:14960470:T:C	6.28571e-67	-2.38397	-2.26927	3.97262e-07	-2.46278	-2.19806
14960551	chr19:14960551:A:G	1.39449e-66	-1.47427	-2.38214	1.0603e-06	-1.70106	-1.97807
14960559	chr19:14960559:A:C	8.55187e-67	-1.79188	-2.55348	4.93593e-07	-1.92482	-2.51891
14960597	chr19:14960597:T:C	8.83694e-67	-1.75853	-2.55405	5.07105e-07	-1.89456	-2.52216
14960777	chr19:14960777:A:G	1.23178e-66	-2.27911	-1.70136	1.2306e-06	-2.40245	-1.12772
14960977	chr19:14960977:C:T	1.98275e-66	-2.01161	-1.49284	2.00285e-06	-2.22129	-0.821822
14961042	chr19:14961042:G:T	4.54549e-67	-2.42518	-2.5522	3.77353e-07	-2.1623	-2.54995
14961823	chr19:14961823:C:G	1.61107e-66	-1.56456	-2.14747	2.28954e-06	-1.40031	-1.50901
14961975	chr19:14961975:A:T	1.21734e-66	-2.28663	-1.70563	1.21954e-06	-2.4068	-1.1324
14962384	chr19:14962384:G:A	4.45607e-67	-2.44448	-2.55277	3.5621e-07	-2.22055	-2.54937
14962414	chr19:14962414:T:C	1.6898e-66	-1.52562	-2.1387	1.52247e-06	-1.74348	-1.57387
14962491	chr19:14962491:C:T	2.00783e-66	-1.40506	-2.08682	2.91061e-06	-1.23351	-1.4358
14962626	chr19:14962626:G:A	7.05829e-67	-2.44332	-2.094	5.24786e-07	-2.4095	-1.97294
14963373	chr19:14963373:G:A	1.51409e-66	-1.56109	-2.21303	2.09044e-06	-1.39649	-1.60382
14963456	chr19:14963456:C:T	1.34183e-66	-2.20008	-1.69481	1.3294e-06	-2.35529	-1.09766
14963636	chr19:14963636:A:G	1.69055e-66	-1.51645	-2.14742	1.51278e-06	-1.73537	-1.58836
14963971	chr19:14963971:G:A	1.39909e-66	-1.3079	-2.54521	5.51931e-07	-1.77715	-2.55486
14964208	chr19:14964208:A:G	1.1755e-66	-2.29764	-1.7296	1.17738e-06	-2.4124	-1.16199
14964469	chr19:14964469:A:C	6.31747e-66	-2.34561	-4.09089e-09	3.94964e-06	-2.36405	-4.09089e-09
14964612	chr19:14964612:C:T	1.64647e-66	-1.39649	-2.29381	1.32995e-06	-1.64319	-1.80935
14964687	chr19:14964687:C:T	1.84202e-65	-6.92185e-10	-1.27549	8.13392e-06	-6.92185e-10	-1.64164
14965110	chr19:14965110:C:T	6.49811e-67	-2.07929	-2.54072	3.34793e-07	-2.39397	-2.43795
14965169	chr19:14965169:A:G	6.33519e-67	-2.1014	-2.544	3.29942e-07	-2.40301	-2.44351
14965209	chr19:14965209:C:G	6.55925e-66	-2.30806	-4.09089e-09	3.93217e-06	-2.36849	-4.09089e-09
14965658	chr19:14965658:T:C	6.5475e-67	-2.06995	-2.54248	3.36068e-07	-2.39039	-2.43774
14965753	chr19:14965753:C:G	4.19922e-66	-0.535785	-2.21825	9.9652e-07	-1.61587	-2.1253
14966020	chr19:14966020:T:C	4.44205e-67	-2.44566	-2.55474	3.62729e-07	-2.21909	-2.5327
14966085	chr19:14966085:G:A	9.98142e-66	-0.778554	-1.10965	5.56461e-06	-1.49836	-0.522897
14966337	chr19:14966337:C:T	9.53274e-66	-0.843141	-1.09106	5.41679e-06	-1.5467	-0.501477
14966461	chr19:14966461:G:C	7.94434e-66	-6.92185e-10	-2.11647	4.81064e-06	-6.92185e-10	-2.16685
14966730	chr19:14966730:C:T	7.95196e-66	-6.92185e-10	-2.11551	4.81516e-06	-6.92185e-10	-2.16591
14966840	chr19:14966840:C:T	4.60932e-67	-2.45191	-2.51153	2.79479e-07	-2.45833	-2.55418
14966900	chr19:14966900:G:A	7.0644e-67	-1.98159	-2.55486	3.30179e-07	-2.35055	-2.49526
14966965	chr19:14966965:T:A	7.27147e-67	-1.95278	-2.55478	3.36158e-07	-2.33629	-2.49156
14967066	chr19:14967066:A:G	5.65623e-67	-2.31545	-2.44331	3.27222e-07	-2.46147	-2.39332
14967387	chr19:14967387:C:T	4.5524e-67	-2.42177	-2.55409	3.93582e-07	-2.14237	-2.52778
14967621	chr19:14967621:C:T	1.54159e-66	-1.48468	-2.27143	1.30566e-06	-1.72036	-1.75061
14967636	chr19:14967636:G:A	6.06877e-66	-2.38578	-4.09089e-09	3.92336e-06	-2.37073	-4.09089e-09
14967813	chr19:14967813:T:C	7.11606e-67	-1.97537	-2.55379	3.26971e-07	-2.34696	-2.5086
14967912	chr19:14967912:C:T	7.37171e-67	-1.98101	-2.51286	3.81213e-07	-2.35203	-2.35005
14968175	chr19:14968175:G:A	6.35334e-67	-2.36622	-2.27632	3.57057e-07	-2.44578	-2.32176
14968266	chr19:14968266:T:C	1.33566e-66	-1.74219	-2.15732	5.48726e-07	-2.28682	-2.05102
14969146	chr19:14969146:C:T	1.35271e-66	-1.55178	-2.33505	1.0753e-06	-1.77837	-1.88671
14969440	chr19:14969440:T:A	5.3305e-67	-2.2654	-2.55268	2.93376e-07	-2.45448	-2.5095
14969621	chr19:14969621:T:G	1.04962e-65	-6.92185e-10	-1.83792	3.78954e-06	-6.92185e-10	-2.40544
14969727	chr19:14969727:C:G	9.22328e-66	-1.9672	-4.09089e-09	5.4216e-06	-2.04729	-4.09089e-09
14969954	chr19:14969954:CT:C	1.47712e-65	-1.49626	-4.09089e-09	7.67361e-06	-1.69989	-4.09089e-09
14969982	chr19:14969982:CT:C	1.37105e-66	-1.48423	-2.38912	1.0213e-06	-1.71951	-1.99709
14970312	chr19:14970312:T:C	5.35915e-67	-2.26111	-2.55161	2.96256e-07	-2.43806	-2.51615
14970429	chr19:14970429:T:C	1.50788e-65	-1.47564	-4.09089e-09	9.21943e-06	-1.51637	-4.09089e-09
14970524	chr19:14970524:G:A	5.13773e-66	-6.92185e-10	-2.55232	3.38255e-06	-6.92185e-10	-2.51905
14970794	chr19:14970794:C:T	5.14116e-67	-2.2995	-2.55473	2.81048e-07	-2.45836	-2.54855
14970819	chr19:14970819:T:G	6.49067e-66	-6.92185e-10	-2.31857	4.46191e-06	-6.92185e-10	-2.2421
14970823	chr19:14970823:C:T	6.82845e-66	-6.92185e-10	-2.26783	4.29457e-06	-6.92185e-10	-2.28033
14970869	chr19:14970869:T:C	6.3349e-67	-2.14451	-2.50093	2.99013e-07	-2.39008	-2.55487
14971034	chr19:14971034:G:A	4.91776e-67	-2.41654	-2.48213	2.87874e-07	-2.42877	-2.55414
14971087	chr19:14971087:G:A	6.32719e-67	-2.17762	-2.46905	2.9105e-07	-2.42108	-2.55086
14971137	chr19:14971137:G:T	6.43233e-67	-2.1697	-2.46048	2.92541e-07	-2.41783	-2.549
14971159	chr19:14971159:G:A	4.9768e-67	-2.34017	-2.54656	4.6406e-07	-1.95327	-2.55215
14971380	chr19:14971380:C:T	4.8833e-67	-2.4319	-2.47379	2.84398e-07	-2.44189	-2.55317
14971412	chr19:14971412:G:T	6.12826e-67	-2.18383	-2.49478	2.89571e-07	-2.423	-2.55404
14971649	chr19:14971649:G:A	5.79218e-66	-6.92185e-10	-2.43242	3.43119e-06	-6.92185e-10	-2.50477
14972207	chr19:14972207:G:A	5.16756e-67	-2.29857	-2.55055	2.88479e-07	-2.4264	-2.55441
14972415	chr19:14972415:ATG:A	1.25941e-66	-1.48658	-2.47171	8.25607e-07	-1.69166	-2.23766
14972434	chr19:14972434:A:AGT	6.93123e-67	-2.00672	-2.54876	3.27465e-07	-2.29961	-2.55445
14972498	chr19:14972498:T:C	3.04112e-65	-6.92185e-10	-0.774122	4.19501e-05	-6.92185e-10	-0.00120009
14972673	chr19:14972673:T:C	5.24747e-67	-2.29917	-2.53461	2.92607e-07	-2.41176	-2.55485
14972833	chr19:14972833:C:T	5.24691e-66	-6.92185e-10	-2.53129	3.2903e-06	-6.92185e-10	-2.5467
14972881	chr19:14972881:C:A	5.34928e-67	-2.28204	-2.53251	2.95514e-07	-2.40516	-2.55156
14973449	chr19:14973449:T:TA	6.03996e-66	-2.39054	-4.09089e-09	4.15946e-06	-2.3123	-4.09089e-09
14973455	chr19:14973455:C:A	6.7889e-67	-2.34	-2.23623	5.28718e-07	-2.42762	-1.94736
14973494	chr19:14973494:G:A	5.71714e-67	-2.35056	-2.39749	4.13668e-07	-2.43277	-2.1876
14973530	chr19:14973530:G:A	4.77518e-67	-2.37818	-2.54991	4.29895e-07	-2.03208	-2.54982
14973563	chr19:14973563:G:A	7.27776e-67	-2.30873	-2.19797	5.68792e-07	-2.40801	-1.89391
14973568	chr19:14973568:G:A	1.11818e-65	-1.77465	-4.09089e-09	5.97912e-06	-1.94941	-4.09089e-09
14973620	chr19:14973620:C:T	6.56486e-66	-6.92185e-10	-2.3072	4.22983e-06	-6.92185e-10	-2.29552
14973626	chr19:14973626:T:C	6.28516e-66	-6.92185e-10	-2.35074	4.16423e-06	-6.92185e-10	-2.31115
14973786	chr19:14973786:T:C	1.13226e-65	-6.92185e-10	-1.76213	7.12702e-06	-6.92185e-10	-1.77379
14974084	chr19:14974084:T:C	5.87927e-67	-2.31988	-2.4002	4.22744e-07	-2.41401	-2.18466
14974234	chr19:14974234:G:A	1.20854e-65	-1.69694	-4.09089e-09	6.41672e-06	-1.87877	-4.09089e-09
14974293	chr19:14974293:G:A	5.76041e-67	-2.33494	-2.40557	4.13229e-07	-2.42246	-2.19897
14974312	chr19:14974312:G:A	5.81792e-67	-2.33358	-2.397	4.19026e-07	-2.42169	-2.18581
14974380	chr19:14974380:T:C	5.77089e-67	-2.33266	-2.40603	4.13692e-07	-2.42122	-2.19909
14974400	chr19:14974400:G:A	1.80764e-65	-6.92185e-10	-1.29433	1.64963e-05	-6.92185e-10	-0.934541
14974498	chr19:14974498:T:C	5.72409e-67	-2.33411	-2.41273	4.08763e-07	-2.42222	-2.21009
14974532	chr19:14974532:G:A	4.75728e-67	-2.38807	-2.54378	4.18794e-07	-2.05437	-2.55369
14974728	chr19:14974728:T:C	7.51996e-67	-2.31604	-2.15792	5.95441e-07	-2.41218	-1.84396
14974800	chr19:14974800:C:T	4.72054e-67	-2.42303	-2.51656	3.67588e-07	-2.44505	-2.29342
14975052	chr19:14975052:A:ATT	4.41507e-67	-2.45761	-2.54888	4.07426e-07	-2.44344	-2.19214
14975149	chr19:14975149:G:C	3.62174e-66	-0.974703	-1.92727	1.62989e-06	-1.58692	-1.66225
14975383	chr19:14975383:G:A	5.96233e-67	-2.33828	-2.36778	4.38238e-07	-2.42443	-2.13824
14975455	chr19:14975455:G:C	6.46945e-67	-2.45972	-2.16471	5.79561e-07	-2.45391	-1.82925
14975525	chr19:14975525:T:C	5.748e-67	-2.32491	-2.41776	4.11975e-07	-2.41666	-2.20781
14975655	chr19:14975655:G:C	4.65048e-67	-2.41971	-2.53484	3.04919e-07	-2.40344	-2.52195
14976085	chr19:14976085:T:C	5.76456e-67	-2.32238	-2.41741	4.13155e-07	-2.41526	-2.20636
14976470	chr19:14976470:C:T	1.82472e-64	1.01766	-4.09089e-09	7.84502e-05	0.624784	-4.09089e-09
14976523	chr19:14976523:G:A	7.13585e-67	-2.18093	-2.34546	4.07194e-07	-2.39739	-2.23875
14977214	chr19:14977214:C:T	7.38775e-67	-2.21893	-2.27276	5.1135e-07	-2.24374	-2.16464
14977336	chr19:14977336:C:G	6.6243e-67	-2.31136	-2.28941	5.0318e-07	-2.40918	-2.01531
14977425	chr19:14977425:G:A	6.68007e-67	-2.30485	-2.28754	5.06501e-07	-2.40527	-2.01264
14977458	chr19:14977458:C:T	6.06818e-67	-2.41079	-2.27767	3.56992e-07	-2.46095	-2.30677
14977646	chr19:14977646:T:G	6.00904e-67	-2.45161	-2.24664	3.79529e-07	-2.40307	-2.30343
14977669	chr19:14977669:C:T	7.37095e-67	-2.24569	-2.24828	5.13685e-07	-2.26967	-2.13416
14977838	chr19:14977838:G:C	4.82294e-67	-2.39118	-2.52696	4.15557e-07	-2.06163	-2.55418
14978173	chr19:14978173:G:A	1.32184e-66	-1.39922	-2.51069	8.13107e-07	-1.64789	-2.29668
14978181	chr19:14978181:G:A	4.78881e-67	-2.39643	-2.52881	4.10255e-07	-2.07419	-2.55447
14978244	chr19:14978244:T:C	4.84245e-66	-0.700506	-1.91101	1.73085e-06	-1.24876	-1.94031
14978256	chr19:14978256:C:T	1.29639e-66	-1.44027	-2.48908	8.22957e-07	-1.68385	-2.24868
14978361	chr19:14978361:G:A	1.4376e-66	-1.28087	-2.54509	7.35704e-07	-1.49226	-2.55235
14978420	chr19:14978420:G:A	6.5112e-66	-6.92185e-10	-2.31541	4.10184e-06	-6.92185e-10	-2.32625
14978623	chr19:14978623:A:G	1.36893e-66	-1.37987	-2.49503	8.58228e-07	-1.63133	-2.25924
14978833	chr19:14978833:T:C	4.81799e-67	-2.3905	-2.52867	4.16191e-07	-2.05986	-2.55443
14979206	chr19:14979206:G:A	1.19097e-66	-1.57778	-2.43639	4.97209e-07	-1.95036	-2.48606
14979244	chr19:14979244:CG:C	1.15633e-66	-1.5207	-2.52298	7.11962e-07	-1.7506	-2.32681
14979502	chr19:14979502:T:C	4.87482e-67	-2.36367	-2.54376	3.05488e-07	-2.46271	-2.46081
14979635	chr19:14979635:A:AGCACCGGCGCGGGGACCGGACCGTGGAG	7.7051e-66	-6.92185e-10	-2.14705	4.67748e-06	-6.92185e-10	-2.19492
14979813	chr19:14979813:C:T	6.36899e-66	-6.92185e-10	-2.33749	3.75427e-06	-6.92185e-10	-2.41479
14979916	chr19:14979916:C:T	5.2641e-67	-2.43916	-2.39145	3.45531e-07	-2.41963	-2.38073
14979950	chr19:14979950:A:G	4.80457e-67	-2.3866	-2.53535	4.1998e-07	-2.05036	-2.55487
14979968	chr19:14979968:G:C	3.4583e-66	-0.984804	-1.96335	1.5431e-06	-1.61094	-1.69294
14980117	chr19:14980117:T:C	6.43638e-67	-2.4161	-2.21346	5.52423e-07	-2.45619	-1.87493
14980196	chr19:14980196:T:C	5.02359e-67	-2.34178	-2.5356	2.81199e-07	-2.46103	-2.54534
14980538	chr19:14980538:T:A	4.63466e-67	-2.41389	-2.54406	4.16975e-07	-2.1124	-2.50001
14980567	chr19:14980567:G:C	4.96052e-67	-2.36339	-2.52662	4.42794e-07	-1.99765	-2.55468
14980717	chr19:14980717:G:A	6.25254e-66	-2.35595	-4.09089e-09	3.78511e-06	-2.40661	-4.09089e-09
14981249	chr19:14981249:T:C	7.92434e-67	-2.11523	-2.30635	4.29355e-07	-2.18201	-2.40114
14981656	chr19:14981656:C:T	6.03256e-66	-6.92185e-10	-2.39176	3.74168e-06	-6.92185e-10	-2.41815
14981668	chr19:14981668:C:T	1.2879e-66	-1.49317	-2.44275	8.51646e-07	-1.73399	-2.16427
14981669	chr19:14981669:G:A	4.72071e-67	-2.43821	-2.50135	3.16252e-07	-2.44431	-2.44458
14981814	chr19:14981814:G:A	5.2631e-67	-2.27917	-2.55163	2.88902e-07	-2.45415	-2.52519
14981949	chr19:14981949:G:A	4.7851e-67	-2.37667	-2.54934	4.48324e-07	-2.03391	-2.50601
14982029	chr19:14982029:G:T	5.93033e-66	-2.40885	-4.09089e-09	7.23153e-06	-1.75923	-4.09089e-09
14982051	chr19:14982051:C:T	4.79778e-67	-2.38802	-2.53534	4.54081e-07	-2.06187	-2.46529
14982306	chr19:14982306:A:G	4.73148e-67	-2.38675	-2.55053	4.33827e-07	-2.05868	-2.51411
14982659	chr19:14982659:T:A	8.65536e-67	-1.83231	-2.50103	4.0501e-07	-2.12564	-2.51588
14982691	chr19:14982691:C:A	8.74167e-67	-1.816	-2.50741	4.07451e-07	-2.11423	-2.52129
14983110	chr19:14983110:G:A	1.3117e-66	-1.52505	-2.39256	8.88539e-07	-1.75861	-2.09725
14983322	chr19:14983322:A:G	1.32703e-66	-2.27351	-1.63248	1.13805e-06	-2.39245	-1.21591
14983367	chr19:14983367:C:T	1.28988e-65	-6.92185e-10	-1.63179	8.3217e-06	-6.92185e-10	-1.61881
14983437	chr19:14983437:G:A	8.55337e-66	-6.92185e-10	-2.04261	5.50173e-06	-6.92185e-10	-2.03262
14983846	chr19:14983846:T:C	1.08852e-65	-6.92185e-10	-1.80153	6.80554e-06	-6.92185e-10	-1.81994
14983852	chr19:14983852:T:C	5.59719e-67	-2.40203	-2.36723	4.89068e-07	-2.4222	-2.03074
14984083	chr19:14984083:G:A	1.41714e-66	-1.43517	-2.40512	9.40698e-07	-1.67941	-2.1194
14984122	chr19:14984122:A:C	1.14731e-65	-6.92185e-10	-1.74892	7.19233e-06	-6.92185e-10	-1.76467
14984224	chr19:14984224:A:G	1.12214e-65	-6.92185e-10	-1.77111	7.03375e-06	-6.92185e-10	-1.78696
14984875	chr19:14984875:A:G	6.78459e-66	-6.92185e-10	-2.27428	4.46856e-06	-6.92185e-10	-2.24061
14984887	chr19:14984887:TTG:T	2.75763e-65	-0.871976	-4.09089e-09	1.07604e-05	-1.3618	-4.09089e-09
14984888	chr19:14984888:TG:T	8.33343e-67	-2.28754	-2.0837	8.45904e-07	-2.30269	-1.60234
14984949	chr19:14984949:T:C	5.12959e-66	-6.92185e-10	-2.55391	3.28504e-06	-6.92185e-10	-2.5483
14984950	chr19:14984950:C:T	5.16257e-66	-6.92185e-10	-2.5475	3.26356e-06	-6.92185e-10	-2.55486
14985141	chr19:14985141:C:T	4.88101e-65	-6.92185e-10	-0.300995	3.40852e-05	-6.92185e-10	-0.208817
14985145	chr19:14985145:G:A	9.34058e-66	-6.92185e-10	-1.95456	5.96388e-06	-6.92185e-10	-1.95196
14985344	chr19:14985344:T:C	1.25003e-66	-2.25424	-1.71153	1.02451e-06	-2.38012	-1.33334
14985814	chr19:14985814:T:C	9.06484e-66	-6.92185e-10	-1.98453	6.01048e-06	-6.92185e-10	-1.94417
14985866	chr19:14985866:A:G	1.26825e-66	-2.31875	-1.63255	1.05741e-06	-2.4201	-1.26176
14986487	chr19:14986487:C:T	5.47206e-66	-6.92185e-10	-2.48928	3.39255e-06	-6.92185e-10	-2.5161
14986824	chr19:14986824:G:A	5.63643e-66	-2.45968	-4.09089e-09	3.64816e-06	-2.44346	-4.09089e-09
14987055	chr19:14987055:T:C	2.15166e-66	-0.970704	-2.45199	1.65266e-06	-0.682116	-2.55318
14987235	chr19:14987235:G:A	6.73263e-66	-6.92185e-10	-2.28197	4.31857e-06	-6.92185e-10	-2.27476
14987400	chr19:14987400:A:G	7.92292e-66	-6.92185e-10	-2.11917	4.86415e-06	-6.92185e-10	-2.15579
14987468	chr19:14987468:G:A	6.91277e-67	-2.43938	-2.11877	5.35148e-07	-2.45792	-1.90497
14987481	chr19:14987481:T:A	1.76973e-64	-6.92185e-10	0.987063	0.000108535	-6.92185e-10	0.949397
14987503	chr19:14987503:T:C	8.01506e-66	-6.92185e-10	-2.10761	5.03496e-06	-6.92185e-10	-2.12128
14987576	chr19:14987576:G:A	8.00993e-66	-6.92185e-10	-2.10825	5.0186e-06	-6.92185e-10	-2.12453
14987582	chr19:14987582:G:A	8.29217e-66	-6.92185e-10	-2.07362	5.1922e-06	-6.92185e-10	-2.09052
14987725	chr19:14987725:T:G	5.74838e-66	-6.92185e-10	-2.44001	3.72209e-06	-6.92185e-10	-2.4234
14987782	chr19:14987782:G:A	7.7737e-66	-6.92185e-10	-2.13819	4.87429e-06	-6.92185e-10	-2.15371
14987879	chr19:14987879:G:A	2.60861e-66	-0.897322	-2.33279	1.29707e-06	-1.1352	-2.34237
14988029	chr19:14988029:C:T	2.09901e-66	-0.893002	-2.55447	1.71915e-06	-0.691592	-2.50426
14988059	chr19:14988059:A:G	1.08522e-66	-2.1687	-1.93845	9.98153e-07	-2.33354	-1.40599
14988501	chr19:14988501:C:T	3.1264e-66	-0.494408	-2.55464	2.63604e-06	-0.274762	-2.49364
14988661	chr19:14988661:G:T	4.00422e-66	-0.665043	-2.13654	1.77533e-06	-0.985384	-2.17831
14988737	chr19:14988737:T:C	9.4156e-67	-2.15183	-2.09732	7.93169e-07	-2.31705	-1.65235
14988903	chr19:14988903:T:C	9.56051e-67	-2.16343	-2.07045	8.20574e-07	-2.32421	-1.61122
14988937	chr19:14988937:T:C	3.45498e-66	-0.399919	-2.5492	2.89863e-06	-0.152389	-2.52105
14989002	chr19:14989002:G:C	3.9346e-66	-0.673639	-2.14548	1.77914e-06	-0.97506	-2.18649
14989048	chr19:14989048:A:G	8.56489e-67	-2.19332	-2.15053	6.98323e-07	-2.34647	-1.75028
14989080	chr19:14989080:G:A	1.57115e-65	-6.92185e-10	-1.43454	9.87746e-06	-6.92185e-10	-1.44742
14989127	chr19:14989127:C:T	4.24411e-66	-0.625799	-2.1176	1.91045e-06	-0.931923	-2.15842
14989175	chr19:14989175:T:C	1.55714e-65	-6.92185e-10	-1.4435	9.78886e-06	-6.92185e-10	-1.45643
14989265	chr19:14989265:A:T	5.56913e-67	-2.35901	-2.41526	4.42457e-07	-2.4327	-2.12039
14989272	chr19:14989272:A:T	5.28669e-67	-2.36473	-2.4616	3.98041e-07	-2.43737	-2.22151
14989303	chr19:14989303:C:T	7.0955e-66	-2.22947	-4.09089e-09	4.25855e-06	-2.28875	-4.09089e-09
14989373	chr19:14989373:T:C	1.34322e-66	-1.40218	-2.49168	9.16344e-07	-1.27027	-2.55477
14989387	chr19:14989387:G:A	3.81897e-66	-0.717612	-2.13134	1.7314e-06	-1.01577	-2.17298
14989488	chr19:14989488:C:T	7.69869e-67	-2.45488	-1.99558	5.92604e-07	-2.4358	-1.82511
14989813	chr19:14989813:GA:G	1.54375e-66	-1.26314	-2.49157	1.06745e-06	-1.11756	-2.55485
14989849	chr19:14989849:T:A	8.34069e-67	-2.04816	-2.32222	5.94634e-07	-2.23699	-2.0205
14989982	chr19:14989982:A:C	7.94604e-67	-2.4567	-1.96214	6.13664e-07	-2.4392	-1.78679
14989992	chr19:14989992:G:A	3.8966e-66	-0.56698	-2.26185	1.70882e-06	-0.898796	-2.30308
14990085	chr19:14990085:A:C	1.53097e-65	-6.92185e-10	-1.46045	9.68904e-06	-6.92185e-10	-1.46668
14990121	chr19:14990121:ACCC:A	4.55782e-66	-0.565041	-2.10705	1.96008e-06	-0.913076	-2.15162
14990128	chr19:14990128:T:A	4.44197e-66	-0.589693	-2.10814	1.91449e-06	-0.935569	-2.15266
14990141	chr19:14990141:G:A	4.51689e-66	-0.582963	-2.09815	1.94713e-06	-0.927833	-2.14349
14990159	chr19:14990159:G:T	1.35595e-66	-1.43461	-2.44982	8.95006e-07	-1.30002	-2.54859
14990439	chr19:14990439:A:G	1.22548e-66	-1.44081	-2.54479	9.52144e-07	-1.24781	-2.53891
14990491	chr19:14990491:T:C	9.55117e-67	-1.85925	-2.3756	6.19731e-07	-2.11119	-2.10496
14990515	chr19:14990515:G:A	9.14578e-67	-1.92683	-2.35139	6.12776e-07	-2.16046	-2.06697
14990517	chr19:14990517:C:T	1.26089e-66	-1.40932	-2.54779	9.83401e-07	-1.21185	-2.54257
14990586	chr19:14990586:G:A	9.27356e-67	-1.87842	-2.38593	6.04979e-07	-2.12239	-2.11785
14990640	chr19:14990640:A:C	5.64709e-67	-2.20891	-2.55147	4.12048e-07	-2.07581	-2.54848
14990652	chr19:14990652:G:C	9.10194e-67	-1.93742	-2.34561	6.12521e-07	-2.16813	-2.05972
14990724	chr19:14990724:A:G	8.98236e-67	-1.91328	-2.38298	5.86042e-07	-2.15194	-2.1201
14991017	chr19:14991017:C:T	1.12066e-65	-1.77243	-4.09089e-09	5.92276e-06	-1.95888	-4.09089e-09
14991218	chr19:14991218:G:A	5.21046e-66	-6.92185e-10	-2.53827	3.34982e-06	-6.92185e-10	-2.52877
14991266	chr19:14991266:G:A	4.52997e-67	-2.45942	-2.52138	3.56073e-07	-2.35776	-2.41254
14991362	chr19:14991362:T:C	5.83405e-67	-2.22896	-2.49885	3.44914e-07	-2.28809	-2.51405
14991727	chr19:14991727:A:C	7.38557e-67	-2.07995	-2.41204	4.21294e-07	-2.14971	-2.45239
14991919	chr19:14991919:G:A	5.00966e-67	-2.32673	-2.55342	2.83671e-07	-2.46093	-2.53669
14991950	chr19:14991950:C:T	6.24622e-67	-2.39311	-2.26643	5.705e-07	-2.22777	-2.07115
14992236	chr19:14992236:T:C	1.03466e-66	-2.3536	-1.80125	5.72731e-07	-2.37314	-1.92188
14992249	chr19:14992249:T:C	1.15661e-65	-6.92185e-10	-1.74085	6.81647e-06	-6.92185e-10	-1.81834
14992277	chr19:14992277:C:T	7.94297e-66	-6.92185e-10	-2.11664	5.29016e-06	-6.92185e-10	-2.07183
14992326	chr19:14992326:A:T	1.05725e-65	-1.83068	-4.09089e-09	3.68711e-06	-2.43284	-4.09089e-09
14992362	chr19:14992362:C:T	9.90511e-66	-1.89588	-4.09089e-09	5.44183e-06	-2.04356	-4.09089e-09
14992743	chr19:14992743:A:G	7.38098e-67	-1.93794	-2.55467	7.049e-07	-1.61996	-2.46742
14992906	chr19:14992906:C:T	4.77578e-66	-1.52918	-1.09619	1.1356e-06	-2.07051	-1.54001
14992972	chr19:14992972:A:G	6.8486e-67	-2.38214	-2.18533	4.60713e-07	-2.17643	-2.33623
14993044	chr19:14993044:G:A	5.47291e-66	-6.92185e-10	-2.48912	3.5938e-06	-6.92185e-10	-2.45847
14993691	chr19:14993691:T:C	1.35757e-66	-2.13188	-1.75135	1.37099e-06	-1.91613	-1.50601
14993749	chr19:14993749:T:G	7.228e-67	-2.38956	-2.12399	1.00989e-06	-1.74513	-1.98271
14993761	chr19:14993761:G:A	5.12612e-66	-6.92185e-10	-2.55458	3.27948e-06	-6.92185e-10	-2.55
14993897	chr19:14993897:T:C	9.42475e-67	-1.84198	-2.4062	3.71356e-07	-2.26267	-2.4656
14993982	chr19:14993982:A:G	9.74483e-67	-1.8137	-2.40108	3.78643e-07	-2.24643	-2.46241
14993983	chr19:14993983:A:T	9.855e-67	-1.79881	-2.40473	3.80964e-07	-2.23785	-2.46488
14994188	chr19:14994188:A:G	6.93854e-67	-2.1735	-2.38093	4.64618e-07	-2.03435	-2.46987
14994239	chr19:14994239:G:A	5.11205e-67	-2.3448	-2.51512	3.38311e-07	-2.33406	-2.48742
14994442	chr19:14994442:G:A	6.83894e-67	-2.18546	-2.38343	4.58308e-07	-2.04711	-2.47079
14994675	chr19:14994675:C:T	5.19082e-66	-6.92185e-10	-2.54204	3.28712e-06	-6.92185e-10	-2.54767
14994860	chr19:14994860:C:G	3.48277e-66	-2.11997	-0.821138	1.59892e-06	-2.26887	-0.999484
14995002	chr19:14995002:G:A	5.10968e-67	-2.33497	-2.52541	3.26765e-07	-2.34881	-2.50738
14995096	chr19:14995096:G:A	5.14591e-67	-2.36537	-2.48795	3.56629e-07	-2.31467	-2.45407
14995154	chr19:14995154:G:A	5.17164e-67	-2.35301	-2.49531	3.47872e-07	-2.32907	-2.46453
14995249	chr19:14995249:C:CTGGAGG	1.36523e-66	-1.40901	-2.4686	9.48477e-07	-1.24591	-2.54466
14995442	chr19:14995442:T:G	1.51873e-66	-2.1062	-1.66486	3.64222e-07	-2.42822	-2.31945
14995523	chr19:14995523:A:G	2.83096e-66	-1.24246	-1.90585	1.78856e-06	-1.11758	-2.03869
14995550	chr19:14995550:A:G	2.15672e-66	-2.45873	-0.961617	1.54673e-06	-2.17139	-1.13015
14995597	chr19:14995597:G:T	2.84061e-66	-1.25167	-1.89324	1.79167e-06	-1.12709	-2.02744
14995652	chr19:14995652:G:A	1.63484e-66	-1.16674	-2.53065	1.20088e-06	-1.00019	-2.55443
14995810	chr19:14995810:G:A	5.23605e-66	-6.92185e-10	-2.53337	3.28912e-06	-6.92185e-10	-2.54706
14995913	chr19:14995913:G:A	5.45191e-67	-2.30267	-2.49288	3.52805e-07	-2.37715	-2.40237
14996507	chr19:14996507:C:T	5.10545e-65	-6.92185e-10	-0.256039	2.27618e-05	-6.92185e-10	-0.612596
14997054	chr19:14997054:A:G	2.78092e-66	-1.26027	-1.90588	1.75835e-06	-1.13423	-2.03907
14997086	chr19:14997086:A:G	3.22569e-66	-2.11017	-0.907615	1.47042e-06	-2.26119	-1.09094
14997094	chr19:14997094:C:T	5.15876e-66	-6.92185e-10	-2.54824	3.35018e-06	-6.92185e-10	-2.52866
14997130	chr19:14997130:A:G	5.44622e-67	-2.29754	-2.49906	3.01069e-07	-2.46286	-2.47524
14997135	chr19:14997135:C:T	2.94088e-66	-2.12508	-0.985145	1.35225e-06	-2.27243	-1.16349
14997136	chr19:14997136:A:G	2.98574e-66	-2.11485	-0.980234	1.36475e-06	-2.26489	-1.16182
14997479	chr19:14997479:G:A	1.57746e-65	-0.518434	-0.912095	1.14039e-05	-0.0223617	-1.28136
14997594	chr19:14997594:C:T	5.56987e-67	-2.27164	-2.50251	3.0002e-07	-2.46187	-2.47972
14997658	chr19:14997658:G:A	4.635e-67	-2.41283	-2.54505	3.45926e-07	-2.28874	-2.51047
14997730	chr19:14997730:C:T	1.20852e-65	-6.92185e-10	-1.69695	7.89572e-06	-6.92185e-10	-1.67136
14998137	chr19:14998137:A:G	1.90641e-66	-2.3704	-1.17332	7.36763e-07	-2.46086	-1.58231
14998484	chr19:14998484:C:T	4.84495e-67	-2.38839	-2.52519	3.50169e-07	-2.24477	-2.54225
14998492	chr19:14998492:G:A	2.12018e-66	-2.09253	-1.3449	1.04121e-06	-2.24917	-1.44812
14998516	chr19:14998516:G:T	4.80931e-67	-2.39183	-2.52913	3.49625e-07	-2.24915	-2.53943
14998585	chr19:14998585:G:A	4.7477e-67	-2.41249	-2.52137	3.34983e-07	-2.28658	-2.54478
14998641	chr19:14998641:T:C	5.5851e-66	-6.92185e-10	-2.46883	3.46503e-06	-6.92185e-10	-2.49496
14998701	chr19:14998701:G:A	1.55e-66	-2.00653	-1.74415	5.73371e-07	-2.30807	-1.98584
14998763	chr19:14998763:C:G	5.91386e-66	-6.92185e-10	-2.41163	3.94459e-06	-6.92185e-10	-2.36534
14998766	chr19:14998766:T:C	4.83569e-67	-2.39599	-2.51951	3.4476e-07	-2.25681	-2.54578
14998920	chr19:14998920:C:T	5.16829e-66	-6.92185e-10	-2.54639	3.26627e-06	-6.92185e-10	-2.55403
14998995	chr19:14998995:A:T	2.78795e-66	-0.620683	-2.54294	6.13898e-07	-1.67081	-2.55479
14999415	chr19:14999415:C:A	1.48237e-66	-2.04753	-1.74776	5.58947e-07	-2.3299	-1.98948
14999425	chr19:14999425:A:G	1.65158e-65	-0.790573	-0.594039	1.15234e-05	-1.01454	-0.278758
14999441	chr19:14999441:C:T	4.86215e-67	-2.38895	-2.52109	3.49301e-07	-2.24462	-2.54488
14999718	chr19:14999718:T:G	4.90783e-67	-2.3822	-2.51848	3.53151e-07	-2.23237	-2.54617
14999923	chr19:14999923:C:T	4.86613e-67	-2.39747	-2.51175	3.42758e-07	-2.25924	-2.54917
15000099	chr19:15000099:C:G	4.72639e-67	-2.42769	-2.51067	3.28503e-07	-2.3157	-2.53519
15000152	chr19:15000152:G:T	4.47947e-65	-6.92185e-10	-0.386842	2.0772e-05	-6.92185e-10	-0.704073
15000421	chr19:15000421:C:G	4.79397e-67	-2.39042	-2.53373	3.51595e-07	-2.24753	-2.53542
15000694	chr19:15000694:C:T	4.7629e-67	-2.40785	-2.52281	3.37725e-07	-2.27939	-2.54381
15001125	chr19:15001125:C:T	1.79337e-66	-2.05401	-1.55083	8.7804e-07	-2.21976	-1.64799
15001143	chr19:15001143:C:A	2.85451e-65	-6.92185e-10	-0.837448	2.09103e-05	-6.92185e-10	-0.697438
15001185	chr19:15001185:GTT:G	7.61118e-67	-1.96321	-2.49869	3.38835e-07	-2.28957	-2.53035
15001206	chr19:15001206:C:T	1.70611e-65	-0.691956	-0.660175	1.08848e-05	-0.930193	-0.420116
15001239	chr19:15001239:A:G	5.11968e-67	-2.37983	-2.47859	3.81128e-07	-2.31749	-2.38481
15001366	chr19:15001366:A:G	4.86382e-67	-2.39058	-2.51911	3.48062e-07	-2.24709	-2.54596
15001427	chr19:15001427:G:A	1.71702e-65	-0.678454	-0.667304	1.0863e-05	-0.918409	-0.433909
15001529	chr19:15001529:A:G	4.98155e-67	-2.38078	-2.50499	3.5208e-07	-2.23041	-2.55117
15001656	chr19:15001656:C:T	4.25758e-65	-6.92185e-10	-0.437645	1.96193e-05	-6.92185e-10	-0.761168
15001685	chr19:15001685:G:A	1.43207e-65	-0.709592	-0.817633	1.04614e-05	-0.941574	-0.448416
15001707	chr19:15001707:C:CTGGAG	5.00061e-67	-2.38773	-2.49423	3.47183e-07	-2.24215	-2.55343
15001745	chr19:15001745:C:T	4.99788e-67	-2.37976	-2.50274	3.52778e-07	-2.22786	-2.55174
15001814	chr19:15001814:A:G	5.22192e-66	-6.92185e-10	-2.53607	3.47409e-06	-6.92185e-10	-2.49235
15002387	chr19:15002387:C:T	5.21619e-66	-6.92185e-10	-2.53716	3.4679e-06	-6.92185e-10	-2.49413
15002408	chr19:15002408:T:C	1.31323e-66	-2.13457	-1.78187	1.15989e-06	-2.34043	-1.24892
15002534	chr19:15002534:A:G	7.19746e-67	-2.02309	-2.4947	3.30133e-07	-2.32157	-2.52437
15002671	chr19:15002671:T:C	1.66295e-66	-1.87504	-1.8053	6.68725e-07	-2.35411	-1.78595
15002779	chr19:15002779:A:G	1.84049e-66	-2.07752	-1.50138	9.02249e-07	-2.23829	-1.60226
15002801	chr19:15002801:T:C	5.42389e-66	-6.92185e-10	-2.49812	3.3752e-06	-6.92185e-10	-2.52123
15002863	chr19:15002863:G:A	7.28432e-67	-1.99118	-2.51461	3.30938e-07	-2.30321	-2.5403
15002888	chr19:15002888:A:C	1.34356e-66	-2.11937	-1.77424	9.88663e-07	-1.7459	-2.00318
15002938	chr19:15002938:A:G	2.67443e-66	-1.2364	-1.9688	1.74274e-06	-1.09152	-2.0907
15003063	chr19:15003063:C:T	4.93143e-67	-2.37341	-2.52248	3.61114e-07	-2.21806	-2.53818
15003434	chr19:15003434:C:T	2.50149e-66	-1.36736	-1.90469	1.06225e-06	-1.96883	-1.70846
15003605	chr19:15003605:G:A	7.49555e-66	-6.92185e-10	-2.17462	5.82303e-06	-6.92185e-10	-1.97586
15003727	chr19:15003727:A:C	5.29024e-65	-6.92185e-10	-0.220484	5.89921e-05	-6.92185e-10	0.339724
15004242	chr19:15004242:TA:T	4.63963e-67	-2.40262	-2.55426	3.55598e-07	-2.27218	-2.49945
15004263	chr19:15004263:A:G	5.63778e-66	-2.45944	-4.09089e-09	3.69299e-06	-2.43125	-4.09089e-09
15004456	chr19:15004456:C:T	4.89252e-65	-6.92185e-10	-0.298641	2.23412e-05	-6.92185e-10	-0.63125
15004728	chr19:15004728:T:G	1.78492e-65	-6.92185e-10	-1.30698	1.36067e-05	-6.92185e-10	-1.12712
15004798	chr19:15004798:T:C	5.57866e-66	-6.92185e-10	-2.46998	3.89213e-06	-6.92185e-10	-2.37872
15004866	chr19:15004866:T:C	1.15584e-66	-1.493	-2.5511	1.04235e-06	-1.14133	-2.55487
15004945	chr19:15004945:C:T	4.92584e-67	-2.35516	-2.54187	3.98779e-07	-2.10389	-2.55313
15004990	chr19:15004990:T:C	5.2538e-66	-6.92185e-10	-2.52998	3.27228e-06	-6.92185e-10	-2.55219
15005054	chr19:15005054:T:A	5.61948e-66	-2.46269	-4.09089e-09	3.58019e-06	-2.46226	-4.09089e-09
15005069	chr19:15005069:G:A	6.69472e-66	-6.92185e-10	-2.28761	4.04122e-06	-6.92185e-10	-2.34113
15005137	chr19:15005137:A:G	7.91802e-67	-1.89789	-2.52449	3.67083e-07	-2.18548	-2.55437
15005168	chr19:15005168:G:A	1.30456e-65	-6.92185e-10	-1.62048	6.52633e-06	-6.92185e-10	-1.86184
15005200	chr19:15005200:C:T	1.1132e-65	-6.92185e-10	-1.77911	5.95171e-06	-6.92185e-10	-1.954
15005378	chr19:15005378:G:A	1.36693e-65	-6.92185e-10	-1.57378	1.37149e-05	-6.92185e-10	-1.1192
15005380	chr19:15005380:G:C	1.37001e-65	-6.92185e-10	-1.57153	1.37589e-05	-6.92185e-10	-1.11599
15005593	chr19:15005593:A:G	7.28232e-66	-6.92185e-10	-2.20348	3.84618e-06	-6.92185e-10	-2.3906
15005652	chr19:15005652:A:G	7.6857e-66	-6.92185e-10	-2.14957	3.9799e-06	-6.92185e-10	-2.35642
15005655	chr19:15005655:G:A	7.27372e-66	-6.92185e-10	-2.20466	3.84248e-06	-6.92185e-10	-2.39156
15006026	chr19:15006026:A:G	2.32351e-66	-1.56668	-1.77917	5.82048e-06	-0.58715	-1.38915
15006118	chr19:15006118:T:C	7.28232e-66	-6.92185e-10	-2.20348	3.84618e-06	-6.92185e-10	-2.3906
15006239	chr19:15006239:G:A	1.34114e-65	-6.92185e-10	-1.59283	9.02105e-06	-6.92185e-10	-1.53812
15006278	chr19:15006278:T:C	7.28058e-66	-6.92185e-10	-2.20372	3.84495e-06	-6.92185e-10	-2.39092
15006306	chr19:15006306:G:A	7.80156e-67	-2.45266	-1.98453	5.54953e-07	-2.4541	-1.87245
15006347	chr19:15006347:C:T	6.08739e-67	-2.30232	-2.38298	3.18818e-07	-2.4545	-2.42632
15006690	chr19:15006690:G:A	7.24748e-66	-6.92185e-10	-2.20828	3.83138e-06	-6.92185e-10	-2.39445
15006845	chr19:15006845:A:G	7.03766e-66	-6.92185e-10	-2.23766	3.76218e-06	-6.92185e-10	-2.41268
15006911	chr19:15006911:C:T	7.03068e-66	-6.92185e-10	-2.23865	3.7594e-06	-6.92185e-10	-2.41342
15007068	chr19:15007068:A:G	9.16457e-67	-2.4562	-1.81997	9.82194e-07	-2.35924	-1.39641
15007115	chr19:15007115:A:G	6.06056e-67	-2.42759	-2.26212	4.78728e-07	-2.37239	-2.10191
15007118	chr19:15007118:C:T	7.0407e-66	-6.92185e-10	-2.23722	3.76289e-06	-6.92185e-10	-2.41249
15007215	chr19:15007215:A:G	9.27607e-67	-2.45651	-1.80757	9.99492e-07	-2.35798	-1.38021
15007260	chr19:15007260:G:A	1.64851e-66	-2.33829	-1.35077	7.33274e-07	-2.12052	-1.9274
15007261	chr19:15007261:A:G	1.09991e-65	-6.92185e-10	-1.79112	6.55668e-06	-6.92185e-10	-1.8572
15007277	chr19:15007277:A:G	6.89359e-67	-2.31898	-2.24194	3.62353e-07	-2.45793	-2.29488
15007287	chr19:15007287:A:G	7.04883e-66	-6.92185e-10	-2.23607	3.76498e-06	-6.92185e-10	-2.41194
15007293	chr19:15007293:C:T	4.60774e-67	-2.42866	-2.53512	3.12879e-07	-2.40073	-2.49889
15007307	chr19:15007307:C:T	9.05166e-67	-2.45391	-1.83466	9.55787e-07	-2.36752	-1.41538
15007371	chr19:15007371:C:G	7.7511e-67	-2.45599	-1.9877	5.54502e-07	-2.45041	-1.87695
15007474	chr19:15007474:C:A	1.29392e-66	-2.31219	-1.61906	6.1725e-07	-2.07639	-2.14377
15007586	chr19:15007586:T:C	9.54821e-67	-2.45477	-1.7804	1.02935e-06	-2.36501	-1.34375
15007882	chr19:15007882:G:A	8.34695e-67	-2.37302	-1.9966	5.36833e-07	-2.46221	-1.89753
15007953	chr19:15007953:A:G	1.02562e-65	-2.36754	0.506485	5.19533e-06	-2.45961	0.369687
15007955	chr19:15007955:G:A	1.25039e-66	-2.38394	-1.58154	8.31742e-07	-2.46107	-1.46084
15008003	chr19:15008003:A:C	9.36738e-67	-2.46286	-1.79142	1.06978e-06	-2.29749	-1.37273
15008107	chr19:15008107:G:T	1.36913e-65	-6.92185e-10	-1.57217	5.2408e-06	-6.92185e-10	-2.08121
15008122	chr19:15008122:C:T	7.08103e-67	-2.29993	-2.23417	3.67727e-07	-2.45403	-2.28407
15008235	chr19:15008235:T:C	9.17158e-67	-2.45675	-1.81866	9.87744e-07	-2.35682	-1.39319
15008531	chr19:15008531:C:T	2.21423e-65	-1.09144	-4.09089e-09	1.53354e-05	-1.00752	-4.09089e-09
15008556	chr19:15008556:A:G	9.4362e-67	-2.45238	-1.79458	1.00461e-06	-2.37207	-1.36101
15008663	chr19:15008663:T:C	9.16173e-67	-2.45099	-1.82549	9.61733e-07	-2.37626	-1.40044
15008775	chr19:15008775:A:G	6.80013e-66	-6.92185e-10	-2.27199	3.67181e-06	-6.92185e-10	-2.43699
15009025	chr19:15009025:T:C	8.00922e-67	-2.41002	-2.0009	5.34869e-07	-2.46063	-1.90278
15009085	chr19:15009085:G:A	5.25169e-66	-0.321522	-2.20886	4.4044e-06	-0.286742	-1.96833
15009292	chr19:15009292:T:C	1.7154e-66	-2.43663	-1.21266	1.74035e-06	-2.40237	-0.781219
15009392	chr19:15009392:A:G	5.76111e-66	-0.219979	-2.21782	4.805e-06	-0.182049	-1.98597
15009410	chr19:15009410:G:A	1.21499e-66	-2.431	-1.5632	1.14959e-06	-2.40928	-1.189
15009419	chr19:15009419:T:C	1.50841e-66	-2.31431	-1.46357	6.95099e-07	-2.08121	-2.02017
15009697	chr19:15009697:T:A	9.83001e-66	0.646999	-2.55049	8.02682e-06	0.882721	-2.53761
15009960	chr19:15009960:A:T	6.80574e-66	-6.92185e-10	-2.27117	3.67232e-06	-6.92185e-10	-2.43686
15009961	chr19:15009961:C:T	6.81197e-66	-6.92185e-10	-2.27025	3.67577e-06	-6.92185e-10	-2.43592
15009975	chr19:15009975:C:T	6.47203e-66	-0.0839795	-2.23746	5.26647e-06	-0.0581471	-2.01817
15010058	chr19:15010058:C:T	6.59198e-66	-6.92185e-10	-2.30308	3.59938e-06	-6.92185e-10	-2.45692
15010123	chr19:15010123:T:C	6.78966e-66	-6.92185e-10	-2.27353	3.66887e-06	-6.92185e-10	-2.4378
15010199	chr19:15010199:AAAG:A	6.01977e-66	-2.39388	-4.09089e-09	3.8216e-06	-2.39701	-4.09089e-09
15010398	chr19:15010398:C:T	5.64335e-66	-2.45845	-4.09089e-09	3.64439e-06	-2.44449	-4.09089e-09
15010411	chr19:15010411:A:G	6.56767e-66	-0.381293	-1.92548	5.56011e-06	-0.37199	-1.65007
15010495	chr19:15010495:C:G	2.19209e-65	-0.767547	-0.333944	2.20724e-05	-0.76358	0.120229
15010578	chr19:15010578:A:C	5.79857e-67	-2.45078	-2.28312	6.29248e-07	-2.29396	-1.90695
15010890	chr19:15010890:G:T	6.82085e-66	-6.92185e-10	-2.26895	3.69062e-06	-6.92185e-10	-2.43189
15011241	chr19:15011241:G:A	1.80242e-65	-6.92185e-10	-1.29721	1.39052e-05	-6.92185e-10	-1.10541
15011722	chr19:15011722:A:G	1.04928e-66	-2.42155	-1.71928	8.28836e-07	-2.43289	-1.49252
15011763	chr19:15011763:G:C	1.09011e-66	-2.45475	-1.64791	7.62801e-07	-2.42276	-1.58567
15011841	chr19:15011841:C:A	8.75287e-67	-2.41106	-1.91107	7.49469e-07	-2.42725	-1.59882
15011860	chr19:15011860:G:A	1.02683e-65	-2.43894	0.579068	5.09078e-06	-2.45248	0.342235
15012106	chr19:15012106:T:A	8.82451e-67	-2.37211	-1.94188	6.80969e-07	-2.39142	-1.7305
15012223	chr19:15012223:C:T	1.5447e-65	-6.92185e-10	-1.45152	5.53597e-06	-6.92185e-10	-2.02641
15012266	chr19:15012266:A:G	1.41993e-65	-6.92185e-10	-1.53574	5.27026e-06	-6.92185e-10	-2.0756
15012376	chr19:15012376:C:T	6.8751e-66	-6.92185e-10	-2.26103	3.72761e-06	-6.92185e-10	-2.42191
15012398	chr19:15012398:C:A	6.94026e-66	-6.92185e-10	-2.25159	3.74196e-06	-6.92185e-10	-2.41807
15012541	chr19:15012541:G:A	1.14409e-65	-2.44207	0.690333	5.75474e-06	-2.44947	0.461818
15012555	chr19:15012555:AAAAC:A	1.05474e-66	-2.38569	-1.74995	8.32065e-07	-2.40411	-1.51741
15012646	chr19:15012646:A:T	7.75826e-66	-2.14017	-4.09089e-09	5.46716e-06	-2.03892	-4.09089e-09
15012885	chr19:15012885:C:T	8.74459e-67	-2.32614	-1.99694	7.21053e-07	-2.35498	-1.70974
15012896	chr19:15012896:G:A	6.86519e-66	-6.92185e-10	-2.26247	3.73009e-06	-6.92185e-10	-2.42125
15013121	chr19:15013121:G:C	4.37578e-67	-2.46172	-2.55371	3.02547e-07	-2.41805	-2.51515
15013662	chr19:15013662:C:T	1.31107e-66	-2.34998	-1.56811	9.32976e-07	-2.058	-1.74906
15013802	chr19:15013802:C:T	7.0732e-66	-6.92185e-10	-2.23262	3.81331e-06	-6.92185e-10	-2.39918
15013882	chr19:15013882:A:T	1.01234e-66	-2.36075	-1.81592	7.93627e-07	-2.38194	-1.58688
15013912	chr19:15013912:T:C	8.47373e-67	-2.37275	-1.98179	6.58839e-07	-2.39293	-1.76203
15013936	chr19:15013936:G:A	9.77015e-67	-2.36071	-1.85147	7.63288e-07	-2.38192	-1.62588
15014561	chr19:15014561:A:G	7.74935e-66	-6.92185e-10	-2.14132	5.79072e-06	-6.92185e-10	-1.98142
15014831	chr19:15014831:A:G	5.57098e-67	-2.46162	-2.31232	5.38128e-07	-2.38608	-1.97126
15014925	chr19:15014925:C:T	2.42501e-66	-0.782935	-2.52016	2.24873e-06	-0.633398	-2.29392
15015152	chr19:15015152:G:A	7.65414e-66	-6.92185e-10	-2.15369	5.69956e-06	-6.92185e-10	-1.99729
15015330	chr19:15015330:A:G	3.28721e-66	-0.445154	-2.55374	2.10524e-06	-0.477727	-2.51553
15015332	chr19:15015332:C:T	2.04411e-66	-1.00711	-2.46686	7.09391e-07	-1.55438	-2.52665
15015376	chr19:15015376:T:C	1.40682e-66	-1.82874	-2.01886	6.73884e-07	-1.99238	-2.14
15015505	chr19:15015505:C:A	2.0376e-66	-1.06858	-2.40858	9.69514e-07	-1.49505	-2.27359
15015528	chr19:15015528:A:G	4.78043e-67	-2.44901	-2.47797	4.75041e-07	-2.13186	-2.35018
15015687	chr19:15015687:A:G	1.70536e-66	-1.22542	-2.42974	6.61317e-07	-1.64565	-2.50556
15015729	chr19:15015729:C:T	5.14473e-66	-6.92185e-10	-2.55096	3.57815e-06	-6.92185e-10	-2.46283
15015730	chr19:15015730:A:G	9.73766e-67	-2.45005	-1.76547	4.28283e-07	-2.36355	-2.2221
15015744	chr19:15015744:T:C	2.19297e-65	-6.92185e-10	-1.10109	1.60971e-05	-6.92185e-10	-0.959038
15015840	chr19:15015840:T:C	6.21643e-66	-6.92185e-10	-2.36174	3.4497e-06	-6.92185e-10	-2.49939
15015855	chr19:15015855:A:G	5.49358e-66	-6.92185e-10	-2.48535	3.30219e-06	-6.92185e-10	-2.5431
15016119	chr19:15016119:G:A	3.00872e-66	-2.44436	-0.643053	2.05819e-06	-2.17062	-0.845236
15016242	chr19:15016242:T:C	1.32038e-66	-2.06394	-1.84707	1.31013e-06	-1.54081	-1.92674
15016427	chr19:15016427:A:AC	5.0046e-67	-2.34281	-2.53835	2.88592e-07	-2.4258	-2.55462
15016467	chr19:15016467:A:G	5.03648e-67	-2.34838	-2.52643	2.8787e-07	-2.42921	-2.55371
15016602	chr19:15016602:T:C	7.71533e-66	-6.92185e-10	-2.14572	6.06366e-06	-6.92185e-10	-1.93537
15016630	chr19:15016630:C:T	2.96551e-66	-1.36242	-1.73947	3.98791e-06	-1.36804	-0.986377
15016631	chr19:15016631:A:G	8.29327e-67	-2.07709	-2.29898	3.70472e-07	-2.27356	-2.4571
15016722	chr19:15016722:T:G	7.52288e-67	-2.10347	-2.3701	3.45001e-07	-2.2908	-2.51109
15016806	chr19:15016806:C:T	7.39128e-67	-2.08892	-2.4023	3.35023e-07	-2.29341	-2.53783
15016847	chr19:15016847:A:G	5.48095e-67	-2.26261	-2.52763	3.00284e-07	-2.38597	-2.55474
15016937	chr19:15016937:C:T	5.05592e-67	-2.43945	-2.43151	3.28639e-07	-2.30192	-2.54856
15017052	chr19:15017052:C:G	6.37764e-66	-6.92185e-10	-2.33613	3.32246e-06	-6.92185e-10	-2.53697
15017293	chr19:15017293:G:A	3.71793e-66	-0.321454	-2.55431	3.05336e-06	-0.107316	-2.51412
15017365	chr19:15017365:T:C	2.90505e-66	-2.46286	-0.659619	4.88976e-06	-2.32893	0.178394
15017369	chr19:15017369:AG:A	2.33614e-66	-0.785674	-2.55476	1.87972e-06	-0.597601	-2.50896
15017424	chr19:15017424:A:C	5.16707e-66	-6.92185e-10	-2.54663	3.26842e-06	-6.92185e-10	-2.55337
15017438	chr19:15017438:T:C	1.23423e-66	-2.43086	-1.54762	4.74689e-07	-2.41526	-2.06752
15017676	chr19:15017676:T:C	8.87726e-66	-6.92185e-10	-2.00544	4.36787e-06	-6.92185e-10	-2.26341
15017748	chr19:15017748:A:T	4.21342e-66	-0.214229	-2.53643	3.16958e-06	-0.0370719	-2.54701
15017795	chr19:15017795:C:T	7.88722e-66	-6.92185e-10	-2.12369	4.27517e-06	-6.92185e-10	-2.28486
15017800	chr19:15017800:C:T	7.86307e-66	-6.92185e-10	-2.12675	4.26481e-06	-6.92185e-10	-2.28728
15018001	chr19:15018001:C:T	5.96974e-65	-2.33152	2.23187	9.98255e-05	-2.09892	2.96466
15018251	chr19:15018251:G:A	5.5404e-66	-0.348248	-2.12862	1.73319e-05	0.83259	-1.71772
15018286	chr19:15018286:A:G	1.4281e-66	-2.36367	-1.46892	3.90746e-07	-2.45831	-2.21907
15018295	chr19:15018295:A:G	5.42377e-67	-2.2992	-2.50153	1.07553e-06	-1.42468	-2.24018
15018372	chr19:15018372:A:G	9.77675e-67	-2.29874	-1.91277	3.58493e-07	-2.43676	-2.32677
15018445	chr19:15018445:G:A	2.84817e-66	-0.674089	-2.46817	4.06577e-06	-0.0861231	-2.24895
15018454	chr19:15018454:A:G	1.07737e-65	-6.92185e-10	-1.81182	7.97616e-06	-6.92185e-10	-1.66122
15018516	chr19:15018516:C:T	8.43671e-67	-2.3861	-1.97283	7.15223e-07	-2.18095	-1.89189
15018536	chr19:15018536:G:A	2.62232e-65	-2.2658	1.34352	3.72912e-05	-1.98661	1.86769
15018538	chr19:15018538:G:A	5.65363e-66	-6.92185e-10	-2.45664	3.86242e-06	-6.92185e-10	-2.38639
15018584	chr19:15018584:G:A	4.59901e-66	-0.17064	-2.49245	3.44864e-06	0.054725	-2.55443
15018820	chr19:15018820:C:T	2.86085e-65	-2.3214	1.48618	3.96545e-05	-2.07663	2.01915
15019174	chr19:15019174:C:T	6.17593e-67	-2.30506	-2.3658	1.65969e-06	-1.35171	-1.87934
15019267	chr19:15019267:C:T	7.1227e-66	-6.92185e-10	-2.22565	3.48161e-06	-6.92185e-10	-2.49019
15019278	chr19:15019278:T:C	4.73124e-66	-2.23532	-0.399429	6.23773e-06	-1.78023	-0.126834
15019311	chr19:15019311:T:C	9.72081e-66	-6.92185e-10	-1.91466	4.92929e-06	-6.92185e-10	-2.14249
15019340	chr19:15019340:C:T	7.04106e-66	-6.92185e-10	-2.23717	3.4633e-06	-6.92185e-10	-2.49546
15019439	chr19:15019439:T:C	4.64197e-66	-2.24588	-0.407918	6.06587e-06	-1.79789	-0.137116
15020102	chr19:15020102:G:C	9.79916e-66	-2.2049	0.298263	5.11353e-06	-2.33656	0.230766
15020368	chr19:15020368:A:G	2.13805e-66	-2.46286	-0.96618	1.0411e-06	-2.35576	-1.34164
15020401	chr19:15020401:G:T	1.06807e-66	-2.27507	-1.848	3.50199e-07	-2.42866	-2.35827
15020518	chr19:15020518:G:A	6.84392e-67	-2.33491	-2.23325	1.93637e-06	-1.42474	-1.65212
15020528	chr19:15020528:T:C	8.38085e-66	-6.92185e-10	-2.06298	4.51257e-06	-6.92185e-10	-2.23081
15020683	chr19:15020683:G:A	1.01716e-65	-2.39917	0.529834	1.38301e-05	-2.21536	1.10452
15020783	chr19:15020783:G:A	6.77591e-66	-6.92185e-10	-2.27556	3.85133e-06	-6.92185e-10	-2.38926
15020856	chr19:15020856:G:A	2.09898e-66	-0.901752	-2.54573	2.40208e-06	-0.342134	-2.51921
15021052	chr19:15021052:G:A	2.1239e-65	-2.42352	1.29042	3.50876e-05	-2.26974	2.08991
15021100	chr19:15021100:C:T	8.30633e-66	-2.07191	-4.09089e-09	4.58627e-06	-2.21461	-4.09089e-09
15021166	chr19:15021166:G:C	6.04671e-67	-2.44113	-2.25088	4.29042e-07	-2.27576	-2.30812
15021573	chr19:15021573:G:C	7.30308e-66	-6.92185e-10	-2.20064	3.9608e-06	-6.92185e-10	-2.36123
15021733	chr19:15021733:T:C	1.05913e-66	-1.58127	-2.55021	1.04415e-06	-1.17784	-2.51663
15021830	chr19:15021830:G:A	7.53648e-66	-6.92185e-10	-2.16918	3.99416e-06	-6.92185e-10	-2.35285
15022009	chr19:15022009:C:G	6.03015e-66	-6.92185e-10	-2.39216	3.51947e-06	-6.92185e-10	-2.47937
15022016	chr19:15022016:C:A	6.01264e-66	-6.92185e-10	-2.39507	4.1472e-06	-6.92185e-10	-2.31525
15022217	chr19:15022217:G:A	2.06947e-66	-2.30345	-1.15818	2.262e-06	-1.95111	-0.970317
15022397	chr19:15022397:T:C	5.62125e-66	-6.92185e-10	-2.46238	4.28696e-06	-6.92185e-10	-2.2821
15022567	chr19:15022567:G:A	7.59611e-67	-2.08278	-2.3811	6.18063e-07	-1.9372	-2.28164
15022648	chr19:15022648:T:C	4.71413e-67	-2.46222	-2.47873	2.83382e-07	-2.44515	-2.55349
15022808	chr19:15022808:G:A	6.92603e-66	-6.92185e-10	-2.25365	5.18812e-06	-6.92185e-10	-2.09131
15022950	chr19:15022950:G:C	1.18357e-66	-1.93158	-2.08881	6.78441e-07	-1.68019	-2.44545
15023504	chr19:15023504:G:A	7.69954e-67	-2.45767	-1.99269	5.02165e-07	-2.11775	-2.30876
15023506	chr19:15023506:G:C	4.66062e-65	-6.92185e-10	-0.347199	2.89293e-05	-6.92185e-10	-0.372826
15023654	chr19:15023654:G:A	5.23793e-66	-6.92185e-10	-2.53301	3.2808e-06	-6.92185e-10	-2.54959
15023870	chr19:15023870:G:C	3.13033e-66	-2.45075	-0.597043	2.12946e-06	-2.28787	-0.693937
15023881	chr19:15023881:GTTA:G	2.99888e-66	-2.45057	-0.640126	2.04169e-06	-2.28857	-0.735334
15024416	chr19:15024416:T:C	1.60057e-66	-2.38787	-1.3307	1.71163e-06	-1.37432	-1.82591
15024659	chr19:15024659:T:C	1.26595e-66	-1.83896	-2.11414	8.5266e-07	-1.43091	-2.46617
15024712	chr19:15024712:C:G	1.24862e-66	-1.84937	-2.11752	8.40035e-07	-1.44459	-2.4674
15024880	chr19:15024880:C:A	5.39189e-66	-6.92185e-10	-2.50404	3.68214e-06	-6.92185e-10	-2.43419
15024929	chr19:15024929:C:A	6.8835e-67	-2.13484	-2.42755	1.34793e-06	-0.985281	-2.45383
15025082	chr19:15025082:G:A	8.57812e-66	-6.92185e-10	-2.03972	8.1662e-06	-6.92185e-10	-1.63768
15025234	chr19:15025234:A:G	6.86973e-66	-6.92185e-10	-2.26181	5.81539e-06	-6.92185e-10	-1.97717
15025682	chr19:15025682:C:T	8.29221e-66	-6.92185e-10	-2.07362	7.66722e-06	-6.92185e-10	-1.70073
15026016	chr19:15026016:C:T	8.02331e-67	-2.41116	-1.99801	4.62324e-07	-2.29003	-2.21914
15026074	chr19:15026074:G:A	9.69567e-66	-6.92185e-10	-1.91725	8.17661e-06	-6.92185e-10	-1.6364
15026335	chr19:15026335:T:C	5.12493e-66	-6.92185e-10	-2.55482	3.2733e-06	-6.92185e-10	-2.55188
15026349	chr19:15026349:C:T	1.98602e-66	-1.90935	-1.59345	5.81209e-06	-0.665494	-1.31225
15026378	chr19:15026378:G:A	9.4402e-66	-6.92185e-10	-1.94396	4.76447e-06	-6.92185e-10	-2.17649
15026431	chr19:15026431:T:G	2.64029e-66	-1.285	-1.93304	1.34978e-06	-1.05501	-2.38273
15026503	chr19:15026503:G:T	5.17612e-67	-2.29537	-2.5521	3.63731e-07	-2.21037	-2.53865
15027000	chr19:15027000:T:C	5.89891e-66	-6.92185e-10	-2.41416	3.63739e-06	-6.92185e-10	-2.44641
15027232	chr19:15027232:C:T	1.79389e-66	-1.34929	-2.25525	1.07774e-06	-1.13267	-2.53015
15027249	chr19:15027249:T:A	6.58821e-66	-6.92185e-10	-2.30365	3.55649e-06	-6.92185e-10	-2.46891
15027435	chr19:15027435:C:T	7.8142e-66	-2.13299	-4.09089e-09	5.36873e-06	-2.05709	-4.09089e-09
15027594	chr19:15027594:G:A	1.41195e-65	-1.54138	-4.09089e-09	8.27027e-06	-1.62501	-4.09089e-09
15027753	chr19:15027753:C:T	5.12485e-66	-6.92185e-10	-2.55483	3.39162e-06	-6.92185e-10	-2.51637
15027853	chr19:15027853:T:C	2.09304e-66	-1.22231	-2.228	1.25519e-06	-0.988496	-2.5219
15027908	chr19:15027908:C:T	5.12804e-66	-6.92185e-10	-2.55421	3.29914e-06	-6.92185e-10	-2.54402
15027973	chr19:15027973:T:C	1.62535e-66	-1.47164	-2.23157	9.48025e-07	-1.26803	-2.52302
15028725	chr19:15028725:C:A	5.38553e-66	-6.92185e-10	-2.50522	3.39539e-06	-6.92185e-10	-2.51526
15028814	chr19:15028814:C:T	8.77016e-67	-1.83971	-2.48045	2.4212e-06	-0.487761	-2.36566
15029081	chr19:15029081:A:G	1.14136e-66	-1.89436	-2.16235	3.2561e-06	-0.662382	-1.89477
15029249	chr19:15029249:C:T	6.02444e-67	-2.32665	-2.36904	4.37723e-07	-2.24658	-2.31727
15029612	chr19:15029612:G:A	2.6392e-65	-6.92185e-10	-0.915873	1.16075e-05	-6.92185e-10	-1.28602
15029786	chr19:15029786:C:T	2.34313e-65	-1.03486	-4.09089e-09	1.5229e-05	-1.01448	-4.09089e-09
15029925	chr19:15029925:AT:A	1.11192e-65	-6.92185e-10	-1.78026	5.77318e-06	-6.92185e-10	-1.98446
15029926	chr19:15029926:T:A	5.28585e-66	-6.92185e-10	-2.5239	3.26353e-06	-6.92185e-10	-2.55487
15030006	chr19:15030006:G:A	2.62517e-65	-6.92185e-10	-0.921203	8.84589e-06	-6.92185e-10	-1.55773
15030121	chr19:15030121:T:C	9.58073e-67	-2.29533	-1.93643	3.73759e-07	-2.3742	-2.34762
15030684	chr19:15030684:C:T	6.80089e-67	-2.0205	-2.55396	1.42074e-06	-0.838961	-2.54754
15030813	chr19:15030813:C:T	8.77686e-67	-2.29365	-2.02575	3.56679e-07	-2.37303	-2.39557
15031095	chr19:15031095:G:A	6.06917e-66	-6.92185e-10	-2.38571	3.6278e-06	-6.92185e-10	-2.44905
15031109	chr19:15031109:G:A	1.66199e-66	-1.4635	-2.21741	5.52898e-06	-0.0680793	-1.9596
15031569	chr19:15031569:C:A	3.65443e-66	-2.38904	-0.503955	7.34139e-07	-2.44449	-1.60225
15031648	chr19:15031648:C:T	7.6465e-66	-6.92185e-10	-2.15468	4.24016e-06	-6.92185e-10	-2.29308
15031787	chr19:15031787:C:T	7.6226e-66	-2.15782	-4.09089e-09	5.17964e-06	-2.09294	-4.09089e-09
15031942	chr19:15031942:A:T	2.2906e-65	-6.92185e-10	-1.05753	2.57443e-05	-6.92185e-10	-0.489468
15032118	chr19:15032118:G:A	4.29033e-65	-0.429985	-4.09089e-09	2.55014e-05	-0.498946	-4.09089e-09
15032397	chr19:15032397:C:A	3.41852e-66	-1.77699	-1.18273	1.21855e-06	-1.86544	-1.67457
15032585	chr19:15032585:TGA:T	1.40079e-66	-1.89782	-1.95408	9.3882e-07	-1.99504	-1.80577
15032612	chr19:15032612:T:A	9.03195e-67	-2.25621	-2.03454	3.65399e-07	-2.34562	-2.39882
15032642	chr19:15032642:A:G	3.80303e-66	-1.75272	-1.10041	1.33278e-06	-1.84202	-1.60839
15033077	chr19:15033077:G:T	3.34104e-66	-1.81873	-1.16392	1.19633e-06	-1.90322	-1.6552
15033287	chr19:15033287:G:A	6.23618e-67	-2.34205	-2.3191	3.71034e-07	-2.43016	-2.29898
15033486	chr19:15033486:G:A	5.81119e-66	-6.92185e-10	-2.42915	3.31772e-06	-6.92185e-10	-2.5384
15033505	chr19:15033505:C:G	3.73133e-66	-1.75737	-1.11479	1.30712e-06	-1.84695	-1.62291
15033723	chr19:15033723:A:C	7.92952e-66	-6.92185e-10	-2.11834	4.75309e-06	-6.92185e-10	-2.17889
15034057	chr19:15034057:A:G	1.19912e-66	-1.80123	-2.20612	7.40347e-07	-1.94404	-2.09428
15034072	chr19:15034072:T:C	3.17856e-66	-1.69577	-1.33673	1.17244e-06	-1.78558	-1.79302
15034491	chr19:15034491:G:A	5.14377e-66	-6.92185e-10	-2.55115	3.31026e-06	-6.92185e-10	-2.54065
15034815	chr19:15034815:T:C	3.05356e-66	-1.71495	-1.35767	1.12836e-06	-1.80448	-1.81243
15035087	chr19:15035087:C:T	1.79658e-66	-2.41881	-1.18424	9.88966e-07	-2.21508	-1.53369
15035228	chr19:15035228:T:C	8.81682e-66	-6.92185e-10	-2.01227	4.56377e-06	-6.92185e-10	-2.21953
15035394	chr19:15035394:C:T	5.63898e-66	-2.45923	-4.09089e-09	3.6799e-06	-2.43479	-4.09089e-09
15035534	chr19:15035534:A:G	5.09896e-66	-2.12967	-0.430223	7.23889e-06	-2.35998	0.601768
15035540	chr19:15035540:T:C	5.673e-66	-6.92185e-10	-2.45321	3.54168e-06	-6.92185e-10	-2.47308
15035930	chr19:15035930:G:A	5.20436e-66	-6.92185e-10	-2.53944	3.27739e-06	-6.92185e-10	-2.55063
15035960	chr19:15035960:A:G	2.52218e-66	-0.714369	-2.54944	1.45486e-05	1.36658	-2.42676
15036029	chr19:15036029:A:T	5.97834e-66	-6.92185e-10	-2.40079	4.03754e-06	-6.92185e-10	-2.34204
15036901	chr19:15036901:A:G	1.24318e-66	-1.6434	-2.32786	8.22321e-07	-1.73038	-2.20293
15036954	chr19:15036954:C:T	9.5855e-66	-6.92185e-10	-1.92868	8.80956e-06	-6.92185e-10	-1.56184
15037136	chr19:15037136:T:C	5.14221e-66	-6.92185e-10	-2.55145	3.26353e-06	-6.92185e-10	-2.55487
15037208	chr19:15037208:A:G	5.14221e-66	-6.92185e-10	-2.55145	3.26353e-06	-6.92185e-10	-2.55487
15037251	chr19:15037251:T:C	5.12748e-66	-6.92185e-10	-2.55432	3.26747e-06	-6.92185e-10	-2.55366
15037415	chr19:15037415:C:T	5.12536e-66	-6.92185e-10	-2.55473	3.2697e-06	-6.92185e-10	-2.55298
15037472	chr19:15037472:A:C	5.13385e-66	-6.92185e-10	-2.55308	3.26435e-06	-6.92185e-10	-2.55462
15037524	chr19:15037524:C:T	5.14213e-66	-6.92185e-10	-2.55146	3.26353e-06	-6.92185e-10	-2.55487
15037537	chr19:15037537:G:A	9.33342e-66	-6.92185e-10	-1.95533	4.72683e-06	-6.92185e-10	-2.18443
15037564	chr19:15037564:G:C	5.14221e-66	-6.92185e-10	-2.55145	3.26353e-06	-6.92185e-10	-2.55487
15037858	chr19:15037858:C:G	5.03845e-67	-2.46105	-2.41337	3.5109e-07	-2.40678	-2.37761
15037935	chr19:15037935:G:A	4.5704e-67	-2.46262	-2.50929	3.07583e-07	-2.4305	-2.48619
15038076	chr19:15038076:T:C	5.19347e-66	-6.92185e-10	-2.54153	3.3071e-06	-6.92185e-10	-2.54161
15038182	chr19:15038182:C:T	8.776e-66	-6.92185e-10	-2.01691	6.83761e-06	-6.92185e-10	-1.81524
15038272	chr19:15038272:G:T	4.45216e-67	-2.45603	-2.5421	2.91295e-07	-2.4509	-2.52019
15038337	chr19:15038337:A:G	5.8285e-67	-2.45897	-2.26978	5.70502e-07	-2.36259	-1.93633
15038423	chr19:15038423:T:C	2.9826e-66	-0.795569	-2.30057	1.13219e-05	1.24281	-2.55375
15038447	chr19:15038447:C:T	5.12474e-66	-6.92185e-10	-2.55485	3.32988e-06	-6.92185e-10	-2.53474
15038686	chr19:15038686:C:T	2.84479e-66	-0.752567	-2.39087	1.22621e-05	1.30638	-2.53754
15038780	chr19:15038780:C:T	1.6837e-65	-6.92185e-10	-1.36536	7.28557e-06	-6.92185e-10	-1.75178
15038796	chr19:15038796:G:A	8.14529e-66	-6.92185e-10	-2.09149	4.25571e-06	-6.92185e-10	-2.28942
15038927	chr19:15038927:G:A	5.51952e-67	-2.26385	-2.51938	5.72694e-07	-1.84503	-2.45006
15038997	chr19:15038997:G:A	5.3951e-66	-6.92185e-10	-2.50344	3.35212e-06	-6.92185e-10	-2.52809
15039010	chr19:15039010:C:A	7.62508e-67	-1.98826	-2.47182	9.82471e-07	-1.41685	-2.33852
15039136	chr19:15039136:C:T	8.9886e-66	-1.99298	-4.09089e-09	6.18772e-06	-1.91511	-4.09089e-09
15039228	chr19:15039228:T:C	7.70556e-67	-2.04824	-2.40134	1.0338e-06	-1.5019	-2.20253
15039231	chr19:15039231:G:A	5.53246e-66	-6.92185e-10	-2.4783	3.54195e-06	-6.92185e-10	-2.473
15039327	chr19:15039327:A:C	5.29311e-66	-6.92185e-10	-2.52253	3.55853e-06	-6.92185e-10	-2.46833
15039356	chr19:15039356:G:A	3.02134e-65	-6.92185e-10	-0.780647	2.91111e-05	-6.92185e-10	-0.36656
15039368	chr19:15039368:T:A	4.93705e-67	-2.44044	-2.45431	2.94893e-07	-2.46045	-2.49837
15039369	chr19:15039369:T:A	4.9182e-67	-2.4452	-2.45337	2.95413e-07	-2.45853	-2.49854
15039545	chr19:15039545:A:G	5.88036e-66	-2.41731	-4.09089e-09	3.7472e-06	-2.41667	-4.09089e-09
15039813	chr19:15039813:G:A	1.47021e-66	-1.41191	-2.39162	9.66256e-07	-1.48348	-2.28852
15039904	chr19:15039904:A:G	7.7443e-67	-1.95639	-2.48817	5.67588e-07	-1.75185	-2.55219
15039928	chr19:15039928:A:G	4.62085e-67	-2.45281	-2.50813	2.86259e-07	-2.45364	-2.53489
15040059	chr19:15040059:C:T	1.32072e-66	-1.5159	-2.39486	8.69071e-07	-1.58377	-2.29424
15040280	chr19:15040280:T:C	7.8354e-67	-1.98357	-2.44929	5.56359e-07	-1.78255	-2.54147
15040390	chr19:15040390:C:T	6.04828e-66	-6.92185e-10	-2.38916	3.72413e-06	-6.92185e-10	-2.42285
15040528	chr19:15040528:G:A	5.75459e-66	-0.85778	-1.58115	1.42797e-05	1.13882	-2.21766
15040907	chr19:15040907:T:C	8.86403e-67	-1.99863	-2.31088	1.26784e-06	-1.4249	-2.07547
15041088	chr19:15041088:G:A	1.10198e-65	-1.78924	-4.09089e-09	7.51805e-06	-1.72037	-4.09089e-09
15041637	chr19:15041637:C:T	4.55397e-67	-2.45106	-2.52446	2.82882e-07	-2.45518	-2.54522
15041660	chr19:15041660:C:T	1.52013e-65	-1.46755	-4.09089e-09	8.62981e-06	-1.58246	-4.09089e-09
15041978	chr19:15041978:A:C	1.7909e-65	-6.92185e-10	-1.30363	8.94665e-06	-6.92185e-10	-1.5464
15042936	chr19:15042936:A:C	1.16937e-66	-1.4821	-2.55037	7.09091e-07	-1.55559	-2.52586
15043215	chr19:15043215:G:A	5.41502e-66	-6.92185e-10	-2.49975	3.45701e-06	-6.92185e-10	-2.49728
15043265	chr19:15043265:A:G	5.93501e-67	-2.31992	-2.39073	6.70107e-07	-1.83508	-2.30291
15043315	chr19:15043315:A:G	6.04497e-67	-2.31058	-2.38172	6.89861e-07	-1.8169	-2.29205
15043388	chr19:15043388:A:G	6.00283e-67	-2.31398	-2.38531	6.81762e-07	-1.82371	-2.29705
15043401	chr19:15043401:A:G	5.96362e-67	-2.32152	-2.38432	6.71638e-07	-1.8396	-2.29611
15043424	chr19:15043424:C:A	6.09246e-67	-2.29541	-2.38906	7.01489e-07	-1.78793	-2.3043
15043581	chr19:15043581:T:C	1.9123e-65	-6.92185e-10	-1.23804	9.60099e-06	-6.92185e-10	-1.47581
15043606	chr19:15043606:AT:A	5.28384e-66	-6.92185e-10	-2.52428	3.57155e-06	-6.92185e-10	-2.46468
15043806	chr19:15043806:C:T	5.78119e-67	-2.18282	-2.55408	6.07646e-07	-1.71017	-2.52567
15044113	chr19:15044113:T:C	9.32149e-66	-6.92185e-10	-1.95661	4.81022e-06	-6.92185e-10	-2.16694
15044150	chr19:15044150:T:C	1.01839e-66	-2.03449	-2.13621	5.08087e-07	-1.97921	-2.43557
15044323	chr19:15044323:GGTA:G	8.17013e-67	-1.87327	-2.51776	4.01928e-07	-2.10231	-2.54686
15044363	chr19:15044363:C:T	5.64053e-66	-2.45895	-4.09089e-09	3.76683e-06	-2.41145	-4.09089e-09
15044463	chr19:15044463:C:T	3.69859e-65	-0.578395	-4.09089e-09	2.18356e-05	-0.654139	-4.09089e-09
15044661	chr19:15044661:A:G	5.41929e-66	-6.92185e-10	-2.49897	3.34435e-06	-6.92185e-10	-2.53041
15044901	chr19:15044901:A:G	5.22994e-66	-6.92185e-10	-2.53453	3.26368e-06	-6.92185e-10	-2.55483
15045037	chr19:15045037:G:A	7.17716e-65	1.45334	-1.36878	2.19675e-05	1.09023	-1.73835
15045116	chr19:15045116:C:T	5.01336e-66	-0.682798	-1.89403	3.86984e-06	-0.404089	-1.98038
15045153	chr19:15045153:C:T	1.41038e-66	-2.20008	-1.64499	5.77996e-07	-2.02737	-2.2585
15045157	chr19:15045157:A:C	7.33918e-67	-2.03946	-2.45883	5.03645e-07	-1.88868	-2.53488
15045609	chr19:15045609:G:C	6.84852e-66	-6.92185e-10	-2.2649	4.98473e-06	-6.92185e-10	-2.1313
15045873	chr19:15045873:G:A	4.73001e-67	-2.43068	-2.50691	2.81151e-07	-2.4628	-2.54374
15046106	chr19:15046106:A:G	4.71683e-67	-2.43309	-2.50729	2.80975e-07	-2.46286	-2.54431
15046251	chr19:15046251:C:T	6.94936e-66	-6.92185e-10	-2.25028	4.03175e-06	-6.92185e-10	-2.34348
15046252	chr19:15046252:T:G	6.9108e-66	-6.92185e-10	-2.25585	4.01208e-06	-6.92185e-10	-2.34837
15046425	chr19:15046425:A:T	5.13427e-65	1.116	-1.36641	1.71332e-05	0.789677	-1.68634
15046757	chr19:15046757:A:C	4.71871e-67	-2.43252	-2.50746	2.80982e-07	-2.46285	-2.54429
15046893	chr19:15046893:G:C	7.03994e-66	-2.23733	-4.09089e-09	4.97029e-06	-2.1342	-4.09089e-09
15047237	chr19:15047237:T:C	7.05898e-66	-6.92185e-10	-2.23463	5.09851e-06	-6.92185e-10	-2.10873
15047324	chr19:15047324:T:C	4.7811e-67	-2.42425	-2.50259	2.81764e-07	-2.46221	-2.54216
15047445	chr19:15047445:G:A	5.22722e-65	1.19296	-1.42543	1.68363e-05	0.832017	-1.74616
15047686	chr19:15047686:G:A	4.89875e-67	-2.43161	-2.47092	2.86652e-07	-2.46283	-2.52434
15047767	chr19:15047767:A:G	7.04826e-66	-6.92185e-10	-2.23615	5.08671e-06	-6.92185e-10	-2.11105
15047920	chr19:15047920:T:A	5.16242e-66	-6.92185e-10	-2.54753	3.26772e-06	-6.92185e-10	-2.55359
15047970	chr19:15047970:C:T	4.83517e-67	-2.42427	-2.49133	2.83515e-07	-2.46222	-2.53595
15047997	chr19:15047997:A:G	5.01484e-67	-2.42511	-2.454	2.89385e-07	-2.46231	-2.51537
15048045	chr19:15048045:G:A	4.83353e-67	-2.41488	-2.50106	2.82544e-07	-2.4605	-2.5411
15048313	chr19:15048313:T:C	4.85171e-67	-2.42088	-2.4913	2.83783e-07	-2.46171	-2.53552
15048322	chr19:15048322:T:C	9.23531e-67	-2.38028	-1.88821	6.22494e-07	-2.45148	-1.76023
15048498	chr19:15048498:C:T	5.98856e-66	-6.92185e-10	-2.39908	3.52417e-06	-6.92185e-10	-2.47804
15048695	chr19:15048695:C:T	4.81023e-67	-2.42106	-2.49971	2.82539e-07	-2.46178	-2.53984
15048832	chr19:15048832:T:A	4.86234e-67	-2.42095	-2.48905	2.84149e-07	-2.4617	-2.53424
15048839	chr19:15048839:G:A	5.17426e-66	-6.92185e-10	-2.54524	3.54908e-06	-6.92185e-10	-2.47099
15048978	chr19:15048978:G:A	7.43205e-66	-6.92185e-10	-2.18313	5.39558e-06	-6.92185e-10	-2.0521
15049170	chr19:15049170:G:A	5.47992e-65	1.17027	-1.35552	1.72825e-05	0.810448	-1.69843
15049220	chr19:15049220:G:A	2.35905e-65	-1.02809	-4.09089e-09	9.24462e-06	-1.51364	-4.09089e-09
15049703	chr19:15049703:A:T	7.9921e-66	-2.11048	-4.09089e-09	4.34576e-06	-2.26848	-4.09089e-09
15049705	chr19:15049705:A:T	5.12469e-66	-6.92185e-10	-2.55486	3.34417e-06	-6.92185e-10	-2.53046
15049908	chr19:15049908:G:A	8.17037e-66	-6.92185e-10	-2.08842	7.3457e-06	-6.92185e-10	-1.74356
15049912	chr19:15049912:A:G	6.42658e-67	-2.15653	-2.47454	3.97549e-07	-2.13542	-2.5247
15050144	chr19:15050144:T:A	2.16412e-65	-6.92185e-10	-1.11433	1.3791e-05	-6.92185e-10	-1.11367
15050281	chr19:15050281:G:A	2.05693e-65	-1.16513	-4.09089e-09	1.14556e-05	-1.2992	-4.09089e-09
15050325	chr19:15050325:A:T	6.15246e-64	2.23309	-4.09089e-09	0.000376868	2.19421	-4.09089e-09
15050795	chr19:15050795:T:C	7.7406e-65	1.24947	-1.08934	3.93361e-05	0.833037	-0.898576
15050807	chr19:15050807:C:T	5.14589e-66	-6.92185e-10	-2.55073	3.32136e-06	-6.92185e-10	-2.53731
15051015	chr19:15051015:A:T	6.80852e-67	-2.10778	-2.46556	4.6196e-07	-1.97247	-2.53749
15051138	chr19:15051138:G:A	6.44357e-66	-6.92185e-10	-2.32585	3.95111e-06	-6.92185e-10	-2.36368
15051219	chr19:15051219:T:C	4.88965e-67	-2.4238	-2.4806	2.8538e-07	-2.46212	-2.5295
15051267	chr19:15051267:G:A	5.13508e-66	-6.92185e-10	-2.55284	3.28413e-06	-6.92185e-10	-2.54858
15051325	chr19:15051325:C:T	2.01222e-66	-1.02098	-2.46871	1.75164e-06	-0.772857	-2.40427
15051367	chr19:15051367:C:T	5.13831e-66	-6.92185e-10	-2.55221	3.28084e-06	-6.92185e-10	-2.54958
15051921	chr19:15051921:G:C	5.56982e-66	-6.92185e-10	-2.47157	3.57236e-06	-6.92185e-10	-2.46445
15051947	chr19:15051947:A:G	6.25565e-67	-2.45076	-2.20728	4.07332e-07	-2.44877	-2.18704
15052010	chr19:15052010:C:T	5.12485e-66	-6.92185e-10	-2.55483	3.28127e-06	-6.92185e-10	-2.54945
15052105	chr19:15052105:T:A	1.95967e-66	-1.0359	-2.48025	1.76025e-06	-0.786323	-2.3859
15052161	chr19:15052161:G:A	5.13631e-66	-6.92185e-10	-2.5526	3.28284e-06	-6.92185e-10	-2.54897
15052829	chr19:15052829:A:C	1.25111e-65	-1.66231	-4.09089e-09	6.90621e-06	-1.80526	-4.09089e-09
15053309	chr19:15053309:T:C	4.9303e-67	-2.44488	-2.45124	3.33915e-07	-2.45649	-2.37805
15053523	chr19:15053523:G:A	8.97668e-66	-6.92185e-10	-1.9943	6.21774e-06	-6.92185e-10	-1.91027
15053541	chr19:15053541:G:A	6.10063e-66	-6.92185e-10	-2.38054	3.571e-06	-6.92185e-10	-2.46483
15054045	chr19:15054045:C:T	7.05153e-66	-6.92185e-10	-2.23569	5.09099e-06	-6.92185e-10	-2.11021
15054133	chr19:15054133:C:T	1.17322e-65	-6.92185e-10	-1.72659	5.96563e-06	-6.92185e-10	-1.95167
15054370	chr19:15054370:G:A	6.0035e-66	-2.39659	-4.09089e-09	3.88948e-06	-2.3794	-4.09089e-09
15054887	chr19:15054887:T:C	8.00646e-67	-2.45122	-1.96005	5.3096e-07	-2.44652	-1.92423
15055007	chr19:15055007:A:C	1.22784e-66	-1.96006	-2.02362	8.84762e-07	-1.78309	-2.07703
15055118	chr19:15055118:TTCTC:T	6.03747e-66	-6.92185e-10	-2.39095	3.57044e-06	-6.92185e-10	-2.46499
15055351	chr19:15055351:T:C	3.28344e-65	1.15024	-1.8477	1.11511e-05	0.847309	-2.17345
15055362	chr19:15055362:C:T	5.57953e-66	-6.92185e-10	-2.46983	3.802e-06	-6.92185e-10	-2.40215
15055867	chr19:15055867:A:G	4.43796e-67	-2.44995	-2.55137	2.80185e-07	-2.45927	-2.55072
15055951	chr19:15055951:G:T	2.35208e-66	-0.899532	-2.4341	1.05276e-06	-1.4117	-2.27456
15056186	chr19:15056186:C:T	7.83585e-67	-2.06735	-2.36546	8.94516e-07	-2.00583	-1.84333
15056277	chr19:15056277:A:G	2.56884e-66	-0.807342	-2.43814	1.12629e-06	-1.3377	-2.28105
15056336	chr19:15056336:T:C	2.44653e-66	-0.881503	-2.41276	1.10143e-06	-1.40256	-2.23851
15056472	chr19:15056472:C:A	5.12514e-66	-6.92185e-10	-2.55478	3.27972e-06	-6.92185e-10	-2.54992
15056515	chr19:15056515:C:A	2.36011e-66	-0.901374	-2.42885	1.05852e-06	-1.41828	-2.26253
15056885	chr19:15056885:CA:C	1.37092e-66	-2.15259	-1.72086	4.29191e-07	-2.41535	-2.16819
15056984	chr19:15056984:C:T	7.9212e-67	-2.01181	-2.41016	5.56294e-07	-1.85367	-2.47046
15057541	chr19:15057541:C:T	6.85731e-66	-6.92185e-10	-2.26362	4.90507e-06	-6.92185e-10	-2.14741
15057610	chr19:15057610:T:G	1.75385e-66	-1.34769	-2.27943	9.53594e-07	-1.79897	-1.98623
15057634	chr19:15057634:A:AT	1.77889e-66	-1.32827	-2.28467	9.62109e-07	-1.78399	-1.99232
15057640	chr19:15057640:G:A	1.82609e-66	-1.31294	-2.27382	9.87262e-07	-1.77164	-1.97886
15057642	chr19:15057642:C:A	7.92079e-67	-2.07884	-2.34319	9.13662e-07	-2.01737	-1.81061
15057725	chr19:15057725:A:C	1.65426e-66	-1.37226	-2.31332	8.93593e-07	-1.81594	-2.03425
15057810	chr19:15057810:C:T	2.39612e-66	-0.871644	-2.44344	1.05906e-06	-1.38946	-2.29084
15057882	chr19:15057882:C:T	7.17755e-67	-2.45259	-2.06797	4.9463e-07	-2.37795	-2.06368
15057883	chr19:15057883:G:A	9.05943e-66	-6.92185e-10	-1.98513	6.47958e-06	-6.92185e-10	-1.86902
15058048	chr19:15058048:C:T	5.20544e-66	-6.92185e-10	-2.53923	3.27245e-06	-6.92185e-10	-2.55214
15058084	chr19:15058084:C:G	5.20784e-66	-6.92185e-10	-2.53877	3.27299e-06	-6.92185e-10	-2.55198
15058153	chr19:15058153:A:T	7.68621e-67	-2.07861	-2.37348	8.69929e-07	-2.0182	-1.85882
15058229	chr19:15058229:A:G	6.0773e-66	-6.92185e-10	-2.38437	4.3489e-06	-6.92185e-10	-2.26776
15058275	chr19:15058275:C:T	6.12305e-66	-6.92185e-10	-2.37687	4.39132e-06	-6.92185e-10	-2.25805
15058910	chr19:15058910:G:A	5.63503e-66	-2.45993	-4.09089e-09	3.71181e-06	-2.42616	-4.09089e-09
15059025	chr19:15059025:T:A	1.02145e-66	-1.62747	-2.54024	1.11893e-06	-1.3778	-2.24751
15059302	chr19:15059302:C:T	1.61515e-66	-1.38183	-2.32767	8.6096e-07	-1.82517	-2.06222
15059777	chr19:15059777:C:T	5.89169e-65	0.92142	-1.03422	1.674e-05	0.563388	-1.48327
15059827	chr19:15059827:A:G	1.67081e-66	-1.40496	-2.27067	9.18323e-07	-1.84549	-1.97739
15059911	chr19:15059911:A:AAG	1.69828e-65	-1.35673	-4.09089e-09	9.29284e-06	-1.50844	-4.09089e-09
15060132	chr19:15060132:G:A	1.25134e-66	-1.45981	-2.50491	5.98945e-07	-1.85166	-2.39861
15060308	chr19:15060308:T:C	9.29089e-66	-6.92185e-10	-1.9599	6.63349e-06	-6.92185e-10	-1.84555
15060962	chr19:15060962:G:A	5.97902e-66	-2.40067	-4.09089e-09	4.19747e-06	-2.3032	-4.09089e-09
15061028	chr19:15061028:T:TA	8.03693e-67	-2.4611	-1.94637	6.04386e-07	-2.39465	-1.84657
15061132	chr19:15061132:C:T	1.24612e-65	-1.66631	-4.09089e-09	6.91012e-06	-1.80469	-4.09089e-09
15061161	chr19:15061161:T:A	1.70848e-66	-1.24141	-2.41192	7.65215e-07	-1.58763	-2.41765
15061257	chr19:15061257:C:A	8.0704e-67	-2.06894	-2.33438	9.49297e-07	-2.00561	-1.78411
15061398	chr19:15061398:T:C	6.74668e-66	-2.27988	-4.09089e-09	3.96487e-06	-2.36021	-4.09089e-09
15061637	chr19:15061637:CAAAT:C	5.21651e-66	-6.92185e-10	-2.5371	3.26396e-06	-6.92185e-10	-2.55474
15061826	chr19:15061826:T:C	5.70158e-67	-2.38092	-2.36985	4.30617e-07	-2.21507	-2.36514
15061976	chr19:15061976:T:C	6.50608e-66	-6.92185e-10	-2.31619	3.78854e-06	-6.92185e-10	-2.4057
15062129	chr19:15062129:G:A	9.42226e-66	-6.92185e-10	-1.94586	6.73627e-06	-6.92185e-10	-1.83017
15062299	chr19:15062299:T:G	5.15661e-66	-6.92185e-10	-2.54865	3.27034e-06	-6.92185e-10	-2.55279
15062458	chr19:15062458:G:A	6.4041e-66	-6.92185e-10	-2.33199	3.98192e-06	-6.92185e-10	-2.35591
15062505	chr19:15062505:G:C	1.95277e-66	-1.04629	-2.4734	8.75495e-07	-1.53961	-2.33104
15062706	chr19:15062706:A:G	6.18025e-66	-6.92185e-10	-2.36757	4.374e-06	-6.92185e-10	-2.262
15062771	chr19:15062771:A:G	1.70424e-66	-1.36658	-2.28923	6.942e-07	-1.86767	-2.235
15063299	chr19:15063299:A:G	2.51594e-66	-1.12616	-2.14013	9.4866e-07	-1.68928	-2.10111
15063320	chr19:15063320:C:G	8.61535e-66	-6.92185e-10	-2.03539	6.11178e-06	-6.92185e-10	-1.92746
15063505	chr19:15063505:TG:T	9.05649e-66	-6.92185e-10	-1.98545	6.47659e-06	-6.92185e-10	-1.86949
15063529	chr19:15063529:G:A	2.33738e-66	-0.840351	-2.49955	1.96122e-06	-0.514282	-2.54983
15063633	chr19:15063633:A:G	5.49988e-66	-6.92185e-10	-2.48421	3.32405e-06	-6.92185e-10	-2.5365
15063656	chr19:15063656:C:G	5.12569e-66	-6.92185e-10	-2.55467	3.28129e-06	-6.92185e-10	-2.54944
15063741	chr19:15063741:T:G	3.26235e-65	-0.703899	-4.09089e-09	1.95258e-05	-0.765941	-4.09089e-09
15063774	chr19:15063774:A:G	1.99544e-66	-2.38108	-1.11699	2.38616e-06	-2.13391	-0.73408
15063960	chr19:15063960:C:T	6.38048e-66	-6.92185e-10	-2.33569	3.73386e-06	-6.92185e-10	-2.42024
15064130	chr19:15064130:A:G	9.41836e-66	-6.92185e-10	-1.94627	6.73286e-06	-6.92185e-10	-1.83068
15064142	chr19:15064142:T:C	2.4485e-65	0.497402	-1.48827	1.30726e-05	0.0349851	-1.20215
15064298	chr19:15064298:T:A	9.06673e-66	-6.92185e-10	-1.98432	6.48367e-06	-6.92185e-10	-1.86839
15064594	chr19:15064594:T:G	7.79161e-66	-6.92185e-10	-2.13589	5.25016e-06	-6.92185e-10	-2.07942
15064719	chr19:15064719:A:T	2.27405e-66	-0.863138	-2.50423	1.91727e-06	-0.538492	-2.54828
15064741	chr19:15064741:G:A	7.93025e-66	-6.92185e-10	-2.11825	6.89165e-06	-6.92185e-10	-1.80737
15064893	chr19:15064893:C:G	6.97889e-66	-6.92185e-10	-2.24604	5.90218e-06	-6.92185e-10	-1.96236
15065164	chr19:15065164:C:T	1.14233e-65	0.731198	-2.48448	5.3676e-06	0.469205	-2.5265
15065273	chr19:15065273:G:C	6.6055e-66	-6.92185e-10	-2.30103	3.88046e-06	-6.92185e-10	-2.38173
15065359	chr19:15065359:A:G	3.08924e-65	0.79043	-1.54885	1.53707e-05	0.378108	-1.38333
15065490	chr19:15065490:G:A	1.06776e-66	-2.10351	-2.01985	1.31263e-06	-2.0294	-1.43625
15065504	chr19:15065504:A:G	2.96326e-65	0.716432	-1.51649	1.40845e-05	0.258531	-1.35114
15065665	chr19:15065665:G:A	1.26691e-66	-1.74712	-2.20523	6.48419e-07	-2.24969	-1.92121
15065750	chr19:15065750:T:C	6.38858e-66	-6.92185e-10	-2.33442	4.68654e-06	-6.92185e-10	-2.19298
15065905	chr19:15065905:C:G	2.37013e-66	-0.791462	-2.53453	9.86143e-07	-1.20968	-2.54196
15066397	chr19:15066397:T:A	2.84535e-65	0.627494	-1.46815	1.36737e-05	0.17569	-1.2979
15066457	chr19:15066457:A:G	3.10104e-65	0.686671	-1.44128	1.48342e-05	0.228332	-1.26908
15066588	chr19:15066588:C:A	2.76776e-65	0.673048	-1.54136	1.31819e-05	0.216928	-1.37576
15066815	chr19:15066815:A:G	1.43024e-65	0.719434	-2.24794	6.47945e-06	0.438308	-2.30735
15066818	chr19:15066818:G:GT	2.29614e-65	0.443305	-1.49842	1.24654e-05	-0.0119237	-1.2028
15066874	chr19:15066874:T:C	3.07519e-65	0.698876	-1.46186	1.47504e-05	0.241724	-1.28814
15067100	chr19:15067100:C:T	3.04449e-65	0.667176	-1.44019	1.48178e-05	0.212684	-1.25453
15067418	chr19:15067418:A:C	1.06292e-66	-2.41078	-1.71713	1.13903e-06	-2.18308	-1.42443
15067693	chr19:15067693:A:G	8.09134e-66	-6.92185e-10	-2.09814	5.47947e-06	-6.92185e-10	-2.03667
15067782	chr19:15067782:G:A	8.42976e-66	-6.92185e-10	-2.05716	5.72405e-06	-6.92185e-10	-1.993
15067894	chr19:15067894:AAAAC:A	2.76896e-65	0.990981	-1.85885	9.02386e-06	0.623032	-2.16084
15068009	chr19:15068009:C:T	2.00227e-65	0.585574	-1.77764	9.80494e-06	0.135848	-1.59064
15068433	chr19:15068433:T:C	2.90375e-65	0.963226	-1.78357	9.31853e-06	0.595743	-2.10142
15068565	chr19:15068565:T:A	7.01069e-67	-2.03565	-2.50843	5.08303e-07	-1.87921	-2.53515
15068626	chr19:15068626:C:T	1.92683e-65	-6.92185e-10	-1.23047	1.28428e-05	-6.92185e-10	-1.18489
15068673	chr19:15068673:A:G	2.38422e-65	0.539623	-1.5571	1.08681e-05	0.107788	-1.45964
15068755	chr19:15068755:C:T	5.12486e-66	-6.92185e-10	-2.55483	3.28231e-06	-6.92185e-10	-2.54913
15068832	chr19:15068832:G:C	7.4754e-66	-6.92185e-10	-2.17731	6.41815e-06	-6.92185e-10	-1.87855
15069113	chr19:15069113:A:G	5.75128e-66	-2.43951	-4.09089e-09	7.4503e-06	-1.72943	-4.09089e-09
15069432	chr19:15069432:C:T	5.2383e-66	-6.92185e-10	-2.53293	3.26638e-06	-6.92185e-10	-2.554
15069663	chr19:15069663:A:G	2.5751e-66	-1.61723	-1.62582	1.39815e-06	-2.09524	-1.30729
15069667	chr19:15069667:A:G	2.36795e-66	-1.66354	-1.66337	1.34431e-06	-2.12599	-1.31581
15069674	chr19:15069674:T:C	8.85438e-66	-6.92185e-10	-2.00802	6.38149e-06	-6.92185e-10	-1.88428
15069899	chr19:15069899:TG:T	6.07216e-66	-6.92185e-10	-2.38522	3.753e-06	-6.92185e-10	-2.41513
15069944	chr19:15069944:T:G	1.11825e-65	-6.92185e-10	-1.77458	9.81425e-06	-6.92185e-10	-1.45384
15070048	chr19:15070048:T:C	8.3246e-66	-6.92185e-10	-2.06972	6.85663e-06	-6.92185e-10	-1.81246
15070049	chr19:15070049:G:A	7.33125e-66	-6.92185e-10	-2.19679	6.22062e-06	-6.92185e-10	-1.90981
15070090	chr19:15070090:A:C	8.07375e-66	-6.92185e-10	-2.10031	4.19181e-06	-6.92185e-10	-2.30455
15070168	chr19:15070168:C:T	2.45128e-66	-1.66493	-1.6274	1.36887e-06	-2.12676	-1.29694
15070204	chr19:15070204:C:T	2.40233e-66	-1.68253	-1.62996	1.34968e-06	-2.13785	-1.29996
15070216	chr19:15070216:T:A	1.87174e-66	-1.07325	-2.48881	7.90539e-07	-1.46107	-2.51165
15070314	chr19:15070314:T:C	2.43968e-66	-1.66703	-1.63003	1.36254e-06	-2.1283	-1.30004
15070423	chr19:15070423:A:G	1.29264e-65	-1.62966	-4.09089e-09	7.12067e-06	-1.77468	-4.09089e-09
15070441	chr19:15070441:G:A	7.39118e-66	-6.92185e-10	-2.18865	6.3263e-06	-6.92185e-10	-1.89296
15070600	chr19:15070600:A:G	2.37805e-66	-1.64736	-1.67529	1.31683e-06	-2.11536	-1.34709
15070659	chr19:15070659:G:A	3.76219e-65	1.10859	-1.66993	1.24744e-05	0.72493	-1.93893
15070886	chr19:15070886:T:C	5.13739e-66	-6.92185e-10	-2.55239	3.32153e-06	-6.92185e-10	-2.53726
15071303	chr19:15071303:G:A	5.85019e-66	-6.92185e-10	-2.42246	3.48336e-06	-6.92185e-10	-2.48968
15071313	chr19:15071313:C:T	5.32844e-66	-6.92185e-10	-2.51587	3.2848e-06	-6.92185e-10	-2.54837
15071428	chr19:15071428:A:G	5.53856e-67	-2.46274	-2.31704	3.73749e-07	-2.40605	-2.3158
15071612	chr19:15071612:A:G	2.54808e-66	-1.70779	-1.54581	1.43134e-06	-2.1547	-1.22437
15071748	chr19:15071748:G:A	2.5683e-66	-1.67361	-1.57208	1.42487e-06	-2.13364	-1.24996
15071944	chr19:15071944:G:C	2.72257e-66	-1.59601	-1.59134	1.45911e-06	-2.08239	-1.27747
15072302	chr19:15072302:G:A	2.65712e-66	-1.66276	-1.54893	1.47333e-06	-2.12564	-1.22452
15072321	chr19:15072321:G:A	1.30958e-65	-1.61664	-4.09089e-09	9.431e-06	-1.49368	-4.09089e-09
15072352	chr19:15072352:C:T	2.5966e-66	-1.66253	-1.5722	1.43582e-06	-2.12524	-1.2507
15072378	chr19:15072378:C:T	5.39103e-67	-2.31132	-2.49546	4.68992e-07	-2.25375	-2.2411
15072751	chr19:15072751:A:C	1.10583e-66	-1.61019	-2.47815	4.6782e-07	-2.01089	-2.48646
15072820	chr19:15072820:A:G	9.85805e-67	-2.43455	-1.76868	6.23433e-07	-2.4529	-1.75729
15072881	chr19:15072881:G:A	5.45358e-66	-6.92185e-10	-2.49266	3.63903e-06	-6.92185e-10	-2.44596
15072928	chr19:15072928:C:T	6.006e-67	-2.29155	-2.40721	5.66849e-07	-2.2304	-2.07494
15072991	chr19:15072991:G:A	5.17619e-66	-6.92185e-10	-2.54486	3.26412e-06	-6.92185e-10	-2.55469
15073044	chr19:15073044:A:G	8.91725e-67	-2.26634	-2.03719	1.04292e-06	-1.86849	-1.82716
15073071	chr19:15073071:G:A	5.5219e-66	-6.92185e-10	-2.48021	3.36792e-06	-6.92185e-10	-2.52339
15073087	chr19:15073087:A:C	6.94242e-67	-2.22558	-2.32829	5.53334e-07	-1.98503	-2.34444
15073133	chr19:15073133:G:A	7.41489e-66	-6.92185e-10	-2.18544	5.74997e-06	-6.92185e-10	-1.98849
15073401	chr19:15073401:T:C	2.10019e-66	-1.7565	-1.6904	1.18289e-06	-2.18747	-1.38225
15073463	chr19:15073463:T:A	7.20903e-67	-1.96625	-2.54994	6.29699e-07	-1.75691	-2.44328
15073480	chr19:15073480:A:G	7.14532e-67	-2.01605	-2.50901	6.43261e-07	-1.80259	-2.37629
15073490	chr19:15073490:G:T	2.18275e-66	-1.75744	-1.65091	1.23938e-06	-2.18822	-1.33485
15073545	chr19:15073545:G:T	7.52887e-67	-2.05092	-2.42185	8.87156e-07	-1.86312	-1.99429
15073814	chr19:15073814:G:A	2.05981e-66	-1.75885	-1.70746	1.16199e-06	-2.18894	-1.3986
15073828	chr19:15073828:G:A	5.23999e-66	-6.92185e-10	-2.53261	3.3812e-06	-6.92185e-10	-2.51945
15073934	chr19:15073934:C:T	8.17176e-67	-1.84788	-2.54295	8.30947e-07	-1.39523	-2.52764
15074719	chr19:15074719:G:A	2.11679e-66	-1.72938	-1.70966	1.18027e-06	-2.1701	-1.40183
15074744	chr19:15074744:T:C	2.12241e-66	-1.7495	-1.68688	1.19625e-06	-2.18269	-1.3758
15074839	chr19:15074839:C:A	2.11347e-66	-1.73282	-1.70779	1.17588e-06	-2.172	-1.40366
15074911	chr19:15074911:G:A	8.069e-67	-1.99006	-2.41343	9.67198e-07	-1.791	-1.98003
15074987	chr19:15074987:C:T	2.26041e-66	-1.6946	-1.67879	1.25189e-06	-2.14777	-1.36526
15075017	chr19:15075017:G:A	2.14853e-66	-1.7264	-1.69775	1.19861e-06	-2.16804	-1.38848
15075089	chr19:15075089:G:A	1.6436e-66	-1.17378	-2.51826	7.20348e-07	-1.54344	-2.52226
15075197	chr19:15075197:T:C	1.95328e-66	-1.78377	-1.73565	1.10554e-06	-2.20408	-1.43327
15075213	chr19:15075213:G:A	5.63788e-66	-2.45942	-4.09089e-09	3.66332e-06	-2.43931	-4.09089e-09
15075240	chr19:15075240:C:T	5.21838e-66	-6.92185e-10	-2.53674	3.41782e-06	-6.92185e-10	-2.50868
15075330	chr19:15075330:G:A	7.0235e-66	-6.92185e-10	-2.23967	5.90873e-06	-6.92185e-10	-1.96125
15075419	chr19:15075419:TAAAATAAAATAAAATA:T	8.83623e-66	-6.92185e-10	-2.01007	5.02455e-06	-6.92185e-10	-2.12335
15075718	chr19:15075718:G:A	5.63574e-66	-6.92185e-10	-2.4598	3.31173e-06	-6.92185e-10	-2.54021
15075803	chr19:15075803:G:T	3.41697e-66	-0.71391	-2.24627	3.34733e-06	-0.193266	-2.33625
15076236	chr19:15076236:G:A	9.1453e-67	-1.87975	-2.39853	1.23524e-06	-1.67765	-1.84877
15076332	chr19:15076332:C:T	2.07607e-66	-1.75051	-1.70795	1.16868e-06	-2.18358	-1.39823
15076343	chr19:15076343:C:T	5.17146e-66	-6.92185e-10	-2.54578	3.81632e-06	-6.92185e-10	-2.39839
15076490	chr19:15076490:C:T	1.73001e-66	-1.09027	-2.55053	7.52625e-07	-1.47426	-2.54761
15076508	chr19:15076508:G:A	2.11258e-66	-1.73777	-1.70325	1.18359e-06	-2.1753	-1.39383
15076877	chr19:15076877:C:T	6.83933e-66	-6.92185e-10	-2.26624	5.5537e-06	-6.92185e-10	-2.02322
15076905	chr19:15076905:C:T	2.41029e-65	-6.92185e-10	-1.0066	1.61412e-05	-6.92185e-10	-0.956307
15076958	chr19:15076958:C:T	2.03698e-66	-1.78532	-1.69215	1.16349e-06	-2.20541	-1.38084
15076989	chr19:15076989:C:T	2.06235e-66	-1.78859	-1.6765	1.19031e-06	-2.20622	-1.35725
15077043	chr19:15077043:AC:A	2.40432e-66	-1.77235	-1.53932	1.73233e-06	-2.21492	-0.973299
15077135	chr19:15077135:A:G	5.21932e-66	-6.92185e-10	-2.53656	3.41835e-06	-6.92185e-10	-2.50852
15077188	chr19:15077188:C:T	9.66571e-66	-1.92035	-4.09089e-09	6.86579e-06	-1.81113	-4.09089e-09
15077301	chr19:15077301:T:C	7.28452e-66	-6.92185e-10	-2.20318	6.23081e-06	-6.92185e-10	-1.90817
15077859	chr19:15077859:A:G	2.09026e-66	-1.79337	-1.65828	1.20988e-06	-2.20987	-1.33728
15077862	chr19:15077862:C:G	5.22737e-66	-6.92185e-10	-2.53502	3.42701e-06	-6.92185e-10	-2.50599
15078004	chr19:15078004:C:T	1.78941e-66	-1.79456	-1.81248	1.34365e-06	-2.21192	-1.23037
15078113	chr19:15078113:A:T	9.85274e-67	-1.6502	-2.55357	4.34302e-07	-2.01683	-2.55487
15078139	chr19:15078139:G:A	5.4972e-66	-6.92185e-10	-2.48469	3.37447e-06	-6.92185e-10	-2.52144
15078162	chr19:15078162:A:G	1.58063e-66	-1.69638	-2.03473	8.97688e-07	-2.13072	-1.71489
15078229	chr19:15078229:C:T	1.20371e-66	-2.08112	-1.9224	7.85405e-07	-2.35163	-1.6276
15078277	chr19:15078277:C:T	5.66596e-66	-6.92185e-10	-2.45446	3.81837e-06	-6.92185e-10	-2.39786
15078929	chr19:15078929:A:T	1.35711e-65	-1.92534	0.34435	1.24578e-05	-2.29139	1.07606
15078947	chr19:15078947:A:T	4.80308e-66	-0.475746	-2.14393	6.13773e-06	-0.359145	-1.56408
15079209	chr19:15079209:C:T	2.00297e-65	-6.92185e-10	-1.19171	1.33598e-05	-6.92185e-10	-1.14543
15079251	chr19:15079251:A:C	1.99729e-65	-1.73319	0.538629	2.75705e-05	-2.17015	1.74921
15079290	chr19:15079290:C:T	3.06145e-65	-6.92185e-10	-0.767458	1.38464e-05	-6.92185e-10	-1.10966
15079336	chr19:15079336:G:A	4.83125e-66	-1.57928	-1.03454	4.61276e-06	-2.04095	-0.167903
15079347	chr19:15079347:T:C	2.3811e-65	-6.92185e-10	-1.01879	3.14526e-05	-6.92185e-10	-0.289199
15079386	chr19:15079386:A:G	9.07112e-66	-1.62047	-0.363365	1.08032e-05	-2.0723	0.71446
15079387	chr19:15079387:C:T	7.80709e-66	-6.92185e-10	-2.1339	4.98492e-06	-6.92185e-10	-2.13126
15079511	chr19:15079511:T:C	5.12994e-66	-6.92185e-10	-2.55384	3.31924e-06	-6.92185e-10	-2.53794
15079601	chr19:15079601:T:A	5.22491e-66	-0.534993	-2.0005	6.64631e-06	-0.475204	-1.36841
15079755	chr19:15079755:G:T	5.67315e-66	-2.45319	-4.09089e-09	3.63831e-06	-2.44616	-4.09089e-09
15079864	chr19:15079864:C:T	5.48292e-67	-2.38542	-2.40446	4.12812e-07	-2.09357	-2.52887
15079870	chr19:15079870:T:G	1.20138e-65	-6.92185e-10	-1.70287	9.50443e-06	-6.92185e-10	-1.48592
15079931	chr19:15079931:G:A	5.28625e-66	-6.92185e-10	-2.52382	3.26994e-06	-6.92185e-10	-2.55291
15080026	chr19:15080026:A:T	4.88017e-66	-1.75762	-0.846129	4.4845e-06	-2.15555	-0.0815037
15080029	chr19:15080029:G:A	1.33421e-66	-1.9274	-1.97319	2.10946e-06	-1.49473	-1.49652
15080058	chr19:15080058:C:T	1.07708e-65	-1.6216	-0.19049	1.33045e-05	-2.07255	0.922971
15080523	chr19:15080523:C:T	6.98076e-67	-2.42788	-2.12048	1.0422e-06	-2.1534	-1.54295
15080550	chr19:15080550:G:A	5.81695e-66	-6.92185e-10	-2.42816	4.53755e-06	-6.92185e-10	-2.22529
15080730	chr19:15080730:C:T	3.86255e-66	-1.57852	-1.25908	2.57618e-06	-1.99292	-0.798455
15081190	chr19:15081190:T:C	9.68618e-66	-1.76818	-0.150049	1.24065e-05	-2.18234	0.962882
15081531	chr19:15081531:G:A	9.40862e-66	-6.92185e-10	-1.94731	6.37581e-06	-6.92185e-10	-1.88517
15081666	chr19:15081666:G:T	2.76719e-66	-1.94065	-1.23045	2.67231e-06	-2.10178	-0.652958
15081710	chr19:15081710:C:T	1.29307e-66	-1.93247	-1.99944	7.63967e-07	-1.84072	-2.16619
15082177	chr19:15082177:A:C	6.14895e-67	-2.12743	-2.54781	3.71447e-07	-2.26496	-2.46307
15082321	chr19:15082321:G:A	1.06537e-65	-6.92185e-10	-1.82303	8.02726e-06	-6.92185e-10	-1.65484
15082395	chr19:15082395:G:A	9.33458e-66	-6.92185e-10	-1.95521	6.88101e-06	-6.92185e-10	-1.80891
15082857	chr19:15082857:T:C	1.48646e-66	-2.16728	-1.62525	6.92244e-07	-2.17732	-1.92818
15083031	chr19:15083031:T:C	3.98511e-65	-6.92185e-10	-0.503781	2.78633e-05	-6.92185e-10	-0.410368
15083065	chr19:15083065:C:T	5.80158e-66	-2.4308	-4.09089e-09	4.99684e-06	-2.12887	-4.09089e-09
15083099	chr19:15083099:T:C	6.96134e-66	-6.92185e-10	-2.24856	4.75861e-06	-6.92185e-10	-2.17772
15083101	chr19:15083101:T:C	6.15662e-67	-2.13666	-2.53733	5.84189e-07	-1.81852	-2.45669
15083220	chr19:15083220:A:T	1.80294e-66	-2.19822	-1.40129	3.5704e-06	-2.01338	-0.451627
15083394	chr19:15083394:C:T	6.64751e-67	-2.20975	-2.38753	5.16657e-07	-2.15049	-2.24756
15083457	chr19:15083457:G:A	4.54075e-66	-2.45654	-0.219302	6.19906e-06	-2.42617	0.512888
15083595	chr19:15083595:CA:C	5.0146e-66	-2.4146	-0.161977	3.0431e-06	-2.40711	-0.217696
15083750	chr19:15083750:T:C	2.72186e-66	-0.912987	-2.27463	3.25582e-06	-0.00236657	-2.55487
15083755	chr19:15083755:G:A	3.83753e-65	-6.92185e-10	-0.541517	4.34271e-05	-6.92185e-10	0.0334026
15083762	chr19:15083762:C:T	7.36842e-65	-6.92185e-10	0.110857	8.82499e-05	-6.92185e-10	0.742493
15083902	chr19:15083902:C:A	5.24889e-66	-6.92185e-10	-2.53092	3.26733e-06	-6.92185e-10	-2.55371
15083920	chr19:15083920:G:A	5.1378e-66	-6.92185e-10	-2.55231	3.28223e-06	-6.92185e-10	-2.54916
15083963	chr19:15083963:A:G	2.51505e-66	-1.04817	-2.21847	2.65669e-06	-0.208848	-2.55175
15083975	chr19:15083975:G:A	3.44522e-66	-1.10193	-1.85002	2.81853e-06	-0.264828	-2.43664
15084042	chr19:15084042:G:T	5.65128e-66	-2.45705	-4.09089e-09	3.57951e-06	-2.46245	-4.09089e-09
15084147	chr19:15084147:G:A	7.15141e-67	-2.14482	-2.37939	3.61326e-07	-2.30718	-2.44847
15084199	chr19:15084199:C:T	8.30857e-67	-2.08602	-2.28821	4.06172e-07	-2.26187	-2.37679
15084285	chr19:15084285:T:C	1.34181e-66	-1.37831	-2.51661	2.05783e-06	-0.692721	-2.32331
15084328	chr19:15084328:G:A	6.55875e-65	-0.277654	0.272107	4.14488e-05	1.01542	-1.02865
15084373	chr19:15084373:C:T	2.93578e-66	-0.932711	-2.17925	3.09727e-06	-0.0610819	-2.54608
15084418	chr19:15084418:C:T	3.62208e-66	-1.94689	-0.954993	1.0004e-05	-1.27383	-0.160858
15084432	chr19:15084432:C:T	1.73718e-65	-6.92185e-10	-1.33409	1.52471e-05	-6.92185e-10	-1.01329
15084593	chr19:15084593:CA:C	6.40499e-66	-6.92185e-10	-2.33186	4.36056e-06	-6.92185e-10	-2.26508
15084702	chr19:15084702:C:T	3.12092e-66	-0.892659	-2.15814	3.26866e-06	-0.0103123	-2.54299
15085264	chr19:15085264:A:G	9.70032e-67	-1.83763	-2.38173	1.50768e-06	-1.24233	-2.08477
15085297	chr19:15085297:A:C	8.90294e-66	-6.92185e-10	-2.00255	6.81267e-06	-6.92185e-10	-1.8189
15085324	chr19:15085324:C:A	5.12664e-66	-6.92185e-10	-2.55448	3.27058e-06	-6.92185e-10	-2.55271
15085328	chr19:15085328:G:A	6.97447e-66	-6.92185e-10	-2.24668	5.18429e-06	-6.92185e-10	-2.09205
15085363	chr19:15085363:C:T	5.35099e-66	-1.0077	-1.50395	3.72299e-06	-0.154769	-2.26838
15085369	chr19:15085369:C:T	7.09722e-66	-6.92185e-10	-2.22923	5.28862e-06	-6.92185e-10	-2.07212
15085550	chr19:15085550:C:T	5.80567e-66	-6.92185e-10	-2.4301	3.88572e-06	-6.92185e-10	-2.38037
15085822	chr19:15085822:T:A	7.74833e-67	-1.9315	-2.51254	5.85996e-07	-2.07011	-2.20202
15085825	chr19:15085825:C:T	3.20345e-66	-2.10397	-0.920733	8.18311e-06	-1.52851	-0.107098
15085947	chr19:15085947:C:A	5.14061e-66	-6.92185e-10	-2.55176	3.2867e-06	-6.92185e-10	-2.5478
15086069	chr19:15086069:C:T	1.74026e-65	-6.92185e-10	-1.33231	1.52845e-05	-6.92185e-10	-1.01084
15086085	chr19:15086085:C:T	6.24705e-66	-6.92185e-10	-2.35682	4.29044e-06	-6.92185e-10	-2.28129
15086612	chr19:15086612:C:T	8.09319e-67	-2.11982	-2.28067	3.97446e-07	-2.28647	-2.37391
15086926	chr19:15086926:C:T	7.90633e-65	-0.41486	0.596176	4.38148e-05	0.836681	-0.79439
15086969	chr19:15086969:T:C	1.50017e-65	-6.92185e-10	-1.48077	1.26455e-05	-6.92185e-10	-1.20038
15087087	chr19:15087087:G:A	5.92839e-66	-6.92185e-10	-2.40918	3.97216e-06	-6.92185e-10	-2.35837
15087213	chr19:15087213:A:T	8.80597e-65	-0.364644	0.653728	4.87037e-05	0.898637	-0.750562
15087430	chr19:15087430:G:A	5.7748e-66	-6.92185e-10	-2.43543	3.8539e-06	-6.92185e-10	-2.38859
15087552	chr19:15087552:A:C	7.74839e-67	-2.1211	-2.32293	3.83418e-07	-2.28766	-2.40865
15087696	chr19:15087696:T:C	8.79855e-67	-2.02236	-2.29457	1.02481e-06	-2.11921	-1.59397
15087724	chr19:15087724:G:A	1.42768e-65	-6.92185e-10	-1.53029	9.53343e-06	-6.92185e-10	-1.48288
15087740	chr19:15087740:C:T	6.61386e-66	-6.92185e-10	-2.29977	4.50654e-06	-6.92185e-10	-2.23215
15087795	chr19:15087795:C:T	8.15287e-65	-0.394874	0.606896	4.52324e-05	0.860508	-0.786375
15087820	chr19:15087820:A:C	3.10432e-66	-2.07147	-0.984667	7.82381e-06	-1.47857	-0.201943
15087855	chr19:15087855:T:A	6.18748e-65	-0.0638199	-4.09089e-09	3.85637e-05	-0.0853698	-4.09089e-09
15087909	chr19:15087909:A:T	7.7248e-67	-2.1239	-2.32318	3.82894e-07	-2.28883	-2.40885
15087940	chr19:15087940:T:C	5.00358e-65	-0.405768	0.129574	3.183e-05	0.849009	-1.12628
15087953	chr19:15087953:T:C	7.30155e-66	-2.41491	0.214061	5.70184e-06	-2.41466	0.41777
15088040	chr19:15088040:A:T	8.30356e-65	-0.374294	0.604632	4.63905e-05	0.887017	-0.787603
15088635	chr19:15088635:G:A	2.25411e-65	-6.92185e-10	-1.07359	2.14879e-05	-6.92185e-10	-0.670191
15088907	chr19:15088907:CAGAT:C	3.29797e-64	-0.253117	1.86266	0.00021277	1.02534	0.597189
15088923	chr19:15088923:TGATA:T	8.0864e-66	-6.92185e-10	-2.09875	5.03577e-06	-6.92185e-10	-2.12111
15089111	chr19:15089111:C:G	5.94411e-66	-6.92185e-10	-2.40653	3.86531e-06	-6.92185e-10	-2.38564
15089315	chr19:15089315:C:A	8.01849e-65	-0.40935	0.604753	4.44271e-05	0.843006	-0.786837
15089345	chr19:15089345:C:T	9.43644e-66	-6.92185e-10	-1.94435	8.78045e-06	-6.92185e-10	-1.56515
15089354	chr19:15089354:G:A	2.22324e-66	-2.01599	-1.37398	6.78581e-06	-1.43992	-0.382927
15089448	chr19:15089448:G:A	5.67639e-66	-6.92185e-10	-2.45262	3.84216e-06	-6.92185e-10	-2.39165
15089532	chr19:15089532:T:C	5.12863e-66	-6.92185e-10	-2.55409	3.32946e-06	-6.92185e-10	-2.53487
15089687	chr19:15089687:A:T	7.41475e-65	-0.370608	0.487731	4.29053e-05	0.895402	-0.874088
15089795	chr19:15089795:C:T	5.13303e-66	-6.92185e-10	-2.55324	3.31331e-06	-6.92185e-10	-2.53973
15089818	chr19:15089818:A:T	8.42205e-65	-0.359919	0.604425	4.73908e-05	0.907358	-0.78661
15089960	chr19:15089960:T:G	1.75132e-65	-0.158122	-1.16786	2.54604e-05	1.05076	-1.55132
15090082	chr19:15090082:G:A	8.65251e-67	-2.31645	-2.01722	4.79719e-07	-2.40635	-2.06589
15090146	chr19:15090146:C:T	5.46747e-66	-6.92185e-10	-2.49012	3.45294e-06	-6.92185e-10	-2.49845
15090285	chr19:15090285:C:T	9.54465e-66	-6.92185e-10	-1.93295	6.65132e-06	-6.92185e-10	-1.84286
15090726	chr19:15090726:G:A	7.09026e-66	-6.92185e-10	-2.23021	5.02491e-06	-6.92185e-10	-2.12327
15090902	chr19:15090902:C:T	1.77103e-66	-2.19825	-1.41912	9.83645e-07	-2.34013	-1.41404
15090905	chr19:15090905:T:C	5.75221e-66	-6.92185e-10	-2.43935	3.6485e-06	-6.92185e-10	-2.44336
15090918	chr19:15090918:C:T	4.2808e-65	-0.432206	-4.09089e-09	2.61787e-05	-0.472732	-4.09089e-09
15090954	chr19:15090954:C:A	7.25235e-66	-2.20761	-4.09089e-09	4.35439e-06	-2.2665	-4.09089e-09
15091317	chr19:15091317:A:G	2.42473e-66	-2.45977	-0.843446	1.36087e-06	-2.46232	-0.967242
15091386	chr19:15091386:A:G	3.58764e-65	0.0277802	-0.636633	5.44589e-05	1.27251	-1.01275
15091458	chr19:15091458:G:A	2.67446e-64	0.260059	1.13993	0.000166318	1.71434	-0.338125
15091616	chr19:15091616:G:A	1.41586e-64	-0.247381	1.01135	8.43956e-05	1.08272	-0.384883
15091790	chr19:15091790:C:T	3.54019e-66	-1.10757	-1.81718	2.74003e-06	-0.311268	-2.41844
15091978	chr19:15091978:T:C	6.18751e-66	-2.3664	-4.09089e-09	3.90489e-06	-2.37545	-4.09089e-09
15092009	chr19:15092009:T:TA	2.82318e-64	1.4541	-4.09089e-09	0.00101454	3.18451	-4.09089e-09
15092103	chr19:15092103:TTTTTTTTGGTTTTTGGTTG:T	5.17007e-66	-6.92185e-10	-2.54605	4.42994e-06	-6.92185e-10	-2.24929
15092635	chr19:15092635:T:C	2.06512e-65	-6.92185e-10	-1.16116	1.44792e-05	-6.92185e-10	-1.06497
15092904	chr19:15092904:A:AAGG	5.30083e-66	-6.92185e-10	-2.52107	3.71209e-06	-6.92185e-10	-2.42609
15092952	chr19:15092952:T:C	5.83567e-66	-6.92185e-10	-2.42494	4.18565e-06	-6.92185e-10	-2.30602
15093010	chr19:15093010:A:T	1.06065e-65	-6.92185e-10	-1.82747	8.6442e-06	-6.92185e-10	-1.58079
15093055	chr19:15093055:T:C	1.1138e-66	-1.8577	-2.22345	1.90242e-06	-1.8886	-1.20595
15093357	chr19:15093357:C:T	8.02675e-66	-6.92185e-10	-2.10615	5.95613e-06	-6.92185e-10	-1.95326
15093384	chr19:15093384:T:A	5.1247e-66	-6.92185e-10	-2.55486	3.37765e-06	-6.92185e-10	-2.5205
15093569	chr19:15093569:G:A	1.37653e-65	-6.92185e-10	-1.56678	1.04204e-05	-6.92185e-10	-1.39392
15093718	chr19:15093718:G:A	1.71162e-65	-6.92185e-10	-1.34891	1.2346e-05	-6.92185e-10	-1.22435
15093998	chr19:15093998:A:G	1.55049e-65	-6.92185e-10	-1.44778	1.19238e-05	-6.92185e-10	-1.25914
15094096	chr19:15094096:T:C	2.26674e-66	-1.68681	-1.68378	6.90692e-06	-1.73845	-0.0667068
15094211	chr19:15094211:T:G	6.27262e-66	-6.92185e-10	-2.35274	4.41836e-06	-6.92185e-10	-2.25191
15094334	chr19:15094334:G:A	4.48411e-67	-2.44654	-2.54444	2.86361e-07	-2.43383	-2.55435
15094692	chr19:15094692:T:C	1.4684e-66	-1.41163	-2.39312	1.05173e-06	-1.31553	-2.37171
15094851	chr19:15094851:A:G	1.12173e-65	-6.92185e-10	-1.77148	8.20842e-06	-6.92185e-10	-1.63252
15094864	chr19:15094864:C:A	6.38885e-66	-6.92185e-10	-2.33438	4.51615e-06	-6.92185e-10	-2.23002
15095129	chr19:15095129:G:A	6.60467e-66	-6.92185e-10	-2.30116	4.70247e-06	-6.92185e-10	-2.18959
15095321	chr19:15095321:G:A	8.63784e-67	-1.95327	-2.3821	7.79162e-07	-1.43237	-2.55485
15095362	chr19:15095362:A:G	5.14434e-66	-6.92185e-10	-2.55104	3.48202e-06	-6.92185e-10	-2.49007
15095850	chr19:15095850:G:A	4.8147e-67	-2.45623	-2.46361	5.63662e-07	-2.36324	-1.94774
15096359	chr19:15096359:G:A	4.85847e-67	-2.44367	-2.46712	5.91596e-07	-2.32262	-1.94
15096951	chr19:15096951:C:T	9.06188e-66	-2.30665	0.321792	4.07914e-06	-2.34819	0.016393
15097070	chr19:15097070:A:G	5.19495e-66	-6.92185e-10	-2.54124	3.26417e-06	-6.92185e-10	-2.55467
15097114	chr19:15097114:C:G	1.00468e-66	-2.15029	-2.03397	1.01045e-06	-2.0019	-1.72538
15097133	chr19:15097133:G:A	5.76762e-67	-2.32724	-2.41202	3.84521e-07	-2.34479	-2.34865
15097483	chr19:15097483:G:A	8.07896e-67	-2.43486	-1.9674	6.98711e-07	-2.45909	-1.63711
15097490	chr19:15097490:T:C	6.68387e-66	-6.92185e-10	-2.28923	4.99961e-06	-6.92185e-10	-2.12832
15097800	chr19:15097800:TAC:T	6.09464e-66	-2.38152	-4.09089e-09	4.82549e-06	-2.16377	-4.09089e-09
15097873	chr19:15097873:C:G	7.02876e-67	-2.44928	-2.09223	6.56761e-07	-2.46212	-1.696
15098078	chr19:15098078:C:T	4.89404e-66	-0.791918	-1.809	9.80227e-06	0.787114	-2.24218
15098230	chr19:15098230:G:C	7.17208e-67	-2.05853	-2.46279	6.79821e-07	-1.581	-2.5426
15098500	chr19:15098500:C:T	1.28683e-65	-6.92185e-10	-1.63417	7.79783e-06	-6.92185e-10	-1.68383
15098804	chr19:15098804:A:T	9.7935e-67	-2.44601	-1.76379	1.40753e-06	-2.36442	-1.03143
15098961	chr19:15098961:G:A	1.01477e-65	-0.730759	-1.14093	3.23945e-05	1.35091	-1.6106
15099607	chr19:15099607:T:G	6.26092e-66	-6.92185e-10	-2.35461	4.31452e-06	-6.92185e-10	-2.27569
15099656	chr19:15099656:T:C	4.88281e-67	-2.43121	-2.47459	6.35362e-07	-2.28236	-1.90888
15099731	chr19:15099731:A:T	3.05074e-65	-1.96918	1.19822	3.77893e-05	-1.24575	1.14009
15099897	chr19:15099897:G:T	1.41842e-66	-1.60214	-2.23724	1.28678e-06	-0.953932	-2.5316
15100409	chr19:15100409:G:T	1.39628e-66	-2.22492	-1.6302	9.56836e-07	-1.80422	-1.97758
15100470	chr19:15100470:T:C	5.08217e-67	-2.39808	-2.4677	3.62921e-07	-2.21307	-2.53818
15101259	chr19:15101259:C:T	5.87738e-66	-6.92185e-10	-2.41782	3.8005e-06	-6.92185e-10	-2.40255
15101493	chr19:15101493:T:C	1.32076e-66	-2.32713	-1.58359	4.49011e-06	-2.08113	-0.154669
15101693	chr19:15101693:A:T	5.16195e-66	-6.92185e-10	-2.54762	3.26632e-06	-6.92185e-10	-2.55402
15101744	chr19:15101744:T:C	1.05902e-66	-1.65329	-2.4783	8.30611e-07	-1.36841	-2.55486
15101906	chr19:15101906:G:A	2.41555e-66	-0.79925	-2.50776	3.93183e-06	0.1684	-2.53697
15102085	chr19:15102085:A:G	8.34887e-66	-6.92185e-10	-2.06681	5.62437e-06	-6.92185e-10	-2.01057
15102121	chr19:15102121:T:C	2.49545e-66	-0.755972	-2.51849	4.17279e-06	0.220455	-2.52955
15102664	chr19:15102664:G:A	1.01195e-65	-6.92185e-10	-1.87447	5.56938e-06	-6.92185e-10	-2.0204
15102946	chr19:15102946:A:G	8.26584e-66	-6.92185e-10	-2.0768	7.52374e-06	-6.92185e-10	-1.71962
15103357	chr19:15103357:T:C	4.96e-67	-2.39105	-2.49906	4.13454e-07	-2.13395	-2.48694
15103883	chr19:15103883:G:A	6.17221e-66	-6.92185e-10	-2.36888	3.85441e-06	-6.92185e-10	-2.38846
15104070	chr19:15104070:C:T	5.59062e-67	-2.41607	-2.35436	9.01448e-07	-2.3923	-1.44913
15104165	chr19:15104165:A:G	8.51288e-66	-2.04735	-4.09089e-09	5.41621e-06	-2.04828	-4.09089e-09
15104557	chr19:15104557:G:T	5.16589e-66	-6.92185e-10	-2.54686	3.26697e-06	-6.92185e-10	-2.55382
15104604	chr19:15104604:C:T	5.42457e-66	-6.92185e-10	-2.49799	3.45767e-06	-6.92185e-10	-2.49709
15104730	chr19:15104730:A:T	5.14058e-66	-6.92185e-10	-2.55177	3.33099e-06	-6.92185e-10	-2.53441
15104819	chr19:15104819:T:C	5.27945e-66	-6.92185e-10	-2.52511	3.43937e-06	-6.92185e-10	-2.50239
15105042	chr19:15105042:T:A	2.30155e-65	-6.92185e-10	-1.05276	1.50146e-05	-6.92185e-10	-1.02866
15105285	chr19:15105285:C:T	5.1334e-66	-6.92185e-10	-2.55316	3.31892e-06	-6.92185e-10	-2.53804
15105367	chr19:15105367:T:A	7.30729e-67	-1.94826	-2.55438	4.29937e-07	-2.03578	-2.54602
15105384	chr19:15105384:C:G	5.17892e-66	-6.92185e-10	-2.54434	3.37929e-06	-6.92185e-10	-2.52002
15105533	chr19:15105533:T:A	5.0644e-67	-2.38853	-2.48076	4.21539e-07	-2.13274	-2.46879
15105776	chr19:15105776:C:T	7.03687e-66	-2.23777	-4.09089e-09	4.43298e-06	-2.24861	-4.09089e-09
15105780	chr19:15105780:C:T	5.14186e-66	-6.92185e-10	-2.55152	3.33317e-06	-6.92185e-10	-2.53376
15105887	chr19:15105887:A:T	5.15363e-66	-6.92185e-10	-2.54923	3.35037e-06	-6.92185e-10	-2.52861
15106136	chr19:15106136:G:A	2.40773e-65	-0.289645	-0.718017	4.68857e-05	1.53302	-1.42298
15106212	chr19:15106212:C:T	5.74086e-66	-2.44132	-4.09089e-09	3.63741e-06	-2.44641	-4.09089e-09
15106423	chr19:15106423:GC:G	3.14033e-66	-2.13072	-0.913882	2.10942e-06	-1.64876	-1.34251
15106666	chr19:15106666:G:A	5.309e-67	-2.40136	-2.42075	4.05246e-07	-2.18153	-2.45941
15107071	chr19:15107071:A:G	5.43807e-67	-2.41274	-2.38535	8.18613e-07	-2.38389	-1.55393
15107903	chr19:15107903:G:A	5.14862e-66	-6.92185e-10	-2.5502	3.34581e-06	-6.92185e-10	-2.52997
15109451	chr19:15109451:C:T	5.50419e-66	-6.92185e-10	-2.48342	3.43444e-06	-6.92185e-10	-2.50383
15109484	chr19:15109484:C:T	1.96791e-65	-0.417576	-0.791798	3.23846e-05	1.32969	-1.58969
15109594	chr19:15109594:C:T	5.26866e-66	-6.92185e-10	-2.52716	3.29648e-06	-6.92185e-10	-2.54482
15110039	chr19:15110039:G:A	1.96162e-65	-0.25604	-0.956536	3.99401e-05	1.53428	-1.58458
15110672	chr19:15110672:C:T	5.16774e-66	-6.92185e-10	-2.5465	3.26354e-06	-6.92185e-10	-2.55487
15110954	chr19:15110954:G:A	5.37275e-66	-6.92185e-10	-2.50759	3.49799e-06	-6.92185e-10	-2.48549
15111681	chr19:15111681:G:A	6.17319e-66	-2.36872	-4.09089e-09	4.63265e-06	-2.20455	-4.09089e-09
15111876	chr19:15111876:G:A	1.56255e-66	-1.31316	-2.42946	2.39343e-06	-0.457685	-2.40727
15112655	chr19:15112655:A:G	7.10615e-67	-2.04172	-2.48883	4.3971e-07	-2.12952	-2.4298
15112927	chr19:15112927:T:C	1.74826e-66	-1.17641	-2.4539	2.75742e-06	-0.283689	-2.4397
15113350	chr19:15113350:C:G	8.48952e-66	-6.92185e-10	-2.0501	7.21319e-06	-6.92185e-10	-1.76177
15113414	chr19:15113414:G:C	6.44554e-66	-1.43264	-0.892907	1.41125e-05	-0.188993	-0.901629
15113454	chr19:15113454:G:C	1.08837e-66	-1.84846	-2.25579	1.51654e-06	-1.17473	-2.14651
15114445	chr19:15114445:G:C	1.25421e-66	-2.25582	-1.7066	3.3183e-06	-1.90029	-0.637938
15114537	chr19:15114537:T:C	1.09237e-66	-1.88499	-2.2156	1.63965e-06	-1.2062	-2.037
15114547	chr19:15114547:T:A	8.09401e-66	-2.09781	-4.09089e-09	5.38837e-06	-2.05344	-4.09089e-09
15114747	chr19:15114747:G:A	2.6998e-66	-2.24344	-0.952315	1.49377e-06	-1.89598	-1.4404
15114905	chr19:15114905:G:A	7.62545e-66	-6.92185e-10	-2.15744	4.60079e-06	-6.92185e-10	-2.21145
15115800	chr19:15115800:C:A	1.5523e-66	-1.72121	-2.02798	2.49997e-06	-0.979524	-1.84188
15115962	chr19:15115962:A:G	6.15302e-66	-2.37199	-4.09089e-09	3.75186e-06	-2.41543	-4.09089e-09
15116159	chr19:15116159:G:A	7.35111e-67	-2.45921	-2.03746	9.67913e-07	-2.46246	-1.30784
15116219	chr19:15116219:G:A	1.53876e-66	-1.70317	-2.05478	2.48047e-06	-0.957303	-1.87193
15116827	chr19:15116827:A:G	1.20806e-66	-1.52935	-2.47056	1.70682e-06	-0.746091	-2.45696
15116987	chr19:15116987:G:C	1.75246e-66	-1.12812	-2.4998	2.08595e-06	-0.460362	-2.5421
15116993	chr19:15116993:G:A	5.65131e-66	-6.92185e-10	-2.45704	3.52576e-06	-6.92185e-10	-2.47758
15117057	chr19:15117057:C:T	2.27406e-66	-2.2531	-1.11427	1.33413e-06	-1.9058	-1.5436
15117367	chr19:15117367:T:C	1.23737e-66	-1.89061	-2.08533	1.52748e-06	-1.13878	-2.17528
15117698	chr19:15117698:A:G	5.63901e-66	-2.45922	-4.09089e-09	3.58168e-06	-2.46185	-4.09089e-09
15118390	chr19:15118390:C:T	5.12591e-66	-6.92185e-10	-2.55462	3.28953e-06	-6.92185e-10	-2.54694
15118702	chr19:15118702:G:C	6.03513e-66	-6.92185e-10	-2.39133	3.59033e-06	-6.92185e-10	-2.45944
15118931	chr19:15118931:A:G	1.42555e-65	-0.643601	-0.888186	2.78442e-05	0.999675	-1.41073
15119096	chr19:15119096:C:T	5.12482e-66	-6.92185e-10	-2.55484	3.31841e-06	-6.92185e-10	-2.53819
15119182	chr19:15119182:A:G	3.80329e-66	-0.411932	-2.44113	1.27336e-05	1.34987	-2.5433
15119696	chr19:15119696:G:A	5.1735e-66	-6.92185e-10	-2.54538	3.38543e-06	-6.92185e-10	-2.5182
15119793	chr19:15119793:C:T	8.41924e-66	-2.05841	-4.09089e-09	4.83502e-06	-2.1618	-4.09089e-09
15120199	chr19:15120199:G:C	5.20202e-66	-6.92185e-10	-2.53989	3.27069e-06	-6.92185e-10	-2.55268
15120917	chr19:15120917:G:C	4.40886e-67	-2.45538	-2.55252	3.09677e-07	-2.41534	-2.49456
15120972	chr19:15120972:T:C	5.66352e-66	-6.92185e-10	-2.45489	4.18675e-06	-6.92185e-10	-2.30575
15121224	chr19:15121224:G:A	5.87793e-66	-2.41773	-4.09089e-09	3.7064e-06	-2.42762	-4.09089e-09
15121449	chr19:15121449:G:A	6.16149e-66	-6.92185e-10	-2.37061	3.93767e-06	-6.92185e-10	-2.36709
15122046	chr19:15122046:C:T	6.143e-66	-2.37362	-4.09089e-09	3.5858e-06	-2.4607	-4.09089e-09
15122141	chr19:15122141:G:A	4.41171e-67	-2.45421	-2.55304	2.98803e-07	-2.39108	-2.55457
15122244	chr19:15122244:T:C	7.22092e-66	-6.92185e-10	-2.21195	5.31581e-06	-6.92185e-10	-2.067
15122309	chr19:15122309:G:A	5.512e-65	-6.92185e-10	-0.17942	3.0083e-05	-6.92185e-10	-0.333719
15122371	chr19:15122371:G:A	7.2583e-67	-2.43578	-2.0736	3.87655e-07	-2.37742	-2.3079
15122511	chr19:15122511:T:C	1.73718e-66	-2.38109	-1.25558	1.48564e-06	-2.40404	-0.937793
15122724	chr19:15122724:G:A	7.31031e-66	-6.92185e-10	-2.19965	5.39855e-06	-6.92185e-10	-2.05155
15122770	chr19:15122770:C:A	1.9559e-66	-2.4066	-1.11148	1.72296e-06	-2.43434	-0.759297
15122823	chr19:15122823:C:T	5.1682e-66	-6.92185e-10	-2.54641	3.26551e-06	-6.92185e-10	-2.55426
15122921	chr19:15122921:G:A	5.88218e-66	-2.41701	-4.09089e-09	5.38337e-06	-2.05437	-4.09089e-09
15123154	chr19:15123154:T:C	8.59859e-66	-6.92185e-10	-2.03733	5.3746e-06	-6.92185e-10	-2.056
15123589	chr19:15123589:ACAGGTGGAGCAATAAAGTTAAAGGCCAGGG:A	5.59047e-66	-6.92185e-10	-2.46787	4.21847e-06	-6.92185e-10	-2.29821
15124326	chr19:15124326:A:G	2.61543e-66	-1.45605	-1.77146	2.25447e-06	-1.6819	-1.24287
15124336	chr19:15124336:A:G	3.88941e-66	-2.38923	-0.441447	2.23179e-06	-2.29413	-0.640751
15124603	chr19:15124603:C:A	9.37767e-65	-6.92185e-10	0.351985	4.88942e-05	-6.92185e-10	0.151978
15125068	chr19:15125068:A:G	9.85128e-66	-1.90133	-4.09089e-09	5.83989e-06	-1.97297	-4.09089e-09
15125121	chr19:15125121:G:A	2.71329e-66	-2.31902	-0.871749	1.38061e-06	-2.19694	-1.21822
15125531	chr19:15125531:A:C	5.04633e-67	-2.32864	-2.54421	3.07171e-07	-2.40832	-2.50971
15125651	chr19:15125651:T:C	5.10981e-67	-2.39974	-2.46062	4.15007e-07	-2.45339	-2.16375
15125924	chr19:15125924:C:T	5.1226e-67	-2.32678	-2.53107	3.16574e-07	-2.40615	-2.48173
15126022	chr19:15126022:A:G	1.32108e-65	-6.92185e-10	-1.6079	8.26642e-06	-6.92185e-10	-1.62548
15126132	chr19:15126132:A:G	1.5876e-66	-2.41905	-1.30766	6.7014e-07	-2.35006	-1.78789
15126178	chr19:15126178:A:G	8.36154e-66	-6.92185e-10	-2.06529	5.23038e-06	-6.92185e-10	-2.0832
15126228	chr19:15126228:C:A	1.5243e-66	-2.41195	-1.35545	6.31342e-07	-2.33851	-1.85907
15126230	chr19:15126230:C:T	1.52198e-66	-2.41359	-1.35533	6.29981e-07	-2.34076	-1.85898
15126267	chr19:15126267:A:C	1.44122e-66	-2.4162	-1.40724	6.03559e-07	-2.34499	-1.8976
15126534	chr19:15126534:A:G	8.50834e-66	-6.92185e-10	-2.04789	4.45643e-06	-6.92185e-10	-2.24333
15126555	chr19:15126555:C:T	2.33186e-65	-6.92185e-10	-1.03968	1.41958e-05	-6.92185e-10	-1.08474
15127039	chr19:15127039:G:A	1.54976e-66	-2.41662	-1.33421	6.40147e-07	-2.34545	-1.83829
15127115	chr19:15127115:T:C	4.83241e-67	-2.36939	-2.54678	2.9838e-07	-2.43328	-2.51379
15127276	chr19:15127276:G:T	1.7585e-66	-2.41879	-1.20568	7.07493e-07	-2.34897	-1.73474
15127449	chr19:15127449:T:C	1.44207e-66	-2.40432	-1.41853	6.10704e-07	-2.32692	-1.9039
15127491	chr19:15127491:A:G	1.46094e-66	-2.40196	-1.4079	6.17858e-07	-2.32463	-1.89455
15127624	chr19:15127624:T:C	1.59451e-65	-6.92185e-10	-1.41978	8.76012e-06	-6.92185e-10	-1.56747
15127743	chr19:15127743:G:A	5.60134e-66	-6.92185e-10	-2.46593	5.46526e-06	-6.92185e-10	-2.03927
15128114	chr19:15128114:C:T	1.37067e-66	-1.55721	-2.31642	8.88114e-07	-1.76544	-2.09089
15128463	chr19:15128463:C:T	1.59706e-65	-6.92185e-10	-1.41818	8.77337e-06	-6.92185e-10	-1.56596
15128548	chr19:15128548:A:G	4.94472e-67	-2.35055	-2.54265	3.04976e-07	-2.42122	-2.50398
15128854	chr19:15128854:A:G	1.82605e-66	-1.36804	-2.21874	1.4558e-06	-1.63816	-1.72397
15128961	chr19:15128961:G:A	5.12484e-66	-6.92185e-10	-2.55483	3.45077e-06	-6.92185e-10	-2.49908
15128995	chr19:15128995:T:C	5.43493e-67	-2.274	-2.52467	3.30867e-07	-2.37149	-2.47223
15129268	chr19:15129268:T:C	4.98302e-67	-2.3459	-2.53958	3.09062e-07	-2.41804	-2.49386
15129988	chr19:15129988:G:T	5.57449e-66	-6.92185e-10	-2.47073	5.36991e-06	-6.92185e-10	-2.05687
15130220	chr19:15130220:T:A	1.98675e-66	-1.47695	-2.02549	1.85318e-06	-1.70737	-1.4134
15130491	chr19:15130491:A:G	1.99333e-65	-6.92185e-10	-1.19654	1.45887e-05	-6.92185e-10	-1.05743
15130867	chr19:15130867:G:T	4.3318e-66	-1.9017	-0.821252	1.81985e-06	-1.89133	-1.2476
15131333	chr19:15131333:A:G	2.04142e-66	-1.46998	-2.0053	1.91704e-06	-1.69954	-1.38736
15131685	chr19:15131685:C:G	1.60891e-66	-1.28114	-2.43223	3.07996e-06	-0.690151	-1.92261
15131766	chr19:15131766:A:G	4.06018e-66	-1.86215	-0.925558	1.72823e-06	-1.85211	-1.33847
15132493	chr19:15132493:G:A	4.0247e-66	-1.85356	-0.942925	1.72315e-06	-1.84485	-1.34868
15134442	chr19:15134442:G:A	4.50358e-66	-1.92727	-0.756795	1.89428e-06	-1.91771	-1.18113
15134509	chr19:15134509:C:T	5.31798e-66	-6.92185e-10	-2.51784	4.77252e-06	-6.92185e-10	-2.17481
15134510	chr19:15134510:G:A	6.40241e-65	-6.92185e-10	-0.0296722	1.60206e-05	-6.92185e-10	-0.963802
15134573	chr19:15134573:G:A	6.94959e-67	-2.01616	-2.53668	3.38314e-07	-2.26933	-2.55213
15135668	chr19:15135668:A:G	2.0047e-66	-2.39266	-1.10078	7.99022e-07	-2.31105	-1.651
15135700	chr19:15135700:A:G	5.15737e-66	-6.92185e-10	-2.5485	3.45368e-06	-6.92185e-10	-2.49824
15135920	chr19:15135920:C:T	1.76984e-65	-1.31546	-4.09089e-09	7.46232e-06	-1.72781	-4.09089e-09
15136388	chr19:15136388:C:T	5.20845e-66	-1.80557	-0.733083	2.18677e-06	-1.80111	-1.15415
15136508	chr19:15136508:G:A	2.6851e-65	-6.92185e-10	-0.898629	1.10728e-05	-6.92185e-10	-1.33319
15136827	chr19:15136827:C:G	5.50536e-66	-1.78801	-0.695196	2.29718e-06	-1.78247	-1.12353
15136858	chr19:15136858:T:C	5.25596e-67	-2.39115	-2.441	4.42737e-07	-2.44942	-2.10304
15137178	chr19:15137178:C:T	1.93897e-66	-2.38551	-1.14126	7.82511e-07	-2.30112	-1.68181
15137396	chr19:15137396:G:A	4.93559e-67	-2.34562	-2.54943	3.02675e-07	-2.41763	-2.51514
15137431	chr19:15137431:C:A	2.30871e-65	-1.04966	-4.09089e-09	1.00173e-05	-1.43337	-4.09089e-09
15137480	chr19:15137480:T:C	4.90223e-67	-2.35378	-2.54804	3.02541e-07	-2.42354	-2.50968
15137511	chr19:15137511:G:A	2.11032e-65	-6.92185e-10	-1.13951	1.11784e-05	-6.92185e-10	-1.3237
15137725	chr19:15137725:G:A	1.74482e-66	-1.79739	-1.83489	8.91756e-07	-1.79981	-2.05244
15137884	chr19:15137884:G:A	5.12589e-66	-6.92185e-10	-2.55463	3.4389e-06	-6.92185e-10	-2.50253
15138157	chr19:15138157:C:G	2.71295e-65	-6.92185e-10	-0.88831	1.65124e-05	-6.92185e-10	-0.93357
15138204	chr19:15138204:A:G	7.35241e-66	-1.7558	-0.4381	2.95117e-06	-1.75176	-0.903723
15138234	chr19:15138234:G:T	1.30209e-65	-2.46207	0.839692	1.52871e-05	-2.46163	1.45096
15138235	chr19:15138235:C:T	6.86686e-66	-1.77104	-0.491186	2.77459e-06	-1.76674	-0.950437
15138441	chr19:15138441:A:T	6.70286e-66	-1.77695	-0.509451	2.70828e-06	-1.77068	-0.970688
15138985	chr19:15138985:T:C	3.86897e-66	-1.04203	-1.79391	3.52159e-06	-1.33017	-1.14859
15139023	chr19:15139023:A:C	3.55023e-65	-6.92185e-10	-0.619335	1.27963e-05	-6.92185e-10	-1.18853
15139269	chr19:15139269:G:T	6.84783e-66	-1.77661	-0.488393	2.75893e-06	-1.77314	-0.949699
15139851	chr19:15139851:T:C	1.80836e-65	-1.70085	0.406922	8.07111e-06	-1.68371	0.03432
15139863	chr19:15139863:A:G	6.33165e-66	-1.79011	-0.553263	2.57932e-06	-1.78458	-1.00557
15139963	chr19:15139963:G:A	5.03867e-67	-2.35965	-2.51472	3.21256e-07	-2.42638	-2.44682
15140107	chr19:15140107:C:A	2.09642e-66	-2.39942	-1.04928	8.25194e-07	-2.32194	-1.60788
15140755	chr19:15140755:A:G	2.47749e-66	-2.3833	-0.898383	9.59594e-07	-2.29718	-1.48175
15140775	chr19:15140775:C:T	1.4214e-64	-6.92185e-10	0.767878	6.32188e-05	-6.92185e-10	0.408921
15141255	chr19:15141255:G:A	4.80719e-67	-2.37845	-2.54295	3.01079e-07	-2.43776	-2.5003
15141358	chr19:15141358:A:G	2.56324e-66	-2.39043	-0.857228	9.78086e-07	-2.30349	-1.45634
15141414	chr19:15141414:G:A	4.84581e-67	-2.37222	-2.54118	3.03323e-07	-2.43432	-2.49632
15141444	chr19:15141444:G:A	9.13339e-66	-1.76558	-0.21142	3.60399e-06	-1.75084	-0.704798
15141679	chr19:15141679:T:C	4.86518e-67	-2.36783	-2.54158	3.03633e-07	-2.43271	-2.49691
15141691	chr19:15141691:C:G	5.82441e-66	-2.42687	-4.09089e-09	3.58898e-06	-2.45981	-4.09089e-09
15142070	chr19:15142070:G:A	3.43088e-66	-0.888647	-2.06747	2.11792e-06	-1.16683	-1.82042
15142083	chr19:15142083:T:C	8.58592e-66	-6.92185e-10	-2.03881	5.38959e-06	-6.92185e-10	-2.05321
15142252	chr19:15142252:G:A	5.18607e-66	-6.92185e-10	-2.54296	3.52466e-06	-6.92185e-10	-2.4779
15142310	chr19:15142310:G:A	6.10054e-66	-6.92185e-10	-2.38056	4.6358e-06	-6.92185e-10	-2.20387
15142640	chr19:15142640:A:G	2.55257e-66	-2.3895	-0.862331	9.9081e-07	-2.30202	-1.44489
15142887	chr19:15142887:A:G	2.51148e-66	-2.38013	-0.88793	9.87602e-07	-2.28738	-1.46278
15142930	chr19:15142930:C:T	6.94939e-66	-6.92185e-10	-2.25028	5.60532e-06	-6.92185e-10	-2.01396
15142931	chr19:15142931:G:A	7.26316e-66	-6.92185e-10	-2.20612	5.29575e-06	-6.92185e-10	-2.07078
15142965	chr19:15142965:T:TG	4.18323e-66	-0.902702	-1.85515	3.64213e-06	-1.189	-1.25611
15143373	chr19:15143373:T:C	3.15795e-65	-6.92185e-10	-0.736423	1.28957e-05	-6.92185e-10	-1.18079
15143521	chr19:15143521:C:T	9.5892e-66	-1.73686	-0.191436	3.75648e-06	-1.72058	-0.693621
15143760	chr19:15143760:G:A	1.35462e-65	-1.58283	-4.09089e-09	4.97748e-06	-2.13276	-4.09089e-09
15144049	chr19:15144049:A:G	8.31269e-66	-1.83144	-0.239705	3.24579e-06	-1.81549	-0.744831
15144080	chr19:15144080:TCCACC:T	1.15192e-65	-6.92185e-10	-1.74492	4.64845e-06	-6.92185e-10	-2.20115
15144176	chr19:15144176:T:C	3.23781e-66	-0.753708	-2.26033	2.65141e-06	-1.0321	-1.73048
15144415	chr19:15144415:G:A	8.09488e-66	-1.85317	-0.244533	3.16407e-06	-1.83833	-0.747492
15145187	chr19:15145187:A:C	1.0553e-65	-1.76685	-0.065671	3.99962e-06	-1.75074	-0.600736
15145224	chr19:15145224:T:C	1.09942e-65	-6.92185e-10	-1.79156	4.47745e-06	-6.92185e-10	-2.23863
15145846	chr19:15145846:T:C	1.00041e-66	-1.67001	-2.51851	1.42718e-06	-1.19886	-2.18312
15146312	chr19:15146312:C:T	1.4944e-65	-1.48462	-4.09089e-09	1.03674e-05	-1.39902	-4.09089e-09
15146393	chr19:15146393:G:A	1.16182e-65	-6.92185e-10	-1.73636	4.653e-06	-6.92185e-10	-2.20017
15146400	chr19:15146400:G:T	1.13467e-65	-1.76871	0.00869726	4.28647e-06	-1.75332	-0.528902
15146472	chr19:15146472:G:A	6.87625e-67	-2.39585	-2.16759	3.86475e-07	-2.21212	-2.47625
15146600	chr19:15146600:T:A	4.70348e-67	-2.41266	-2.53056	4.72756e-07	-2.46034	-2.02652
15146912	chr19:15146912:T:A	8.50504e-66	-6.92185e-10	-2.04827	3.79605e-06	-6.92185e-10	-2.40372
15147058	chr19:15147058:T:A	6.69692e-66	-6.92185e-10	-2.28728	3.84498e-06	-6.92185e-10	-2.39091
15147628	chr19:15147628:C:T	9.05727e-67	-1.73361	-2.55434	1.17726e-06	-1.23739	-2.3371
15147693	chr19:15147693:C:T	7.87888e-67	-2.45652	-1.97081	6.18578e-07	-2.44754	-1.77047
15147717	chr19:15147717:C:T	6.2813e-66	-6.92185e-10	-2.35135	4.9e-06	-6.92185e-10	-2.14845
15148433	chr19:15148433:C:T	1.571e-65	-6.92185e-10	-1.43464	7.60256e-06	-6.92185e-10	-1.7092
15148872	chr19:15148872:G:A	6.3634e-66	-6.92185e-10	-2.33837	5.07921e-06	-6.92185e-10	-2.11252
15148935	chr19:15148935:T:C	5.25605e-66	-6.92185e-10	-2.52955	3.28956e-06	-6.92185e-10	-2.54693
15149099	chr19:15149099:A:G	5.13284e-66	-6.92185e-10	-2.55327	3.41634e-06	-6.92185e-10	-2.50911
15149273	chr19:15149273:G:A	6.87989e-66	-1.8585	-0.401829	3.04358e-06	-1.86274	-0.761902
15149288	chr19:15149288:G:A	1.36564e-66	-1.71164	-2.16567	1.52833e-06	-2.08718	-1.22632
15149626	chr19:15149626:C:T	1.27753e-65	-6.92185e-10	-1.64142	8.89454e-06	-6.92185e-10	-1.55224
15150439	chr19:15150439:A:G	8.52624e-67	-1.79743	-2.55094	1.00077e-06	-1.32243	-2.41448
15150471	chr19:15150471:C:G	1.54635e-65	-1.45045	-4.09089e-09	9.06726e-06	-1.53301	-4.09089e-09
15150560	chr19:15150560:G:T	1.61131e-65	0.652297	-2.06159	3.37459e-06	-0.816128	-1.70528
15150911	chr19:15150911:G:A	3.77062e-66	-1.63037	-1.23133	3.5965e-06	-2.06532	-0.392396
15151704	chr19:15151704:C:T	4.57515e-66	-1.49276	-1.17553	4.26501e-06	-1.9695	-0.317735
15152033	chr19:15152033:A:G	1.70873e-65	0.841707	-2.19231	3.29127e-06	-0.661263	-1.88514
15152115	chr19:15152115:C:A	1.29851e-64	-6.92185e-10	0.677453	5.93806e-05	-6.92185e-10	0.346287
15152221	chr19:15152221:C:T	7.9815e-66	-6.92185e-10	-2.11181	4.35071e-06	-6.92185e-10	-2.26734
15152302	chr19:15152302:C:A	1.72749e-64	-6.92185e-10	0.962906	7.77913e-05	-6.92185e-10	0.61635
15152571	chr19:15152571:A:C	6.20427e-66	-6.92185e-10	-2.3637	4.93147e-06	-6.92185e-10	-2.14204
15152702	chr19:15152702:T:G	6.33959e-66	-6.92185e-10	-2.34212	3.76526e-06	-6.92185e-10	-2.41186
15152791	chr19:15152791:C:T	1.26042e-64	-6.92185e-10	0.64768	5.81536e-05	-6.92185e-10	0.325408
15153285	chr19:15153285:T:C	9.88964e-67	-1.65004	-2.54999	1.41968e-06	-1.15696	-2.23028
15153703	chr19:15153703:G:A	5.27437e-66	-6.92185e-10	-2.52607	3.26408e-06	-6.92185e-10	-2.5547
15154588	chr19:15154588:AC:A	8.09715e-66	-6.92185e-10	-2.09742	4.21508e-06	-6.92185e-10	-2.29901
15154590	chr19:15154590:T:TATGTA	8.46702e-66	-6.92185e-10	-2.05275	4.36138e-06	-6.92185e-10	-2.26489
15154591	chr19:15154591:TCC:T	8.09299e-66	-6.92185e-10	-2.09793	4.21492e-06	-6.92185e-10	-2.29905
15154598	chr19:15154598:C:CAATGTAGTATTAAATGT	8.60906e-66	-6.92185e-10	-2.03612	4.41639e-06	-6.92185e-10	-2.25236
15154831	chr19:15154831:T:C	5.1491e-66	-6.92185e-10	-2.55011	3.26569e-06	-6.92185e-10	-2.55421
15155877	chr19:15155877:A:G	3.1147e-65	1.05804	-1.80825	4.26078e-06	-0.467633	-1.82059
15156100	chr19:15156100:G:A	7.29971e-66	-6.92185e-10	-2.2011	4.34349e-06	-6.92185e-10	-2.269
15156117	chr19:15156117:G:T	2.05175e-66	-1.42769	-2.04255	8.59873e-07	-1.94857	-1.94008
15156135	chr19:15156135:T:C	5.46835e-66	-6.92185e-10	-2.48996	3.85937e-06	-6.92185e-10	-2.38718
15156152	chr19:15156152:A:G	2.20405e-65	0.939632	-2.03568	4.3152e-06	-0.58205	-1.69349
15156248	chr19:15156248:C:T	1.10544e-65	-1.78611	-4.09089e-09	6.94384e-06	-1.79983	-4.09089e-09
15156936	chr19:15156936:G:C	1.05106e-65	-6.92185e-10	-1.83655	4.39889e-06	-6.92185e-10	-2.25633
15156975	chr19:15156975:A:G	6.96176e-66	-6.92185e-10	-2.2485	5.67095e-06	-6.92185e-10	-2.00232
15157032	chr19:15157032:C:T	1.06832e-65	-6.92185e-10	-1.82026	4.44547e-06	-6.92185e-10	-2.24579
15157060	chr19:15157060:C:T	7.17724e-67	-2.01958	-2.50102	4.50125e-07	-2.18495	-2.35096
15157587	chr19:15157587:G:T	5.15564e-66	-6.92185e-10	-2.54884	3.53025e-06	-6.92185e-10	-2.47631
15157708	chr19:15157708:A:G	1.48278e-66	-2.19251	-1.6025	7.94838e-07	-2.20169	-1.76561
15157793	chr19:15157793:C:T	1.23635e-65	-1.67418	-4.09089e-09	7.60045e-06	-1.70947	-4.09089e-09
15158124	chr19:15158124:G:A	4.46825e-66	-0.335981	-2.35596	6.13954e-06	0.0519306	-1.97486
15158167	chr19:15158167:G:A	5.69932e-66	-6.92185e-10	-2.44858	3.3167e-06	-6.92185e-10	-2.53871
15158365	chr19:15158365:T:C	1.06818e-66	-1.57898	-2.544	4.32659e-07	-2.06845	-2.50703
15158756	chr19:15158756:C:T	5.69932e-66	-6.92185e-10	-2.44858	3.3167e-06	-6.92185e-10	-2.53871
15158838	chr19:15158838:A:T	1.17674e-66	-1.51193	-2.51425	4.49088e-07	-2.03946	-2.49876
15158861	chr19:15158861:TA:T	5.67439e-66	-6.92185e-10	-2.45297	3.31211e-06	-6.92185e-10	-2.5401
15158868	chr19:15158868:C:T	5.49375e-66	-6.92185e-10	-2.48532	3.40345e-06	-6.92185e-10	-2.51289
15158940	chr19:15158940:G:A	1.0924e-65	-1.79797	-4.09089e-09	5.57495e-06	-2.0194	-4.09089e-09
15159248	chr19:15159248:G:C	1.2905e-66	-2.21482	-1.71908	7.05276e-07	-2.22748	-1.85937
15159772	chr19:15159772:G:A	1.1713e-66	-1.51064	-2.52018	4.72064e-07	-2.02568	-2.46264
15159825	chr19:15159825:C:T	5.72528e-66	-2.44404	-4.09089e-09	3.79399e-06	-2.40426	-4.09089e-09
15159854	chr19:15159854:C:T	1.15302e-66	-1.52316	-2.52339	4.65641e-07	-2.03395	-2.46807
15160292	chr19:15160292:T:C	7.28284e-65	-6.92185e-10	0.0991734	2.64788e-05	-6.92185e-10	-0.461335
15160324	chr19:15160324:T:G	2.16291e-65	1.03968	-2.15458	4.06899e-06	-0.520018	-1.81427
15160639	chr19:15160639:A:T	8.34366e-66	-6.92185e-10	-2.06743	4.84661e-06	-6.92185e-10	-2.1594
15160815	chr19:15160815:A:G	5.1794e-66	-6.92185e-10	-2.54424	3.29727e-06	-6.92185e-10	-2.54459
15160875	chr19:15160875:G:A	9.6492e-66	-6.92185e-10	-1.92206	4.1649e-06	-6.92185e-10	-2.31099
15160960	chr19:15160960:G:A	1.35085e-66	-1.35123	-2.53696	4.76686e-07	-2.00054	-2.47804
15161190	chr19:15161190:C:T	5.91795e-66	-2.41094	-4.09089e-09	3.98931e-06	-2.35406	-4.09089e-09
15161407	chr19:15161407:G:A	9.06774e-66	-6.92185e-10	-1.98421	4.04137e-06	-6.92185e-10	-2.3411
15161842	chr19:15161842:C:T	2.73423e-65	-6.92185e-10	-0.880496	1.14185e-05	-6.92185e-10	-1.30245
15161922	chr19:15161922:G:A	8.37208e-66	-6.92185e-10	-2.06403	3.60351e-06	-6.92185e-10	-2.45577
15162132	chr19:15162132:C:T	2.82399e-65	0.87774	-1.72594	3.06161e-06	-0.485339	-2.1334
15162410	chr19:15162410:T:C	2.56553e-65	0.839009	-1.78319	2.85936e-06	-0.51347	-2.17361
15162420	chr19:15162420:A:G	2.00126e-65	1.18835	-2.38092	3.29792e-06	-0.40382	-2.14057
15162437	chr19:15162437:A:C	2.03228e-65	1.07684	-2.25403	3.58329e-06	-0.489465	-1.97193
15162570	chr19:15162570:A:G	2.05848e-65	0.992456	-2.15684	4.13706e-06	-0.549482	-1.76821
15162613	chr19:15162613:C:T	1.16205e-65	-6.92185e-10	-1.73616	7.3767e-06	-6.92185e-10	-1.73935
15162739	chr19:15162739:A:G	4.17669e-64	-6.92185e-10	1.84576	0.000175812	-6.92185e-10	1.43173
15162771	chr19:15162771:GTT:G	3.45175e-64	1.65512	-4.09089e-09	5.32766e-05	0.237816	-4.09089e-09
15162784	chr19:15162784:TGTGTGTGTGC:T	1.39827e-65	-6.92185e-10	-1.55111	9.97153e-06	-6.92185e-10	-1.43795
15162786	chr19:15162786:TGTGTGTGC:T	6.58579e-66	-2.30402	-4.09089e-09	4.29738e-06	-2.27967	-4.09089e-09
15162813	chr19:15162813:T:C	1.89712e-65	1.14179	-2.3878	3.15021e-06	-0.438058	-2.15215
15162893	chr19:15162893:G:A	8.10898e-66	-2.09596	-4.09089e-09	4.32589e-06	-2.27306	-4.09089e-09
15162938	chr19:15162938:C:T	1.96221e-65	1.17552	-2.3878	3.22284e-06	-0.415264	-2.15215
15163038	chr19:15163038:G:A	4.2244e-65	-6.92185e-10	-0.44547	1.57832e-05	-6.92185e-10	-0.978735
15163194	chr19:15163194:C:T	4.00525e-64	-6.92185e-10	1.80384	0.000193278	-6.92185e-10	1.52645
15163390	chr19:15163390:T:A	2.08928e-65	1.23465	-2.38417	3.40164e-06	-0.367845	-2.14558
15163470	chr19:15163470:T:G	5.54516e-67	-2.45335	-2.32524	3.87681e-07	-2.43069	-2.25457
15163569	chr19:15163569:G:A	5.13866e-66	-6.92185e-10	-2.55214	3.30586e-06	-6.92185e-10	-2.54198
15163692	chr19:15163692:A:G	2.01386e-65	1.20734	-2.39363	3.28683e-06	-0.388384	-2.15937
15164204	chr19:15164204:A:T	2.78987e-64	-6.92185e-10	1.44223	0.000121981	-6.92185e-10	1.06619
15164377	chr19:15164377:T:A	1.83577e-65	1.10503	-2.38391	3.08843e-06	-0.464839	-2.14518
15164395	chr19:15164395:G:T	1.95269e-66	-1.40938	-2.11034	5.76027e-07	-2.00984	-2.27944
15164551	chr19:15164551:AATT:A	5.46984e-66	-6.92185e-10	-2.48968	3.40118e-06	-6.92185e-10	-2.51356
15164619	chr19:15164619:T:C	1.97221e-65	0.967595	-2.17479	3.7984e-06	-0.570044	-1.83306
15164946	chr19:15164946:A:C	1.16216e-66	-2.13709	-1.90157	6.6694e-07	-2.14215	-2.00058
15165098	chr19:15165098:T:C	9.07373e-66	-1.98355	-4.09089e-09	5.14139e-06	-2.10036	-4.09089e-09
15165196	chr19:15165196:C:A	1.10742e-66	-1.54511	-2.54179	4.44343e-07	-2.04963	-2.49921
15165244	chr19:15165244:C:G	1.92138e-65	1.16421	-2.39751	3.12581e-06	-0.432249	-2.16574
15165332	chr19:15165332:C:T	2.01946e-65	1.20986	-2.39338	3.25733e-06	-0.397516	-2.15926
15165928	chr19:15165928:A:G	1.0659e-66	-1.87125	-2.25386	9.56315e-07	-1.24932	-2.53303
15166108	chr19:15166108:G:A	1.99415e-65	1.22956	-2.42569	3.13147e-06	-0.382804	-2.21337
15166112	chr19:15166112:C:T	1.99439e-65	1.22968	-2.42569	3.13178e-06	-0.382705	-2.21337
15166131	chr19:15166131:G:A	8.00736e-66	-6.92185e-10	-2.10857	5.08024e-06	-6.92185e-10	-2.11232
15166198	chr19:15166198:C:T	1.96352e-65	1.21311	-2.42472	3.10059e-06	-0.39514	-2.21095
15166216	chr19:15166216:G:A	2.28892e-65	0.972047	-2.03031	4.8975e-06	-0.570965	-1.57799
15166388	chr19:15166388:C:T	1.93417e-65	1.13872	-2.36539	3.25602e-06	-0.441138	-2.11604
15166401	chr19:15166401:CCA:C	1.06469e-66	-1.87581	-2.25044	9.49194e-07	-1.25588	-2.53394
15166498	chr19:15166498:G:A	1.84288e-65	1.09036	-2.36539	3.14251e-06	-0.476622	-2.11604
15166526	chr19:15166526:C:A	1.90305e-65	1.1228	-2.36569	3.21592e-06	-0.453068	-2.1165
15166529	chr19:15166529:C:T	1.05893e-66	-1.87084	-2.26084	9.58793e-07	-1.24866	-2.5311
15166618	chr19:15166618:T:A	1.86816e-65	1.10399	-2.36539	3.17239e-06	-0.467159	-2.11604
15166758	chr19:15166758:C:T	1.03253e-65	-6.92185e-10	-1.85434	4.35618e-06	-6.92185e-10	-2.26609
15166799	chr19:15166799:C:T	2.21264e-65	1.09031	-2.18247	3.63429e-06	-0.491605	-1.95566
15166809	chr19:15166809:G:C	1.8971e-65	1.09366	-2.33968	3.2764e-06	-0.476814	-2.07412
15167081	chr19:15167081:T:G	1.09166e-66	-1.84684	-2.2544	9.90451e-07	-1.21439	-2.53288
15167246	chr19:15167246:A:G	1.7749e-65	1.02708	-2.33968	3.1173e-06	-0.526593	-2.07412
15167524	chr19:15167524:G:T	1.43379e-65	-1.52602	-4.09089e-09	2.98e-05	-0.343173	-4.09089e-09
15167863	chr19:15167863:G:C	1.79682e-65	1.00894	-2.30927	3.21045e-06	-0.546363	-2.02491
15168600	chr19:15168600:G:A	1.9624e-65	1.09826	-2.31043	3.41406e-06	-0.484276	-2.0255
15168665	chr19:15168665:C:T	1.13739e-65	-1.75761	-4.09089e-09	5.44515e-06	-2.04295	-4.09089e-09
15168732	chr19:15168732:G:A	1.37264e-66	-2.2245	-1.6477	7.29486e-07	-2.23629	-1.81681
15169008	chr19:15169008:G:C	5.70641e-66	-2.44734	-4.09089e-09	3.62262e-06	-2.45048	-4.09089e-09
15169237	chr19:15169237:GT:G	1.68366e-64	-6.92185e-10	0.937209	7.3119e-05	-6.92185e-10	0.554408
15169343	chr19:15169343:G:A	3.2974e-65	-6.92185e-10	-0.693213	1.5264e-05	-6.92185e-10	-1.01219
15169489	chr19:15169489:C:G	1.00803e-66	-1.89722	-2.28372	9.31991e-07	-1.28531	-2.5228
15169518	chr19:15169518:C:T	1.05711e-66	-1.8495	-2.28389	9.89607e-07	-1.22503	-2.5231
15169954	chr19:15169954:A:G	4.66745e-65	1.69473	-2.04046	5.2501e-06	0.469121	-2.54855
15170575	chr19:15170575:C:A	2.74547e-66	-0.649982	-2.529	1.66596e-06	-1.25316	-1.97412
15170648	chr19:15170648:C:G	8.08531e-67	-2.45849	-1.94298	9.13838e-07	-2.46065	-1.36713
15170903	chr19:15170903:T:C	2.31312e-64	-6.92185e-10	1.25484	9.60857e-05	-6.92185e-10	0.82756
15171178	chr19:15171178:A:C	6.0424e-66	-6.92185e-10	-2.39013	3.72559e-06	-6.92185e-10	-2.42246
15171327	chr19:15171327:T:C	1.87509e-65	1.0464	-2.30409	3.41125e-06	-0.497723	-2.01288
15171328	chr19:15171328:G:A	9.66825e-67	-1.90763	-2.31504	9.22617e-07	-1.30644	-2.51178
15172115	chr19:15172115:T:C	3.26885e-65	1.18183	-1.88374	5.62783e-06	-0.402357	-1.6076
15172350	chr19:15172350:A:C	1.0634e-66	-1.57624	-2.55122	1.56105e-06	-1.04776	-2.24456
15172474	chr19:15172474:C:T	9.05462e-67	-1.89057	-2.39767	1.69193e-06	-1.48789	-1.72392
15172733	chr19:15172733:T:C	2.12282e-66	-1.72423	-1.71195	1.11719e-06	-1.69475	-1.93211
15173157	chr19:15173157:C:T	5.30486e-66	-6.92185e-10	-2.52031	3.29006e-06	-6.92185e-10	-2.54677
15173332	chr19:15173332:G:A	8.39732e-66	-6.92185e-10	-2.06102	3.82447e-06	-6.92185e-10	-2.39626
15174055	chr19:15174055:T:TG	5.12698e-66	-6.92185e-10	-2.55442	3.53438e-06	-6.92185e-10	-2.47514
15174241	chr19:15174241:T:C	2.16201e-65	0.995774	-2.11108	4.2042e-06	-0.536969	-1.76463
15174467	chr19:15174467:CA:C	8.49044e-66	-6.92185e-10	-2.04999	7.00564e-06	-6.92185e-10	-1.79096
15174471	chr19:15174471:C:T	8.52224e-66	-6.92185e-10	-2.04625	7.03793e-06	-6.92185e-10	-1.78637
15174473	chr19:15174473:C:T	5.92187e-66	-2.41028	-4.09089e-09	3.85158e-06	-2.3892	-4.09089e-09
15174847	chr19:15174847:C:T	2.57785e-65	1.20977	-2.14916	4.83468e-06	-0.372573	-1.78929
15174868	chr19:15174868:G:C	1.72699e-65	1.05505	-2.39502	3.0509e-06	-0.422679	-2.19957
15175312	chr19:15175312:A:C	7.82722e-67	-1.88467	-2.54924	4.65685e-07	-2.01184	-2.49009
15175317	chr19:15175317:G:A	7.95839e-67	-1.86776	-2.54953	4.70124e-07	-1.99824	-2.4942
15175330	chr19:15175330:C:CG	7.61071e-67	-1.91007	-2.55189	4.53986e-07	-2.02779	-2.49958
15175362	chr19:15175362:C:T	8.57144e-66	-6.92185e-10	-2.0405	3.6957e-06	-6.92185e-10	-2.43051
15176097	chr19:15176097:G:A	5.26926e-66	-6.92185e-10	-2.52704	3.74929e-06	-6.92185e-10	-2.41611
15177150	chr19:15177150:G:A	7.12514e-67	-2.07605	-2.45184	3.53957e-07	-2.28636	-2.4899
15177160	chr19:15177160:T:A	1.40331e-66	-1.32002	-2.53008	2.35669e-06	-0.758492	-2.12193
15177884	chr19:15177884:G:A	1.19536e-65	-6.92185e-10	-1.7079	7.37896e-06	-6.92185e-10	-1.73905
15178555	chr19:15178555:T:G	5.36717e-66	-6.92185e-10	-2.50863	3.38169e-06	-6.92185e-10	-2.5193
15179196	chr19:15179196:C:T	1.56785e-66	-1.2487	-2.49053	3.58956e-06	-0.513416	-1.94623
15179314	chr19:15179314:G:A	7.25556e-67	-1.95489	-2.55486	4.85567e-07	-2.21069	-2.24943
15179601	chr19:15179601:G:A	5.83371e-67	-2.17893	-2.54893	2.96864e-07	-2.41308	-2.53908
15179837	chr19:15179837:C:T	6.16081e-66	-6.92185e-10	-2.37072	3.93318e-06	-6.92185e-10	-2.36823
15180888	chr19:15180888:T:C	1.5304e-66	-1.3484	-2.41501	3.66425e-06	-0.684856	-1.7542
15180904	chr19:15180904:C:T	1.03255e-65	-6.92185e-10	-1.85431	6.40251e-06	-6.92185e-10	-1.88099
15181460	chr19:15181460:C:T	7.16229e-67	-2.1094	-2.41329	8.17298e-07	-2.31917	-1.62026
15181468	chr19:15181468:G:A	6.05415e-66	-6.92185e-10	-2.38819	4.44254e-06	-6.92185e-10	-2.24645
15182509	chr19:15182509:A:G	6.21187e-66	-2.36247	-4.09089e-09	3.85072e-06	-2.38942	-4.09089e-09
15182800	chr19:15182800:G:A	1.37052e-66	-1.34766	-2.52609	2.46555e-06	-0.673648	-2.16162
15182915	chr19:15182915:T:A	2.04258e-65	-6.92185e-10	-1.17213	8.67307e-06	-6.92185e-10	-1.57746
15182919	chr19:15182919:G:A	1.98025e-66	-1.22837	-2.27734	5.7915e-06	-0.502223	-1.47906
15182933	chr19:15182933:C:T	5.14543e-67	-2.30676	-2.54665	4.70536e-07	-2.3902	-2.10136
15183232	chr19:15183232:C:T	1.21225e-65	0.85208	-2.54595	3.6047e-06	-0.0414621	-2.41398
15183347	chr19:15183347:T:C	1.35944e-65	-6.92185e-10	-1.57927	7.56807e-06	-6.92185e-10	-1.71374
15183412	chr19:15183412:G:A	8.00985e-67	-1.85921	-2.55164	1.33512e-06	-1.27943	-2.16923
15183797	chr19:15183797:T:C	1.15986e-65	-1.73804	-4.09089e-09	7.07948e-06	-1.78048	-4.09089e-09
15183913	chr19:15183913:G:A	4.12598e-66	-0.915521	-1.85611	2.35551e-06	-0.903772	-1.97715
15184180	chr19:15184180:C:T	7.64522e-66	0.312028	-2.46688	1.9188e-06	-0.563646	-2.52234
15184200	chr19:15184200:T:C	1.23171e-66	-1.42669	-2.55384	1.94031e-06	-0.734194	-2.34064
15184323	chr19:15184323:G:A	6.35984e-67	-2.09875	-2.54276	5.22744e-07	-2.28949	-2.09686
15185906	chr19:15185906:C:T	4.53797e-66	-0.977114	-1.69934	2.53809e-06	-0.993021	-1.81325
15185914	chr19:15185914:T:C	2.53038e-65	-6.92185e-10	-0.957979	1.31551e-05	-6.92185e-10	-1.16087
15186615	chr19:15186615:C:T	5.91172e-66	-2.41199	-4.09089e-09	3.58592e-06	-2.46066	-4.09089e-09
15186736	chr19:15186736:A:G	5.73583e-66	-6.92185e-10	-2.4422	3.54693e-06	-6.92185e-10	-2.4716
15186765	chr19:15186765:C:T	8.51462e-67	-1.93576	-2.41397	9.17958e-07	-2.12394	-1.69934
15187163	chr19:15187163:G:A	1.43349e-65	-6.92185e-10	-1.52624	6.14495e-06	-6.92185e-10	-1.92205
15187459	chr19:15187459:A:G	2.15346e-65	1.42792	-2.54719	5.68051e-06	0.495627	-2.49627
15188123	chr19:15188123:A:G	1.02655e-65	-6.92185e-10	-1.86014	4.85711e-06	-6.92185e-10	-2.15724
15188240	chr19:15188240:G:A	7.93212e-66	-2.11801	-4.09089e-09	5.29525e-06	-2.07087	-4.09089e-09
15188837	chr19:15188837:T:C	1.53435e-66	-2.12595	-1.63488	6.4237e-07	-2.4223	-1.75797
15189325	chr19:15189325:A:G	8.81509e-67	-1.81207	-2.50298	7.38896e-07	-1.51253	-2.52775
15189914	chr19:15189914:T:C	5.73333e-66	-2.44264	-4.09089e-09	3.90431e-06	-2.3756	-4.09089e-09
15190468	chr19:15190468:G:T	7.72015e-67	-1.91198	-2.5357	5.43459e-07	-2.21138	-2.1361
15190578	chr19:15190578:C:A	7.72198e-66	0.399239	-2.5441	1.54404e-06	-0.817861	-2.48541
15190612	chr19:15190612:G:A	7.15128e-66	-2.22164	-4.09089e-09	5.52639e-06	-2.02815	-4.09089e-09
15190638	chr19:15190638:C:T	5.76073e-67	-2.20299	-2.53746	4.0835e-07	-2.27871	-2.3546
15190909	chr19:15190909:C:T	7.43522e-66	0.31542	-2.49812	2.34951e-06	-0.37825	-2.50522
15190985	chr19:15190985:T:C	7.86343e-67	-1.91779	-2.51151	3.95514e-07	-2.21149	-2.45376
15191046	chr19:15191046:A:T	9.17246e-67	-1.72596	-2.54935	1.6186e-06	-0.895643	-2.36048
15192686	chr19:15192686:G:A	6.36233e-66	-6.92185e-10	-2.33854	3.63008e-06	-6.92185e-10	-2.44843
15193001	chr19:15193001:A:G	6.8888e-66	-6.92185e-10	-2.25903	4.91977e-06	-6.92185e-10	-2.14442
15193938	chr19:15193938:T:C	6.3386e-66	0.124501	-2.46677	1.44167e-06	-1.04033	-2.33155
15194678	chr19:15194678:A:G	5.12469e-66	-6.92185e-10	-2.55486	3.38953e-06	-6.92185e-10	-2.51699
15194754	chr19:15194754:G:A	2.30955e-66	-2.04136	-1.31052	1.70259e-06	-1.94974	-1.25578
15196544	chr19:15196544:T:G	9.35134e-67	-1.70423	-2.55177	5.61089e-07	-2.04142	-2.27413
15196656	chr19:15196656:A:C	1.36417e-65	-6.92185e-10	-1.5758	6.03998e-06	-6.92185e-10	-1.93928
15196832	chr19:15196832:C:G	1.32076e-65	-6.92185e-10	-1.60814	5.97766e-06	-6.92185e-10	-1.94965
15197285	chr19:15197285:G:A	6.57663e-67	-2.22666	-2.38133	1.17957e-06	-1.78742	-1.78511
15198081	chr19:15198081:T:C	1.20206e-65	-6.92185e-10	-1.70231	8.02952e-06	-6.92185e-10	-1.65456
15198404	chr19:15198404:G:A	1.20803e-65	-6.92185e-10	-1.69736	1.16401e-05	-6.92185e-10	-1.28322
15198627	chr19:15198627:T:G	7.92706e-66	-6.92185e-10	-2.11865	5.80976e-06	-6.92185e-10	-1.97814
15198801	chr19:15198801:C:T	5.57277e-66	-6.92185e-10	-2.47104	3.72368e-06	-6.92185e-10	-2.42297
15200734	chr19:15200734:C:G	1.91007e-65	-6.92185e-10	-1.23921	8.33166e-06	-6.92185e-10	-1.61762
15201184	chr19:15201184:T:G	9.91562e-67	-1.70745	-2.48996	1.86355e-06	-1.04698	-2.06822
15201490	chr19:15201490:G:A	1.44996e-65	-6.92185e-10	-1.51481	6.37747e-06	-6.92185e-10	-1.88491
15201558	chr19:15201558:T:A	3.91325e-66	-0.939796	-1.88477	2.24547e-06	-1.04657	-1.88219
15201633	chr19:15201633:G:A	3.48728e-65	-0.637224	-4.09089e-09	2.48471e-05	-0.524938	-4.09089e-09
15201729	chr19:15201729:C:A	2.39813e-66	-1.97553	-1.33872	4.49796e-06	-1.67802	-0.556037
15202260	chr19:15202260:G:A	2.61468e-66	-1.2291	-1.99869	1.73649e-06	-1.36718	-1.81864
15203018	chr19:15203018:G:A	2.77783e-66	-1.22246	-1.9448	1.86377e-06	-1.36537	-1.7497
15204052	chr19:15204052:G:A	6.98706e-66	-6.92185e-10	-2.24487	4.12073e-06	-6.92185e-10	-2.32165
15204301	chr19:15204301:A:G	1.93794e-65	0.613779	-1.8385	5.70663e-06	-0.760371	-1.23568
15204695	chr19:15204695:G:A	3.48506e-65	1.89518	-2.53304	7.63878e-06	0.798232	-2.50267
15204984	chr19:15204984:G:C	3.17458e-66	-1.32385	-1.70991	2.24951e-06	-1.47577	-1.4512
15205686	chr19:15205686:C:T	9.45859e-67	-1.69366	-2.55094	5.65853e-07	-2.01862	-2.28848
15206258	chr19:15206258:C:G	2.81328e-65	-6.92185e-10	-0.851996	1.16244e-05	-6.92185e-10	-1.28457
15206262	chr19:15206262:G:A	1.83595e-66	-1.8862	-1.69517	2.76458e-06	-2.17636	-0.544434
15206489	chr19:15206489:A:C	1.27158e-65	-6.92185e-10	-1.64609	6.58151e-06	-6.92185e-10	-1.85342
15206728	chr19:15206728:C:T	1.33441e-65	-6.92185e-10	-1.59786	9.05716e-06	-6.92185e-10	-1.53412
15206949	chr19:15206949:A:G	6.478e-66	-1.01212	-1.3084	4.58591e-06	-1.14996	-1.06473
15206986	chr19:15206986:A:G	4.66569e-67	-2.4298	-2.52148	4.36338e-07	-2.1549	-2.41212
15207389	chr19:15207389:A:G	6.64919e-66	-2.29444	-4.09089e-09	4.47842e-06	-2.23841	-4.09089e-09
15207959	chr19:15207959:C:T	5.48273e-66	-6.92185e-10	-2.48733	3.69453e-06	-6.92185e-10	-2.43083
15208408	chr19:15208408:T:G	5.21243e-67	-2.38149	-2.45898	7.78847e-07	-2.0393	-1.94832
15208576	chr19:15208576:G:A	1.92862e-65	-6.92185e-10	-1.22954	1.06798e-05	-6.92185e-10	-1.36933
15209111	chr19:15209111:G:A	1.65495e-65	-6.92185e-10	-1.38258	1.26064e-05	-6.92185e-10	-1.20347
15209359	chr19:15209359:G:A	1.29164e-65	-6.92185e-10	-1.63044	8.29446e-06	-6.92185e-10	-1.62209
15209391	chr19:15209391:T:C	5.2209e-66	-6.92185e-10	-2.53626	4.47461e-06	-6.92185e-10	-2.23926
15209515	chr19:15209515:GC:G	1.22274e-65	-1.68525	-4.09089e-09	7.94627e-06	-1.66498	-4.09089e-09
15209811	chr19:15209811:G:A	1.53954e-65	-6.92185e-10	-1.45486	7.10343e-06	-6.92185e-10	-1.7771
15210000	chr19:15210000:T:C	7.45383e-66	-6.92185e-10	-2.1802	4.93544e-06	-6.92185e-10	-2.14124
15210126	chr19:15210126:C:T	5.80182e-67	-2.46071	-2.27264	3.49388e-07	-2.23517	-2.55409
15210207	chr19:15210207:G:A	8.04943e-66	-6.92185e-10	-2.10333	6.11124e-06	-6.92185e-10	-1.92755
15210410	chr19:15210410:G:A	5.48928e-67	-2.44177	-2.34695	2.93409e-07	-2.41382	-2.55005
15210995	chr19:15210995:T:C	5.21783e-66	-6.92185e-10	-2.53685	3.31776e-06	-6.92185e-10	-2.53839
15211074	chr19:15211074:G:A	1.51869e-66	-1.22325	-2.54783	1.51666e-06	-0.771107	-2.55006
15211743	chr19:15211743:T:C	1.01534e-66	-1.76109	-2.41262	1.13095e-06	-2.03639	-1.57823
15212199	chr19:15212199:C:T	4.97634e-65	-6.92185e-10	-0.281652	1.77924e-05	-6.92185e-10	-0.858906
15212235	chr19:15212235:T:C	5.17868e-66	-6.92185e-10	-2.54438	3.42396e-06	-6.92185e-10	-2.50688
15212388	chr19:15212388:A:G	5.19522e-66	-6.92185e-10	-2.54119	3.26437e-06	-6.92185e-10	-2.55461
15212639	chr19:15212639:A:G	2.44401e-66	-1.32757	-1.96772	1.12765e-06	-1.54689	-2.07065
15212863	chr19:15212863:C:T	5.63561e-66	-2.45983	-4.09089e-09	3.57805e-06	-2.46286	-4.09089e-09
15213370	chr19:15213370:C:T	4.75817e-67	-2.39188	-2.53977	3.40452e-07	-2.45992	-2.35524
15213437	chr19:15213437:T:C	1.11935e-66	-2.20519	-1.87099	2.06505e-06	-2.13305	-0.879474
15213602	chr19:15213602:T:A	1.38527e-66	-2.16735	-1.69568	7.50797e-07	-2.31752	-1.70678
15214393	chr19:15214393:C:T	6.10783e-66	-2.37936	-4.09089e-09	3.89327e-06	-2.37843	-4.09089e-09
15214499	chr19:15214499:G:A	2.01428e-66	-2.06203	-1.42664	1.04452e-06	-2.28341	-1.41071
15215194	chr19:15215194:G:A	6.98747e-66	-2.24481	-4.09089e-09	4.60858e-06	-2.20976	-4.09089e-09
15215633	chr19:15215633:T:A	1.65317e-66	-2.01196	-1.67427	8.50574e-07	-2.25353	-1.646
15215963	chr19:15215963:T:C	4.39838e-67	-2.45542	-2.55486	3.7591e-07	-2.45511	-2.26098
15216104	chr19:15216104:C:T	3.26811e-65	-6.92185e-10	-0.702137	1.44186e-05	-6.92185e-10	-1.06916
15216670	chr19:15216670:C:T	2.9741e-66	-1.90163	-1.19736	5.95652e-06	-1.83521	-0.117986
15217968	chr19:15217968:C:T	1.2881e-66	-1.96258	-1.97319	6.81704e-07	-2.24091	-1.87993
15218420	chr19:15218420:T:C	4.29378e-66	-2.42526	-0.306505	3.0762e-06	-2.34547	-0.268518
15218642	chr19:15218642:G:A	6.64873e-66	-2.29451	-4.09089e-09	4.19043e-06	-2.30488	-4.09089e-09
15218651	chr19:15218651:G:A	4.00871e-66	-2.45581	-0.344649	2.94226e-06	-2.40605	-0.252449
15219947	chr19:15219947:C:G	5.12504e-66	-6.92185e-10	-2.55479	3.27377e-06	-6.92185e-10	-2.55174
15220689	chr19:15220689:G:C	5.94014e-66	-6.92185e-10	-2.4072	3.43762e-06	-6.92185e-10	-2.5029
15220774	chr19:15220774:G:A	5.9284e-66	-6.92185e-10	-2.40918	3.43393e-06	-6.92185e-10	-2.50397
15221165	chr19:15221165:T:G	5.3453e-66	-6.92185e-10	-2.51271	3.98428e-06	-6.92185e-10	-2.35532
15221350	chr19:15221350:G:A	5.43493e-66	-6.92185e-10	-2.49609	3.26433e-06	-6.92185e-10	-2.55462
15221747	chr19:15221747:G:A	9.1228e-66	-6.92185e-10	-1.97816	4.40687e-06	-6.92185e-10	-2.25452
15221775	chr19:15221775:C:T	5.96619e-66	-6.92185e-10	-2.40282	3.92092e-06	-6.92185e-10	-2.37135
15222211	chr19:15222211:G:A	5.9802e-66	-6.92185e-10	-2.40048	3.45175e-06	-6.92185e-10	-2.4988
15222414	chr19:15222414:G:A	5.2745e-66	-6.92185e-10	-2.52605	3.76976e-06	-6.92185e-10	-2.41067
15222459	chr19:15222459:G:A	8.11558e-65	-6.92185e-10	0.207439	3.29434e-05	-6.92185e-10	-0.24289
15222648	chr19:15222648:A:G	1.12475e-65	-1.76879	-4.09089e-09	1.12153e-05	-1.3204	-4.09089e-09
15222885	chr19:15222885:G:A	5.95068e-66	-6.92185e-10	-2.40543	3.44455e-06	-6.92185e-10	-2.50089
15222974	chr19:15222974:G:A	2.24347e-64	1.22426	-4.09089e-09	8.54891e-05	0.710709	-4.09089e-09
15223679	chr19:15223679:C:T	6.92867e-66	-2.25326	-4.09089e-09	4.48876e-06	-2.2361	-4.09089e-09
15224024	chr19:15224024:A:G	6.36995e-66	-6.92185e-10	-2.33734	3.49628e-06	-6.92185e-10	-2.48598
15224441	chr19:15224441:G:A	8.52402e-66	-6.92185e-10	-2.04604	6.5286e-06	-6.92185e-10	-1.86149
15224564	chr19:15224564:A:G	9.06849e-66	-6.92185e-10	-1.98413	6.97418e-06	-6.92185e-10	-1.79547
15224711	chr19:15224711:A:C	5.83591e-66	-2.4249	-4.09089e-09	3.65801e-06	-2.44076	-4.09089e-09
15225177	chr19:15225177:C:T	5.62535e-67	-2.29475	-2.46948	3.20708e-07	-2.42521	-2.4497
15225457	chr19:15225457:C:T	1.73954e-65	-6.92185e-10	-1.33272	8.34854e-06	-6.92185e-10	-1.61559
15225526	chr19:15225526:G:A	8.98004e-66	-6.92185e-10	-1.99393	5.01504e-06	-6.92185e-10	-2.12524
15225528	chr19:15225528:GC:G	8.92144e-66	-6.92185e-10	-2.00047	4.99082e-06	-6.92185e-10	-2.13008
15226066	chr19:15226066:T:G	1.691e-65	-1.36103	-4.09089e-09	1.1376e-05	-1.30618	-4.09089e-09
15226119	chr19:15226119:G:A	2.66483e-66	-0.753851	-2.45494	2.73687e-06	-0.199788	-2.53108
15226232	chr19:15226232:T:C	6.77181e-66	-6.92185e-10	-2.27616	4.66717e-06	-6.92185e-10	-2.19713
15226974	chr19:15226974:C:T	1.23375e-65	0.857397	-2.53369	1.01755e-05	0.998256	-2.41595
15228671	chr19:15228671:C:T	6.95683e-66	-6.92185e-10	-2.24921	6.54221e-06	-6.92185e-10	-1.8594
15228766	chr19:15228766:G:A	1.11849e-65	-1.77437	-4.09089e-09	6.47543e-06	-1.86966	-4.09089e-09
15229625	chr19:15229625:T:G	6.01482e-66	-2.39471	-4.09089e-09	3.65401e-06	-2.44185	-4.09089e-09
15229638	chr19:15229638:T:C	6.41392e-66	-6.92185e-10	-2.33046	4.40818e-06	-6.92185e-10	-2.25422
15230864	chr19:15230864:G:C	6.88659e-66	-6.92185e-10	-2.25936	3.81088e-06	-6.92185e-10	-2.39982
15230882	chr19:15230882:C:T	5.86799e-66	-6.92185e-10	-2.41942	3.47422e-06	-6.92185e-10	-2.49231
15230894	chr19:15230894:A:C	1.47036e-65	-6.92185e-10	-1.50084	1.02722e-05	-6.92185e-10	-1.40824
15230940	chr19:15230940:T:C	1.23059e-66	-1.77894	-2.20251	4.11571e-07	-2.3873	-2.23816
15232553	chr19:15232553:ACT:A	3.15505e-66	-2.1085	-0.931429	3.60504e-06	-2.37745	-0.0779004
15233991	chr19:15233991:C:T	6.72448e-66	-6.92185e-10	-2.28318	3.79074e-06	-6.92185e-10	-2.40512
15234220	chr19:15234220:T:C	1.96961e-64	3.32983	-2.23575	0.000461277	4.4672	-2.07088
15234357	chr19:15234357:TTC:T	5.19953e-66	-6.92185e-10	-2.54036	3.32034e-06	-6.92185e-10	-2.53761
15234795	chr19:15234795:T:C	7.30842e-66	-6.92185e-10	-2.19991	5.24585e-06	-6.92185e-10	-2.08024
15235087	chr19:15235087:C:T	1.07321e-64	0.486896	-4.09089e-09	7.31345e-05	0.55462	-4.09089e-09
15235471	chr19:15235471:G:A	2.23831e-65	-6.92185e-10	-1.08063	1.78552e-05	-6.92185e-10	-0.855387
15235629	chr19:15235629:C:T	2.38168e-65	-6.92185e-10	-1.01854	1.37678e-05	-6.92185e-10	-1.11535
15236825	chr19:15236825:G:C	8.99711e-66	-6.92185e-10	-1.99203	6.34481e-06	-6.92185e-10	-1.89004
15238571	chr19:15238571:C:A	6.45682e-66	-6.92185e-10	-2.3238	3.71325e-06	-6.92185e-10	-2.42577
15239540	chr19:15239540:G:A	5.20333e-66	-6.92185e-10	-2.53963	3.27149e-06	-6.92185e-10	-2.55243
15239556	chr19:15239556:C:T	7.47012e-66	-6.92185e-10	-2.17802	4.10955e-06	-6.92185e-10	-2.32437
15240938	chr19:15240938:T:C	1.82353e-63	5.67483	-2.35523	0.00454655	7.16134	-2.47689
15241290	chr19:15241290:C:G	7.72123e-65	2.66969	-2.51206	0.000169575	3.93529	-2.53967
15241315	chr19:15241315:T:C	7.93483e-66	-1.55457	-0.5631	2.37219e-05	-1.81385	1.24257
15241916	chr19:15241916:G:A	2.09585e-64	-6.92185e-10	1.1562	9.74045e-05	-6.92185e-10	0.841193
15242112	chr19:15242112:C:T	7.20321e-66	-2.2144	-4.09089e-09	4.15646e-06	-2.31302	-4.09089e-09
15244571	chr19:15244571:C:T	2.05448e-65	-6.92185e-10	-1.16633	1.17605e-05	-6.92185e-10	-1.27294
15245187	chr19:15245187:G:A	8.69255e-66	-6.92185e-10	-2.02647	5.47389e-06	-6.92185e-10	-2.03769
15245562	chr19:15245562:T:C	2.49238e-65	-6.92185e-10	-0.973107	1.45237e-05	-6.92185e-10	-1.0619
15245935	chr19:15245935:C:T	2.70228e-66	-0.903094	-2.29174	2.38717e-06	-0.489575	-2.378
15245956	chr19:15245956:G:A	3.70821e-64	-6.92185e-10	1.72679	0.000291343	-6.92185e-10	1.93682
15246590	chr19:15246590:G:A	5.22609e-66	-6.92185e-10	-2.53527	3.49425e-06	-6.92185e-10	-2.48656
15246723	chr19:15246723:G:A	3.73728e-65	-6.92185e-10	-0.567988	1.69506e-05	-6.92185e-10	-0.907376
15248342	chr19:15248342:G:A	3.63998e-65	1.94001	-2.53438	0.000107351	3.47085	-2.53242
15248457	chr19:15248457:T:C	6.29754e-66	-2.34877	-4.09089e-09	3.73236e-06	-2.42064	-4.09089e-09
15249478	chr19:15249478:C:T	6.77299e-66	-2.27599	-4.09089e-09	3.97099e-06	-2.35866	-4.09089e-09
15250187	chr19:15250187:G:A	1.01827e-65	-6.92185e-10	-1.86824	5.27636e-06	-6.92185e-10	-2.07444
15250481	chr19:15250481:A:C	3.82203e-65	-6.92185e-10	-0.545565	1.88975e-05	-6.92185e-10	-0.798649
15250620	chr19:15250620:A:C	6.80001e-66	-2.27201	-4.09089e-09	3.96986e-06	-2.35895	-4.09089e-09
15251860	chr19:15251860:G:A	7.84187e-66	-2.12946	-4.09089e-09	5.29097e-06	-2.07168	-4.09089e-09
15252168	chr19:15252168:G:C	5.14162e-66	-6.92185e-10	-2.55156	3.27167e-06	-6.92185e-10	-2.55238
15252666	chr19:15252666:A:G	3.98625e-66	-1.94381	-0.862275	1.57023e-05	-1.67817	0.694296
15252669	chr19:15252669:G:A	1.58591e-65	-6.92185e-10	-1.42519	7.21814e-06	-6.92185e-10	-1.76108
15252777	chr19:15252777:G:A	5.66374e-66	-6.92185e-10	-2.45485	3.59207e-06	-6.92185e-10	-2.45895
15253940	chr19:15253940:G:A	1.40777e-65	-6.92185e-10	-1.54434	5.46745e-06	-6.92185e-10	-2.03887
15254168	chr19:15254168:G:A	1.04255e-65	-6.92185e-10	-1.84467	6.4405e-06	-6.92185e-10	-1.87507
15255128	chr19:15255128:G:A	7.0537e-66	-6.92185e-10	-2.23538	3.88278e-06	-6.92185e-10	-2.38113
15255394	chr19:15255394:G:A	5.91487e-66	-6.92185e-10	-2.41146	3.53088e-06	-6.92185e-10	-2.47613
15255724	chr19:15255724:C:T	8.06081e-66	-2.10192	-4.09089e-09	4.10385e-06	-2.32575	-4.09089e-09
15257281	chr19:15257281:G:A	5.32175e-66	-6.92185e-10	-2.51713	3.61352e-06	-6.92185e-10	-2.453
15257736	chr19:15257736:T:C	2.69586e-65	-6.92185e-10	-0.894629	1.56284e-05	-6.92185e-10	-0.98859
15258243	chr19:15258243:C:T	6.8939e-65	2.38321	-2.33892	0.000147168	3.49516	-2.24126
15258305	chr19:15258305:C:T	6.12223e-66	-2.37701	-4.09089e-09	3.91773e-06	-2.37217	-4.09089e-09
15259101	chr19:15259101:TG:T	5.3526e-66	-6.92185e-10	-2.51135	3.64709e-06	-6.92185e-10	-2.44375
15259150	chr19:15259150:G:A	3.48826e-65	-6.92185e-10	-0.636945	1.72188e-05	-6.92185e-10	-0.89168
15259290	chr19:15259290:G:A	5.16125e-65	2.02194	-2.26711	0.000107664	3.09584	-2.1545
15260053	chr19:15260053:G:A	1.53349e-65	-6.92185e-10	-1.4588	1.36373e-05	-6.92185e-10	-1.12487
15260671	chr19:15260671:G:A	5.00839e-65	2.27451	-2.54974	0.000108525	3.50345	-2.55415
15261370	chr19:15261370:C:G	1.22436e-65	-1.68393	-4.09089e-09	4.27149e-06	-2.28572	-4.09089e-09
15261414	chr19:15261414:G:A	4.73327e-65	2.22024	-2.55198	0.000102047	3.44077	-2.55301
15261908	chr19:15261908:AAAAGTAG:A	6.09787e-66	-6.92185e-10	-2.38099	3.60693e-06	-6.92185e-10	-2.45482
15263765	chr19:15263765:G:A	1.07839e-65	-6.92185e-10	-1.81088	4.986e-06	-6.92185e-10	-2.13105
15264103	chr19:15264103:G:A	2.31438e-65	-1.04721	-4.09089e-09	2.86118e-05	-0.383861	-4.09089e-09
15266058	chr19:15266058:C:T	6.53214e-65	2.49829	-2.5079	0.000173342	3.86572	-2.44813
15268499	chr19:15268499:CTGTT:C	1.13029e-66	-1.51373	-2.55273	6.64192e-07	-1.60424	-2.54262
15270061	chr19:15270061:T:C	6.58821e-66	-2.30365	-4.09089e-09	4.29739e-06	-2.27967	-4.09089e-09
15270520	chr19:15270520:A:G	1.32452e-65	-6.92185e-10	-1.6053	1.18765e-05	-6.92185e-10	-1.26312
15271780	chr19:15271780:C:A	2.7496e-65	-0.874891	-4.09089e-09	2.69823e-05	-0.442499	-4.09089e-09
15272606	chr19:15272606:A:C	1.27974e-65	-6.92185e-10	-1.63969	7.62855e-06	-6.92185e-10	-1.70578
15272705	chr19:15272705:C:T	8.53766e-65	2.46702	-2.20888	0.00018053	3.73706	-2.27885
15273887	chr19:15273887:C:A	7.8117e-66	-6.92185e-10	-2.13331	5.1293e-06	-6.92185e-10	-2.10271
15274565	chr19:15274565:G:A	5.70102e-66	-6.92185e-10	-2.44829	3.27139e-06	-6.92185e-10	-2.55247
15274570	chr19:15274570:G:T	7.37291e-66	-6.92185e-10	-2.19112	3.70023e-06	-6.92185e-10	-2.42928
15275495	chr19:15275495:A:G	6.72162e-66	-6.92185e-10	-2.2836	3.76339e-06	-6.92185e-10	-2.41236
15275834	chr19:15275834:C:G	5.86024e-66	-6.92185e-10	-2.42074	3.50795e-06	-6.92185e-10	-2.48265
15277117	chr19:15277117:C:T	5.77801e-67	-2.38046	-2.357	7.08467e-07	-2.25242	-1.82991
15277143	chr19:15277143:T:C	7.99945e-66	-6.92185e-10	-2.10956	5.30395e-06	-6.92185e-10	-2.06923
15278214	chr19:15278214:A:G	7.10772e-65	0.0748342	-4.09089e-09	2.75194e-05	-0.42279	-4.09089e-09
15279166	chr19:15279166:C:A	1.12575e-65	-6.92185e-10	-1.7679	6.65961e-06	-6.92185e-10	-1.84162
15280533	chr19:15280533:C:A	3.59382e-65	-0.607133	-4.09089e-09	2.01355e-05	-0.735194	-4.09089e-09
15282332	chr19:15282332:A:G	3.93362e-65	-6.92185e-10	-0.516788	1.71871e-05	-6.92185e-10	-0.893523
15283728	chr19:15283728:C:G	1.14194e-65	-1.75361	-4.09089e-09	8.08693e-06	-1.64743	-4.09089e-09
15283820	chr19:15283820:T:G	9.10217e-66	-6.92185e-10	-1.98042	5.29899e-06	-6.92185e-10	-2.07016
15283969	chr19:15283969:G:A	2.84024e-65	-6.92185e-10	-0.842458	1.50907e-05	-6.92185e-10	-1.0236
15284300	chr19:15284300:A:C	6.85996e-66	-1.53063	-0.732597	1.91293e-05	-1.84054	1.05408
15284323	chr19:15284323:C:T	8.74528e-66	-6.92185e-10	-2.02042	5.74735e-06	-6.92185e-10	-1.98894
15284584	chr19:15284584:C:G	5.6314e-66	-6.92185e-10	-2.46057	3.44419e-06	-6.92185e-10	-2.50099
15284812	chr19:15284812:T:A	5.14945e-67	-2.42256	-2.43007	5.18257e-07	-1.84082	-2.55415
15285418	chr19:15285418:C:T	4.71268e-65	1.90536	-2.24145	0.00011271	3.10968	-2.12254
15285549	chr19:15285549:A:ATTTTTTTTTCTTTTT	3.8146e-65	-6.92185e-10	-0.547513	1.65536e-05	-6.92185e-10	-0.931075
15285564	chr19:15285564:CAAAAAAAGAAAAAAA:C	4.97647e-65	-6.92185e-10	-0.281626	2.09831e-05	-6.92185e-10	-0.693963
15286039	chr19:15286039:C:G	2.77964e-65	-6.92185e-10	-0.864026	1.59225e-05	-6.92185e-10	-0.969946
15286240	chr19:15286240:G:A	6.12532e-65	2.46277	-2.53668	0.000148434	3.81688	-2.55442
15286349	chr19:15286349:C:T	1.23222e-63	4.84006	-1.91242	0.00732822	6.4361	-1.27429
15287433	chr19:15287433:T:G	6.39245e-65	2.3063	-2.33753	0.000127421	3.52982	-2.42
15287553	chr19:15287553:G:A	6.201e-66	-6.92185e-10	-2.36422	3.70476e-06	-6.92185e-10	-2.42806
15288151	chr19:15288151:T:C	7.89298e-66	-6.92185e-10	-2.12296	4.08244e-06	-6.92185e-10	-2.33099
15288263	chr19:15288263:C:T	8.78194e-66	-6.92185e-10	-2.01624	4.62482e-06	-6.92185e-10	-2.20624
15288694	chr19:15288694:G:C	1.4558e-65	-6.92185e-10	-1.51079	5.57936e-06	-6.92185e-10	-2.01861
15289406	chr19:15289406:C:G	6.72782e-66	-6.92185e-10	-2.28268	5.11661e-06	-6.92185e-10	-2.10519
15290050	chr19:15290050:C:T	6.09481e-66	-6.92185e-10	-2.38149	3.63425e-06	-6.92185e-10	-2.44728
15290232	chr19:15290232:T:A	7.27757e-66	-6.92185e-10	-2.20413	5.68712e-06	-6.92185e-10	-1.99948
15290546	chr19:15290546:C:T	6.55023e-66	-6.92185e-10	-2.30943	3.69489e-06	-6.92185e-10	-2.43073
15290732	chr19:15290732:T:C	7.7773e-66	-2.13772	-4.09089e-09	4.96188e-06	-2.1359	-4.09089e-09
15290854	chr19:15290854:A:G	6.735e-66	-6.92185e-10	-2.28162	4.7818e-06	-6.92185e-10	-2.17286
15291481	chr19:15291481:G:A	7.72989e-66	-2.14384	-4.09089e-09	4.53804e-06	-2.22519	-4.09089e-09
15291760	chr19:15291760:C:T	8.37006e-66	-6.92185e-10	-2.06427	4.86997e-06	-6.92185e-10	-2.15459
15291932	chr19:15291932:C:G	2.77792e-65	-6.92185e-10	-0.864643	1.5915e-05	-6.92185e-10	-0.970419
15292710	chr19:15292710:G:A	5.89213e-66	-6.92185e-10	-2.41531	4.55332e-06	-6.92185e-10	-2.22182
15292967	chr19:15292967:C:T	5.50887e-65	2.33407	-2.51405	0.000139872	3.6569	-2.45386
15293227	chr19:15293227:T:C	4.66973e-65	-6.92185e-10	-0.345246	2.84909e-05	-6.92185e-10	-0.388096
15293525	chr19:15293525:T:C	5.90701e-66	-6.92185e-10	-2.41279	4.01298e-06	-6.92185e-10	-2.34815
15293850	chr19:15293850:G:C	5.30372e-66	-6.92185e-10	-2.52052	3.30347e-06	-6.92185e-10	-2.54271
15294868	chr19:15294868:A:G	3.23592e-65	-6.92185e-10	-0.712033	1.86121e-05	-6.92185e-10	-0.813869
15295241	chr19:15295241:A:G	9.61446e-66	-6.92185e-10	-1.92566	7.48485e-06	-6.92185e-10	-1.7248
15296147	chr19:15296147:A:G	1.21778e-65	-6.92185e-10	-1.68932	7.18619e-06	-6.92185e-10	-1.76552
15296522	chr19:15296522:G:A	7.09886e-64	4.87351	-2.49734	0.0032732	6.46852	-2.11268
15298756	chr19:15298756:T:C	3.48016e-65	1.54472	-2.18398	7.08612e-05	2.57244	-2.04939
15298836	chr19:15298836:G:A	1.2414e-66	-1.58206	-2.39064	7.51092e-07	-1.67108	-2.35283
15299939	chr19:15299939:G:A	1.02416e-64	0.440109	-4.09089e-09	6.89697e-05	0.495988	-4.09089e-09
15300170	chr19:15300170:G:A	6.28561e-66	-6.92185e-10	-2.35067	4.41124e-06	-6.92185e-10	-2.25352
15300420	chr19:15300420:C:T	2.71721e-65	1.59122	-2.47796	8.81718e-05	3.16992	-2.42831
15300685	chr19:15300685:G:A	1.63767e-65	-6.92185e-10	-1.39307	7.24109e-06	-6.92185e-10	-1.75791
15301077	chr19:15301077:G:A	2.53219e-65	1.59618	-2.55344	7.55848e-05	3.14184	-2.55427
15301196	chr19:15301196:T:C	1.86348e-64	3.48542	-2.44674	5.41882e-05	2.80883	-2.55404
15301496	chr19:15301496:G:A	5.93812e-66	-6.92185e-10	-2.40754	4.62743e-06	-6.92185e-10	-2.20568
15301868	chr19:15301868:A:G	1.25306e-65	-6.92185e-10	-1.66076	7.38899e-06	-6.92185e-10	-1.73769
15301965	chr19:15301965:G:A	6.21842e-66	-2.36142	-4.09089e-09	3.6998e-06	-2.4294	-4.09089e-09
15302444	chr19:15302444:G:T	4.80812e-65	-6.92185e-10	-0.316041	3.07833e-05	-6.92185e-10	-0.310708
15302868	chr19:15302868:C:T	1.18957e-66	-1.63383	-2.3815	7.20094e-07	-1.71738	-2.34867
15303250	chr19:15303250:A:T	7.50076e-66	-2.17393	-4.09089e-09	5.07553e-06	-2.11325	-4.09089e-09
15303485	chr19:15303485:A:G	2.40399e-65	-6.92185e-10	-1.00922	1.34846e-05	-6.92185e-10	-1.13614
15303729	chr19:15303729:C:T	5.12482e-66	-6.92185e-10	-2.55484	3.26353e-06	-6.92185e-10	-2.55487
15305078	chr19:15305078:G:A	7.75964e-66	-6.92185e-10	-2.14	4.84994e-06	-6.92185e-10	-2.15871
15305928	chr19:15305928:T:C	5.12468e-66	-6.92185e-10	-2.55486	3.51455e-06	-6.92185e-10	-2.48077
15306563	chr19:15306563:C:T	5.57468e-66	-6.92185e-10	-2.4707	3.4561e-06	-6.92185e-10	-2.49754
15307326	chr19:15307326:A:T	6.81815e-66	-6.92185e-10	-2.26934	3.82414e-06	-6.92185e-10	-2.39635
15307807	chr19:15307807:TAAG:T	8.52921e-66	-6.92185e-10	-2.04544	5.1159e-06	-6.92185e-10	-2.10533
15308581	chr19:15308581:T:C	1.45288e-65	-6.92185e-10	-1.5128	8.34718e-06	-6.92185e-10	-1.61576
15308781	chr19:15308781:C:T	8.29876e-66	-6.92185e-10	-2.07283	4.98578e-06	-6.92185e-10	-2.13109
15309379	chr19:15309379:T:A	5.85481e-66	-6.92185e-10	-2.42167	3.29008e-06	-6.92185e-10	-2.54677
15309754	chr19:15309754:C:T	5.81755e-66	-6.92185e-10	-2.42805	3.69004e-06	-6.92185e-10	-2.43204
15309993	chr19:15309993:C:T	1.29416e-65	-6.92185e-10	-1.62849	7.74698e-06	-6.92185e-10	-1.69038
15310049	chr19:15310049:T:C	6.86109e-66	-2.26307	-4.09089e-09	4.48378e-06	-2.23721	-4.09089e-09
15310595	chr19:15310595:G:A	5.43245e-65	2.31422	-2.50818	0.000137899	3.63772	-2.44888
15310774	chr19:15310774:CAT:C	5.83685e-66	-6.92185e-10	-2.42474	3.67286e-06	-6.92185e-10	-2.43671
15311405	chr19:15311405:A:C	5.1754e-66	-6.92185e-10	-2.54502	3.28254e-06	-6.92185e-10	-2.54906
15311564	chr19:15311564:G:A	2.91931e-64	-6.92185e-10	1.48758	0.000227984	-6.92185e-10	1.6916
15312361	chr19:15312361:C:T	1.95926e-66	-2.42854	-1.08783	8.63926e-07	-2.45158	-1.43237
15314234	chr19:15314234:T:C	6.67992e-66	-6.92185e-10	-2.28983	6.34413e-06	-6.92185e-10	-1.89015
15314501	chr19:15314501:G:A	7.15758e-66	-2.22076	-4.09089e-09	4.12752e-06	-2.32	-4.09089e-09
15315205	chr19:15315205:C:A	2.39056e-65	-6.92185e-10	-1.01482	1.3523e-05	-6.92185e-10	-1.13329
15315576	chr19:15315576:C:T	2.98589e-65	-0.792448	-4.09089e-09	1.67874e-05	-0.917054	-4.09089e-09
15315908	chr19:15315908:C:A	1.02529e-65	-6.92185e-10	-1.86137	5.22434e-06	-6.92185e-10	-2.08435
15315973	chr19:15315973:G:A	8.04815e-66	-6.92185e-10	-2.10349	5.64316e-06	-6.92185e-10	-2.00724
15316406	chr19:15316406:G:A	2.28107e-65	1.49236	-2.55406	6.70012e-05	3.01849	-2.55146
15316412	chr19:15316412:A:G	6.84708e-66	-6.92185e-10	-2.26511	6.48437e-06	-6.92185e-10	-1.86829
15317753	chr19:15317753:A:G	6.07097e-66	-2.38541	-4.09089e-09	3.6079e-06	-2.45455	-4.09089e-09
15318725	chr19:15318725:C:T	3.0072e-65	1.62992	-2.41526	6.39072e-05	2.93517	-2.51542
15319376	chr19:15319376:G:A	7.09701e-66	-2.22926	-4.09089e-09	3.83309e-06	-2.39401	-4.09089e-09
15319695	chr19:15319695:G:A	7.19333e-66	-2.21578	-4.09089e-09	3.85635e-06	-2.38796	-4.09089e-09
15320183	chr19:15320183:T:C	1.69017e-65	-1.36152	-4.09089e-09	1.03625e-05	-1.39949	-4.09089e-09
15320849	chr19:15320849:C:T	2.80425e-65	-6.92185e-10	-0.85521	1.60125e-05	-6.92185e-10	-0.964312
15321764	chr19:15321764:G:A	6.50823e-66	-2.31587	-4.09089e-09	3.67828e-06	-2.43524	-4.09089e-09
15322323	chr19:15322323:G:A	1.17249e-65	-6.92185e-10	-1.72722	7.02263e-06	-6.92185e-10	-1.78854
15322399	chr19:15322399:A:C	1.12466e-65	-6.92185e-10	-1.76887	5.16218e-06	-6.92185e-10	-2.09632
15322525	chr19:15322525:C:T	5.72234e-65	2.14324	-2.28521	0.000118769	3.2124	-2.1729
15322557	chr19:15322557:A:C	5.64587e-66	-6.92185e-10	-2.45801	3.6976e-06	-6.92185e-10	-2.43
15322804	chr19:15322804:T:C	5.65969e-66	-2.45556	-4.09089e-09	3.59155e-06	-2.4591	-4.09089e-09
15323571	chr19:15323571:T:C	3.0948e-65	1.42749	-2.18411	5.81216e-05	2.69675	-2.37189
15324086	chr19:15324086:G:A	5.5223e-66	-6.92185e-10	-2.48014	3.32963e-06	-6.92185e-10	-2.53482
15324102	chr19:15324102:T:C	4.79079e-65	1.98763	-2.30728	9.53943e-05	3.02386	-2.20352
15324762	chr19:15324762:G:C	7.10911e-66	-6.92185e-10	-2.22756	5.50438e-06	-6.92185e-10	-2.03214
15325006	chr19:15325006:C:A	6.90358e-66	-6.92185e-10	-2.25689	3.8858e-06	-6.92185e-10	-2.38035
15325141	chr19:15325141:C:A	7.90384e-66	-6.92185e-10	-2.12158	5.14302e-06	-6.92185e-10	-2.10004
15325411	chr19:15325411:C:T	7.54097e-66	-2.16858	-4.09089e-09	4.26323e-06	-2.28765	-4.09089e-09
15326417	chr19:15326417:G:A	5.34728e-64	4.3558	-2.26298	0.00261265	5.86741	-1.73698
15327481	chr19:15327481:C:G	1.4632e-65	-6.92185e-10	-1.50572	5.60001e-06	-6.92185e-10	-2.01491
15327618	chr19:15327618:AAAC:A	2.43076e-65	-6.92185e-10	-0.998143	1.35933e-05	-6.92185e-10	-1.12811
15328298	chr19:15328298:G:A	9.48285e-66	-6.92185e-10	-1.93945	5.89418e-06	-6.92185e-10	-1.96371
15328551	chr19:15328551:A:G	6.92284e-66	-6.92185e-10	-2.25411	3.64554e-06	-6.92185e-10	-2.44418
15328700	chr19:15328700:G:A	4.6413e-65	2.19744	-2.54879	0.00010856	3.50364	-2.55402
15329480	chr19:15329480:C:T	5.96641e-65	2.39435	-2.49455	0.000153198	3.72274	-2.42869
15330259	chr19:15330259:A:T	8.53399e-64	4.9441	-2.3838	0.00406064	6.51043	-1.93901
15330378	chr19:15330378:G:T	4.03913e-65	-6.92185e-10	-0.490319	2.42777e-05	-6.92185e-10	-0.548121
15330508	chr19:15330508:G:A	1.82896e-64	-6.92185e-10	1.01998	8.31472e-05	-6.92185e-10	0.682932
15330512	chr19:15330512:T:C	5.68938e-67	-2.43733	-2.31558	6.96042e-07	-2.34288	-1.75715
15331685	chr19:15331685:G:A	2.2134e-65	-6.92185e-10	-1.09182	1.20002e-05	-6.92185e-10	-1.25276
15332607	chr19:15332607:G:A	5.68164e-65	-0.149108	-4.09089e-09	2.72186e-05	-0.433781	-4.09089e-09
15332890	chr19:15332890:G:A	1.34091e-66	-1.55625	-2.33933	7.92519e-07	-1.66114	-2.30908
15333840	chr19:15333840:G:A	5.74625e-65	-0.137801	-4.09089e-09	4.9444e-05	0.16316	-4.09089e-09
15334172	chr19:15334172:A:G	7.4443e-65	-6.92185e-10	0.121102	7.20525e-05	-6.92185e-10	0.539715
15336211	chr19:15336211:T:C	6.22024e-65	1.95212	-2.01066	0.000231365	3.58089	-1.87458
15336795	chr19:15336795:C:T	3.64409e-65	-6.92185e-10	-0.593242	2.609e-05	-6.92185e-10	-0.47613
15337712	chr19:15337712:A:G	5.85106e-66	-6.92185e-10	-2.42231	3.42135e-06	-6.92185e-10	-2.50764
15337872	chr19:15337872:A:C	6.0894e-66	-2.38238	-4.09089e-09	3.83849e-06	-2.3926	-4.09089e-09
15338241	chr19:15338241:A:G	9.87407e-66	-6.92185e-10	-1.89902	6.95016e-06	-6.92185e-10	-1.79892
15338397	chr19:15338397:A:G	2.1288e-65	-6.92185e-10	-1.13079	1.25782e-05	-6.92185e-10	-1.20572
15338657	chr19:15338657:G:A	7.32685e-66	-2.19739	-4.09089e-09	3.90354e-06	-2.3758	-4.09089e-09
15339566	chr19:15339566:A:G	5.75687e-66	-6.92185e-10	-2.43854	3.99954e-06	-6.92185e-10	-2.3515
15340375	chr19:15340375:G:C	8.15684e-66	-6.92185e-10	-2.09008	4.22285e-06	-6.92185e-10	-2.29717
15340444	chr19:15340444:A:T	4.63352e-65	-6.92185e-10	-0.353031	3.47304e-05	-6.92185e-10	-0.190065
15340818	chr19:15340818:C:G	6.89922e-66	-2.25752	-4.09089e-09	4.72112e-06	-2.18563	-4.09089e-09
15342041	chr19:15342041:T:A	1.00642e-65	-6.92185e-10	-1.87995	1.0401e-05	-6.92185e-10	-1.39578
15343581	chr19:15343581:G:A	5.20017e-66	-6.92185e-10	-2.54024	3.70741e-06	-6.92185e-10	-2.42735
15343838	chr19:15343838:T:C	1.11896e-65	-6.92185e-10	-1.77395	7.94616e-06	-6.92185e-10	-1.66499
15344150	chr19:15344150:G:A	5.58325e-66	-6.92185e-10	-2.46916	3.40662e-06	-6.92185e-10	-2.51196
15344568	chr19:15344568:T:C	6.76143e-66	-6.92185e-10	-2.2777	4.49338e-06	-6.92185e-10	-2.23507
15344572	chr19:15344572:A:G	7.20383e-66	-2.21432	-4.09089e-09	4.61256e-06	-2.2089	-4.09089e-09
15344593	chr19:15344593:A:G	1.04422e-65	0.705014	-2.54809	2.71054e-05	2.0535	-2.49144
15345398	chr19:15345398:A:G	1.06794e-65	-6.92185e-10	-1.82062	1.20796e-05	-6.92185e-10	-1.24616
15347238	chr19:15347238:G:A	7.95998e-67	-2.43531	-1.98178	8.33354e-07	-2.42586	-1.49412
15347611	chr19:15347611:C:T	8.29114e-66	-6.92185e-10	-2.07374	5.57591e-06	-6.92185e-10	-2.01923
15347689	chr19:15347689:G:A	8.90267e-66	-6.92185e-10	-2.00258	8.40919e-06	-6.92185e-10	-1.60836
15348106	chr19:15348106:T:C	5.24601e-66	-6.92185e-10	-2.53147	3.27955e-06	-6.92185e-10	-2.54997
15348897	chr19:15348897:G:C	2.82254e-65	-6.92185e-10	-0.84871	1.25351e-05	-6.92185e-10	-1.20915
15351197	chr19:15351197:C:T	9.13372e-66	-1.97696	-4.09089e-09	6.26571e-06	-1.90259	-4.09089e-09
15351441	chr19:15351441:G:A	5.20175e-66	-6.92185e-10	-2.53994	3.69863e-06	-6.92185e-10	-2.42972
15351583	chr19:15351583:C:A	5.36773e-66	-6.92185e-10	-2.50853	3.95165e-06	-6.92185e-10	-2.36355
15352069	chr19:15352069:G:A	1.26002e-65	-6.92185e-10	-1.65522	7.57898e-06	-6.92185e-10	-1.7123
15352803	chr19:15352803:T:C	6.00948e-65	-6.92185e-10	-0.0930091	5.07929e-05	-6.92185e-10	0.190077
15353184	chr19:15353184:TAAG:T	2.05305e-65	-6.92185e-10	-1.16702	1.25846e-05	-6.92185e-10	-1.20521
15353426	chr19:15353426:TAA:T	6.95243e-66	0.0415058	-2.29135	1.95109e-05	1.39234	-2.15905
15354138	chr19:15354138:C:T	1.08411e-65	-0.126653	-1.67894	4.10903e-06	-0.504996	-1.8195
15354349	chr19:15354349:C:T	2.10758e-65	-6.92185e-10	-1.14081	9.12451e-06	-6.92185e-10	-1.52672
15355392	chr19:15355392:G:C	9.90684e-66	-1.89571	-4.09089e-09	9.42568e-06	-1.49424	-4.09089e-09
15355429	chr19:15355429:T:C	5.37249e-65	-0.205055	-4.09089e-09	2.96568e-05	-0.347988	-4.09089e-09
15355650	chr19:15355650:T:C	5.59669e-66	-6.92185e-10	-2.46676	3.56483e-06	-6.92185e-10	-2.46656
15355700	chr19:15355700:G:C	2.01673e-65	-6.92185e-10	-1.18487	1.35535e-05	-6.92185e-10	-1.13103
15356025	chr19:15356025:C:T	6.94096e-66	-2.25149	-4.09089e-09	5.41555e-06	-2.04841	-4.09089e-09
15356689	chr19:15356689:C:T	7.43532e-66	-2.18269	-4.09089e-09	4.71575e-06	-2.18677	-4.09089e-09
15356861	chr19:15356861:T:G	1.75016e-65	-6.92185e-10	-1.32664	9.71042e-06	-6.92185e-10	-1.46448
15356998	chr19:15356998:G:A	5.36574e-65	-0.206313	-4.09089e-09	3.001e-05	-0.336149	-4.09089e-09
15358333	chr19:15358333:T:C	6.00791e-66	-6.92185e-10	-2.39586	3.99414e-06	-6.92185e-10	-2.35285
15358340	chr19:15358340:T:C	1.72338e-65	-6.92185e-10	-1.34206	9.57011e-06	-6.92185e-10	-1.47904
15358386	chr19:15358386:A:G	1.08876e-65	0.569264	-2.37057	2.21438e-05	1.81628	-2.4564
15358656	chr19:15358656:GTTTT:G	6.8619e-66	-6.92185e-10	-2.26295	4.46918e-06	-6.92185e-10	-2.24048
15358818	chr19:15358818:T:C	5.17842e-66	-6.92185e-10	-2.54443	3.3571e-06	-6.92185e-10	-2.5266
15359549	chr19:15359549:G:A	5.50054e-67	-2.388	-2.39867	4.8124e-07	-2.45951	-2.00956
15360368	chr19:15360368:G:C	5.64844e-66	-2.45755	-4.09089e-09	3.58355e-06	-2.46133	-4.09089e-09
15360438	chr19:15360438:T:C	3.46292e-65	-6.92185e-10	-0.644235	2.62236e-05	-6.92185e-10	-0.471019
15360603	chr19:15360603:A:C	6.23311e-66	-6.92185e-10	-2.35906	4.11013e-06	-6.92185e-10	-2.32423
15360703	chr19:15360703:G:A	9.72153e-66	-6.92185e-10	-1.91459	5.12159e-06	-6.92185e-10	-2.10421
15360792	chr19:15360792:C:T	2.14417e-65	-6.92185e-10	-1.1236	1.28988e-05	-6.92185e-10	-1.18055
15361045	chr19:15361045:T:C	5.27785e-66	0.0231415	-2.54856	9.71802e-06	1.05571	-2.5194
15361291	chr19:15361291:G:A	2.13453e-65	-6.92185e-10	-1.1281	1.28419e-05	-6.92185e-10	-1.18497
15361564	chr19:15361564:G:A	6.84742e-66	0.249716	-2.51478	1.49836e-05	1.51588	-2.5466
15361944	chr19:15361944:G:A	5.68418e-66	-6.92185e-10	-2.45125	3.87679e-06	-6.92185e-10	-2.38267
15361951	chr19:15361951:C:G	6.06437e-66	-6.92185e-10	-2.3865	3.74498e-06	-6.92185e-10	-2.41726
15362005	chr19:15362005:G:A	3.05178e-65	-6.92185e-10	-0.770623	1.95636e-05	-6.92185e-10	-0.76401
15362192	chr19:15362192:T:C	6.03563e-66	-6.92185e-10	-2.39125	4.01886e-06	-6.92185e-10	-2.34668
15363225	chr19:15363225:G:A	4.50306e-66	-0.319583	-2.36459	1.11963e-05	0.939089	-2.26119
15363635	chr19:15363635:C:T	3.64014e-65	-0.594325	-4.09089e-09	2.06506e-05	-0.709937	-4.09089e-09
15363698	chr19:15363698:G:A	1.13507e-65	-6.92185e-10	-1.75965	6.92687e-06	-6.92185e-10	-1.80227
15364971	chr19:15364971:T:C	1.18283e-65	-6.92185e-10	-1.71844	8.19361e-06	-6.92185e-10	-1.63433
15365318	chr19:15365318:T:C	2.34515e-65	-6.92185e-10	-1.034	1.31017e-05	-6.92185e-10	-1.16494
15365748	chr19:15365748:C:T	1.20076e-65	0.177703	-1.8811	2.18693e-05	1.37509	-2.02769
15366042	chr19:15366042:A:G	5.95106e-66	-6.92185e-10	-2.40536	4.03239e-06	-6.92185e-10	-2.34332
15366234	chr19:15366234:A:C	5.57834e-66	-6.92185e-10	-2.47004	3.4126e-06	-6.92185e-10	-2.5102
15366418	chr19:15366418:T:C	6.92614e-66	-6.92185e-10	-2.25363	4.50887e-06	-6.92185e-10	-2.23163
15366601	chr19:15366601:G:A	6.06488e-66	-6.92185e-10	-2.38642	4.81922e-06	-6.92185e-10	-2.16507
15366770	chr19:15366770:G:A	1.07908e-65	0.488226	-2.29847	2.10336e-05	1.7093	-2.40086
15367524	chr19:15367524:T:C	7.2912e-66	-2.20226	-4.09089e-09	3.82217e-06	-2.39686	-4.09089e-09
15367756	chr19:15367756:A:G	6.25356e-66	-2.35578	-4.09089e-09	3.96769e-06	-2.3595	-4.09089e-09
15367844	chr19:15367844:G:C	9.02063e-66	-6.92185e-10	-1.98942	4.26988e-06	-6.92185e-10	-2.28609
15368556	chr19:15368556:G:A	6.22305e-66	0.0628843	-2.42356	1.65632e-05	1.40423	-2.33473
15370170	chr19:15370170:G:A	7.18849e-66	-6.92185e-10	-2.21645	3.58631e-06	-6.92185e-10	-2.46056
15371512	chr19:15371512:G:A	2.29483e-65	-6.92185e-10	-1.05569	1.296e-05	-6.92185e-10	-1.17582
15371672	chr19:15371672:C:T	1.62798e-65	-1.39901	-4.09089e-09	1.17963e-05	-1.2699	-4.09089e-09
15372016	chr19:15372016:A:G	6.03896e-66	-6.92185e-10	-2.3907	3.9577e-06	-6.92185e-10	-2.36202
15372709	chr19:15372709:T:A	6.0278e-66	-2.39255	-4.09089e-09	3.6748e-06	-2.43618	-4.09089e-09
15372763	chr19:15372763:G:A	3.18428e-65	-6.92185e-10	-0.728122	2.26821e-05	-6.92185e-10	-0.616103
15373569	chr19:15373569:C:T	1.67e-65	-6.92185e-10	-1.37352	7.53199e-06	-6.92185e-10	-1.71852
15374529	chr19:15374529:C:T	1.48442e-65	-6.92185e-10	-1.49132	8.81968e-06	-6.92185e-10	-1.56069
15374539	chr19:15374539:C:T	1.97263e-65	0.644589	-1.85157	3.73555e-05	1.92706	-2.04426
15374745	chr19:15374745:C:T	1.49338e-66	-2.43757	-1.35032	2.13012e-06	-2.45466	-0.526843
15374751	chr19:15374751:G:A	2.70374e-65	-6.92185e-10	-0.891711	1.92344e-05	-6.92185e-10	-0.780982
15375018	chr19:15375018:A:G	1.17354e-65	0.635795	-2.36212	2.41495e-05	1.89664	-2.45006
15375248	chr19:15375248:T:C	6.7761e-66	0.278244	-2.55377	1.27428e-05	1.35744	-2.55015
15375405	chr19:15375405:C:T	1.05812e-65	0.532388	-2.36225	2.13246e-05	1.77198	-2.4498
15375840	chr19:15375840:G:A	2.82046e-65	-6.92185e-10	-0.849448	1.91692e-05	-6.92185e-10	-0.784375
15375847	chr19:15375847:C:T	2.69603e-65	-6.92185e-10	-0.894567	1.83736e-05	-6.92185e-10	-0.826764
15375862	chr19:15375862:T:A	2.82969e-65	-6.92185e-10	-0.84618	1.92614e-05	-6.92185e-10	-0.779577
15375908	chr19:15375908:G:A	3.01855e-66	-2.4091	-0.675058	9.41972e-07	-2.4228	-1.37466
15376486	chr19:15376486:AG:A	1.40257e-65	-6.92185e-10	-1.54804	1.6088e-05	-6.92185e-10	-0.959604
15376511	chr19:15376511:T:C	1.54493e-65	-6.92185e-10	-1.45137	9.1461e-06	-6.92185e-10	-1.52435
15376643	chr19:15376643:G:A	1.49067e-65	-6.92185e-10	-1.48712	8.61208e-06	-6.92185e-10	-1.58451
15377593	chr19:15377593:C:G	1.05021e-65	-6.92185e-10	-1.83736	6.09007e-06	-6.92185e-10	-1.93102
15377932	chr19:15377932:T:C	6.58161e-66	-6.92185e-10	-2.30465	4.4772e-06	-6.92185e-10	-2.23868
15379790	chr19:15379790:T:C	6.62951e-66	-6.92185e-10	-2.2974	4.34798e-06	-6.92185e-10	-2.26797
15381376	chr19:15381376:A:G	5.22116e-66	-6.92185e-10	-2.53621	3.32175e-06	-6.92185e-10	-2.53719
15382037	chr19:15382037:T:C	3.81041e-66	-0.431394	-2.4198	1.05575e-05	0.902712	-2.28356
15382737	chr19:15382737:T:C	1.57466e-65	-6.92185e-10	-1.43231	9.3355e-06	-6.92185e-10	-1.50386
15382874	chr19:15382874:C:T	7.2942e-66	-2.20185	-4.09089e-09	4.20602e-06	-2.30116	-4.09089e-09
15382990	chr19:15382990:A:G	1.49622e-65	-6.92185e-10	-1.4834	8.64437e-06	-6.92185e-10	-1.58077
15383118	chr19:15383118:G:A	6.80239e-66	-2.27166	-4.09089e-09	4.55484e-06	-2.22149	-4.09089e-09
15383379	chr19:15383379:T:C	5.6281e-66	-6.92185e-10	-2.46116	3.37763e-06	-6.92185e-10	-2.52051
15383755	chr19:15383755:A:C	1.09933e-65	0.478317	-2.26996	2.18431e-05	1.71753	-2.37132
15384444	chr19:15384444:C:T	2.43695e-65	-6.92185e-10	-0.9956	1.23606e-05	-6.92185e-10	-1.22316
15384676	chr19:15384676:C:T	1.10111e-65	0.413902	-2.20393	2.11676e-05	1.62943	-2.31464
15384800	chr19:15384800:G:T	6.13836e-66	-6.92185e-10	-2.37437	4.06256e-06	-6.92185e-10	-2.33587
15385079	chr19:15385079:G:A	2.41001e-65	-6.92185e-10	-1.00672	1.40397e-05	-6.92185e-10	-1.09579
15385121	chr19:15385121:G:A	9.17128e-66	0.144866	-2.11772	2.52152e-05	1.42089	-1.93113
15385252	chr19:15385252:C:T	1.73431e-65	-1.33574	-4.09089e-09	6.24438e-06	-1.906	-4.09089e-09
15385432	chr19:15385432:C:T	4.61933e-65	-6.92185e-10	-0.356098	3.15412e-05	-6.92185e-10	-0.286385
15386268	chr19:15386268:T:C	1.24508e-65	0.194068	-1.86122	2.30491e-05	1.38611	-1.98617
15386675	chr19:15386675:G:A	1.31242e-65	0.612625	-2.2271	2.59345e-05	1.86596	-2.34807
15388148	chr19:15388148:C:T	1.44959e-65	-6.92185e-10	-1.51507	8.35971e-06	-6.92185e-10	-1.61426
15388682	chr19:15388682:G:A	2.89244e-65	-6.92185e-10	-0.824247	1.84511e-05	-6.92185e-10	-0.822555
15389511	chr19:15389511:G:A	5.37608e-66	-6.92185e-10	-2.50697	3.41791e-06	-6.92185e-10	-2.50865
15389703	chr19:15389703:G:A	5.69198e-66	-2.44987	-4.09089e-09	3.64008e-06	-2.44567	-4.09089e-09
15390065	chr19:15390065:C:A	9.25463e-66	0.341375	-2.30518	1.77782e-05	1.53925	-2.39896
15390486	chr19:15390486:C:A	9.90362e-66	0.405191	-2.30122	1.97184e-05	1.6171	-2.37323
15390907	chr19:15390907:C:T	1.14159e-65	-1.75393	-4.09089e-09	8.45421e-06	-1.60302	-4.09089e-09
15390917	chr19:15390917:T:C	1.21533e-65	-6.92185e-10	-1.69133	6.86116e-06	-6.92185e-10	-1.8118
15391516	chr19:15391516:TTTATG:T	9.51859e-66	0.342261	-2.27795	1.81321e-05	1.54024	-2.38024
15391585	chr19:15391585:GCA:G	9.16682e-66	0.333734	-2.30708	1.75988e-05	1.53393	-2.40377
15392995	chr19:15392995:G:A	1.08296e-65	0.556585	-2.36324	2.16883e-05	1.79694	-2.45785
15393174	chr19:15393174:G:A	6.3742e-66	-6.92185e-10	-2.33667	4.25214e-06	-6.92185e-10	-2.29026
15393571	chr19:15393571:G:A	2.62976e-65	0.68354	-1.60299	4.82892e-05	1.95106	-1.81154
15393955	chr19:15393955:G:A	1.02393e-65	0.691964	-2.55466	2.06344e-05	1.83637	-2.54709
15394095	chr19:15394095:T:C	2.8577e-65	-0.836331	-4.09089e-09	1.86216e-05	-0.813356	-4.09089e-09
15394268	chr19:15394268:C:T	2.17214e-65	-1.11064	-4.09089e-09	1.23957e-05	-1.22033	-4.09089e-09
15394716	chr19:15394716:T:G	1.3441e-65	-1.59062	-4.09089e-09	9.63027e-06	-1.47277	-4.09089e-09
15395444	chr19:15395444:T:C	8.57278e-66	-6.92185e-10	-2.04034	6.24534e-06	-6.92185e-10	-1.90584
15396052	chr19:15396052:C:A	1.78342e-65	0.861214	-2.16903	3.92014e-05	2.18585	-2.25482
15396178	chr19:15396178:T:C	5.17941e-66	-6.92185e-10	-2.54424	3.74908e-06	-6.92185e-10	-2.41617
15396778	chr19:15396778:A:T	3.10911e-65	-6.92185e-10	-0.752011	2.02333e-05	-6.92185e-10	-0.730348
15397319	chr19:15397319:G:A	2.21418e-65	0.667038	-1.7585	4.41174e-05	1.92848	-1.87931
15397647	chr19:15397647:A:G	5.6226e-66	-2.46214	-4.09089e-09	3.61575e-06	-2.45238	-4.09089e-09
15399746	chr19:15399746:G:A	6.01611e-66	-6.92185e-10	-2.39449	3.49582e-06	-6.92185e-10	-2.48611
15400163	chr19:15400163:C:T	5.37803e-66	-6.92185e-10	-2.50661	3.34775e-06	-6.92185e-10	-2.52939
15401582	chr19:15401582:G:A	6.38042e-66	-6.92185e-10	-2.3357	4.15407e-06	-6.92185e-10	-2.31359
15401909	chr19:15401909:T:C	5.19902e-67	-2.3198	-2.52325	3.30719e-07	-2.30931	-2.53486
15401920	chr19:15401920:A:G	1.49217e-65	0.31938	-1.80549	3.23311e-05	1.40499	-1.66664
15402033	chr19:15402033:A:T	9.27876e-66	0.181132	-2.14234	1.9338e-05	1.25111	-2.02671
15402192	chr19:15402192:T:C	5.61941e-66	-2.4627	-4.09089e-09	3.63585e-06	-2.44684	-4.09089e-09
15402243	chr19:15402243:G:A	2.71532e-65	0.269771	-1.15721	5.96076e-05	1.3646	-1.0145
15403849	chr19:15403849:G:A	4.08875e-65	2.0383	-2.51641	0.000223182	3.8769	-2.20659
15405443	chr19:15405443:T:C	1.48942e-65	-6.92185e-10	-1.48796	7.67163e-06	-6.92185e-10	-1.70015
15405782	chr19:15405782:T:C	1.01709e-65	0.405149	-2.27456	2.02328e-05	1.63697	-2.36734
15405816	chr19:15405816:G:A	2.44618e-65	-6.92185e-10	-0.991821	1.02514e-05	-6.92185e-10	-1.41027
15406006	chr19:15406006:T:C	3.10168e-65	-6.92185e-10	-0.754402	2.01215e-05	-6.92185e-10	-0.735891
15406623	chr19:15406623:T:C	5.71284e-66	-2.44622	-4.09089e-09	3.72145e-06	-2.42357	-4.09089e-09
15406884	chr19:15406884:A:C	1.13076e-65	0.286896	-2.05035	2.26352e-05	1.52138	-2.13955
15407408	chr19:15407408:G:T	5.95987e-66	-6.92185e-10	-2.40388	4.72164e-06	-6.92185e-10	-2.18552
15407471	chr19:15407471:T:TA	8.58425e-66	-6.92185e-10	-2.039	8.26725e-06	-6.92185e-10	-1.62538
15408204	chr19:15408204:G:A	1.31478e-65	0.691805	-2.30448	2.74913e-05	1.97128	-2.39508
15409085	chr19:15409085:T:C	1.67805e-65	-1.36872	-4.09089e-09	1.88566e-05	-0.800817	-4.09089e-09
15409725	chr19:15409725:G:A	5.97699e-65	2.40974	-2.50817	0.000406004	4.33775	-2.06906
15409901	chr19:15409901:G:A	3.11025e-65	-6.92185e-10	-0.751644	2.01666e-05	-6.92185e-10	-0.733652
15410035	chr19:15410035:C:T	9.15132e-66	-1.97503	-4.09089e-09	5.74414e-06	-1.9895	-4.09089e-09
15410364	chr19:15410364:T:C	1.19306e-65	0.628294	-2.33812	2.68627e-05	1.78735	-2.23429
15411023	chr19:15411023:T:C	1.07897e-65	0.697591	-2.50793	2.40858e-05	1.87829	-2.43435
15413103	chr19:15413103:G:A	3.92668e-66	-0.439283	-2.38186	1.0575e-05	0.868948	-2.24814
15413613	chr19:15413613:A:G	1.43138e-65	-6.92185e-10	-1.52771	8.46385e-06	-6.92185e-10	-1.60188
15414192	chr19:15414192:G:A	1.2684e-65	-6.92185e-10	-1.64859	8.63815e-06	-6.92185e-10	-1.58149
15414293	chr19:15414293:A:G	5.56465e-66	0.07775	-2.55025	1.03221e-05	1.12085	-2.52424
15414601	chr19:15414601:G:C	1.4624e-65	-6.92185e-10	-1.50627	8.34449e-06	-6.92185e-10	-1.61608
15415528	chr19:15415528:T:C	1.03553e-65	-1.85143	-4.09089e-09	7.5097e-06	-1.72149	-4.09089e-09
15415628	chr19:15415628:C:T	6.2469e-66	-6.92185e-10	-2.35685	5.34273e-06	-6.92185e-10	-2.06194
15415651	chr19:15415651:C:T	1.6597e-65	0.0798012	-1.45951	5.82669e-05	1.53624	-1.20888
15416621	chr19:15416621:T:C	7.16607e-66	0.33034	-2.54991	1.42022e-05	1.46731	-2.55159
15416622	chr19:15416622:G:A	5.83051e-66	-6.92185e-10	-2.42583	4.36958e-06	-6.92185e-10	-2.26301
15417123	chr19:15417123:G:C	6.99044e-66	-2.24439	-4.09089e-09	4.69259e-06	-2.19169	-4.09089e-09
15417376	chr19:15417376:A:G	6.00278e-66	-6.92185e-10	-2.39671	3.86266e-06	-6.92185e-10	-2.38632
15417413	chr19:15417413:G:A	7.69582e-67	-2.10183	-2.34901	5.66088e-07	-2.39832	-1.90837
15417655	chr19:15417655:G:A	2.48148e-65	-6.92185e-10	-0.977492	1.44186e-05	-6.92185e-10	-1.06916
15417795	chr19:15417795:C:A	1.50545e-65	-6.92185e-10	-1.47726	8.75261e-06	-6.92185e-10	-1.56833
15418172	chr19:15418172:C:T	1.24448e-65	-1.72893	0.0613031	4.72288e-05	-1.94907	2.0664
15418314	chr19:15418314:T:C	3.23281e-65	-6.92185e-10	-0.712994	1.39165e-05	-6.92185e-10	-1.10461
15418385	chr19:15418385:A:G	5.28379e-66	-6.92185e-10	-2.52429	3.30516e-06	-6.92185e-10	-2.54219
15418427	chr19:15418427:T:TG	6.84957e-64	-6.92185e-10	2.34042	0.000523005	-6.92185e-10	2.52191
15418451	chr19:15418451:G:C	5.43248e-66	-0.115793	-2.38074	3.65921e-06	-0.384286	-2.05615
15418611	chr19:15418611:C:T	7.77403e-65	-6.92185e-10	0.164441	5.95441e-05	-6.92185e-10	0.349036
15419274	chr19:15419274:G:A	6.41095e-66	-6.92185e-10	-2.33092	4.17567e-06	-6.92185e-10	-2.30841
15419855	chr19:15419855:A:G	7.34758e-66	-6.92185e-10	-2.19456	3.65494e-06	-6.92185e-10	-2.4416
15419990	chr19:15419990:CTTTT:C	7.28939e-66	0.158987	-2.3615	2.01943e-05	1.55007	-2.28235
15420593	chr19:15420593:A:G	7.6237e-65	-6.92185e-10	0.144915	5.20428e-05	-6.92185e-10	0.214387
15420668	chr19:15420668:A:G	1.38612e-65	-6.92185e-10	-1.55984	8.57448e-06	-6.92185e-10	-1.58889
15422767	chr19:15422767:G:A	7.76466e-66	-2.13935	-4.09089e-09	6.16488e-06	-1.91881	-4.09089e-09
15423010	chr19:15423010:A:G	5.67368e-66	0.101757	-2.55485	1.09866e-05	1.20443	-2.54544
15423601	chr19:15423601:C:T	5.22291e-66	-6.92185e-10	-2.53588	3.33773e-06	-6.92185e-10	-2.53239
15424468	chr19:15424468:G:T	7.49667e-66	-6.92185e-10	-2.17447	3.70101e-06	-6.92185e-10	-2.42908
15426212	chr19:15426212:C:T	1.03217e-65	-1.85468	-4.09089e-09	6.05732e-06	-1.93641	-4.09089e-09
15426955	chr19:15426955:C:T	5.31318e-66	-6.92185e-10	-2.51874	3.29686e-06	-6.92185e-10	-2.54471
15427193	chr19:15427193:G:A	1.05096e-65	-6.92185e-10	-1.83664	9.72978e-06	-6.92185e-10	-1.46249
15427932	chr19:15427932:C:T	1.19754e-65	-6.92185e-10	-1.70607	7.159e-06	-6.92185e-10	-1.76931
15428628	chr19:15428628:A:G	6.74569e-66	-0.196338	-2.08369	1.47505e-05	0.888074	-1.93448
15429135	chr19:15429135:T:G	1.31352e-65	-6.92185e-10	-1.61364	7.82733e-06	-6.92185e-10	-1.68006
15429344	chr19:15429344:G:A	1.41099e-65	-1.54205	-4.09089e-09	8.70106e-06	-1.57424	-4.09089e-09
15429407	chr19:15429407:G:A	6.98724e-66	-6.92185e-10	-2.24485	4.62892e-06	-6.92185e-10	-2.20536
15430257	chr19:15430257:G:A	2.88287e-65	-6.92185e-10	-0.82756	2.06805e-05	-6.92185e-10	-0.708489
15430280	chr19:15430280:A:C	1.01167e-65	0.484436	-2.35918	2.59637e-05	1.94233	-2.42331
15430711	chr19:15430711:C:T	5.13776e-66	-6.92185e-10	-2.55231	3.26354e-06	-6.92185e-10	-2.55487
15431690	chr19:15431690:A:G	2.59519e-65	-6.92185e-10	-0.932687	1.89111e-05	-6.92185e-10	-0.797932
15431753	chr19:15431753:C:A	6.82358e-66	-6.92185e-10	-2.26855	4.56361e-06	-6.92185e-10	-2.21957
15432250	chr19:15432250:G:A	1.30969e-65	-1.61656	-4.09089e-09	7.10411e-06	-1.77701	-4.09089e-09
15432334	chr19:15432334:G:A	5.21251e-66	-6.92185e-10	-2.53787	3.26854e-06	-6.92185e-10	-2.55334
15432358	chr19:15432358:G:A	5.57261e-65	-6.92185e-10	-0.168483	4.15182e-05	-6.92185e-10	-0.0115489
15432426	chr19:15432426:GCT:G	9.07925e-66	0.340994	-2.32393	6.21034e-06	0.0799185	-1.99138
15433570	chr19:15433570:A:T	5.29178e-66	-6.92185e-10	-2.52278	3.3033e-06	-6.92185e-10	-2.54276
15433696	chr19:15433696:A:G	6.31496e-66	-6.92185e-10	-2.34601	5.0665e-06	-6.92185e-10	-2.11503
15434336	chr19:15434336:C:T	6.69628e-66	-6.92185e-10	-2.28738	4.45504e-06	-6.92185e-10	-2.24364
15434481	chr19:15434481:T:C	2.18357e-65	-6.92185e-10	-1.10538	1.04641e-05	-6.92185e-10	-1.38973
15435253	chr19:15435253:G:A	1.36622e-65	-6.92185e-10	-1.5743	9.36318e-06	-6.92185e-10	-1.5009
15435818	chr19:15435818:T:C	3.42077e-66	-0.411324	-2.54774	7.1241e-06	0.78066	-2.55486
15437381	chr19:15437381:G:A	5.47145e-66	-6.92185e-10	-2.48939	3.54277e-06	-6.92185e-10	-2.47277
15438444	chr19:15438444:C:T	5.27724e-66	-0.206247	-2.31928	1.31653e-05	1.09277	-2.25286
15438482	chr19:15438482:G:T	5.13622e-66	-6.92185e-10	-2.55262	3.44508e-06	-6.92185e-10	-2.50073
15438906	chr19:15438906:C:T	1.50006e-65	-6.92185e-10	-1.48084	8.1301e-06	-6.92185e-10	-1.64211
15439128	chr19:15439128:C:T	2.08704e-66	-0.986194	-2.46699	5.10096e-06	0.29029	-2.39854
15439404	chr19:15439404:C:T	1.18365e-65	-6.92185e-10	-1.71775	6.53894e-06	-6.92185e-10	-1.8599
15439481	chr19:15439481:T:C	7.37904e-66	-6.92185e-10	-2.19029	4.67155e-06	-6.92185e-10	-2.19619
15439665	chr19:15439665:G:A	5.41648e-65	-6.92185e-10	-0.196901	3.82278e-05	-6.92185e-10	-0.0941176
15439721	chr19:15439721:G:A	7.23111e-66	-2.21054	-4.09089e-09	5.68411e-06	-2.00001	-4.09089e-09
15440058	chr19:15440058:C:T	7.64576e-66	-2.15478	-4.09089e-09	3.98485e-06	-2.35518	-4.09089e-09
15440888	chr19:15440888:C:T	5.13358e-66	-6.92185e-10	-2.55313	3.26909e-06	-6.92185e-10	-2.55317
15442123	chr19:15442123:G:A	8.96216e-65	-6.92185e-10	0.306664	1.50725e-05	-6.92185e-10	-1.02481
15442993	chr19:15442993:A:G	7.37227e-66	-6.92185e-10	-2.19121	3.57207e-06	-6.92185e-10	-2.46454
15443067	chr19:15443067:T:A	5.02051e-67	-2.42578	-2.4522	3.50954e-07	-2.23006	-2.55472
15443123	chr19:15443123:G:A	3.78379e-65	-6.92185e-10	-0.555621	2.39362e-05	-6.92185e-10	-0.562287
15443196	chr19:15443196:T:C	7.65102e-66	-6.92185e-10	-2.15409	5.52871e-06	-6.92185e-10	-2.02773
15443582	chr19:15443582:G:A	1.35223e-65	-6.92185e-10	-1.58459	6.82046e-06	-6.92185e-10	-1.81775
15444689	chr19:15444689:G:T	1.34124e-65	-1.59275	-4.09089e-09	1.00124e-05	-1.43385	-4.09089e-09
15445606	chr19:15445606:AATGATATGTC:A	5.12852e-66	-6.92185e-10	-2.55412	3.31469e-06	-6.92185e-10	-2.53932
15446633	chr19:15446633:C:T	1.91723e-66	-1.88089	-1.65716	7.01743e-07	-2.11609	-1.97578
15447883	chr19:15447883:T:C	5.14848e-66	-6.92185e-10	-2.55023	3.28781e-06	-6.92185e-10	-2.54746
15448045	chr19:15448045:C:T	6.47627e-66	-6.92185e-10	-2.32079	1.33546e-05	-6.92185e-10	-1.14582
15448107	chr19:15448107:G:T	1.58461e-65	-1.42601	-4.09089e-09	8.01271e-06	-1.65665	-4.09089e-09
15448710	chr19:15448710:A:C	2.78118e-64	1.43911	-4.09089e-09	0.000266358	1.84716	-4.09089e-09
15449534	chr19:15449534:G:A	5.32632e-66	-6.92185e-10	-2.51627	3.44694e-06	-6.92185e-10	-2.50019
15449651	chr19:15449651:C:A	2.10697e-65	-1.14109	-4.09089e-09	1.27594e-05	-1.19141	-4.09089e-09
15451425	chr19:15451425:G:C	5.45679e-66	-6.92185e-10	-2.49207	3.27797e-06	-6.92185e-10	-2.55046
15451724	chr19:15451724:A:G	1.15961e-65	-6.92185e-10	-1.73826	8.49784e-06	-6.92185e-10	-1.59787
15451780	chr19:15451780:G:A	5.45975e-66	-6.92185e-10	-2.49153	3.27835e-06	-6.92185e-10	-2.55034
15451973	chr19:15451973:G:A	1.40597e-65	-6.92185e-10	-1.54562	7.07015e-06	-6.92185e-10	-1.7818
15452860	chr19:15452860:T:C	5.15299e-66	-6.92185e-10	-2.54936	3.74263e-06	-6.92185e-10	-2.41789
15453249	chr19:15453249:C:T	5.24748e-66	-6.92185e-10	-2.53118	3.39839e-06	-6.92185e-10	-2.51438
15454235	chr19:15454235:G:A	4.36739e-67	-2.46264	-2.55471	3.39086e-07	-2.41672	-2.40246
15454244	chr19:15454244:T:C	5.50275e-66	-6.92185e-10	-2.48368	3.31743e-06	-6.92185e-10	-2.53849
15454559	chr19:15454559:G:A	1.12848e-65	-6.92185e-10	-1.76548	5.93888e-06	-6.92185e-10	-1.95616
15455000	chr19:15455000:C:G	1.53979e-65	-6.92185e-10	-1.4547	1.02985e-05	-6.92185e-10	-1.40568
15455352	chr19:15455352:G:A	1.32099e-64	0.694619	-4.09089e-09	0.000130412	1.13302	-4.09089e-09
15456018	chr19:15456018:G:C	6.94132e-66	-2.25144	-4.09089e-09	5.09256e-06	-2.1099	-4.09089e-09
15456089	chr19:15456089:G:A	2.53189e-65	-0.957383	-4.09089e-09	1.02872e-05	-1.40678	-4.09089e-09
15456139	chr19:15456139:G:A	5.87764e-66	-6.92185e-10	-2.41778	3.85295e-06	-6.92185e-10	-2.38884
15456769	chr19:15456769:A:T	7.35628e-66	-6.92185e-10	-2.19338	3.44068e-06	-6.92185e-10	-2.50201
15457017	chr19:15457017:C:T	1.66956e-65	-6.92185e-10	-1.37379	1.12474e-05	-6.92185e-10	-1.31754
15457702	chr19:15457702:C:T	9.79109e-66	-1.90746	-4.09089e-09	2.29535e-05	-0.60421	-4.09089e-09
15458606	chr19:15458606:G:A	5.71918e-66	-6.92185e-10	-2.44511	3.61555e-06	-6.92185e-10	-2.45244
15459744	chr19:15459744:C:T	1.40454e-65	-6.92185e-10	-1.54664	9.79767e-06	-6.92185e-10	-1.45554
15459820	chr19:15459820:C:T	5.13549e-66	-6.92185e-10	-2.55276	3.27392e-06	-6.92185e-10	-2.55169
15459825	chr19:15459825:CT:C	5.21956e-66	-6.92185e-10	-2.53652	3.27631e-06	-6.92185e-10	-2.55096
15460120	chr19:15460120:G:A	8.59939e-67	-2.46031	-1.87951	7.40829e-07	-2.34962	-1.68805
15460527	chr19:15460527:C:A	7.44359e-67	-2.10882	-2.37534	3.44256e-07	-2.26179	-2.54226
15460833	chr19:15460833:T:C	7.88031e-67	-2.30843	-2.11872	8.21036e-07	-1.9856	-1.94927
15461821	chr19:15461821:C:G	5.77879e-66	-2.43474	-4.09089e-09	4.02904e-06	-2.34415	-4.09089e-09
15461836	chr19:15461836:A:G	1.07248e-65	-6.92185e-10	-1.81637	5.85751e-06	-6.92185e-10	-1.96996
15462554	chr19:15462554:T:G	5.15109e-66	-6.92185e-10	-2.54972	3.3237e-06	-6.92185e-10	-2.5366
15462844	chr19:15462844:A:G	1.67012e-66	-1.93486	-1.74118	9.76563e-07	-2.40594	-1.35546
15463085	chr19:15463085:T:C	5.89572e-66	-6.92185e-10	-2.41471	3.55644e-06	-6.92185e-10	-2.46892
15463246	chr19:15463246:T:C	5.0984e-67	-2.32444	-2.53815	3.3258e-07	-2.45605	-2.3825
15463673	chr19:15463673:T:C	6.31614e-66	-6.92185e-10	-2.34582	4.01796e-06	-6.92185e-10	-2.34691
15463835	chr19:15463835:C:G	5.58366e-66	-6.92185e-10	-2.46909	3.76499e-06	-6.92185e-10	-2.41194
15464568	chr19:15464568:G:C	5.14041e-66	-6.92185e-10	-2.5518	3.34032e-06	-6.92185e-10	-2.53161
15464740	chr19:15464740:C:T	1.70514e-65	-6.92185e-10	-1.3527	9.59843e-06	-6.92185e-10	-1.47608
15465232	chr19:15465232:T:C	5.61184e-67	-2.30263	-2.46401	3.52117e-07	-2.45978	-2.3217
15465514	chr19:15465514:G:C	3.63166e-65	-6.92185e-10	-0.596657	2.5036e-05	-6.92185e-10	-0.517367
15465839	chr19:15465839:C:T	1.4904e-65	-6.92185e-10	-1.4873	6.0646e-06	-6.92185e-10	-1.93521
15465850	chr19:15465850:A:G	1.03858e-65	-1.84849	-4.09089e-09	4.25974e-06	-2.28847	-4.09089e-09
15466006	chr19:15466006:G:A	5.6622e-67	-2.21622	-2.54149	3.25752e-07	-2.33736	-2.52193
15466256	chr19:15466256:T:C	5.35242e-66	-6.92185e-10	-2.51138	3.27715e-06	-6.92185e-10	-2.55071
15466369	chr19:15466369:A:G	5.35749e-67	-2.27262	-2.5404	3.03878e-07	-2.46266	-2.46615
15466787	chr19:15466787:T:C	5.14713e-66	-6.92185e-10	-2.55049	3.69042e-06	-6.92185e-10	-2.43194
15467065	chr19:15467065:A:G	6.47943e-66	-2.3203	-4.09089e-09	4.3285e-06	-2.27246	-4.09089e-09
15467195	chr19:15467195:C:T	5.12481e-66	-6.92185e-10	-2.55484	3.26354e-06	-6.92185e-10	-2.55487
15467197	chr19:15467197:T:G	3.63737e-66	-1.03913	-1.85854	1.66285e-06	-1.47418	-1.75497
15467284	chr19:15467284:A:G	6.07628e-66	-6.92185e-10	-2.38454	3.90483e-06	-6.92185e-10	-2.37547
15467572	chr19:15467572:G:C	3.02007e-65	-0.781069	-4.09089e-09	1.68164e-05	-0.915327	-4.09089e-09
15467790	chr19:15467790:G:A	2.38021e-65	-6.92185e-10	-1.01916	1.65578e-05	-6.92185e-10	-0.930823
15468036	chr19:15468036:C:T	2.12179e-65	-6.92185e-10	-1.13409	1.06873e-05	-6.92185e-10	-1.36863
15468255	chr19:15468255:A:T	1.40407e-65	-6.92185e-10	-1.54697	1.3777e-05	-6.92185e-10	-1.11468
15468834	chr19:15468834:G:C	2.81302e-65	-0.852087	-4.09089e-09	1.57192e-05	-0.982797	-4.09089e-09
15469273	chr19:15469273:G:C	2.76188e-65	-0.870436	-4.09089e-09	1.55122e-05	-0.996056	-4.09089e-09
15469380	chr19:15469380:G:A	3.17609e-65	-6.92185e-10	-0.730697	1.01779e-05	-6.92185e-10	-1.41746
15469847	chr19:15469847:G:A	6.32717e-67	-2.36894	-2.27772	8.22065e-07	-1.9639	-1.96972
15469883	chr19:15469883:G:A	5.12703e-67	-2.38492	-2.47208	2.86492e-07	-2.461	-2.52672
15470214	chr19:15470214:A:C	6.39181e-67	-2.2268	-2.4097	5.44742e-07	-2.25186	-2.09326
15470295	chr19:15470295:T:TC	1.44e-65	-1.5217	-4.09089e-09	7.15446e-06	-1.76994	-4.09089e-09
15470306	chr19:15470306:TTC:T	6.21913e-66	-6.92185e-10	-2.3613	3.86231e-06	-6.92185e-10	-2.38641
15470359	chr19:15470359:C:T	3.20968e-65	-6.92185e-10	-0.720176	1.03083e-05	-6.92185e-10	-1.40473
15470442	chr19:15470442:A:G	5.64222e-67	-2.23576	-2.52548	3.13399e-07	-2.46246	-2.43549
15470494	chr19:15470494:AC:A	5.59355e-67	-2.27763	-2.49227	3.0302e-07	-2.37998	-2.55166
15470969	chr19:15470969:T:C	5.15754e-66	-6.92185e-10	-2.54847	3.27031e-06	-6.92185e-10	-2.55279
15471334	chr19:15471334:T:C	6.68654e-67	-2.22068	-2.37074	5.76761e-07	-2.24254	-2.04546
15471477	chr19:15471477:G:A	6.72323e-66	-2.28336	-4.09089e-09	4.40751e-06	-2.25437	-4.09089e-09
15471554	chr19:15471554:A:T	7.44273e-67	-2.19115	-2.29313	6.71203e-07	-2.21888	-1.91748
15471569	chr19:15471569:C:T	6.45156e-67	-2.40217	-2.22502	3.57629e-07	-2.46279	-2.30315
15471674	chr19:15471674:G:C	7.55803e-67	-2.16662	-2.30229	6.77011e-07	-2.19569	-1.93206
15472162	chr19:15472162:G:T	9.86521e-66	-6.92185e-10	-1.89992	4.02886e-06	-6.92185e-10	-2.3442
15472597	chr19:15472597:A:C	6.24929e-66	-6.92185e-10	-2.35646	3.945e-06	-6.92185e-10	-2.36523
15472833	chr19:15472833:T:C	5.75306e-67	-2.27764	-2.46414	3.73692e-07	-2.46195	-2.26005
15472990	chr19:15472990:T:G	5.13452e-66	-6.92185e-10	-2.55295	3.26892e-06	-6.92185e-10	-2.55322
15473232	chr19:15473232:G:A	5.19257e-66	-6.92185e-10	-2.5417	3.26545e-06	-6.92185e-10	-2.55428
15473299	chr19:15473299:G:A	3.1096e-66	-2.42641	-0.628033	3.69281e-06	-2.22658	-0.204713
15473856	chr19:15473856:GAAAA:G	5.23807e-66	-6.92185e-10	-2.53298	3.30001e-06	-6.92185e-10	-2.54375
15474060	chr19:15474060:G:A	5.12695e-66	-6.92185e-10	-2.55442	3.26478e-06	-6.92185e-10	-2.55449
15475078	chr19:15475078:A:G	7.22335e-67	-2.20854	-2.30566	6.46991e-07	-2.23717	-1.93593
15475134	chr19:15475134:G:A	3.68926e-66	-1.12566	-1.75785	1.53958e-06	-1.53523	-1.77094
15475734	chr19:15475734:T:G	5.55375e-66	-6.92185e-10	-2.47446	3.4694e-06	-6.92185e-10	-2.4937
15475807	chr19:15475807:C:T	5.22619e-66	-6.92185e-10	-2.53525	3.28049e-06	-6.92185e-10	-2.54969
15475861	chr19:15475861:A:T	7.53499e-67	-2.18382	-2.28814	6.78836e-07	-2.21352	-1.91154
15475900	chr19:15475900:G:T	3.26791e-65	-6.92185e-10	-0.702197	1.0432e-05	-6.92185e-10	-1.39281
15475969	chr19:15475969:C:A	1.34015e-65	-6.92185e-10	-1.59357	1.30636e-05	-6.92185e-10	-1.16785
15476256	chr19:15476256:T:A	5.16245e-67	-2.39627	-2.45384	2.89192e-07	-2.46236	-2.51598
15476534	chr19:15476534:T:C	8.63107e-67	-2.22316	-2.11299	7.73805e-07	-2.2491	-1.74502
15477057	chr19:15477057:T:C	3.62944e-65	-6.92185e-10	-0.597267	9.92552e-06	-6.92185e-10	-1.44257
15477469	chr19:15477469:G:A	1.72996e-64	0.964334	-4.09089e-09	5.03408e-05	0.181137	-4.09089e-09
15477562	chr19:15477562:G:C	7.92544e-67	-2.43959	-1.98185	7.17659e-07	-2.43703	-1.63241
15477629	chr19:15477629:T:C	8.69905e-66	-2.21868	0.192966	4.12402e-06	-2.31102	-0.00983274
15477679	chr19:15477679:C:G	3.80733e-65	-6.92185e-10	-0.54942	2.48164e-05	-6.92185e-10	-0.526174
15478176	chr19:15478176:G:A	3.78376e-65	-6.92185e-10	-0.555629	2.50528e-05	-6.92185e-10	-0.516696
15478204	chr19:15478204:G:A	6.45889e-66	-0.810542	-1.51293	4.55251e-06	-1.21837	-1.00363
15478354	chr19:15478354:A:G	6.26004e-66	-0.825056	-1.52969	4.41838e-06	-1.23102	-1.02089
15478947	chr19:15478947:C:T	1.08559e-65	-6.92185e-10	-1.80423	5.66605e-06	-6.92185e-10	-2.00319
15478951	chr19:15478951:C:T	1.50365e-65	-1.47845	-4.09089e-09	9.92359e-06	-1.44277	-4.09089e-09
15479196	chr19:15479196:TTTGAGAGC:T	5.12499e-66	-6.92185e-10	-2.5548	3.30691e-06	-6.92185e-10	-2.54167
15479245	chr19:15479245:T:C	5.29648e-66	-6.92185e-10	-2.52189	3.26565e-06	-6.92185e-10	-2.55422
15479450	chr19:15479450:GCA:G	9.00713e-65	-6.92185e-10	0.311669	2.17604e-05	-6.92185e-10	-0.657588
15479521	chr19:15479521:G:A	1.7049e-65	-6.92185e-10	-1.35284	9.2722e-06	-6.92185e-10	-1.51066
15480241	chr19:15480241:A:G	8.77363e-66	-2.16438	0.147201	4.13175e-06	-2.2676	-0.0513821
15480688	chr19:15480688:G:C	5.53493e-66	-6.92185e-10	-2.47785	3.81697e-06	-6.92185e-10	-2.39822
15480990	chr19:15480990:G:A	5.33998e-66	-6.92185e-10	-2.51371	3.37254e-06	-6.92185e-10	-2.52201
15481201	chr19:15481201:C:T	7.29916e-67	-2.44297	-2.06079	6.48119e-07	-2.43672	-1.73464
15481236	chr19:15481236:A:T	8.6143e-67	-2.26415	-2.07395	7.03916e-07	-2.37241	-1.71636
15481467	chr19:15481467:C:T	4.31504e-66	-1.74565	-0.981171	1.99062e-06	-1.91271	-1.13653
15481480	chr19:15481480:T:C	4.91442e-66	-2.23731	-0.35945	2.32748e-06	-2.31531	-0.577588
15481649	chr19:15481649:T:C	4.85638e-67	-2.40013	-2.51109	2.81047e-07	-2.46234	-2.54458
15481770	chr19:15481770:A:T	4.83204e-67	-2.41332	-2.50293	2.81849e-07	-2.46283	-2.54123
15481989	chr19:15481989:G:T	5.58601e-66	-6.92185e-10	-2.46867	3.26465e-06	-6.92185e-10	-2.55453
15482407	chr19:15482407:A:G	5.30574e-66	-6.92185e-10	-2.52014	3.34931e-06	-6.92185e-10	-2.52892
15482454	chr19:15482454:T:C	5.2074e-66	-1.3048	-1.23405	2.13656e-06	-1.33183	-1.64665
15483002	chr19:15483002:C:T	2.30925e-66	-2.23392	-1.11808	1.07713e-06	-2.42192	-1.24146
15483014	chr19:15483014:A:G	5.82147e-66	-2.42738	-4.09089e-09	3.65831e-06	-2.44068	-4.09089e-09
15483021	chr19:15483021:G:A	1.61767e-65	-1.73075	0.325391	2.05509e-06	-2.44885	-0.568511
15483253	chr19:15483253:C:T	1.2384e-66	-1.7108	-2.26431	5.29459e-07	-1.82214	-2.55144
15483561	chr19:15483561:G:A	1.14398e-65	-6.92185e-10	-1.75184	5.95528e-06	-6.92185e-10	-1.9534
15483918	chr19:15483918:A:G	4.59813e-67	-2.4143	-2.55157	3.37921e-07	-2.46131	-2.36132
15483989	chr19:15483989:A:AG	4.96496e-67	-2.44939	-2.43972	2.80185e-07	-2.45798	-2.55201
15484221	chr19:15484221:A:G	3.18443e-66	-1.54702	-1.48364	8.29509e-07	-1.71297	-2.21163
15484248	chr19:15484248:C:CA	6.95638e-66	-6.92185e-10	-2.24927	6.3777e-06	-6.92185e-10	-1.88487
15484260	chr19:15484260:T:G	4.78765e-66	-1.19098	-1.43191	1.18037e-06	-1.39627	-2.17558
15484382	chr19:15484382:C:T	4.80961e-66	-1.86635	-0.75197	9.19314e-07	-2.38764	-1.43416
15484799	chr19:15484799:A:G	6.48491e-66	-6.92185e-10	-2.31945	5.74995e-06	-6.92185e-10	-1.98849
15484987	chr19:15484987:C:T	6.58806e-66	-6.92185e-10	-2.30367	5.73499e-06	-6.92185e-10	-1.99109
15485208	chr19:15485208:T:C	1.47396e-66	-1.86912	-1.93186	4.86232e-07	-2.00043	-2.45832
15485487	chr19:15485487:T:TG	3.84862e-66	-2.13943	-0.701793	1.58972e-06	-2.36656	-0.907562
15485504	chr19:15485504:C:T	5.62671e-66	-2.46141	-4.09089e-09	3.75696e-06	-2.41407	-4.09089e-09
15485560	chr19:15485560:G:GCT	1.11304e-65	-6.92185e-10	-1.77926	6.00439e-06	-6.92185e-10	-1.94519
15485675	chr19:15485675:C:A	6.78912e-66	-6.92185e-10	-2.27361	6.08659e-06	-6.92185e-10	-1.93159
15485837	chr19:15485837:G:A	6.75762e-66	-6.92185e-10	-2.27826	6.06083e-06	-6.92185e-10	-1.93583
15487100	chr19:15487100:C:T	9.97948e-67	-1.70381	-2.48718	3.88303e-07	-2.1407	-2.54295
15487778	chr19:15487778:T:TAGC	6.17273e-66	-6.92185e-10	-2.36879	5.22225e-06	-6.92185e-10	-2.08475
15488255	chr19:15488255:C:T	5.19028e-66	-6.92185e-10	-2.54215	3.26385e-06	-6.92185e-10	-2.55477
15488411	chr19:15488411:A:C	1.3233e-65	-6.92185e-10	-1.60622	6.52384e-06	-6.92185e-10	-1.86222
15488412	chr19:15488412:CA:C	7.2765e-66	-6.92185e-10	-2.20428	6.79722e-06	-6.92185e-10	-1.82117
15488728	chr19:15488728:C:A	7.52137e-66	-6.92185e-10	-2.17118	7.13628e-06	-6.92185e-10	-1.77249
15489011	chr19:15489011:C:T	7.42473e-65	-6.92185e-10	0.11847	5.19887e-05	-6.92185e-10	0.213347
15489153	chr19:15489153:T:G	5.24501e-66	-6.92185e-10	-2.53166	3.43502e-06	-6.92185e-10	-2.50366
15489223	chr19:15489223:G:A	7.01155e-67	-2.0584	-2.48556	1.22027e-06	-1.5522	-1.98641
15489450	chr19:15489450:A:G	9.10397e-65	-6.92185e-10	0.322363	2.02556e-05	-6.92185e-10	-0.72925
15489983	chr19:15489983:G:A	7.68336e-66	-6.92185e-10	-2.14988	7.27702e-06	-6.92185e-10	-1.75296
15490165	chr19:15490165:G:A	9.00487e-67	-2.0322	-2.26155	5.97257e-07	-2.28183	-1.97126
15490235	chr19:15490235:C:T	7.42712e-66	-6.92185e-10	-2.18379	6.95324e-06	-6.92185e-10	-1.79847
15490391	chr19:15490391:C:G	7.13378e-66	-6.92185e-10	-2.22409	6.57555e-06	-6.92185e-10	-1.85432
15490463	chr19:15490463:G:C	1.0278e-65	-6.92185e-10	-1.85892	1.00691e-05	-6.92185e-10	-1.42821
15490485	chr19:15490485:C:T	6.39847e-66	-6.92185e-10	-2.33287	3.65833e-06	-6.92185e-10	-2.44067
15490621	chr19:15490621:T:G	5.13434e-66	-6.92185e-10	-2.55298	3.41531e-06	-6.92185e-10	-2.50941
15490749	chr19:15490749:T:G	6.23401e-66	-2.35891	-4.09089e-09	3.60018e-06	-2.4567	-4.09089e-09
15490805	chr19:15490805:G:A	6.6294e-66	-6.92185e-10	-2.29742	4.8713e-06	-6.92185e-10	-2.15432
15490886	chr19:15490886:T:C	7.35851e-66	-6.92185e-10	-2.19308	6.90109e-06	-6.92185e-10	-1.806
15490935	chr19:15490935:C:T	5.16148e-66	-6.92185e-10	-2.54771	3.27094e-06	-6.92185e-10	-2.5526
15491100	chr19:15491100:TCTC:T	2.37162e-66	-2.19947	-1.12589	6.09858e-07	-2.46136	-1.77085
15491164	chr19:15491164:A:G	7.0847e-66	-6.92185e-10	-2.23099	6.54058e-06	-6.92185e-10	-1.85965
15491216	chr19:15491216:T:C	9.59217e-66	-6.92185e-10	-1.92799	9.20454e-06	-6.92185e-10	-1.51798
15491801	chr19:15491801:C:T	7.24855e-67	-2.01494	-2.49578	1.26681e-06	-1.48808	-2.0131
15491977	chr19:15491977:G:A	9.33604e-66	-6.92185e-10	-1.95505	8.90376e-06	-6.92185e-10	-1.55121
15492016	chr19:15492016:G:A	7.42941e-66	-6.92185e-10	-2.18349	6.99298e-06	-6.92185e-10	-1.79277
15492296	chr19:15492296:C:G	1.31419e-66	-1.57305	-2.34265	4.29158e-07	-2.08644	-2.49717
15492371	chr19:15492371:T:C	8.08519e-66	-6.92185e-10	-2.0989	5.00928e-06	-6.92185e-10	-2.12639
15493136	chr19:15493136:C:T	1.59145e-66	-1.61783	-2.10645	4.91216e-07	-2.11719	-2.33136
15493181	chr19:15493181:G:A	2.67875e-66	-2.14273	-1.06086	6.40319e-07	-2.46267	-1.72079
15494148	chr19:15494148:A:G	7.2713e-66	-6.92185e-10	-2.205	6.78694e-06	-6.92185e-10	-1.82268
15494261	chr19:15494261:TG:T	7.17054e-67	-2.3615	-2.16003	5.09581e-07	-2.19531	-2.21653
15494696	chr19:15494696:C:T	1.02435e-66	-2.20432	-1.96055	1.01021e-06	-2.36325	-1.36428
15494697	chr19:15494697:G:A	9.43682e-65	-6.92185e-10	0.358272	2.09986e-05	-6.92185e-10	-0.693223
15494713	chr19:15494713:T:C	3.13924e-66	-2.22198	-0.822975	4.44296e-06	-2.38062	0.134257
15494992	chr19:15494992:G:A	9.82684e-67	-2.19672	-2.00968	9.42997e-07	-2.35861	-1.43777
15494995	chr19:15494995:GC:G	7.28316e-66	-6.92185e-10	-2.20337	6.79256e-06	-6.92185e-10	-1.82185
15495101	chr19:15495101:C:T	1.19615e-65	-1.65504	-0.0521932	1.06659e-05	-2.21542	0.844793
15495417	chr19:15495417:C:A	1.45551e-66	-2.2217	-1.59188	1.70321e-06	-2.37194	-0.833229
15495586	chr19:15495586:G:A	1.33083e-66	-2.1762	-1.72693	1.631e-06	-2.42667	-0.821822
15496039	chr19:15496039:T:C	6.29609e-65	-6.92185e-10	-0.0464178	4.37952e-05	-6.92185e-10	0.041844
15496183	chr19:15496183:A:T	7.22986e-66	-6.92185e-10	-2.21071	6.70655e-06	-6.92185e-10	-1.8346
15496472	chr19:15496472:T:A	7.39897e-66	-6.92185e-10	-2.18759	6.93954e-06	-6.92185e-10	-1.80044
15496661	chr19:15496661:T:C	8.8933e-66	-6.92185e-10	-2.00363	5.11149e-06	-6.92185e-10	-2.10619
15496697	chr19:15496697:A:G	1.22927e-66	-1.6837	-2.29881	4.06844e-07	-2.16161	-2.47539
15497215	chr19:15497215:T:C	2.76359e-66	-2.10815	-1.06426	6.36629e-07	-2.46102	-1.72823
15497394	chr19:15497394:C:CTAT	6.86698e-66	-6.92185e-10	-2.26221	6.254e-06	-6.92185e-10	-1.90446
15497462	chr19:15497462:T:C	4.12423e-65	-6.92185e-10	-0.469467	2.49779e-05	-6.92185e-10	-0.519688
15498020	chr19:15498020:C:A	6.06428e-66	-2.38652	-4.09089e-09	3.97382e-06	-2.35795	-4.09089e-09
15498412	chr19:15498412:C:T	1.09316e-66	-2.1986	-1.90126	1.09135e-06	-2.35949	-1.29077
15498520	chr19:15498520:A:T	8.10202e-66	-6.92185e-10	-2.09682	8.05225e-06	-6.92185e-10	-1.65173
15498583	chr19:15498583:C:T	7.39088e-66	-6.92185e-10	-2.18868	1.31102e-05	-6.92185e-10	-1.16429
15499022	chr19:15499022:G:A	9.85557e-66	-6.92185e-10	-1.9009	5.96209e-06	-6.92185e-10	-1.95226
15499269	chr19:15499269:CTG:C	1.30941e-65	-6.92185e-10	-1.61677	9.77384e-06	-6.92185e-10	-1.45797
15499567	chr19:15499567:C:G	3.31238e-65	-6.92185e-10	-0.68868	4.05079e-05	-6.92185e-10	-0.0361829
15499753	chr19:15499753:T:C	8.19205e-66	-6.92185e-10	-2.08577	8.13334e-06	-6.92185e-10	-1.64171
15499760	chr19:15499760:T:C	5.28083e-66	-6.92185e-10	-2.52485	3.35868e-06	-6.92185e-10	-2.52613
15500000	chr19:15500000:A:C	7.84429e-66	-6.92185e-10	-2.12915	7.65388e-06	-6.92185e-10	-1.70247
15500942	chr19:15500942:C:A	5.32608e-67	-2.45911	-2.35979	5.02241e-07	-2.46284	-1.96352
15501040	chr19:15501040:C:T	1.47191e-66	-2.12961	-1.67276	1.52528e-06	-2.32869	-0.986816
15501052	chr19:15501052:G:C	1.0753e-65	-6.92185e-10	-1.81374	1.07493e-05	-6.92185e-10	-1.36284
15501575	chr19:15501575:T:C	1.61066e-66	-1.87507	-1.83722	6.13488e-07	-2.27959	-1.94669
15501759	chr19:15501759:G:C	5.3821e-66	-6.92185e-10	-2.50585	4.6461e-06	-6.92185e-10	-2.20165
15502868	chr19:15502868:T:C	1.99569e-66	-1.07038	-2.42756	4.38195e-07	-2.01939	-2.54338
15502875	chr19:15502875:C:T	8.97987e-67	-1.96899	-2.32754	3.41747e-07	-2.31647	-2.49489
15502992	chr19:15502992:A:C	5.8138e-65	-6.92185e-10	-0.126113	2.48062e-05	-6.92185e-10	-0.526588
15503288	chr19:15503288:TG:T	1.37956e-66	-2.10142	-1.76575	1.36097e-06	-2.30883	-1.12065
15503962	chr19:15503962:C:T	2.31811e-66	-2.09033	-1.25785	5.55059e-07	-2.46014	-1.86622
15504239	chr19:15504239:G:A	5.19409e-66	-6.92185e-10	-2.54141	4.16761e-06	-6.92185e-10	-2.31034
15504272	chr19:15504272:C:A	4.98956e-67	-2.394	-2.49017	7.12873e-07	-2.11143	-1.9647
15504575	chr19:15504575:C:T	5.93533e-66	-6.92185e-10	-2.40801	3.70241e-06	-6.92185e-10	-2.4287
15504834	chr19:15504834:C:T	1.35396e-66	-2.0968	-1.7891	1.36602e-06	-2.30723	-1.11854
15505298	chr19:15505298:C:T	1.24769e-66	-2.13248	-1.83516	1.28356e-06	-2.32135	-1.16669
15505445	chr19:15505445:T:G	4.20211e-66	-2.0026	-0.750742	1.7878e-06	-2.2814	-0.87529
15505688	chr19:15505688:G:T	7.26885e-66	-6.92185e-10	-2.20533	4.43967e-06	-6.92185e-10	-2.2471
15505751	chr19:15505751:T:C	1.84547e-66	-1.87083	-1.70537	5.61956e-07	-1.98185	-2.33217
15505847	chr19:15505847:T:C	2.21444e-66	-2.04265	-1.35129	5.3326e-07	-2.45513	-1.91129
15505956	chr19:15505956:A:G	5.69158e-66	-2.44994	-4.09089e-09	3.60447e-06	-2.45551	-4.09089e-09
15506196	chr19:15506196:T:A	1.03867e-65	-1.84841	-4.09089e-09	7.58362e-06	-1.71169	-4.09089e-09
15506707	chr19:15506707:C:T	2.70457e-66	-2.01225	-1.18174	6.26917e-07	-2.46163	-1.74299
15506835	chr19:15506835:T:C	5.167e-66	-6.92185e-10	-2.54664	3.27873e-06	-6.92185e-10	-2.55022
15507035	chr19:15507035:T:A	6.70177e-66	-6.92185e-10	-2.28656	5.64795e-06	-6.92185e-10	-2.00639
15507910	chr19:15507910:G:A	1.58756e-66	-1.82256	-1.90417	5.56932e-07	-2.33523	-1.98776
15507951	chr19:15507951:T:C	5.2971e-67	-2.36832	-2.45604	3.16377e-07	-2.46073	-2.42777
15507960	chr19:15507960:T:C	6.08824e-67	-2.41037	-2.27479	5.54452e-07	-2.28048	-2.04698
15508207	chr19:15508207:G:A	5.75962e-66	-2.43806	-4.09089e-09	3.97044e-06	-2.3588	-4.09089e-09
15508501	chr19:15508501:G:A	5.63876e-66	-2.45927	-4.09089e-09	3.76595e-06	-2.41168	-4.09089e-09
15508598	chr19:15508598:G:GGTGAGGGCTGTAAC	6.88184e-66	-6.92185e-10	-2.26005	4.23135e-06	-6.92185e-10	-2.29516
15508800	chr19:15508800:A:T	8.38169e-67	-2.02114	-2.34433	3.76833e-07	-2.24819	-2.46544
15508883	chr19:15508883:T:G	5.49532e-67	-2.37188	-2.41574	3.30162e-07	-2.46126	-2.38459
15509505	chr19:15509505:G:T	5.12536e-66	-6.92185e-10	-2.55473	3.75915e-06	-6.92185e-10	-2.41349
15509623	chr19:15509623:G:T	9.89752e-67	-2.40357	-1.79567	5.79664e-07	-2.46271	-1.82028
15509709	chr19:15509709:C:T	5.63154e-66	-2.46055	-4.09089e-09	3.726e-06	-2.42234	-4.09089e-09
15509802	chr19:15509802:C:A	5.12557e-66	-6.92185e-10	-2.55469	3.75465e-06	-6.92185e-10	-2.41469
15510228	chr19:15510228:C:T	5.25345e-66	-6.92185e-10	-2.53005	3.27283e-06	-6.92185e-10	-2.55202
15510318	chr19:15510318:C:T	6.58324e-66	-2.3044	-4.09089e-09	3.97638e-06	-2.35731	-4.09089e-09
15510369	chr19:15510369:G:A	4.55057e-66	-1.70457	-0.969105	1.68443e-06	-2.05106	-1.16519
15510507	chr19:15510507:G:A	5.12766e-66	-6.92185e-10	-2.55428	3.86388e-06	-6.92185e-10	-2.38601
15510522	chr19:15510522:A:G	2.60838e-66	-1.82928	-1.40093	7.07663e-07	-2.15271	-1.93076
15510692	chr19:15510692:T:C	6.3124e-67	-2.27369	-2.37531	2.9264e-07	-2.456	-2.51049
15511208	chr19:15511208:C:A	1.51617e-66	-1.22903	-2.54372	3.98422e-07	-2.10884	-2.54908
15511324	chr19:15511324:T:C	5.49187e-66	-6.92185e-10	-2.48566	3.56446e-06	-6.92185e-10	-2.46667
15511440	chr19:15511440:C:T	5.91586e-66	-2.41129	-4.09089e-09	4.18898e-06	-2.30522	-4.09089e-09
15511715	chr19:15511715:C:T	5.96929e-66	-2.4023	-4.09089e-09	4.23472e-06	-2.29436	-4.09089e-09
15512298	chr19:15512298:C:T	5.12529e-66	-6.92185e-10	-2.55474	3.76074e-06	-6.92185e-10	-2.41306
15512829	chr19:15512829:T:C	5.52863e-66	-6.92185e-10	-2.47899	5.22825e-06	-6.92185e-10	-2.0836
15513091	chr19:15513091:G:A	4.42995e-66	-1.30171	-1.39883	2.07485e-06	-1.62959	-1.3782
15513240	chr19:15513240:T:A	1.45853e-66	-1.26519	-2.54632	3.17383e-07	-2.35406	-2.53127
15513274	chr19:15513274:C:G	5.23442e-66	-6.92185e-10	-2.53368	3.26596e-06	-6.92185e-10	-2.55413
15513366	chr19:15513366:T:A	4.99675e-67	-2.41638	-2.46635	2.85115e-07	-2.45559	-2.53695
15513370	chr19:15513370:T:A	9.76633e-66	-6.92185e-10	-1.90999	5.8385e-06	-6.92185e-10	-1.97321
15513538	chr19:15513538:T:G	5.57192e-66	-6.92185e-10	-2.47119	3.43681e-06	-6.92185e-10	-2.50314
15513743	chr19:15513743:C:T	1.1214e-65	-6.92185e-10	-1.77177	9.27106e-06	-6.92185e-10	-1.51078
15514361	chr19:15514361:T:C	4.12602e-66	-1.68034	-1.09128	1.53127e-06	-2.03323	-1.27836
15514514	chr19:15514514:C:T	1.04109e-65	-6.92185e-10	-1.84608	6.02707e-06	-6.92185e-10	-1.94142
15514610	chr19:15514610:G:T	5.85385e-66	-2.42183	-4.09089e-09	4.09547e-06	-2.3278	-4.09089e-09
15514930	chr19:15514930:C:G	3.80397e-65	-6.92185e-10	-0.550302	1.78816e-05	-6.92185e-10	-0.85391
15515606	chr19:15515606:A:C	5.60382e-66	-6.92185e-10	-2.46548	7.86661e-06	-6.92185e-10	-1.67505
15515787	chr19:15515787:G:A	1.6352e-66	-2.35903	-1.33814	6.6033e-07	-2.27128	-1.88142
15515875	chr19:15515875:C:T	1.16756e-66	-2.18287	-1.85115	1.3841e-06	-1.92278	-1.48986
15516218	chr19:15516218:C:T	6.69206e-65	-6.92185e-10	0.0145741	2.95213e-05	-6.92185e-10	-0.35257
15516280	chr19:15516280:C:T	6.5724e-65	-6.92185e-10	-0.00346831	2.89914e-05	-6.92185e-10	-0.370681
15516397	chr19:15516397:A:G	3.9087e-66	-1.57651	-1.24922	1.40267e-06	-1.94241	-1.45689
15516491	chr19:15516491:C:T	5.8886e-66	-2.41591	-4.09089e-09	3.77868e-06	-2.4083	-4.09089e-09
15516849	chr19:15516849:T:C	5.83825e-66	-2.4245	-4.09089e-09	4.07346e-06	-2.33319	-4.09089e-09
15516858	chr19:15516858:A:G	1.54298e-65	-6.92185e-10	-1.45263	8.07548e-06	-6.92185e-10	-1.64885
15516950	chr19:15516950:C:T	8.99298e-66	-6.92185e-10	-1.99249	7.64083e-06	-6.92185e-10	-1.70417
15517012	chr19:15517012:G:A	2.56973e-66	-1.8773	-1.36783	2.96089e-06	-2.0992	-0.552989
15517103	chr19:15517103:G:T	5.19965e-66	-6.92185e-10	-2.54034	3.40345e-06	-6.92185e-10	-2.51289
15517116	chr19:15517116:C:T	5.33539e-66	-6.92185e-10	-2.51457	3.36717e-06	-6.92185e-10	-2.52361
15517250	chr19:15517250:C:A	3.65943e-65	-6.92185e-10	-0.589039	9.95814e-06	-6.92185e-10	-1.43929
15517974	chr19:15517974:G:A	1.31245e-66	-2.41062	-1.50642	6.50902e-07	-2.18966	-1.97742
15518698	chr19:15518698:A:G	5.54808e-66	-6.92185e-10	-2.47548	3.29506e-06	-6.92185e-10	-2.54526
15518858	chr19:15518858:T:C	3.1529e-66	-0.553564	-2.48705	1.7202e-06	-1.02503	-2.17021
15519019	chr19:15519019:G:C	5.78446e-67	-2.25763	-2.47871	3.02953e-07	-2.42112	-2.51074
15519172	chr19:15519172:C:T	5.41356e-66	-6.92185e-10	-2.50003	3.27099e-06	-6.92185e-10	-2.55259
15519264	chr19:15519264:T:A	2.52069e-66	-1.17908	-2.08531	5.64005e-07	-2.36653	-1.94384
15519407	chr19:15519407:C:T	1.09106e-66	-1.5532	-2.54858	2.9724e-07	-2.39686	-2.55404
15519578	chr19:15519578:T:C	1.1282e-66	-1.5192	-2.54911	3.00115e-07	-2.38731	-2.55396
15519642	chr19:15519642:G:A	2.8102e-65	-6.92185e-10	-0.85309	1.21181e-05	-6.92185e-10	-1.24298
15519872	chr19:15519872:T:C	3.55189e-65	-6.92185e-10	-0.618866	2.09085e-05	-6.92185e-10	-0.697523
15520219	chr19:15520219:G:A	6.34715e-66	-6.92185e-10	-2.34093	3.53698e-06	-6.92185e-10	-2.47441
15520727	chr19:15520727:A:G	2.34227e-65	-6.92185e-10	-1.03523	6.33679e-06	-6.92185e-10	-1.89131
15521421	chr19:15521421:C:T	4.17788e-65	-6.92185e-10	-0.456543	1.94111e-05	-6.92185e-10	-0.771834
15521824	chr19:15521824:C:G	8.94593e-66	-6.92185e-10	-1.99773	7.45325e-06	-6.92185e-10	-1.72903
15521834	chr19:15521834:C:A	7.82951e-67	-1.93491	-2.49871	5.06234e-07	-2.45904	-1.9594
15521882	chr19:15521882:C:T	6.35017e-66	-6.92185e-10	-2.34045	3.53871e-06	-6.92185e-10	-2.47392
15521961	chr19:15521961:A:G	5.80511e-66	-6.92185e-10	-2.43019	3.94794e-06	-6.92185e-10	-2.36449
15522022	chr19:15522022:A:G	5.3582e-66	-6.92185e-10	-2.51031	3.26667e-06	-6.92185e-10	-2.55391
15522178	chr19:15522178:A:G	2.79723e-65	-0.857716	-4.09089e-09	1.85352e-05	-0.818007	-4.09089e-09
15522625	chr19:15522625:G:A	9.59046e-67	-1.67763	-2.55312	2.87928e-07	-2.42788	-2.55485
15522666	chr19:15522666:G:A	5.57468e-67	-2.33783	-2.43545	3.31841e-07	-2.45255	-2.38823
15522773	chr19:15522773:C:T	2.60298e-65	-6.92185e-10	-0.92969	6.81886e-06	-6.92185e-10	-1.81799
15522962	chr19:15522962:C:T	2.18796e-65	-6.92185e-10	-1.10338	1.09886e-05	-6.92185e-10	-1.34082
15523314	chr19:15523314:C:T	5.13602e-66	-6.92185e-10	-2.55265	3.66971e-06	-6.92185e-10	-2.43757
15523382	chr19:15523382:CACA:C	5.20283e-66	-6.92185e-10	-2.53973	3.28759e-06	-6.92185e-10	-2.54752
15523594	chr19:15523594:C:T	7.86579e-66	-6.92185e-10	-2.12641	4.59682e-06	-6.92185e-10	-2.21231
15523654	chr19:15523654:A:G	5.47129e-67	-2.35482	-2.43719	3.29709e-07	-2.45702	-2.3902
15524372	chr19:15524372:G:A	6.47123e-66	-6.92185e-10	-2.32157	4.89434e-06	-6.92185e-10	-2.1496
15524409	chr19:15524409:G:A	5.82109e-65	-6.92185e-10	-0.124859	2.66504e-05	-6.92185e-10	-0.454876
15525283	chr19:15525283:A:G	5.5955e-66	-6.92185e-10	-2.46697	3.3128e-06	-6.92185e-10	-2.53989
15525307	chr19:15525307:A:G	9.07082e-67	-2.32748	-1.95898	8.40559e-07	-2.15331	-1.75806
15525626	chr19:15525626:T:C	5.55406e-67	-2.33722	-2.43977	3.06813e-07	-2.45119	-2.46801
15525871	chr19:15525871:T:A	1.53434e-66	-1.21439	-2.54644	3.04851e-07	-2.38537	-2.54024
15526295	chr19:15526295:T:C	5.45435e-67	-2.35675	-2.43836	3.05627e-07	-2.45651	-2.46656
15526565	chr19:15526565:GC:G	6.82049e-66	-6.92185e-10	-2.269	3.74561e-06	-6.92185e-10	-2.4171
15526783	chr19:15526783:T:C	4.79771e-67	-2.37695	-2.54643	2.82149e-07	-2.46104	-2.54196
15526906	chr19:15526906:C:T	6.13133e-66	-6.92185e-10	-2.37552	4.0267e-06	-6.92185e-10	-2.34473
15527195	chr19:15527195:G:A	1.89514e-65	-6.92185e-10	-1.24706	1.48803e-05	-6.92185e-10	-1.03764
15527266	chr19:15527266:G:A	5.39459e-66	-6.92185e-10	-2.50354	3.41216e-06	-6.92185e-10	-2.51033
15527676	chr19:15527676:A:G	4.65165e-67	-2.39947	-2.55483	2.79912e-07	-2.4568	-2.55416
15527689	chr19:15527689:C:T	1.32393e-65	-6.92185e-10	-1.60575	4.87182e-06	-6.92185e-10	-2.15421
15527726	chr19:15527726:G:T	1.96185e-65	-6.92185e-10	-1.21246	1.55585e-05	-6.92185e-10	-0.993074
15528207	chr19:15528207:C:T	6.63121e-66	-6.92185e-10	-2.29715	3.68632e-06	-6.92185e-10	-2.43305
15528484	chr19:15528484:A:G	6.53369e-66	-6.92185e-10	-2.31196	3.6496e-06	-6.92185e-10	-2.44306
15528569	chr19:15528569:GTCT:G	6.0226e-67	-2.14744	-2.54856	2.78687e-07	-2.46227	-2.55307
15528904	chr19:15528904:A:G	6.99284e-67	-2.01878	-2.52785	2.88263e-07	-2.4611	-2.52046
15529185	chr19:15529185:A:G	3.48543e-66	-2.41987	-0.520467	2.0454e-06	-1.68224	-1.33985
15529477	chr19:15529477:G:T	6.80378e-67	-2.02086	-2.55318	2.80909e-07	-2.45592	-2.55148
15530161	chr19:15530161:G:A	1.85569e-66	-2.31913	-1.25154	5.36082e-07	-2.35499	-2.00616
15530219	chr19:15530219:C:T	5.7029e-67	-2.19642	-2.55413	2.7978e-07	-2.45801	-2.55342
15530314	chr19:15530314:C:T	9.01712e-65	-6.92185e-10	0.312778	3.62181e-05	-6.92185e-10	-0.148121
15530384	chr19:15530384:C:T	2.35152e-66	-1.58551	-1.74835	1.01404e-06	-1.75214	-1.9716
15530414	chr19:15530414:C:T	6.81519e-66	-6.92185e-10	-2.26978	4.23329e-06	-6.92185e-10	-2.2947
15531764	chr19:15531764:G:A	5.33377e-66	-6.92185e-10	-2.51487	3.26595e-06	-6.92185e-10	-2.55413
15532779	chr19:15532779:G:A	4.00437e-66	-2.2045	-0.597044	7.48096e-07	-2.45804	-1.56987
15533043	chr19:15533043:G:A	5.09178e-67	-2.35417	-2.50972	4.67998e-07	-2.08413	-2.41284
15533372	chr19:15533372:TA:T	3.81976e-65	-6.92185e-10	-0.54616	1.0563e-05	-6.92185e-10	-1.38032
15533379	chr19:15533379:A:T	3.77759e-65	-6.92185e-10	-0.557262	1.04639e-05	-6.92185e-10	-1.38974
15533441	chr19:15533441:G:A	7.70254e-66	-2.14738	-4.09089e-09	4.33797e-06	-2.27027	-4.09089e-09
15533896	chr19:15533896:G:GCTA	2.88645e-65	-0.826321	-4.09089e-09	1.98434e-05	-0.749809	-4.09089e-09
15534018	chr19:15534018:G:A	5.06822e-65	-6.92185e-10	-0.263358	2.9165e-05	-6.92185e-10	-0.364709
15534605	chr19:15534605:T:C	5.38971e-67	-2.33454	-2.47248	2.89087e-07	-2.44532	-2.53338
15534656	chr19:15534656:G:A	7.93234e-67	-1.86667	-2.5539	3.99635e-07	-2.1466	-2.50828
15534809	chr19:15534809:C:T	8.09797e-67	-1.84529	-2.55462	4.16935e-07	-2.12973	-2.48278
15534958	chr19:15534958:G:A	2.85488e-65	-6.92185e-10	-0.837319	8.73154e-06	-6.92185e-10	-1.57074
15535240	chr19:15535240:G:A	8.76215e-67	-2.45917	-1.86191	5.79424e-07	-2.44445	-1.83896
15535671	chr19:15535671:T:C	3.75549e-66	-2.42781	-0.437905	1.01582e-06	-2.4181	-1.30388
15536159	chr19:15536159:C:T	5.55404e-67	-2.42594	-2.35105	3.3665e-07	-2.40024	-2.42615
15536381	chr19:15536381:C:T	1.44968e-65	-2.0053	0.490293	1.81125e-05	-2.30201	1.46094
15536500	chr19:15536500:C:T	6.74115e-66	-6.92185e-10	-2.2807	4.21094e-06	-6.92185e-10	-2.29999
15536559	chr19:15536559:G:A	6.16894e-66	-6.92185e-10	-2.36941	3.73606e-06	-6.92185e-10	-2.41965
15536831	chr19:15536831:A:G	7.45558e-66	-6.92185e-10	-2.17997	5.05931e-06	-6.92185e-10	-2.11645
15537185	chr19:15537185:C:T	1.32226e-66	-1.40595	-2.50364	5.57642e-07	-1.80016	-2.52156
15537209	chr19:15537209:G:T	7.97438e-66	-2.1127	-4.09089e-09	4.17106e-06	-2.30951	-4.09089e-09
15537314	chr19:15537314:C:A	5.29853e-66	-6.92185e-10	-2.5215	3.99976e-06	-6.92185e-10	-2.35145
15537337	chr19:15537337:C:T	8.72518e-67	-1.98508	-2.34023	4.15956e-07	-2.06017	-2.55469
15537352	chr19:15537352:C:G	9.44533e-66	-6.92185e-10	-1.94341	7.25861e-06	-6.92185e-10	-1.75549
15537560	chr19:15537560:T:C	8.72021e-65	-6.92185e-10	0.279296	1.71807e-05	-6.92185e-10	-0.893896
15537645	chr19:15537645:A:T	5.98349e-66	-6.92185e-10	-2.39993	6.58554e-06	-6.92185e-10	-1.8528
15537909	chr19:15537909:C:G	5.2309e-66	-6.92185e-10	-2.53435	3.40419e-06	-6.92185e-10	-2.51267
15538056	chr19:15538056:G:T	8.5249e-66	-1.90201	-0.143927	1.9276e-06	-1.61626	-1.46514
15538336	chr19:15538336:G:A	1.01305e-66	-2.29409	-1.88188	1.10552e-06	-2.09054	-1.54683
15538392	chr19:15538392:A:T	7.4711e-66	-6.92185e-10	-2.17789	4.85663e-06	-6.92185e-10	-2.15734
15538482	chr19:15538482:G:A	3.61724e-66	-0.59578	-2.30744	2.93954e-06	-0.234305	-2.42512
15538635	chr19:15538635:G:A	7.70111e-66	-1.11998	-1.02759	1.53334e-05	-0.614348	-0.393301
15538723	chr19:15538723:G:A	6.00625e-66	-2.15791	-0.238225	1.34245e-06	-1.94736	-1.49583
15539354	chr19:15539354:G:A	2.15305e-66	-0.896386	-2.52566	1.82178e-06	-0.583072	-2.55479
15539451	chr19:15539451:C:T	9.66774e-66	0.256656	-2.17679	5.51912e-06	0.477876	-2.50734
15539574	chr19:15539574:C:T	3.46023e-66	-0.67565	-2.27195	2.74119e-06	-0.313918	-2.41537
15540281	chr19:15540281:G:A	7.55883e-66	-6.92185e-10	-2.16622	4.92571e-06	-6.92185e-10	-2.14321
15540471	chr19:15540471:C:T	5.584e-66	-6.92185e-10	-2.46903	3.62523e-06	-6.92185e-10	-2.44976
15540728	chr19:15540728:GCC:G	4.26071e-66	-0.408454	-2.33104	3.51452e-06	-0.037916	-2.44286
15540742	chr19:15540742:C:G	4.16425e-66	-0.418683	-2.34371	3.44577e-06	-0.0491863	-2.45135
15540864	chr19:15540864:C:T	7.56429e-66	-6.92185e-10	-2.16549	4.9067e-06	-6.92185e-10	-2.14708
15540917	chr19:15540917:T:G	7.21224e-66	-6.92185e-10	-2.21315	3.45347e-06	-6.92185e-10	-2.4983
15541605	chr19:15541605:G:T	1.00143e-65	-1.88491	-4.09089e-09	5.74814e-06	-1.9888	-4.09089e-09
15541831	chr19:15541831:G:A	2.06639e-65	-1.16055	-4.09089e-09	2.07102e-05	-0.707053	-4.09089e-09
15542187	chr19:15542187:C:T	4.56765e-66	-2.12643	-0.543507	1.12639e-06	-1.89576	-1.72291
15542337	chr19:15542337:G:C	4.14978e-66	-0.39215	-2.37373	3.39844e-06	-0.0359761	-2.47839
15542385	chr19:15542385:AT:A	3.01513e-65	-6.92185e-10	-0.782706	1.50367e-05	-6.92185e-10	-1.02719
15542389	chr19:15542389:T:C	7.23959e-66	-6.92185e-10	-2.20937	7.85373e-06	-6.92185e-10	-1.67669
15542523	chr19:15542523:A:G	5.07205e-66	-2.13139	-0.433798	1.18869e-06	-1.902	-1.66283
15542715	chr19:15542715:CT:C	8.4935e-66	-6.92185e-10	-2.04963	4.47168e-06	-6.92185e-10	-2.23992
15543023	chr19:15543023:G:A	7.72156e-66	-6.92185e-10	-2.14492	5.03129e-06	-6.92185e-10	-2.122
15543069	chr19:15543069:C:T	6.31456e-66	-2.34607	-4.09089e-09	4.24578e-06	-2.29175	-4.09089e-09
15543070	chr19:15543070:G:A	7.60904e-65	-6.92185e-10	0.14299	5.52205e-05	-6.92185e-10	0.273654
15543238	chr19:15543238:C:T	7.48279e-67	-2.00858	-2.47033	7.20195e-07	-1.8384	-2.22751
15543820	chr19:15543820:G:A	1.74627e-66	-1.82768	-1.80377	9.08706e-07	-1.59172	-2.2417
15543892	chr19:15543892:G:A	6.00448e-66	-2.39643	-4.09089e-09	3.66119e-06	-2.43989	-4.09089e-09
15544357	chr19:15544357:C:T	8.85284e-66	0.199227	-2.20742	8.84416e-06	0.885903	-2.44383
15544394	chr19:15544394:T:G	6.47089e-66	-2.32162	-4.09089e-09	4.61741e-06	-2.20785	-4.09089e-09
15544474	chr19:15544474:G:A	9.147e-65	0.327079	-4.09089e-09	6.04629e-05	0.364349	-4.09089e-09
15544499	chr19:15544499:A:G	4.87104e-67	-2.44444	-2.46377	4.20123e-07	-2.08714	-2.51775
15544846	chr19:15544846:A:T	5.35492e-66	-0.272624	-2.23829	4.41456e-06	0.114462	-2.36723
15544899	chr19:15544899:A:G	8.28407e-66	-6.92185e-10	-2.0746	4.37188e-06	-6.92185e-10	-2.26249
15544948	chr19:15544948:C:T	6.86435e-67	-2.07891	-2.48627	4.01901e-07	-2.41433	-2.2349
15545027	chr19:15545027:C:T	1.02785e-65	0.537127	-2.39601	1.14415e-05	1.2148	-2.51523
15545108	chr19:15545108:A:AT	7.69435e-67	-2.00147	-2.44956	4.38797e-07	-2.3809	-2.1805
15545234	chr19:15545234:CAT:C	3.84779e-65	-0.538848	-4.09089e-09	0.00015183	1.28508	-4.09089e-09
15545328	chr19:15545328:G:C	1.07077e-66	-2.02314	-2.09742	9.84044e-07	-2.37413	-1.37964
15545395	chr19:15545395:T:C	2.51142e-66	-0.714895	-2.55319	2.42147e-06	-0.423048	-2.43026
15545795	chr19:15545795:G:A	5.58535e-66	-6.92185e-10	-2.46879	3.97209e-06	-6.92185e-10	-2.35839
15545861	chr19:15545861:G:A	6.34933e-66	-6.92185e-10	-2.34058	3.2727e-06	-6.92185e-10	-2.55206
15545873	chr19:15545873:G:C	1.33942e-65	-6.92185e-10	-1.59411	7.47045e-06	-6.92185e-10	-1.72673
15546302	chr19:15546302:G:A	8.48185e-66	0.478547	-2.52955	2.33122e-05	1.89879	-2.48749
15546601	chr19:15546601:C:T	9.91475e-66	-0.151623	-1.74329	2.76197e-06	-0.322763	-2.39897
15546614	chr19:15546614:ACTAAT:A	1.33688e-65	-6.92185e-10	-1.59601	2.58672e-05	-6.92185e-10	-0.484705
15546963	chr19:15546963:G:A	1.08357e-65	0.180952	-1.98704	3.40073e-06	-0.0165289	-2.49716
15547228	chr19:15547228:T:C	1.41426e-66	-2.14436	-1.69797	1.69771e-06	-2.27933	-0.92907
15547282	chr19:15547282:T:C	8.98787e-66	-6.92185e-10	-1.99306	1.03999e-05	-6.92185e-10	-1.39589
15547771	chr19:15547771:C:T	2.87145e-65	-6.92185e-10	-0.83153	2.01719e-05	-6.92185e-10	-0.733391
15547777	chr19:15547777:G:T	7.52632e-66	-6.92185e-10	-2.17053	5.27218e-06	-6.92185e-10	-2.07524
15548660	chr19:15548660:A:G	6.18888e-66	-6.92185e-10	-2.36618	3.84969e-06	-6.92185e-10	-2.38969
15548766	chr19:15548766:G:A	5.14077e-66	-6.92185e-10	-2.55173	3.27121e-06	-6.92185e-10	-2.55252
15548949	chr19:15548949:G:A	5.14077e-66	-6.92185e-10	-2.55173	3.27121e-06	-6.92185e-10	-2.55252
15549286	chr19:15549286:G:T	7.51928e-66	-6.92185e-10	-2.17146	5.26252e-06	-6.92185e-10	-2.07707
15549488	chr19:15549488:AT:A	7.98113e-66	-6.92185e-10	-2.11185	5.27981e-06	-6.92185e-10	-2.07379
15549773	chr19:15549773:C:T	1.39528e-65	-6.92185e-10	-1.55325	6.54149e-06	-6.92185e-10	-1.85952
15550134	chr19:15550134:T:C	5.77187e-66	-6.92185e-10	-2.43594	3.62904e-06	-6.92185e-10	-2.44871
15550368	chr19:15550368:T:A	1.23664e-66	-2.45777	-1.51876	4.8802e-07	-2.45976	-1.99532
15551065	chr19:15551065:A:G	1.69635e-66	-1.88253	-1.77792	4.5366e-07	-2.16452	-2.36356
15551388	chr19:15551388:A:C	1.49618e-65	-6.92185e-10	-1.48343	3.03241e-05	-6.92185e-10	-0.325737
15551497	chr19:15551497:G:A	7.13522e-66	-6.92185e-10	-2.22389	4.00337e-06	-6.92185e-10	-2.35054
15551561	chr19:15551561:C:A	5.1454e-66	-6.92185e-10	-2.55083	3.30153e-06	-6.92185e-10	-2.54329
15551615	chr19:15551615:G:A	1.38988e-65	-6.92185e-10	-1.55713	6.52266e-06	-6.92185e-10	-1.8624
15551733	chr19:15551733:C:A	9.16297e-67	-2.45782	-1.81853	3.95964e-07	-2.45932	-2.20479
15551758	chr19:15551758:C:CTCAGGCCCCGCCCTTCTGGA	1.05286e-65	-6.92185e-10	-1.83484	5.96069e-06	-6.92185e-10	-1.95249
15552490	chr19:15552490:A:AG	6.5587e-66	-6.92185e-10	-2.30814	4.46774e-06	-6.92185e-10	-2.2408
15552616	chr19:15552616:C:T	5.4867e-66	-6.92185e-10	-2.48661	3.28782e-06	-6.92185e-10	-2.54746
15552776	chr19:15552776:G:A	5.45475e-65	-6.92185e-10	-0.189861	0.000119729	-6.92185e-10	1.04755
15552820	chr19:15552820:T:A	5.15226e-66	-6.92185e-10	-2.5495	3.39097e-06	-6.92185e-10	-2.51656
15552828	chr19:15552828:G:A	1.02066e-66	-2.4379	-1.73058	6.32385e-07	-2.29412	-1.90181
15552839	chr19:15552839:C:A	1.07016e-65	-1.81854	-4.09089e-09	6.38674e-06	-1.88346	-4.09089e-09
15552932	chr19:15552932:A:G	3.16782e-65	-6.92185e-10	-0.733305	2.64789e-05	-6.92185e-10	-0.461331
15553197	chr19:15553197:A:G	2.29974e-65	-6.92185e-10	-1.05355	1.54312e-05	-6.92185e-10	-1.00129
15553350	chr19:15553350:G:A	1.20329e-65	-6.92185e-10	-1.70129	7.46376e-06	-6.92185e-10	-1.72762
15553615	chr19:15553615:A:C	9.52107e-66	-1.93542	-4.09089e-09	6.68159e-06	-1.83832	-4.09089e-09
15553661	chr19:15553661:A:G	6.49906e-67	-2.17826	-2.4416	3.04779e-07	-2.40591	-2.51993
15553842	chr19:15553842:C:T	1.24235e-66	-2.16839	-1.80353	4.47501e-07	-2.39982	-2.14193
15554315	chr19:15554315:T:A	2.2054e-65	-1.09544	-4.09089e-09	5.11417e-06	-2.10566	-4.09089e-09
15554723	chr19:15554723:C:T	2.75955e-65	-6.92185e-10	-0.871281	1.87352e-05	-6.92185e-10	-0.807278
15555412	chr19:15555412:C:T	2.17002e-65	-6.92185e-10	-1.11161	1.42606e-05	-6.92185e-10	-1.08018
15555417	chr19:15555417:G:A	7.11855e-67	-2.08306	-2.44575	3.19171e-07	-2.35743	-2.52228
15555458	chr19:15555458:T:C	9.54989e-67	-2.45478	-1.78021	8.49865e-07	-2.4532	-1.44715
15556680	chr19:15556680:G:A	9.40317e-66	-1.94789	-4.09089e-09	7.76058e-06	-1.68862	-4.09089e-09
15556773	chr19:15556773:AGAG:A	1.41963e-65	-6.92185e-10	-1.53595	9.67289e-06	-6.92185e-10	-1.46835
15556849	chr19:15556849:G:C	8.23414e-66	-2.08064	-4.09089e-09	5.44134e-06	-2.04365	-4.09089e-09
15556998	chr19:15556998:G:T	2.53093e-65	-6.92185e-10	-0.957761	2.37574e-05	-6.92185e-10	-0.569788
15557024	chr19:15557024:T:C	5.50927e-66	-6.92185e-10	-2.4825	3.54049e-06	-6.92185e-10	-2.47342
15557329	chr19:15557329:G:A	1.18184e-66	-2.4129	-1.60896	5.73209e-07	-2.35638	-1.9378
15557348	chr19:15557348:TA:T	5.51366e-67	-2.41645	-2.36784	3.35338e-07	-2.35246	-2.47784
15557567	chr19:15557567:G:A	2.53093e-65	-6.92185e-10	-0.957761	2.37574e-05	-6.92185e-10	-0.569788
15558205	chr19:15558205:A:T	1.17997e-66	-2.43786	-1.58559	6.02845e-07	-2.30956	-1.93422
15558357	chr19:15558357:T:C	3.05943e-65	-6.92185e-10	-0.768119	3.04699e-05	-6.92185e-10	-0.320941
15558418	chr19:15558418:T:C	1.79214e-66	-2.3755	-1.23002	9.67478e-07	-2.4092	-1.36154
15558446	chr19:15558446:C:T	1.36776e-65	-6.92185e-10	-1.57317	9.43009e-06	-6.92185e-10	-1.49377
15558471	chr19:15558471:G:A	8.21372e-66	-2.08313	-4.09089e-09	4.95401e-06	-2.13748	-4.09089e-09
15558519	chr19:15558519:A:G	1.13846e-66	-2.42375	-1.63551	5.61844e-07	-2.33857	-1.97564
15558722	chr19:15558722:G:A	5.35097e-67	-2.39798	-2.41626	3.17159e-07	-2.37286	-2.51317
15558876	chr19:15558876:G:A	1.5417e-65	-6.92185e-10	-1.45346	1.06599e-05	-6.92185e-10	-1.37119
15559181	chr19:15559181:A:G	5.89931e-67	-2.44621	-2.27047	3.56679e-07	-2.28552	-2.48308
15559833	chr19:15559833:T:A	4.28063e-65	-0.432248	-4.09089e-09	2.92982e-05	-0.360156	-4.09089e-09
15560252	chr19:15560252:T:C	2.03388e-65	-6.92185e-10	-1.1764	1.76644e-05	-6.92185e-10	-0.866127
15560390	chr19:15560390:T:C	5.24226e-66	-6.92185e-10	-2.53218	3.31444e-06	-6.92185e-10	-2.53939
15560602	chr19:15560602:T:C	2.28319e-65	-1.34547	0.284693	6.48938e-06	-1.59226	-0.275252
15560642	chr19:15560642:T:C	8.4616e-67	-2.42711	-1.92887	4.27499e-07	-2.32157	-2.26592
15560714	chr19:15560714:T:C	2.99276e-66	-0.857809	-2.23493	2.03946e-06	-0.538576	-2.48642
15560727	chr19:15560727:G:A	5.68216e-67	-2.44158	-2.3126	3.46151e-07	-2.29648	-2.50208
15560936	chr19:15560936:C:T	4.72619e-67	-2.40977	-2.52862	3.11955e-07	-2.35095	-2.55163
15561161	chr19:15561161:T:C	5.37107e-66	-6.92185e-10	-2.5079	3.54285e-06	-6.92185e-10	-2.47275
15561254	chr19:15561254:C:T	5.75077e-65	-1.06313	0.92612	1.40741e-05	-1.37644	0.283093
15561308	chr19:15561308:A:G	9.7312e-67	-2.43822	-1.77796	4.85104e-07	-2.29593	-2.16515
15561382	chr19:15561382:G:A	6.9698e-65	-6.92185e-10	0.0552388	0.000255987	-6.92185e-10	1.80745
15561455	chr19:15561455:C:A	6.82859e-67	-2.39363	-2.17677	3.50994e-07	-2.33331	-2.45135
15561456	chr19:15561456:A:G	6.68317e-67	-2.41704	-2.17488	3.65021e-07	-2.296	-2.44948
15561469	chr19:15561469:G:A	9.83604e-67	-2.40793	-1.79753	4.60629e-07	-2.30327	-2.20958
15561589	chr19:15561589:C:T	1.08776e-66	-2.40899	-1.69581	4.92387e-07	-2.30082	-2.14535
15561590	chr19:15561590:G:A	6.81465e-66	-2.26986	-4.09089e-09	4.13116e-06	-2.31912	-4.09089e-09
15561785	chr19:15561785:C:T	9.22455e-66	-6.92185e-10	-1.96706	4.94658e-06	-6.92185e-10	-2.13898
15561871	chr19:15561871:T:A	6.96896e-67	-2.36755	-2.1825	2.96314e-07	-2.40957	-2.54444
15561948	chr19:15561948:C:T	2.44499e-66	-2.34043	-0.954461	4.43982e-06	-2.43791	0.190845
15561953	chr19:15561953:C:T	7.34275e-67	-2.3583	-2.1395	3.49477e-07	-2.36795	-2.42105
15562238	chr19:15562238:A:T	6.98136e-67	-2.36111	-2.18717	2.97524e-07	-2.40445	-2.54549
15562325	chr19:15562325:A:T	5.90479e-67	-2.23501	-2.48074	1.51277e-06	-1.13595	-2.18778
15562565	chr19:15562565:C:T	5.28788e-67	-2.32402	-2.50208	3.23963e-07	-2.42311	-2.4417
15562602	chr19:15562602:C:T	1.42465e-65	-6.92185e-10	-1.53242	1.02863e-05	-6.92185e-10	-1.40687
15562875	chr19:15562875:G:A	8.00665e-67	-2.29704	-2.11421	7.45897e-07	-2.46147	-1.56938
15563103	chr19:15563103:A:G	7.76186e-66	-6.92185e-10	-2.13971	5.37997e-06	-6.92185e-10	-2.055
15563170	chr19:15563170:A:G	8.84033e-66	-2.41623	0.406619	1.75814e-06	-2.45136	-0.722065
15563464	chr19:15563464:C:T	5.16894e-66	-6.92185e-10	-2.54626	3.2655e-06	-6.92185e-10	-2.55427
15563492	chr19:15563492:C:A	7.80919e-66	-6.92185e-10	-2.13363	5.27978e-06	-6.92185e-10	-2.0738
15563775	chr19:15563775:A:T	2.45792e-66	-1.2193	-2.07032	3.53891e-06	-0.691413	-1.78245
15563819	chr19:15563819:C:T	6.88652e-65	-6.92185e-10	0.0432182	5.62295e-05	-6.92185e-10	0.291761
15564956	chr19:15564956:G:A	7.48328e-67	-2.39241	-2.08644	3.05847e-07	-2.44904	-2.47331
15564977	chr19:15564977:C:G	6.5848e-66	-6.92185e-10	-2.30417	3.7652e-06	-6.92185e-10	-2.41188
15565003	chr19:15565003:T:C	3.11727e-66	-1.17071	-1.88127	4.81176e-06	-0.617918	-1.5487
15565166	chr19:15565166:C:T	1.26126e-65	-6.92185e-10	-1.65423	1.0392e-05	-6.92185e-10	-1.39664
15565251	chr19:15565251:C:T	6.13429e-66	-6.92185e-10	-2.37504	3.49905e-06	-6.92185e-10	-2.48519
15565577	chr19:15565577:C:T	1.83414e-66	-2.41186	-1.1705	4.89358e-07	-2.45353	-1.99881
15565652	chr19:15565652:T:C	1.70783e-66	-2.38838	-1.26533	4.66662e-07	-2.44201	-2.05782
15565715	chr19:15565715:C:T	1.54148e-66	-2.44984	-1.30635	4.71101e-07	-2.46279	-2.02758
15565800	chr19:15565800:C:T	1.22761e-66	-2.41958	-1.56429	3.70833e-07	-2.45535	-2.27434
15565901	chr19:15565901:G:T	3.11396e-65	-6.92185e-10	-0.750451	1.02061e-05	-6.92185e-10	-1.4147
15566113	chr19:15566113:C:A	1.37803e-65	-1.70906	0.143361	5.72485e-06	-0.904259	-1.08861
15566122	chr19:15566122:CT:C	1.30167e-65	-1.66866	0.0459612	5.72447e-06	-0.844255	-1.14867
15566148	chr19:15566148:A:G	8.07512e-66	-1.81101	-0.289133	3.78415e-06	-1.05695	-1.34991
15566510	chr19:15566510:T:C	5.26226e-67	-2.27717	-2.55379	5.30129e-07	-1.81771	-2.5546
15566538	chr19:15566538:T:C	6.37321e-67	-2.45282	-2.1866	5.42675e-07	-2.45544	-1.89348
15566899	chr19:15566899:G:A	1.21133e-65	-0.80361	-0.891015	2.43915e-06	-1.91773	-0.9283
15567043	chr19:15567043:T:C	1.79466e-65	-6.92185e-10	-1.30153	9.76934e-06	-6.92185e-10	-1.45843
15567053	chr19:15567053:G:A	1.30803e-65	-6.92185e-10	-1.61783	5.73726e-06	-6.92185e-10	-1.9907
15567206	chr19:15567206:C:T	4.27543e-65	1.37497	-1.80844	1.87561e-05	1.39186	-2.19802
15567368	chr19:15567368:G:A	9.26449e-67	-1.85139	-2.41394	3.57742e-07	-2.29977	-2.46585
15567385	chr19:15567385:AG:A	6.06215e-66	-2.38687	-4.09089e-09	3.59006e-06	-2.45951	-4.09089e-09
15567796	chr19:15567796:T:G	5.31646e-66	-6.92185e-10	-2.51812	3.42814e-06	-6.92185e-10	-2.50566
15568034	chr19:15568034:T:G	5.65462e-66	-0.492767	-1.96369	4.07541e-06	-0.715691	-1.61702
15568083	chr19:15568083:T:C	1.00028e-66	-2.14469	-2.04396	4.83897e-07	-2.41759	-2.04597
15568295	chr19:15568295:C:T	8.42096e-66	-6.92185e-10	-2.05821	3.64315e-06	-6.92185e-10	-2.44483
15568305	chr19:15568305:G:A	2.27693e-64	0.350636	0.88843	0.000506737	-0.00709151	2.4974
15568321	chr19:15568321:G:A	5.49671e-66	-6.92185e-10	-2.48478	3.39986e-06	-6.92185e-10	-2.51394
15568767	chr19:15568767:C:T	9.93251e-66	-0.506379	-1.38674	7.53817e-06	-0.723145	-0.994555
15568838	chr19:15568838:T:C	9.92351e-66	-0.452451	-1.44157	7.426e-06	-0.671354	-1.06134
15568861	chr19:15568861:G:A	6.05209e-66	-2.38853	-4.09089e-09	4.44712e-06	-2.24542	-4.09089e-09
15568891	chr19:15568891:C:A	8.83804e-66	-0.449399	-1.56047	6.45203e-06	-0.670322	-1.20296
15568913	chr19:15568913:C:T	8.67957e-66	-0.503356	-1.5246	6.53017e-06	-0.723967	-1.13728
15569067	chr19:15569067:C:T	1.04428e-65	-0.424989	-1.41803	7.83118e-06	-0.643378	-1.03619
15569068	chr19:15569068:A:G	9.97209e-66	-0.447319	-1.44182	7.46411e-06	-0.665286	-1.06229
15569601	chr19:15569601:T:C	9.1089e-66	-0.491695	-1.48799	6.98486e-06	-0.704895	-1.08904
15569639	chr19:15569639:A:G	9.02425e-66	-0.473693	-1.51532	6.85453e-06	-0.68874	-1.12403
15569662	chr19:15569662:G:C	1.00728e-65	-0.462782	-1.41631	7.60969e-06	-0.67895	-1.02931
15569712	chr19:15569712:A:C	7.99684e-66	-0.502525	-1.60736	6.02399e-06	-0.763271	-1.17866
15570012	chr19:15570012:TG:T	1.31748e-65	-0.485461	-1.12516	1.01532e-05	-0.677256	-0.742636
15570156	chr19:15570156:A:T	1.37189e-65	-0.456615	-1.11354	1.05639e-05	-0.650734	-0.729507
15570218	chr19:15570218:G:A	7.37383e-66	-6.92185e-10	-2.19099	3.4363e-06	-6.92185e-10	-2.50329
15570258	chr19:15570258:G:A	6.0975e-65	1.75116	-1.82962	2.99964e-05	1.84247	-2.17907
15570333	chr19:15570333:G:T	2.74623e-64	0.429806	0.996662	0.000616896	0.0564148	2.6306
15570960	chr19:15570960:C:T	1.41671e-65	-0.446277	-1.09173	1.09443e-05	-0.633549	-0.711316
15570970	chr19:15570970:T:C	1.18587e-65	-0.602729	-1.11315	9.29743e-06	-0.783265	-0.724677
15571092	chr19:15571092:G:A	1.04226e-65	-0.554255	-1.2907	8.30648e-06	-0.732195	-0.88845
15571093	chr19:15571093:C:G	4.44987e-67	-2.45413	-2.54452	3.08115e-07	-2.37595	-2.53901
15571169	chr19:15571169:G:A	1.42684e-65	-0.420537	-1.11035	1.17519e-05	-0.602443	-0.671226
15571328	chr19:15571328:TATCTATCTATCTATCTATCTATCTA:T	7.61357e-66	-2.159	-4.09089e-09	4.5843e-06	-2.21504	-4.09089e-09
15571332	chr19:15571332:TATCTATCTATCTATCTATCTA:T	8.66812e-67	-2.46152	-1.87034	8.84503e-07	-2.4619	-1.39851
15571500	chr19:15571500:C:CTAT	1.03612e-65	-6.92185e-10	-1.85086	7.34123e-06	-6.92185e-10	-1.74417
15571680	chr19:15571680:G:A	3.41559e-65	-6.92185e-10	-0.657998	1.46241e-05	-6.92185e-10	-1.05501
15571734	chr19:15571734:A:T	6.14871e-66	-6.92185e-10	-2.37269	5.37939e-06	-6.92185e-10	-2.0551
15571849	chr19:15571849:C:T	5.82921e-66	-6.92185e-10	-2.42605	3.26353e-06	-6.92185e-10	-2.55487
15571854	chr19:15571854:A:G	1.59468e-65	0.249353	-1.66903	1.01032e-05	0.118083	-1.54291
15571908	chr19:15571908:A:C	6.19507e-66	-0.276835	-2.08834	4.58423e-06	-0.564288	-1.65077
15571983	chr19:15571983:T:C	3.41638e-66	-0.405498	-2.55485	1.63903e-06	-0.696928	-2.54665
15572028	chr19:15572028:G:A	1.46623e-65	-6.92185e-10	-1.50365	1.44093e-05	-6.92185e-10	-1.06981
15572099	chr19:15572099:T:C	1.25759e-66	-2.3369	-1.62284	9.4734e-07	-2.4001	-1.39168
15572267	chr19:15572267:A:G	4.38632e-67	-2.45885	-2.55418	3.53825e-07	-2.43804	-2.3386
15572349	chr19:15572349:C:G	8.24622e-66	-2.07918	-4.09089e-09	4.71458e-06	-2.18702	-4.09089e-09
15572417	chr19:15572417:T:C	9.62692e-66	0.406825	-2.33119	4.79176e-06	0.105624	-2.27641
15572509	chr19:15572509:A:G	2.49537e-65	-6.92185e-10	-0.971911	2.6441e-05	-6.92185e-10	-0.462764
15572578	chr19:15572578:T:C	1.06663e-66	-1.98381	-2.14062	7.51162e-07	-2.0845	-1.93931
15572790	chr19:15572790:T:C	3.74856e-65	-0.18732	-0.377657	5.57668e-05	-0.293955	0.577454
15572834	chr19:15572834:C:T	1.04158e-66	-1.98297	-2.16523	7.3134e-07	-2.08295	-1.9676
15572884	chr19:15572884:G:A	3.30622e-65	-0.219838	-0.470705	4.80812e-05	-0.3268	0.462011
15573059	chr19:15573059:T:C	6.43878e-65	-0.0240081	-4.09089e-09	3.60679e-05	-0.152278	-4.09089e-09
15573081	chr19:15573081:G:A	1.12086e-66	-1.94598	-2.12886	7.86037e-07	-2.05505	-1.92338
15573087	chr19:15573087:T:C	2.94708e-65	-0.283301	-0.52223	4.25585e-05	-0.387944	0.401143
15573101	chr19:15573101:G:A	3.89521e-65	-0.230003	-0.296595	4.83296e-05	-0.339067	0.479431
15573104	chr19:15573104:C:T	7.4388e-66	-6.92185e-10	-2.18222	4.30163e-06	-6.92185e-10	-2.27869
15573159	chr19:15573159:A:G	9.46302e-66	0.424009	-2.36555	4.62132e-06	0.109498	-2.3165
15573279	chr19:15573279:A:G	9.44073e-67	-2.05943	-2.18705	6.65851e-07	-2.15142	-1.99295
15573282	chr19:15573282:G:A	7.99502e-66	0.229471	-2.33958	3.9927e-06	-0.0651823	-2.28803
15573297	chr19:15573297:G:A	6.06425e-66	-2.38652	-4.09089e-09	4.6011e-06	-2.21139	-4.09089e-09
15573310	chr19:15573310:C:T	1.04474e-66	-1.98554	-2.15962	7.3489e-07	-2.08621	-1.95951
15573321	chr19:15573321:GA:G	1.03901e-66	-1.97841	-2.17226	7.29618e-07	-2.07991	-1.973
15573328	chr19:15573328:T:C	8.68626e-66	-6.92185e-10	-2.02719	4.42399e-06	-6.92185e-10	-2.25064
15573358	chr19:15573358:A:G	1.04941e-66	-1.97534	-2.16537	7.36766e-07	-2.07709	-1.96608
15573421	chr19:15573421:T:G	1.08128e-66	-1.96799	-2.1428	7.62763e-07	-2.07075	-1.93774
15573561	chr19:15573561:C:T	9.86572e-67	-1.95657	-2.24588	6.74454e-07	-2.05862	-2.07291
15573642	chr19:15573642:G:A	5.4375e-66	-6.92185e-10	-2.49561	3.50998e-06	-6.92185e-10	-2.48207
15573936	chr19:15573936:T:C	4.44362e-67	-2.45192	-2.54813	3.57746e-07	-2.4625	-2.30312
15574269	chr19:15574269:C:T	1.13752e-66	-2.00944	-2.05064	8.17731e-07	-2.10698	-1.83192
15574465	chr19:15574465:A:G	5.29949e-66	-6.92185e-10	-2.52132	3.43223e-06	-6.92185e-10	-2.50447
15574769	chr19:15574769:A:C	1.6873e-65	-6.92185e-10	-1.36322	7.6417e-06	-6.92185e-10	-1.70406
15574943	chr19:15574943:T:G	1.10823e-66	-2.01811	-2.06806	7.88182e-07	-2.12213	-1.85358
15574952	chr19:15574952:T:C	1.20044e-65	-6.92185e-10	-1.70366	5.75892e-06	-6.92185e-10	-1.98693
15575013	chr19:15575013:C:T	1.14407e-66	-1.9925	-2.06183	8.19514e-07	-2.09212	-1.8446
15575188	chr19:15575188:G:A	8.33865e-67	-2.16043	-2.21019	4.05549e-07	-2.41303	-2.22717
15575307	chr19:15575307:G:A	7.2602e-66	-6.92185e-10	-2.20652	3.95146e-06	-6.92185e-10	-2.3636
15575386	chr19:15575386:A:T	7.59052e-66	-6.92185e-10	-2.16203	4.50158e-06	-6.92185e-10	-2.23325
15575462	chr19:15575462:C:T	1.24994e-64	2.46389	-1.82456	1.1066e-05	1.03816	-2.37196
15575613	chr19:15575613:C:G	7.50527e-66	-6.92185e-10	-2.17333	4.34384e-06	-6.92185e-10	-2.26892
15575854	chr19:15575854:C:T	7.59333e-66	-6.92185e-10	-2.16166	5.18697e-06	-6.92185e-10	-2.09153
15575895	chr19:15575895:G:C	1.07295e-66	-1.91625	-2.20226	7.31088e-07	-2.02082	-2.03008
15576271	chr19:15576271:G:A	6.14781e-67	-2.24391	-2.43152	3.05247e-07	-2.39051	-2.53381
15576913	chr19:15576913:G:A	5.38209e-66	-6.92185e-10	-2.50586	3.49632e-06	-6.92185e-10	-2.48597
15577127	chr19:15577127:G:A	1.17037e-65	-6.92185e-10	-1.72902	7.82087e-06	-6.92185e-10	-1.68088
15577212	chr19:15577212:G:A	7.97671e-66	-6.92185e-10	-2.11241	4.51785e-06	-6.92185e-10	-2.22964
15577234	chr19:15577234:C:T	1.32377e-66	-2.2705	-1.63795	5.91579e-07	-2.41812	-1.84452
15577238	chr19:15577238:G:T	3.0637e-66	-1.50888	-1.56043	1.27654e-06	-1.60367	-1.88986
15577442	chr19:15577442:T:A	1.32737e-66	-1.58263	-2.3231	1.21184e-06	-2.15842	-1.38712
15577474	chr19:15577474:C:A	8.20957e-66	-6.92185e-10	-2.08363	7.44035e-06	-6.92185e-10	-1.73076
15577903	chr19:15577903:T:C	4.85711e-65	2.16655	-2.47246	5.59042e-06	0.505322	-2.52195
15578135	chr19:15578135:T:C	6.31957e-66	-6.92185e-10	-2.34528	4.4547e-06	-6.92185e-10	-2.24372
15578267	chr19:15578267:C:T	6.4502e-66	-6.92185e-10	-2.32482	5.11837e-06	-6.92185e-10	-2.10484
15578939	chr19:15578939:C:A	6.20095e-66	-6.92185e-10	-2.36423	4.34899e-06	-6.92185e-10	-2.26774
15579035	chr19:15579035:T:G	1.45617e-65	-6.92185e-10	-1.51054	1.02939e-05	-6.92185e-10	-1.40613
15579128	chr19:15579128:T:C	5.12762e-66	-6.92185e-10	-2.55429	3.2697e-06	-6.92185e-10	-2.55298
15579170	chr19:15579170:C:A	1.44442e-64	3.26077	-2.47682	1.40612e-05	1.41131	-2.50557
15579375	chr19:15579375:T:C	1.14112e-65	-1.75433	-4.09089e-09	8.12729e-06	-1.64245	-4.09089e-09
15579551	chr19:15579551:G:A	8.24299e-66	-6.92185e-10	-2.07957	7.42208e-06	-6.92185e-10	-1.73322
15579594	chr19:15579594:T:C	5.58946e-64	4.5004	-2.36328	4.06264e-05	2.51965	-2.55292
15579599	chr19:15579599:T:C	1.14076e-63	5.18253	-2.33201	7.11063e-05	3.07583	-2.54933
15579754	chr19:15579754:C:T	8.01024e-67	-1.85644	-2.55436	4.95781e-07	-2.23604	-2.20326
15580259	chr19:15580259:A:G	6.68265e-64	4.49944	-2.18369	4.11281e-05	2.48327	-2.50426
15580399	chr19:15580399:A:G	2.55106e-65	-6.92185e-10	-0.949837	2.71203e-05	-6.92185e-10	-0.437399
15580420	chr19:15580420:C:T	7.78962e-66	-6.92185e-10	-2.13614	4.50189e-06	-6.92185e-10	-2.23318
15580422	chr19:15580422:T:C	6.52812e-66	-6.92185e-10	-2.31281	5.20422e-06	-6.92185e-10	-2.08821
15580477	chr19:15580477:T:G	8.03902e-66	-6.92185e-10	-2.10463	4.63414e-06	-6.92185e-10	-2.20423
15580488	chr19:15580488:G:A	6.1947e-66	-6.92185e-10	-2.36524	4.34695e-06	-6.92185e-10	-2.26821
15580658	chr19:15580658:C:T	1.06759e-66	-1.57495	-2.54858	5.58674e-07	-2.05723	-2.26264
15580958	chr19:15580958:T:C	1.2455e-66	-1.68544	-2.28396	1.54737e-06	-1.88741	-1.41372
15580965	chr19:15580965:A:C	8.36873e-66	-6.92185e-10	-2.06443	4.80103e-06	-6.92185e-10	-2.16885
15581362	chr19:15581362:C:T	1.4354e-66	-1.89359	-1.9339	2.70546e-06	-2.10586	-0.636545
15581400	chr19:15581400:T:G	1.99963e-65	-6.92185e-10	-1.19338	2.22885e-05	-6.92185e-10	-0.633609
15581607	chr19:15581607:G:A	5.51972e-66	-6.92185e-10	-2.4806	3.34323e-06	-6.92185e-10	-2.53074
15582243	chr19:15582243:A:G	1.22256e-63	5.19895	-2.27918	0.00185358	6.2919	-2.5047
15582340	chr19:15582340:T:C	8.07481e-67	-2.4411	-1.96167	4.58233e-07	-2.43414	-2.08391
15582436	chr19:15582436:C:T	8.38826e-67	-2.40482	-1.95987	4.5389e-07	-2.45702	-2.07056
15582479	chr19:15582479:T:C	6.78697e-67	-2.13294	-2.44357	3.27409e-07	-2.31799	-2.53624
15582691	chr19:15582691:T:C	9.63472e-66	0.398215	-2.32177	6.52723e-06	0.0311202	-1.89282
15582812	chr19:15582812:T:G	1.06391e-66	-1.57445	-2.55253	5.78866e-07	-2.06937	-2.215
15582896	chr19:15582896:C:G	5.52663e-67	-2.26098	-2.52096	3.24962e-07	-2.38971	-2.47201
15583049	chr19:15583049:C:A	2.72641e-64	3.67027	-2.25105	2.02569e-05	1.80385	-2.53304
15583109	chr19:15583109:C:T	6.58709e-67	-2.16133	-2.44507	3.21885e-07	-2.3344	-2.53684
15583245	chr19:15583245:C:A	6.43751e-65	-0.319333	0.295128	0.000121223	-0.375859	1.43581
15583357	chr19:15583357:C:T	9.50597e-67	-2.45397	-1.78562	5.72125e-07	-2.41201	-1.88407
15583672	chr19:15583672:C:T	8.39663e-66	-6.92185e-10	-2.0611	4.87621e-06	-6.92185e-10	-2.15331
15584218	chr19:15584218:G:A	5.36865e-66	-6.92185e-10	-2.50836	4.11497e-06	-6.92185e-10	-2.32305
15584237	chr19:15584237:C:G	1.12522e-64	2.8175	-2.28329	9.78535e-06	1.0939	-2.5507
15584289	chr19:15584289:T:C	5.27263e-66	-6.92185e-10	-2.5264	3.26623e-06	-6.92185e-10	-2.55404
15584290	chr19:15584290:T:G	8.36314e-67	-2.44924	-1.91844	4.74376e-07	-2.4217	-2.06174
15584311	chr19:15584311:T:A	5.54997e-67	-2.25711	-2.52062	3.25861e-07	-2.38746	-2.4715
15584431	chr19:15584431:C:A	6.33583e-67	-2.16891	-2.47639	3.15942e-07	-2.34213	-2.54775
15584456	chr19:15584456:A:C	4.83813e-65	-0.295435	-0.0143843	8.90472e-05	-0.349991	1.10148
15584616	chr19:15584616:G:T	1.31678e-66	-1.36256	-2.55118	4.97771e-07	-1.98036	-2.45494
15584665	chr19:15584665:C:T	2.33469e-64	3.70026	-2.43614	2.34633e-05	1.90276	-2.485
15584886	chr19:15584886:AGTATTTCT:A	1.11614e-66	-1.78732	-2.29173	4.37604e-07	-2.07521	-2.48891
15585466	chr19:15585466:C:T	6.54369e-67	-2.12733	-2.48569	3.24315e-07	-2.31422	-2.5495
15585691	chr19:15585691:G:C	8.52451e-67	-1.80544	-2.54313	4.66336e-07	-1.96941	-2.53112
15585692	chr19:15585692:C:A	5.41395e-66	-6.92185e-10	-2.49995	3.52977e-06	-6.92185e-10	-2.47645
15585705	chr19:15585705:C:T	1.59824e-65	-6.92185e-10	-1.41744	8.52975e-06	-6.92185e-10	-1.59412
15585748	chr19:15585748:G:A	1.07907e-65	0.159115	-1.96936	3.83023e-06	-0.761544	-1.63321
15586172	chr19:15586172:G:A	1.23365e-64	3.06762	-2.4414	1.32458e-05	1.3409	-2.4949
15586618	chr19:15586618:T:C	1.00985e-64	2.94214	-2.5161	1.15612e-05	1.25127	-2.5413
15586834	chr19:15586834:C:G	6.05912e-66	-6.92185e-10	-2.38737	5.35473e-06	-6.92185e-10	-2.0597
15587030	chr19:15587030:T:A	1.85579e-65	-6.92185e-10	-1.26804	9.85834e-06	-6.92185e-10	-1.44936
15587052	chr19:15587052:C:A	4.46366e-66	-0.288182	-2.40478	1.55635e-06	-1.07843	-2.21691
15587232	chr19:15587232:G:A	5.53856e-66	-6.92185e-10	-2.4772	3.31348e-06	-6.92185e-10	-2.53968
15587375	chr19:15587375:T:C	4.96563e-66	-0.102859	-2.48353	2.19513e-06	-0.400444	-2.551
15587471	chr19:15587471:C:T	7.05679e-67	-2.41973	-2.11779	1.02101e-06	-1.89596	-1.82092
15587544	chr19:15587544:C:T	3.36863e-64	4.04112	-2.41037	0.000615328	5.08587	-2.40139
15587557	chr19:15587557:T:C	5.00801e-67	-2.43074	-2.44974	6.4063e-07	-1.92751	-2.25547
15587587	chr19:15587587:C:T	5.80432e-67	-2.20755	-2.52536	5.63803e-07	-2.29088	-2.01985
15587663	chr19:15587663:A:T	3.25403e-64	4.09378	-2.49764	0.000597859	5.14055	-2.48487
15587885	chr19:15587885:C:T	1.01003e-66	-2.37897	-1.79998	5.17067e-07	-2.46193	-1.93534
15587900	chr19:15587900:C:T	1.26107e-66	-1.79181	-2.16516	7.4805e-07	-1.90501	-2.12296
15588097	chr19:15588097:T:C	5.183e-66	-6.92185e-10	-2.54355	3.2642e-06	-6.92185e-10	-2.55467
15588245	chr19:15588245:T:A	1.12763e-66	-1.7776	-2.29121	6.65438e-07	-1.89013	-2.25486
15588453	chr19:15588453:C:T	9.99114e-66	-6.92185e-10	-1.88723	4.83583e-06	-6.92185e-10	-2.16163
15588542	chr19:15588542:C:T	5.82438e-67	-2.19898	-2.53049	3.3309e-07	-2.35673	-2.4803
15588639	chr19:15588639:G:A	5.19105e-66	-6.92185e-10	-2.542	3.30457e-06	-6.92185e-10	-2.54237
15589048	chr19:15589048:C:G	4.56795e-67	-2.42966	-2.54279	6.12713e-07	-1.68496	-2.54257
15589126	chr19:15589126:A:C	6.03609e-66	-6.92185e-10	-2.39118	4.20924e-06	-6.92185e-10	-2.3004
15589162	chr19:15589162:A:G	5.38508e-66	-0.834538	-1.67076	2.10143e-06	-1.75252	-1.24254
15589234	chr19:15589234:C:T	9.44374e-66	-1.94358	-4.09089e-09	6.38579e-06	-1.8836	-4.09089e-09
15589350	chr19:15589350:G:A	5.14009e-66	-6.92185e-10	-2.55186	3.26785e-06	-6.92185e-10	-2.55355
15589507	chr19:15589507:T:C	6.10742e-67	-2.45546	-2.22655	4.20875e-07	-2.45916	-2.14394
15589535	chr19:15589535:G:A	5.13454e-66	-6.92185e-10	-2.55294	3.26433e-06	-6.92185e-10	-2.55463
15589630	chr19:15589630:T:C	7.21365e-67	-1.98498	-2.53056	3.56599e-07	-2.21436	-2.55446
15589930	chr19:15589930:C:T	7.11662e-67	-2.317	-2.21209	7.20132e-07	-2.36844	-1.69756
15589931	chr19:15589931:G:A	7.25819e-66	-2.2068	-4.09089e-09	4.46955e-06	-2.24039	-4.09089e-09
15590014	chr19:15590014:GC:G	4.58097e-67	-2.43698	-2.53263	3.06939e-07	-2.46227	-2.45652
15590036	chr19:15590036:G:A	4.60224e-67	-2.4381	-2.52687	3.10311e-07	-2.46243	-2.44543
15590248	chr19:15590248:C:T	5.42421e-66	-6.92185e-10	-2.49806	3.53598e-06	-6.92185e-10	-2.47469
15590291	chr19:15590291:T:C	8.80624e-67	-1.83785	-2.47821	3.49568e-07	-2.28301	-2.50572
15590866	chr19:15590866:A:G	6.16032e-66	-6.92185e-10	-2.3708	7.48037e-06	-6.92185e-10	-1.7254
15590889	chr19:15590889:G:A	5.69255e-66	-6.92185e-10	-2.44977	4.26101e-06	-6.92185e-10	-2.28817
15590934	chr19:15590934:C:T	1.39843e-65	-6.92185e-10	-1.551	7.59237e-06	-6.92185e-10	-1.71054
15591114	chr19:15591114:CCCTT:C	5.14026e-66	-6.92185e-10	-2.55183	3.29779e-06	-6.92185e-10	-2.54443
15591115	chr19:15591115:C:A	2.5204e-66	-0.767148	-2.49737	5.47466e-06	0.397735	-2.43528
15591125	chr19:15591125:CACA:C	5.15155e-66	-6.92185e-10	-2.54964	3.28592e-06	-6.92185e-10	-2.54803
15591341	chr19:15591341:T:C	7.52931e-67	-2.25634	-2.21637	7.4481e-07	-2.31974	-1.71256
15591404	chr19:15591404:T:C	5.53557e-66	-6.92185e-10	-2.47774	3.66549e-06	-6.92185e-10	-2.43872
15591443	chr19:15591443:T:A	5.87026e-67	-2.42242	-2.2992	3.72354e-07	-2.4598	-2.26579
15591817	chr19:15591817:T:C	5.22645e-66	-6.92185e-10	-2.5352	3.36383e-06	-6.92185e-10	-2.5246
15591874	chr19:15591874:C:T	2.83447e-66	-0.653098	-2.49398	1.2441e-06	-1.32783	-2.19144
15591883	chr19:15591883:C:T	5.14175e-66	-6.92185e-10	-2.55154	3.29966e-06	-6.92185e-10	-2.54386
15591914	chr19:15591914:A:G	5.17784e-66	-6.92185e-10	-2.54454	3.36884e-06	-6.92185e-10	-2.52311
15592237	chr19:15592237:C:T	5.22645e-66	-6.92185e-10	-2.5352	3.36383e-06	-6.92185e-10	-2.5246
15592245	chr19:15592245:C:T	5.14171e-66	-6.92185e-10	-2.55155	3.29964e-06	-6.92185e-10	-2.54387
15592389	chr19:15592389:T:C	6.07793e-66	-6.92185e-10	-2.38427	5.3382e-06	-6.92185e-10	-2.06279
15592547	chr19:15592547:C:T	1.63031e-65	-1.39758	-4.09089e-09	8.24995e-06	-1.62747	-4.09089e-09
15593015	chr19:15593015:A:G	1.57658e-66	-1.24733	-2.48635	1.67354e-06	-0.669295	-2.55344
15593034	chr19:15593034:G:A	5.14877e-66	-6.92185e-10	-2.55017	3.42618e-06	-6.92185e-10	-2.50623
15593227	chr19:15593227:C:G	6.67893e-67	-2.25215	-2.34041	5.05965e-07	-2.32162	-2.09735
15593375	chr19:15593375:G:T	5.30957e-66	-6.92185e-10	-2.51942	3.80587e-06	-6.92185e-10	-2.40114
15593972	chr19:15593972:G:A	5.20411e-67	-2.32259	-2.51948	6.74566e-07	-1.66105	-2.47031
15594020	chr19:15594020:G:A	5.17625e-66	-6.92185e-10	-2.54485	3.3227e-06	-6.92185e-10	-2.5369
15594155	chr19:15594155:G:A	5.64213e-66	-6.92185e-10	-2.45867	3.30835e-06	-6.92185e-10	-2.54123
15594199	chr19:15594199:T:C	5.13768e-66	-6.92185e-10	-2.55233	3.29201e-06	-6.92185e-10	-2.54618
15594669	chr19:15594669:T:G	5.12589e-66	-6.92185e-10	-2.55463	3.27289e-06	-6.92185e-10	-2.55201
15596366	chr19:15596366:G:A	5.12465e-66	-6.92185e-10	-2.55487	3.26536e-06	-6.92185e-10	-2.55431
15596781	chr19:15596781:C:T	6.26136e-67	-2.10226	-2.55486	3.12764e-07	-2.38556	-2.51443
15597605	chr19:15597605:A:G	7.41987e-67	-1.94788	-2.53948	8.10269e-07	-1.39414	-2.55393
15597968	chr19:15597968:G:A	7.92359e-67	-2.42398	-1.99769	6.49314e-07	-2.3578	-1.81172
15598227	chr19:15598227:G:C	2.08557e-66	-2.21057	-1.24332	8.50725e-07	-2.4444	-1.45495
15598251	chr19:15598251:G:A	5.14192e-66	-6.92185e-10	-2.55151	3.28345e-06	-6.92185e-10	-2.54879
15598258	chr19:15598258:G:A	1.39625e-65	0.810979	-2.36354	1.96379e-05	1.53858	-2.2988
15598989	chr19:15598989:C:T	1.73787e-65	0.905452	-2.23914	2.49607e-05	1.63864	-2.15901
15599057	chr19:15599057:A:C	2.37274e-66	-1.14078	-2.18411	1.77429e-06	-1.56505	-1.59923
15599149	chr19:15599149:C:T	1.46064e-65	-1.50747	-4.09089e-09	9.69223e-06	-1.46636	-4.09089e-09
15599322	chr19:15599322:G:A	1.50978e-66	-1.7832	-1.99377	1.22651e-06	-1.22679	-2.30672
15599327	chr19:15599327:A:G	1.04242e-66	-1.90253	-2.24485	7.31025e-07	-2.11858	-1.93241
15599388	chr19:15599388:C:T	7.98788e-67	-2.45668	-1.95691	7.70038e-07	-2.25266	-1.74633
15599416	chr19:15599416:A:T	7.47399e-67	-2.45013	-2.02996	6.8496e-07	-2.28329	-1.83278
15599435	chr19:15599435:AT:A	7.79337e-67	-2.45672	-1.98152	7.41144e-07	-2.25215	-1.78509
15599559	chr19:15599559:A:T	8.12073e-67	-2.45645	-1.94065	7.83334e-07	-2.25378	-1.7281
15599641	chr19:15599641:G:A	7.88993e-67	-2.45725	-1.96868	7.62099e-07	-2.24924	-1.76012
15599649	chr19:15599649:G:A	7.91281e-67	-2.45463	-1.96841	7.51638e-07	-2.26338	-1.7598
15599708	chr19:15599708:G:A	7.16302e-67	-1.99264	-2.52994	7.56832e-07	-1.46163	-2.55466
15599709	chr19:15599709:T:C	7.17483e-67	-1.991	-2.52994	7.58653e-07	-1.45923	-2.55466
15599760	chr19:15599760:G:A	5.17975e-66	-6.92185e-10	-2.54418	3.61985e-06	-6.92185e-10	-2.45125
15599811	chr19:15599811:C:T	8.0381e-67	-2.45799	-1.94934	7.84104e-07	-2.24404	-1.73685
15599823	chr19:15599823:A:G	7.64965e-67	-2.46196	-1.9949	7.59374e-07	-2.20751	-1.80543
15599840	chr19:15599840:T:C	8.03419e-67	-2.45503	-1.95279	7.5364e-07	-2.26005	-1.76047
15600029	chr19:15600029:G:A	1.13902e-66	-2.00794	-2.05082	8.81415e-07	-2.20538	-1.65853
15600038	chr19:15600038:T:C	1.04908e-66	-1.96031	-2.1807	7.6368e-07	-2.1697	-1.83759
15600043	chr19:15600043:G:A	8.72726e-67	-2.04086	-2.2842	6.12377e-07	-2.22923	-1.99885
15600072	chr19:15600072:G:A	9.90399e-67	-2.01312	-2.18546	7.32304e-07	-2.20754	-1.84171
15600122	chr19:15600122:A:G	1.06754e-66	-1.93283	-2.19074	7.6874e-07	-2.14835	-1.85233
15600188	chr19:15600188:C:A	6.49523e-67	-2.07251	-2.54794	6.75265e-07	-1.57962	-2.5507
15600390	chr19:15600390:A:G	7.08631e-67	-1.99411	-2.53924	7.58566e-07	-1.45962	-2.55439
15600391	chr19:15600391:T:C	7.04982e-67	-1.99413	-2.54438	7.58998e-07	-1.461	-2.55244
15600471	chr19:15600471:T:C	5.12466e-66	-6.92185e-10	-2.55487	3.41656e-06	-6.92185e-10	-2.50905
15600478	chr19:15600478:A:G	5.14878e-66	-6.92185e-10	-2.55017	3.32319e-06	-6.92185e-10	-2.53675
15600525	chr19:15600525:A:G	7.04036e-67	-1.99981	-2.54005	7.49474e-07	-1.47196	-2.5541
15600742	chr19:15600742:T:G	6.53198e-66	-6.92185e-10	-2.31222	5.35642e-06	-6.92185e-10	-2.05938
15600802	chr19:15600802:A:G	7.17644e-67	-1.982	-2.53871	7.69025e-07	-1.44594	-2.55437
15600813	chr19:15600813:C:T	6.85968e-67	-2.02322	-2.54264	7.23872e-07	-1.50743	-2.55339
15600842	chr19:15600842:T:C	7.19772e-67	-1.99273	-2.52502	7.55996e-07	-1.46303	-2.55437
15600849	chr19:15600849:G:A	1.05775e-66	-1.88807	-2.24471	7.4257e-07	-2.11266	-1.92266
15600965	chr19:15600965:G:A	6.8416e-67	-2.06915	-2.49935	6.78585e-07	-1.57669	-2.54873
15601227	chr19:15601227:CT:C	7.16583e-67	-1.98854	-2.53366	7.61428e-07	-1.45539	-2.55485
15601246	chr19:15601246:C:T	7.22823e-67	-1.97849	-2.53504	7.727e-07	-1.44077	-2.55478
15601284	chr19:15601284:C:T	6.95058e-67	-2.01291	-2.53978	7.36787e-07	-1.48988	-2.55326
15601348	chr19:15601348:C:T	6.96275e-67	-2.01257	-2.53837	7.36818e-07	-1.48876	-2.55434
15601429	chr19:15601429:C:A	6.99334e-67	-2.00995	-2.53661	7.38448e-07	-1.48627	-2.55461
15601632	chr19:15601632:A:G	7.29072e-67	-1.96294	-2.54198	7.91437e-07	-1.41818	-2.55341
15601655	chr19:15601655:C:T	7.06354e-67	-2.00119	-2.53538	7.48134e-07	-1.47312	-2.55473
15601702	chr19:15601702:C:T	6.89399e-67	-2.02553	-2.53533	7.23079e-07	-1.50713	-2.55478
15601803	chr19:15601803:G:A	7.07106e-67	-1.99081	-2.5447	7.60751e-07	-1.45881	-2.55232
15601897	chr19:15601897:T:G	6.23814e-66	-2.35825	-4.09089e-09	4.72793e-06	-2.18419	-4.09089e-09
15602011	chr19:15602011:TTTTTTCTTTTC:T	7.02295e-67	-2.01331	-2.52903	7.34673e-07	-1.49118	-2.55483
15602029	chr19:15602029:TTTTA:T	6.65026e-67	-2.064	-2.53286	6.81366e-07	-1.56654	-2.5548
15602183	chr19:15602183:C:T	7.08792e-67	-1.99845	-2.53468	7.50814e-07	-1.4696	-2.55467
15602203	chr19:15602203:C:T	6.16243e-67	-2.13711	-2.53594	5.90175e-07	-1.71071	-2.5543
15602232	chr19:15602232:C:T	7.0604e-67	-2.00208	-2.53494	7.4683e-07	-1.47494	-2.55466
15602246	chr19:15602246:T:C	7.12305e-67	-1.99429	-2.53389	7.55278e-07	-1.4636	-2.55475
15602321	chr19:15602321:T:C	7.18045e-67	-1.99485	-2.52531	7.55489e-07	-1.46346	-2.55461
15602370	chr19:15602370:T:A	2.55456e-66	-1.07729	-2.17376	1.89946e-06	-1.51453	-1.58158
15602416	chr19:15602416:T:C	7.07029e-67	-1.99951	-2.53611	7.49758e-07	-1.47116	-2.55452
15602773	chr19:15602773:GATT:G	7.07879e-67	-1.9998	-2.53461	7.49476e-07	-1.47137	-2.55469
15602942	chr19:15602942:T:C	5.73466e-66	-1.12418	-1.31822	5.56827e-06	-1.54442	-0.47618
15603168	chr19:15603168:C:T	6.83572e-67	-2.03413	-2.53523	7.14191e-07	-1.51966	-2.55462
15603301	chr19:15603301:C:T	2.30762e-66	-2.46256	-0.890153	8.28185e-07	-2.45658	-1.46962
15603404	chr19:15603404:A:G	6.9557e-67	-2.01235	-2.53961	7.36973e-07	-1.489	-2.55388
15603557	chr19:15603557:A:C	2.41789e-66	-2.14852	-1.15752	9.21278e-07	-2.4274	-1.39227
15603659	chr19:15603659:C:A	6.94204e-67	-2.01833	-2.5356	7.30678e-07	-1.49688	-2.55458
15603744	chr19:15603744:C:G	6.89474e-67	-2.02976	-2.531	7.17858e-07	-1.51429	-2.55487
15603766	chr19:15603766:G:T	6.9227e-67	-2.0216	-2.53512	7.26218e-07	-1.50292	-2.55467
15603776	chr19:15603776:C:T	7.04151e-67	-2.00365	-2.53604	7.45838e-07	-1.47638	-2.55454
15603786	chr19:15603786:T:C	6.91167e-67	-2.02088	-2.53742	7.27375e-07	-1.50168	-2.55431
15603918	chr19:15603918:A:G	6.9236e-67	-2.02207	-2.53451	7.26517e-07	-1.5025	-2.55468
15604011	chr19:15604011:A:G	6.88726e-67	-2.02818	-2.53366	7.18662e-07	-1.51325	-2.55479
15604023	chr19:15604023:G:C	1.35311e-65	0.809276	-2.39322	1.82678e-05	1.5104	-2.34295
15604068	chr19:15604068:G:A	9.86197e-67	-1.91384	-2.28899	6.83087e-07	-2.13167	-1.98714
15604126	chr19:15604126:C:G	8.47431e-66	-6.92185e-10	-2.05189	4.62624e-06	-6.92185e-10	-2.20594
15604312	chr19:15604312:A:G	6.88344e-67	-2.02865	-2.53375	7.18236e-07	-1.51387	-2.55477
15604461	chr19:15604461:C:T	6.80876e-67	-2.03157	-2.54174	7.16357e-07	-1.51809	-2.55316
15604577	chr19:15604577:C:T	6.66818e-66	-2.29158	-4.09089e-09	4.17379e-06	-2.30886	-4.09089e-09
15604583	chr19:15604583:A:G	6.90915e-67	-2.02151	-2.53716	7.26552e-07	-1.50275	-2.55438
15604738	chr19:15604738:A:T	7.19213e-67	-1.98089	-2.53764	7.70427e-07	-1.44423	-2.55426
15604743	chr19:15604743:T:G	7.07949e-67	-1.99919	-2.53513	7.49921e-07	-1.47079	-2.55467
15604799	chr19:15604799:G:A	6.88004e-67	-2.0301	-2.53279	7.16551e-07	-1.51618	-2.55481
15605313	chr19:15605313:C:T	6.31767e-66	-6.92185e-10	-2.34558	3.50201e-06	-6.92185e-10	-2.48434
15605423	chr19:15605423:T:C	8.46658e-66	0.260885	-2.31369	1.08973e-05	0.948619	-2.29778
15605432	chr19:15605432:G:C	1.1758e-65	-0.715156	-1.00924	4.36464e-06	-1.6411	-0.623041
15605560	chr19:15605560:G:A	8.73793e-66	-6.92185e-10	-2.02126	7.06232e-06	-6.92185e-10	-1.78291
15605641	chr19:15605641:C:T	9.72737e-66	0.421215	-2.3352	1.27184e-05	1.12547	-2.3201
15605829	chr19:15605829:G:A	8.55864e-66	0.311647	-2.35364	1.10103e-05	1.00139	-2.34024
15605845	chr19:15605845:G:T	1.87608e-65	-6.92185e-10	-1.25716	1.75546e-05	-6.92185e-10	-0.872365
15606045	chr19:15606045:G:A	6.71176e-67	-2.06187	-2.52579	6.84353e-07	-1.56219	-2.55477
15606079	chr19:15606079:A:G	5.17095e-66	-6.92185e-10	-2.54588	3.31626e-06	-6.92185e-10	-2.53884
15606155	chr19:15606155:T:C	1.06251e-65	0.556333	-2.38204	1.39709e-05	1.22998	-2.33069
15606334	chr19:15606334:TTC:T	5.13332e-66	-6.92185e-10	-2.55318	3.71986e-06	-6.92185e-10	-2.424
15606816	chr19:15606816:T:G	9.7667e-66	-6.92185e-10	-1.90995	5.26979e-06	-6.92185e-10	-2.07569
15606837	chr19:15606837:G:A	2.12968e-66	-1.16086	-2.2721	1.5497e-06	-1.57996	-1.71966
15606841	chr19:15606841:C:G	1.12302e-65	-6.92185e-10	-1.77033	5.91379e-06	-6.92185e-10	-1.96039
15607081	chr19:15607081:G:T	5.13758e-66	-6.92185e-10	-2.55235	3.27738e-06	-6.92185e-10	-2.55064
15607104	chr19:15607104:C:T	5.72222e-66	-0.0561516	-2.38842	6.71845e-06	0.506754	-2.33958
15607158	chr19:15607158:C:T	4.7948e-66	-0.159572	-2.46183	5.36434e-06	0.382972	-2.44088
15607231	chr19:15607231:T:C	3.12615e-66	-2.17117	-0.877962	1.06092e-06	-2.4337	-1.24485
15607250	chr19:15607250:T:C	4.69853e-66	-0.182433	-2.45925	5.29443e-06	0.36309	-2.43411
15607688	chr19:15607688:T:C	4.62386e-66	-0.192846	-2.46486	5.18566e-06	0.348302	-2.44008
15607846	chr19:15607846:T:C	4.76292e-66	-0.172408	-2.45566	5.37651e-06	0.37136	-2.427
15607984	chr19:15607984:T:C	9.39803e-66	-6.92185e-10	-1.94843	5.6648e-06	-6.92185e-10	-2.00341
15608307	chr19:15608307:C:T	6.23184e-66	0.0856177	-2.44488	7.31727e-06	0.656856	-2.4043
15608308	chr19:15608308:T:C	1.5776e-66	-1.17822	-2.55481	3.27638e-06	-0.00630139	-2.54464
15608622	chr19:15608622:C:T	4.70426e-66	-0.16832	-2.47214	5.27487e-06	0.376692	-2.45142
15608830	chr19:15608830:A:C	4.64176e-66	-0.185283	-2.46856	5.21023e-06	0.360442	-2.4475
15608831	chr19:15608831:A:G	4.57514e-66	-0.191968	-2.47633	5.12162e-06	0.351632	-2.45584
15608889	chr19:15608889:T:C	4.44108e-66	-0.222759	-2.47527	4.95716e-06	0.318161	-2.45501
15608968	chr19:15608968:C:T	5.15325e-66	-6.92185e-10	-2.5493	3.28964e-06	-6.92185e-10	-2.5469
15609013	chr19:15609013:C:T	5.45847e-67	-2.43982	-2.35453	3.12839e-07	-2.40212	-2.49762
15609017	chr19:15609017:C:T	4.47887e-66	-0.214723	-2.47484	5.00325e-06	0.32767	-2.45526
15609028	chr19:15609028:C:G	4.25259e-66	-0.271143	-2.47026	4.72325e-06	0.264131	-2.44931
15609043	chr19:15609043:C:A	5.12634e-66	-6.92185e-10	-2.55454	3.26743e-06	-6.92185e-10	-2.55368
15609887	chr19:15609887:A:G	2.35897e-66	-1.04103	-2.28968	1.62738e-06	-1.48698	-1.76373
15609896	chr19:15609896:T:C	1.3999e-65	-6.92185e-10	-1.54995	1.44114e-05	-6.92185e-10	-1.06966
15610401	chr19:15610401:G:A	8.73387e-67	-1.77783	-2.54648	8.47732e-07	-1.38281	-2.52006
15610501	chr19:15610501:A:G	8.62706e-67	-1.79227	-2.54435	8.35625e-07	-1.40164	-2.51562
15610575	chr19:15610575:C:T	8.40985e-67	-1.81645	-2.54566	8.0844e-07	-1.4326	-2.51773
15610835	chr19:15610835:T:G	6.51714e-66	-2.3145	-4.09089e-09	3.74963e-06	-2.41602	-4.09089e-09
15610892	chr19:15610892:G:A	1.30298e-66	-1.39179	-2.53248	1.47807e-06	-0.866974	-2.47997
15610984	chr19:15610984:C:T	8.44488e-67	-1.81244	-2.54552	8.14201e-07	-1.42544	-2.51779
15611150	chr19:15611150:T:C	3.09705e-66	-2.30723	-0.751249	1.14018e-06	-2.46275	-1.14374
15611181	chr19:15611181:T:C	8.5674e-67	-1.79796	-2.54559	8.29119e-07	-1.4072	-2.51787
15611186	chr19:15611186:G:C	8.6286e-67	-1.78938	-2.54705	8.35944e-07	-1.39632	-2.52055
15611659	chr19:15611659:G:A	8.32502e-67	-1.82558	-2.54667	8.05717e-07	-1.43382	-2.51988
15611669	chr19:15611669:T:C	8.12427e-67	-1.84998	-2.54668	7.80916e-07	-1.46482	-2.52015
15611689	chr19:15611689:C:T	8.15229e-67	-1.84553	-2.54769	7.83651e-07	-1.4592	-2.52227
15611816	chr19:15611816:G:A	8.54529e-67	-1.79991	-2.54623	8.32568e-07	-1.40159	-2.51933
15611919	chr19:15611919:G:T	8.4521e-67	-1.81309	-2.54402	8.22894e-07	-1.41767	-2.51494
15612073	chr19:15612073:A:G	8.34694e-67	-1.82237	-2.54725	8.07897e-07	-1.42985	-2.52115
15612177	chr19:15612177:T:C	8.3324e-67	-1.82005	-2.55131	8.00663e-07	-1.42919	-2.53081
15612537	chr19:15612537:G:A	5.13417e-66	-6.92185e-10	-2.55301	3.27814e-06	-6.92185e-10	-2.5504
15612635	chr19:15612635:A:G	5.2324e-66	-6.92185e-10	-2.53406	3.36151e-06	-6.92185e-10	-2.52529
15612636	chr19:15612636:T:G	5.23557e-66	-6.92185e-10	-2.53346	3.364e-06	-6.92185e-10	-2.52455
15612717	chr19:15612717:C:T	1.47897e-66	-1.67429	-2.1233	8.04625e-07	-1.54928	-2.40578
15612780	chr19:15612780:T:C	4.65929e-66	-2.18559	-0.464483	1.50685e-06	-2.43863	-0.889027
15612788	chr19:15612788:C:T	1.48788e-66	-1.67178	-2.1198	8.08386e-07	-1.54646	-2.40393
15612940	chr19:15612940:G:A	1.50983e-66	-1.65733	-2.11961	8.2149e-07	-1.53063	-2.40368
15613080	chr19:15613080:A:G	5.33806e-67	-2.36521	-2.45145	9.50216e-07	-1.58645	-2.2023
15613287	chr19:15613287:A:C	5.66526e-67	-2.28711	-2.47005	1.06834e-06	-1.37894	-2.29263
15613392	chr19:15613392:A:G	4.82878e-66	-2.17327	-0.44107	1.55805e-06	-2.43499	-0.859253
15613462	chr19:15613462:A:G	1.57254e-66	-1.68844	-2.0478	8.44702e-07	-1.55958	-2.34687
15614044	chr19:15614044:C:T	1.75162e-66	-1.07359	-2.5548	3.79606e-06	0.147379	-2.5511
15614157	chr19:15614157:G:A	5.66022e-67	-2.29898	-2.45907	1.05951e-06	-1.40785	-2.27202
15614320	chr19:15614320:A:C	9.01833e-66	-1.98967	-4.09089e-09	6.09997e-06	-1.9294	-4.09089e-09
15614347	chr19:15614347:T:G	2.26068e-66	-2.17146	-1.20181	2.09036e-06	-2.42796	-0.57238
15614382	chr19:15614382:C:T	5.12652e-66	-6.92185e-10	-2.55451	3.26756e-06	-6.92185e-10	-2.55364
15614398	chr19:15614398:C:G	1.69962e-66	-1.1119	-2.54663	3.6861e-06	0.096855	-2.52997
15614417	chr19:15614417:C:T	1.71983e-66	-1.10086	-2.54585	3.74145e-06	0.110502	-2.52871
15614434	chr19:15614434:A:AG	6.61687e-67	-2.28825	-2.31365	1.51904e-06	-1.33351	-1.98608
15614613	chr19:15614613:C:T	1.74032e-66	-1.0902	-2.54467	3.80392e-06	0.125159	-2.52681
15614981	chr19:15614981:T:C	1.41055e-66	-1.30039	-2.54456	2.86216e-06	-0.160335	-2.52577
15615177	chr19:15615177:C:CAG	6.14268e-66	-6.92185e-10	-2.37367	3.82821e-06	-6.92185e-10	-2.39528
15615318	chr19:15615318:G:A	5.12588e-66	-6.92185e-10	-2.55463	3.26412e-06	-6.92185e-10	-2.55469
15615336	chr19:15615336:A:G	4.28636e-66	-2.14148	-0.592018	1.3615e-06	-2.42509	-1.004
15615534	chr19:15615534:G:T	1.14308e-66	-1.59759	-2.45762	1.03854e-06	-1.84734	-1.85252
15615549	chr19:15615549:G:T	5.91144e-66	-0.23676	-2.17528	7.11323e-06	0.55456	-2.33028
15615676	chr19:15615676:G:T	7.24073e-67	-2.17635	-2.33544	6.55241e-07	-1.63447	-2.52596
15616464	chr19:15616464:G:A	5.94326e-66	-2.40667	-4.09089e-09	8.67005e-06	-1.57781	-4.09089e-09
15616481	chr19:15616481:T:G	6.54925e-67	-2.06569	-2.54648	8.62872e-07	-1.46218	-2.42299
15616529	chr19:15616529:G:C	6.87067e-67	-2.01111	-2.55314	8.6194e-07	-1.37567	-2.51058
15616631	chr19:15616631:A:G	1.87695e-66	-2.25656	-1.30272	7.89226e-07	-2.44656	-1.52783
15616878	chr19:15616878:G:T	5.15038e-66	-6.92185e-10	-2.54986	3.26685e-06	-6.92185e-10	-2.55385
15616939	chr19:15616939:AG:A	5.40168e-67	-2.2962	-2.50861	6.1541e-07	-2.11137	-2.11177
15616955	chr19:15616955:G:A	5.25702e-67	-2.30765	-2.5243	5.74572e-07	-2.10865	-2.18316
15617179	chr19:15617179:C:T	5.50987e-67	-2.23508	-2.54989	5.02718e-07	-2.02707	-2.39833
15617292	chr19:15617292:G:C	5.03275e-67	-2.32483	-2.55072	4.32973e-07	-2.15025	-2.42451
15617745	chr19:15617745:A:G	5.03397e-67	-2.32177	-2.55354	4.45079e-07	-2.14538	-2.4018
15617926	chr19:15617926:T:G	1.08681e-66	-2.31939	-1.7863	1.32499e-06	-2.43387	-1.0224
15618166	chr19:15618166:T:C	1.69043e-65	-1.36137	-4.09089e-09	1.09164e-05	-1.34741	-4.09089e-09
15618386	chr19:15618386:A:C	8.03749e-66	-6.92185e-10	-2.10482	4.25343e-06	-6.92185e-10	-2.28995
15618812	chr19:15618812:T:C	4.91191e-67	-2.34636	-2.5535	4.26614e-07	-2.18409	-2.40547
15618877	chr19:15618877:G:A	1.8412e-64	-6.92185e-10	1.02666	8.71976e-05	-6.92185e-10	0.730497
15618958	chr19:15618958:C:T	6.07241e-67	-2.19749	-2.49027	4.55285e-07	-2.35798	-2.16653
15618962	chr19:15618962:A:G	6.13283e-66	-2.01055	-0.364722	2.06488e-06	-2.35454	-0.658072
15619223	chr19:15619223:C:T	1.67185e-66	-1.12449	-2.55051	1.82945e-06	-0.586372	-2.54729
15619290	chr19:15619290:T:C	1.18367e-66	-2.13344	-1.88687	1.30486e-06	-2.31133	-1.16026
15619322	chr19:15619322:T:C	6.45246e-67	-2.18773	-2.43932	5.15513e-07	-2.34958	-2.05069
15619822	chr19:15619822:T:C	7.5871e-67	-2.10791	-2.35716	6.85151e-07	-2.29536	-1.82044
15619934	chr19:15619934:GTAA:G	4.8728e-67	-2.35438	-2.55347	4.21476e-07	-2.19699	-2.40468
15619957	chr19:15619957:C:A	6.41434e-67	-2.27681	-2.35617	6.00675e-07	-2.41439	-1.833
15619982	chr19:15619982:A:G	7.4994e-66	-6.92185e-10	-2.17411	5.92124e-06	-6.92185e-10	-1.95913
15620112	chr19:15620112:A:G	4.88566e-67	-2.35142	-2.55379	4.2507e-07	-2.19214	-2.40104
15620150	chr19:15620150:T:C	6.67174e-66	-6.92185e-10	-2.29105	3.9232e-06	-6.92185e-10	-2.37077
15620318	chr19:15620318:T:C	4.85089e-66	-2.01287	-0.596902	1.66449e-06	-2.35539	-0.872768
15620323	chr19:15620323:C:T	4.9178e-67	-2.34791	-2.55075	4.17355e-07	-2.18671	-2.42479
15620451	chr19:15620451:T:A	4.87082e-67	-2.35456	-2.55369	4.22581e-07	-2.19702	-2.40204
15620461	chr19:15620461:C:T	5.21539e-66	-6.92185e-10	-2.53732	3.27407e-06	-6.92185e-10	-2.55165
15620485	chr19:15620485:G:A	7.24448e-66	-6.92185e-10	-2.20869	4.25172e-06	-6.92185e-10	-2.29036
15620655	chr19:15620655:A:G	4.86216e-67	-2.35621	-2.55382	4.22265e-07	-2.19885	-2.40096
15620880	chr19:15620880:C:T	4.93893e-67	-2.34004	-2.55432	4.5346e-07	-2.17502	-2.3535
15621260	chr19:15621260:G:T	4.84237e-67	-2.36774	-2.54637	3.94957e-07	-2.21863	-2.44803
15621530	chr19:15621530:A:G	1.55046e-66	-1.20482	-2.54556	1.65565e-06	-0.682034	-2.55145
15621586	chr19:15621586:C:CAT	6.48741e-67	-2.26431	-2.35735	6.03429e-07	-2.40767	-1.83514
15621790	chr19:15621790:C:A	1.7731e-66	-1.49368	-2.12252	9.27113e-06	0.143547	-1.65432
15622622	chr19:15622622:GT:G	6.1015e-67	-2.12925	-2.55373	3.80636e-07	-2.314	-2.38959
15622983	chr19:15622983:G:A	5.41826e-66	-6.92185e-10	-2.49916	3.28986e-06	-6.92185e-10	-2.54683
15623176	chr19:15623176:T:A	5.84119e-66	-6.92185e-10	-2.424	3.88762e-06	-6.92185e-10	-2.37988
15623445	chr19:15623445:C:T	1.95465e-65	-1.21614	-4.09089e-09	1.26842e-05	-1.19732	-4.09089e-09
15623516	chr19:15623516:TTTAGAGGTGATTGCATAGAAAGCTTCCTGGGAAGAACAAACAGGAGGTCGGAAGGAAGCATG:T	4.43222e-66	-0.227787	-2.47225	2.88576e-06	-0.708824	-1.96907
15624246	chr19:15624246:G:A	6.5633e-66	-6.92185e-10	-2.30744	3.81923e-06	-6.92185e-10	-2.39763
15624316	chr19:15624316:C:G	5.30015e-67	-2.26894	-2.55485	5.22939e-07	-1.98845	-2.39752
15624428	chr19:15624428:T:A	4.18634e-66	-2.12226	-0.634848	1.61611e-06	-2.40474	-0.852917
15624551	chr19:15624551:C:T	1.31911e-65	-6.92185e-10	-1.60939	7.92402e-06	-6.92185e-10	-1.66778
15624753	chr19:15624753:C:A	6.5733e-66	-6.92185e-10	-2.30592	3.86661e-06	-6.92185e-10	-2.3853
15624799	chr19:15624799:T:C	1.66755e-66	-1.15153	-2.52605	1.7335e-06	-0.632683	-2.55485
15625295	chr19:15625295:T:C	9.51825e-66	-6.92185e-10	-1.93572	6.80017e-06	-6.92185e-10	-1.82073
15625640	chr19:15625640:C:T	5.22043e-66	-6.92185e-10	-2.53635	3.29929e-06	-6.92185e-10	-2.54397
15625838	chr19:15625838:C:A	6.66966e-66	-6.92185e-10	-2.29136	3.91017e-06	-6.92185e-10	-2.3741
15626093	chr19:15626093:T:C	1.6069e-66	-1.18461	-2.53001	1.66974e-06	-0.670273	-2.55474
15626300	chr19:15626300:A:G	6.7773e-66	-6.92185e-10	-2.27535	3.95863e-06	-6.92185e-10	-2.36178
15626582	chr19:15626582:A:G	3.68627e-66	-2.14461	-0.739712	1.44594e-06	-2.41382	-0.955107
15626629	chr19:15626629:CT:C	1.45736e-66	-1.28221	-2.5301	1.49188e-06	-0.782826	-2.55482
15627089	chr19:15627089:A:T	4.61489e-66	-2.05403	-0.605618	1.72972e-06	-2.37234	-0.817381
15627121	chr19:15627121:T:C	1.24949e-65	-6.92185e-10	-1.66361	6.53488e-06	-6.92185e-10	-1.86053
15627135	chr19:15627135:A:G	5.35384e-66	-6.92185e-10	-2.51112	3.45722e-06	-6.92185e-10	-2.49721
15627307	chr19:15627307:A:G	1.77391e-66	-2.15546	-1.46028	1.44551e-06	-1.53553	-1.83369
15627358	chr19:15627358:C:A	5.33261e-66	-6.92185e-10	-2.51509	3.30291e-06	-6.92185e-10	-2.54288
15627773	chr19:15627773:G:A	6.58583e-66	-6.92185e-10	-2.30401	3.91904e-06	-6.92185e-10	-2.37183
15627813	chr19:15627813:C:T	1.60062e-66	-1.18829	-2.53025	1.66404e-06	-0.674115	-2.55432
15627836	chr19:15627836:G:A	1.47885e-66	-1.25447	-2.5432	1.54201e-06	-0.754067	-2.55052
15627917	chr19:15627917:C:T	8.0159e-66	-6.92185e-10	-2.10751	5.03746e-06	-6.92185e-10	-2.12078
15628050	chr19:15628050:C:G	2.70662e-65	-0.890645	-4.09089e-09	1.64724e-05	-0.935992	-4.09089e-09
15628067	chr19:15628067:T:C	2.17308e-66	-2.16693	-1.24586	1.70689e-06	-1.55668	-1.64632
15628274	chr19:15628274:T:C	1.09031e-66	-2.30753	-1.79495	8.7343e-07	-1.85486	-2.01815
15628464	chr19:15628464:C:T	5.29316e-67	-2.27676	-2.54834	4.65549e-07	-2.0515	-2.45071
15628505	chr19:15628505:T:C	1.10953e-66	-2.26615	-1.81885	9.24423e-07	-1.77465	-2.04162
15628787	chr19:15628787:A:C	1.12026e-66	-2.25934	-1.81604	9.43233e-07	-1.76053	-2.03559
15628851	chr19:15628851:C:T	6.44602e-66	-6.92185e-10	-2.32547	3.80029e-06	-6.92185e-10	-2.4026
15628920	chr19:15628920:T:C	6.79928e-66	-6.92185e-10	-2.27212	4.16193e-06	-6.92185e-10	-2.3117
15629125	chr19:15629125:G:C	1.09744e-66	-2.25976	-1.83619	9.19273e-07	-1.76826	-2.05359
15629182	chr19:15629182:T:C	1.13949e-66	-2.26689	-1.79147	9.40356e-07	-1.78239	-2.01679
15629458	chr19:15629458:C:G	1.80393e-66	-2.30419	-1.29478	1.23182e-06	-1.85551	-1.67368
15629465	chr19:15629465:G:A	1.07659e-66	-2.26507	-1.85007	8.9744e-07	-1.77989	-2.066
15629544	chr19:15629544:C:T	1.69131e-66	-1.18172	-2.48171	1.66566e-06	-0.683633	-2.54383
15629595	chr19:15629595:G:T	8.09763e-66	-2.09736	-4.09089e-09	4.86978e-06	-2.15463	-4.09089e-09
15629635	chr19:15629635:C:A	1.10829e-66	-2.21724	-1.86888	2.96922e-07	-2.4626	-2.48936
15630028	chr19:15630028:C:T	1.00218e-65	-6.92185e-10	-1.88417	6.06289e-06	-6.92185e-10	-1.93549
15630154	chr19:15630154:T:C	1.11766e-66	-2.26498	-1.81271	9.3049e-07	-1.77494	-2.03479
15630459	chr19:15630459:C:T	1.11958e-66	-2.25668	-1.8193	9.39964e-07	-1.7593	-2.0403
15630711	chr19:15630711:T:C	8.74917e-67	-1.82853	-2.49403	5.70141e-07	-1.74469	-2.55486
15630722	chr19:15630722:A:G	1.12764e-66	-2.25911	-1.8097	9.44056e-07	-1.76342	-2.03183
15630727	chr19:15630727:C:T	3.53859e-66	-2.12006	-0.805147	1.38384e-06	-2.40337	-1.00945
15630819	chr19:15630819:C:T	1.10182e-66	-2.26901	-1.82295	9.16312e-07	-1.78215	-2.04292
15631093	chr19:15631093:GCT:G	5.48659e-66	-6.92185e-10	-2.48663	3.38562e-06	-6.92185e-10	-2.51814
15631174	chr19:15631174:G:A	3.50324e-66	-2.13195	-0.803291	1.37746e-06	-2.40973	-1.00771
15631563	chr19:15631563:C:T	1.08418e-66	-2.26737	-1.84074	9.03781e-07	-1.7792	-2.05965
15631590	chr19:15631590:T:C	8.66278e-67	-1.83236	-2.50012	5.68639e-07	-1.7475	-2.55469
15631702	chr19:15631702:G:A	1.06552e-66	-2.2726	-1.85288	8.86369e-07	-1.78875	-2.06956
15631843	chr19:15631843:C:G	1.43914e-66	-1.33703	-2.48785	1.4061e-06	-0.850539	-2.54632
15631986	chr19:15631986:C:A	6.77106e-66	-6.92185e-10	-2.27628	3.98058e-06	-6.92185e-10	-2.35625
15632130	chr19:15632130:A:ATTTG	1.07493e-66	-2.27069	-1.84598	8.94281e-07	-1.7856	-2.06382
15632225	chr19:15632225:G:A	1.05037e-66	-2.28708	-1.85271	8.64078e-07	-1.81645	-2.06732
15632385	chr19:15632385:A:G	1.04763e-66	-2.27282	-1.86958	8.73152e-07	-1.7899	-2.08343
15632505	chr19:15632505:A:G	1.07781e-66	-2.26373	-1.85027	9.02231e-07	-1.77255	-2.06802
15632593	chr19:15632593:C:G	2.02564e-66	-2.1764	-1.30665	1.58666e-06	-1.57804	-1.69801
15632663	chr19:15632663:G:T	1.89377e-66	-0.996714	-2.55365	3.91904e-06	0.168962	-2.54079
15632821	chr19:15632821:A:AC	1.05639e-66	-2.27301	-1.86107	8.78838e-07	-1.79173	-2.0751
15633082	chr19:15633082:A:G	7.33351e-66	-2.19648	-4.09089e-09	5.41432e-06	-2.04863	-4.09089e-09
15633160	chr19:15633160:T:C	1.07621e-66	-2.24977	-1.86571	9.10159e-07	-1.74683	-2.08499
15633838	chr19:15633838:C:T	1.04594e-66	-2.26396	-1.88006	8.80844e-07	-1.77223	-2.09233
15633999	chr19:15633999:G:A	9.77178e-67	-2.29449	-1.91753	8.09182e-07	-1.83112	-2.1183
15634359	chr19:15634359:C:T	1.0413e-66	-2.27587	-1.87259	8.65918e-07	-1.7955	-2.08614
15634366	chr19:15634366:G:T	5.12501e-66	-6.92185e-10	-2.5548	3.26461e-06	-6.92185e-10	-2.55454
15634520	chr19:15634520:C:T	1.36141e-66	-2.24912	-1.6313	1.79942e-06	-2.40201	-0.748206
15634731	chr19:15634731:C:A	1.06198e-66	-2.24702	-1.88178	9.07446e-07	-1.74193	-2.09287
15634777	chr19:15634777:A:G	5.13108e-66	-6.92185e-10	-2.55362	3.27249e-06	-6.92185e-10	-2.55213
15634822	chr19:15634822:C:A	1.04491e-66	-2.27241	-1.8726	8.72133e-07	-1.78897	-2.08552
15634832	chr19:15634832:T:C	5.3618e-67	-2.37231	-2.43991	3.51691e-07	-2.2849	-2.49778
15635285	chr19:15635285:A:G	3.38904e-66	-2.16876	-0.799621	1.36253e-06	-2.42408	-1.00426
15635535	chr19:15635535:G:A	6.81265e-66	-6.92185e-10	-2.27015	4.3146e-06	-6.92185e-10	-2.27568
15635994	chr19:15635994:T:C	1.89604e-66	-2.46192	-1.08724	1.68739e-06	-2.17378	-1.04072
15636475	chr19:15636475:G:A	6.64369e-66	-6.92185e-10	-2.29527	3.93253e-06	-6.92185e-10	-2.3684
15636755	chr19:15636755:T:C	5.80394e-66	-6.92185e-10	-2.43039	3.37203e-06	-6.92185e-10	-2.52216
15636838	chr19:15636838:C:T	1.09424e-66	-2.46233	-1.63655	9.90732e-07	-2.18288	-1.56411
15636868	chr19:15636868:T:C	3.91808e-66	-2.46286	-0.360476	3.06031e-06	-2.20548	-0.413687
15636907	chr19:15636907:G:A	1.9299e-65	-6.92185e-10	-1.22888	3.98347e-05	-6.92185e-10	-0.052943
15636926	chr19:15636926:T:C	3.10914e-66	-2.46258	-0.592007	2.45764e-06	-2.19042	-0.648059
15637038	chr19:15637038:A:G	1.57991e-65	-6.92185e-10	-1.42898	7.9244e-06	-6.92185e-10	-1.66773
15637192	chr19:15637192:T:C	1.06871e-65	-6.92185e-10	-1.81989	6.46124e-06	-6.92185e-10	-1.87186
15637273	chr19:15637273:A:G	6.41956e-66	-2.32958	-4.09089e-09	4.03308e-06	-2.34315	-4.09089e-09
15637532	chr19:15637532:A:G	1.47337e-65	-6.92185e-10	-1.4988	7.40945e-06	-6.92185e-10	-1.73492
15637865	chr19:15637865:C:T	1.20299e-66	-2.44824	-1.55588	1.17162e-06	-2.07274	-1.50655
15637866	chr19:15637866:C:T	7.01337e-66	-6.92185e-10	-2.24111	4.19091e-06	-6.92185e-10	-2.30476
15637871	chr19:15637871:T:G	1.67275e-66	-2.44564	-1.22882	1.72467e-06	-2.05971	-1.13293
15637952	chr19:15637952:A:T	2.74697e-65	-6.92185e-10	-0.87585	1.91509e-05	-6.92185e-10	-0.785328
15638114	chr19:15638114:C:T	1.34278e-65	-6.92185e-10	-1.59161	7.96717e-06	-6.92185e-10	-1.66235
15638306	chr19:15638306:T:C	3.21686e-66	-2.44738	-0.573146	2.80474e-06	-2.07936	-0.627011
15638320	chr19:15638320:A:T	7.14346e-66	-6.92185e-10	-2.22274	4.50409e-06	-6.92185e-10	-2.23269
15638326	chr19:15638326:AATTATCTGGGC:A	1.55649e-65	-6.92185e-10	-1.44391	7.89801e-06	-6.92185e-10	-1.67107
15638333	chr19:15638333:T:C	9.49587e-67	-2.45692	-1.78374	9.14467e-07	-2.13123	-1.69586
15638401	chr19:15638401:G:A	1.01115e-66	-2.45301	-1.72484	1.01022e-06	-2.08971	-1.63781
15638721	chr19:15638721:A:G	2.91884e-66	-2.26008	-0.857663	1.2581e-06	-2.45032	-1.05776
15639077	chr19:15639077:G:A	1.29699e-66	-2.4546	-1.47429	1.14804e-06	-2.1925	-1.40712
15639157	chr19:15639157:G:A	1.39049e-66	-2.46274	-1.39654	1.34262e-06	-2.10582	-1.33723
15639211	chr19:15639211:C:T	5.17615e-66	-6.92185e-10	-2.54487	3.26935e-06	-6.92185e-10	-2.55309
15639343	chr19:15639343:T:C	6.26935e-66	-6.92185e-10	-2.35326	3.76051e-06	-6.92185e-10	-2.41313
15639367	chr19:15639367:A:G	1.97936e-66	-2.26421	-1.24195	1.72094e-06	-1.54893	-1.64588
15639452	chr19:15639452:G:A	5.69819e-66	-6.92185e-10	-2.44878	3.39445e-06	-6.92185e-10	-2.51554
15639764	chr19:15639764:GTGGCACACAGTAGGCACTCTATGAGGAATATCAGGAACTGAGTATACAGGGTTAATGTAGAGCACC:G	1.67182e-66	-2.07997	-1.59504	1.97003e-06	-2.29745	-0.762184
15639993	chr19:15639993:A:G	1.28983e-66	-1.42087	-2.51355	7.56296e-07	-1.6488	-2.3682
15640081	chr19:15640081:A:G	4.80261e-67	-2.37903	-2.54333	3.90343e-07	-2.28527	-2.39314
15640344	chr19:15640344:G:C	6.74192e-64	2.32458	-4.09089e-09	0.00050395	2.4848	-4.09089e-09
15640595	chr19:15640595:T:C	8.89662e-66	-6.92185e-10	-2.00326	4.65416e-06	-6.92185e-10	-2.19992
15640756	chr19:15640756:C:T	8.04357e-67	-2.43597	-1.97067	6.23865e-07	-2.41005	-1.79945
15641087	chr19:15641087:T:G	8.05334e-67	-2.43853	-1.96691	6.29773e-07	-2.40636	-1.79371
15641213	chr19:15641213:G:A	2.15576e-66	-1.01215	-2.40864	1.13211e-06	-1.41264	-2.20096
15641327	chr19:15641327:C:T	4.51542e-66	-0.798585	-1.88285	2.61305e-06	-1.21299	-1.56417
15641840	chr19:15641840:C:G	3.64583e-66	-1.71278	-1.18257	1.84901e-06	-1.72251	-1.40052
15641871	chr19:15641871:G:T	1.12997e-66	-1.73443	-2.33231	1.2167e-06	-1.08414	-2.4574
15641964	chr19:15641964:T:C	2.49505e-66	-1.66505	-1.60957	1.35846e-06	-1.33535	-2.09598
15641983	chr19:15641983:T:G	5.12784e-66	-6.92185e-10	-2.55425	3.26405e-06	-6.92185e-10	-2.55471
15642129	chr19:15642129:T:C	5.28985e-66	-6.92185e-10	-2.52314	3.36256e-06	-6.92185e-10	-2.52498
15642529	chr19:15642529:C:T	1.83432e-66	-1.42807	-2.15419	1.75728e-06	-1.39281	-1.7811
15642531	chr19:15642531:C:T	2.62285e-66	-1.64735	-1.57732	1.41675e-06	-1.31454	-2.07477
15642535	chr19:15642535:G:C	5.32261e-65	-6.92185e-10	-0.214384	2.80033e-05	-6.92185e-10	-0.405357
15642873	chr19:15642873:A:G	4.78047e-67	-2.45436	-2.47262	2.95051e-07	-2.41291	-2.54538
15642949	chr19:15642949:G:A	4.68905e-67	-2.45326	-2.49303	2.97091e-07	-2.41509	-2.53631
15642994	chr19:15642994:T:C	8.70819e-66	-6.92185e-10	-2.02467	3.94576e-06	-6.92185e-10	-2.36504
15643127	chr19:15643127:TTAGA:T	1.09721e-66	-1.61548	-2.48068	1.3093e-06	-0.928126	-2.54007
15643160	chr19:15643160:AATAG:A	1.22221e-65	-6.92185e-10	-1.68568	6.93983e-06	-6.92185e-10	-1.8004
15643232	chr19:15643232:GGATA:G	5.54103e-66	-6.92185e-10	-2.47675	3.2956e-06	-6.92185e-10	-2.54509
15643417	chr19:15643417:G:T	7.77335e-66	-1.22245	-0.915776	4.15527e-06	-2.35022	0.0369218
15643465	chr19:15643465:G:A	5.96634e-66	-6.92185e-10	-2.4028	3.41104e-06	-6.92185e-10	-2.51066
15643787	chr19:15643787:G:T	5.63413e-66	-2.46009	-4.09089e-09	3.57852e-06	-2.46273	-4.09089e-09
15644083	chr19:15644083:A:G	4.69558e-67	-2.45011	-2.49479	2.95175e-07	-2.42173	-2.53613
15644098	chr19:15644098:C:T	2.14879e-65	-6.92185e-10	-1.12144	3.57546e-06	-6.92185e-10	-2.46359
15644165	chr19:15644165:C:T	5.89659e-67	-2.45055	-2.26659	2.9433e-07	-2.42097	-2.53976
15644302	chr19:15644302:G:A	5.89388e-67	-2.45159	-2.26601	2.94956e-07	-2.41898	-2.53963
15644582	chr19:15644582:G:C	4.67853e-67	-2.45324	-2.49529	2.97128e-07	-2.41551	-2.53577
15644632	chr19:15644632:T:C	2.79602e-66	-1.66525	-1.49548	1.46401e-06	-1.33838	-2.01812
15645030	chr19:15645030:T:C	4.67485e-67	-2.45357	-2.49575	2.97377e-07	-2.41493	-2.53551
15645234	chr19:15645234:G:T	9.01125e-66	-6.92185e-10	-1.99046	4.02812e-06	-6.92185e-10	-2.34438
15645354	chr19:15645354:A:C	2.71085e-66	-1.66658	-1.52509	1.43133e-06	-1.34033	-2.03874
15645673	chr19:15645673:C:T	5.18429e-66	-6.92185e-10	-2.5433	3.31859e-06	-6.92185e-10	-2.53814
15645952	chr19:15645952:G:A	5.14509e-66	-6.92185e-10	-2.55089	3.86035e-06	-6.92185e-10	-2.38692
15646161	chr19:15646161:T:C	3.33568e-66	-1.17708	-1.80718	2.02576e-06	-1.55085	-1.48089
15646346	chr19:15646346:G:A	3.88175e-66	-1.74743	-1.08522	1.94856e-06	-1.75774	-1.31285
15646618	chr19:15646618:T:A	4.68584e-67	-2.45467	-2.4923	2.97639e-07	-2.41209	-2.53747
15646718	chr19:15646718:A:G	4.74225e-67	-2.45231	-2.4827	2.94795e-07	-2.41749	-2.54166
15646833	chr19:15646833:C:T	5.85573e-67	-2.45326	-2.27084	2.95699e-07	-2.41525	-2.54084
15647117	chr19:15647117:T:C	2.15176e-66	-1.51608	-1.90656	1.3441e-06	-1.20655	-2.23541
15647587	chr19:15647587:A:C	2.87802e-66	-1.67572	-1.45611	1.47975e-06	-1.35528	-1.99053
15648121	chr19:15648121:T:C	4.67087e-67	-2.46012	-2.49005	3.0261e-07	-2.39435	-2.53864
15648404	chr19:15648404:G:A	9.00335e-66	-1.99134	-4.09089e-09	6.03945e-06	-1.93937	-4.09089e-09
15648664	chr19:15648664:G:A	1.75371e-66	-1.13525	-2.49195	2.82319e-06	-0.223082	-2.47673
15648747	chr19:15648747:C:A	8.87617e-66	-6.92185e-10	-2.00556	7.55002e-06	-6.92185e-10	-1.71613
15648954	chr19:15648954:C:T	4.77979e-67	-2.45573	-2.47139	2.95717e-07	-2.41033	-2.5457
15648999	chr19:15648999:A:G	1.05286e-66	-1.61775	-2.51967	1.30164e-06	-0.920955	-2.5531
15649018	chr19:15649018:A:G	4.69792e-67	-2.45865	-2.48574	3.00191e-07	-2.40106	-2.53996
15649033	chr19:15649033:C:T	5.45863e-66	-6.92185e-10	-2.49174	3.91321e-06	-6.92185e-10	-2.37332
15649243	chr19:15649243:G:A	2.08911e-66	-2.06966	-1.38253	2.59327e-06	-2.2923	-0.492456
15649403	chr19:15649403:C:T	1.77553e-66	-1.06017	-2.55466	2.86758e-06	-0.129897	-2.55431
15649767	chr19:15649767:C:T	4.79737e-67	-2.45581	-2.46764	3.33424e-07	-2.28974	-2.54628
15650264	chr19:15650264:C:T	1.20356e-65	-6.92185e-10	-1.70107	4.79184e-06	-6.92185e-10	-2.17077
15651495	chr19:15651495:C:G	3.18753e-65	-6.92185e-10	-0.727101	1.33588e-05	-6.92185e-10	-1.1455
15651691	chr19:15651691:CTGT:C	7.61094e-67	-2.43934	-2.02259	3.17125e-07	-2.42758	-2.45855
15651793	chr19:15651793:T:C	9.69324e-67	-1.79983	-2.42026	5.61028e-07	-2.09101	-2.22465
15651868	chr19:15651868:A:T	9.68777e-67	-1.78941	-2.43124	5.55956e-07	-2.08316	-2.24158
15651903	chr19:15651903:C:T	9.51815e-67	-1.80877	-2.42954	5.48975e-07	-2.09769	-2.23969
15652128	chr19:15652128:T:A	9.3327e-67	-1.80645	-2.45154	5.3006e-07	-2.0959	-2.27654
15652438	chr19:15652438:A:T	1.63046e-66	-2.24603	-1.45403	7.17977e-07	-2.06574	-2.00326
15652767	chr19:15652767:A:C	9.25345e-67	-1.81566	-2.45086	5.27372e-07	-2.10223	-2.2753
15652881	chr19:15652881:G:A	8.99642e-67	-1.83788	-2.45681	5.13772e-07	-2.11842	-2.28524
15652911	chr19:15652911:G:A	7.60392e-67	-2.44636	-2.01649	3.21595e-07	-2.41765	-2.4545
15652965	chr19:15652965:G:A	6.01694e-67	-2.14776	-2.54918	3.64088e-07	-2.34526	-2.40278
15652987	chr19:15652987:T:A	2.52808e-65	-6.92185e-10	-0.958886	1.87279e-05	-6.92185e-10	-0.807667
15653261	chr19:15653261:T:G	1.38726e-66	-2.20093	-1.66068	7.34314e-07	-2.21101	-1.83549
15653320	chr19:15653320:C:T	2.13509e-66	-2.13739	-1.29303	9.28665e-07	-1.91443	-1.89726
15653598	chr19:15653598:G:A	1.72561e-66	-1.65605	-1.9873	1.05593e-06	-1.98678	-1.69647
15653704	chr19:15653704:A:G	2.81158e-66	-2.33962	-0.815562	1.02156e-06	-2.13687	-1.57948
15654060	chr19:15654060:C:T	7.79595e-67	-2.46023	-1.97768	3.3355e-07	-2.3794	-2.45624
15654127	chr19:15654127:T:C	4.65698e-67	-2.4014	-2.55175	3.19288e-07	-2.45422	-2.42512
15654132	chr19:15654132:C:T	1.34174e-66	-2.23252	-1.66245	6.56003e-07	-1.96984	-2.18943
15654145	chr19:15654145:C:T	1.0807e-66	-2.04439	-2.06694	6.47048e-07	-2.00483	-2.16818
15654151	chr19:15654151:T:C	1.46483e-66	-2.23125	-1.57594	6.94814e-07	-1.96896	-2.13283
15654218	chr19:15654218:T:G	5.62516e-66	-2.46168	-4.09089e-09	4.21618e-06	-2.29875	-4.09089e-09
15654351	chr19:15654351:T:C	1.43889e-66	-2.22738	-1.59768	6.86314e-07	-1.9651	-2.149
15654476	chr19:15654476:T:G	5.82678e-66	-6.92185e-10	-2.42647	3.89029e-06	-6.92185e-10	-2.3792
15654746	chr19:15654746:A:C	1.46491e-66	-2.20282	-1.60431	7.11675e-07	-1.92881	-2.14901
15655259	chr19:15655259:G:A	5.9671e-67	-2.19217	-2.51309	3.76698e-07	-2.32295	-2.39104
15655403	chr19:15655403:C:T	9.27605e-66	-6.92185e-10	-1.9615	8.31862e-06	-6.92185e-10	-1.61918
15655609	chr19:15655609:G:A	7.44022e-67	-2.45665	-2.02796	3.58993e-07	-2.28702	-2.47511
15655705	chr19:15655705:G:A	1.15394e-66	-2.39231	-1.65344	1.60499e-06	-2.45063	-0.81393
15655799	chr19:15655799:A:G	6.43832e-66	0.0573228	-2.38399	2.29824e-06	-0.43626	-2.46928
15655841	chr19:15655841:G:A	1.52768e-66	-2.20113	-1.56405	7.33496e-07	-1.92563	-2.12198
15656056	chr19:15656056:C:T	3.5506e-66	-1.71505	-1.20677	4.61169e-06	-0.252034	-1.95705
15656084	chr19:15656084:C:G	1.70659e-66	-2.208	-1.44643	7.8582e-07	-1.93446	-2.04424
15656205	chr19:15656205:T:G	6.50157e-66	-6.92185e-10	-2.31689	4.27398e-06	-6.92185e-10	-2.28513
15656582	chr19:15656582:A:G	6.95905e-67	-2.42723	-2.12424	3.81738e-07	-2.18993	-2.51077
15656826	chr19:15656826:A:G	1.40975e-66	-1.80912	-2.0364	2.33482e-06	-0.370598	-2.51915
15656841	chr19:15656841:T:A	5.1572e-66	-6.92185e-10	-2.54854	3.33053e-06	-6.92185e-10	-2.53455
15657001	chr19:15657001:A:G	2.17766e-66	-2.14962	-1.26106	9.84287e-07	-1.85709	-1.89643
15657099	chr19:15657099:A:G	5.73486e-67	-2.22381	-2.52114	3.62612e-07	-2.34484	-2.40727
15657149	chr19:15657149:A:G	4.58555e-67	-2.4138	-2.55481	3.08835e-07	-2.45839	-2.45424
15657188	chr19:15657188:A:T	5.6864e-66	-2.45086	-4.09089e-09	3.62671e-06	-2.44935	-4.09089e-09
15657189	chr19:15657189:C:G	8.09852e-67	-2.21445	-2.18539	5.68518e-07	-2.33846	-1.96394
15657197	chr19:15657197:T:A	5.89245e-67	-2.21128	-2.50656	3.76324e-07	-2.33598	-2.379
15657377	chr19:15657377:G:A	5.81755e-67	-2.21892	-2.51171	3.70634e-07	-2.34136	-2.38886
15657573	chr19:15657573:G:A	5.88794e-67	-2.20182	-2.51679	3.71498e-07	-2.32923	-2.39866
15657593	chr19:15657593:C:T	5.79577e-67	-2.2159	-2.51849	3.66402e-07	-2.3392	-2.4025
15657660	chr19:15657660:GTAT:G	7.5301e-67	-2.4527	-2.01991	3.67275e-07	-2.26772	-2.4716
15657689	chr19:15657689:T:C	5.8012e-67	-2.21793	-2.51552	3.68141e-07	-2.34128	-2.39569
15657717	chr19:15657717:TA:T	6.95594e-66	-6.92185e-10	-2.24934	3.45233e-06	-6.92185e-10	-2.49863
15657862	chr19:15657862:T:G	7.13335e-66	-2.22415	-4.09089e-09	4.32092e-06	-2.27421	-4.09089e-09
15657983	chr19:15657983:C:T	1.61683e-66	-2.1203	-1.58816	8.13358e-07	-1.80551	-2.13876
15658443	chr19:15658443:C:A	6.70062e-67	-2.44176	-2.14756	3.66964e-07	-2.22282	-2.51735
15658460	chr19:15658460:A:C	4.97329e-67	-2.45063	-2.4368	3.43894e-07	-2.25557	-2.54953
15658639	chr19:15658639:A:G	5.80599e-67	-2.43976	-2.29287	3.59228e-07	-2.21991	-2.54156
15658668	chr19:15658668:C:T	1.02645e-66	-1.96342	-2.19941	1.76104e-06	-0.620832	-2.55094
15658720	chr19:15658720:C:T	8.37919e-67	-2.44109	-1.92468	4.05514e-07	-2.2231	-2.41718
15658815	chr19:15658815:A:G	2.32978e-66	-2.0651	-1.27806	1.09825e-06	-1.74048	-1.90348
15658854	chr19:15658854:A:G	7.36201e-66	-0.067647	-2.12495	1.75498e-06	-0.621779	-2.55344
15658903	chr19:15658903:G:A	5.13751e-66	-6.92185e-10	-2.55236	3.30553e-06	-6.92185e-10	-2.54208
15658965	chr19:15658965:A:G	5.73832e-67	-2.4363	-2.30805	3.62939e-07	-2.20889	-2.54232
15658995	chr19:15658995:A:T	5.66062e-67	-2.44278	-2.31521	3.5536e-07	-2.23044	-2.54187
15659017	chr19:15659017:C:G	6.21446e-66	-2.36205	-4.09089e-09	3.69657e-06	-2.43028	-4.09089e-09
15659032	chr19:15659032:TG:T	5.77805e-67	-2.44831	-2.28914	3.49715e-07	-2.2507	-2.53762
15659044	chr19:15659044:G:T	5.77326e-67	-2.43553	-2.30275	3.64289e-07	-2.20659	-2.54089
15659062	chr19:15659062:G:T	5.92959e-67	-2.43039	-2.28118	2.96866e-07	-2.41684	-2.53532
15659155	chr19:15659155:A:C	4.78549e-67	-2.46142	-2.46451	3.12612e-07	-2.38201	-2.51846
15659182	chr19:15659182:A:T	5.73121e-66	-2.443	-4.09089e-09	3.96607e-06	-2.35991	-4.09089e-09
15659373	chr19:15659373:GC:G	1.67024e-65	-6.92185e-10	-1.37338	9.77302e-06	-6.92185e-10	-1.45805
15659580	chr19:15659580:A:G	7.14348e-66	-6.92185e-10	-2.22273	3.50142e-06	-6.92185e-10	-2.48451
15659626	chr19:15659626:A:G	5.25297e-66	-6.92185e-10	-2.53014	3.66253e-06	-6.92185e-10	-2.43953
15659890	chr19:15659890:C:T	4.56176e-67	-2.41904	-2.55477	3.03751e-07	-2.45903	-2.4702
15659942	chr19:15659942:G:A	9.01079e-67	-2.24243	-2.05066	5.09955e-07	-2.25403	-2.15708
15659974	chr19:15659974:G:A	1.28603e-66	-2.32801	-1.60936	6.30935e-07	-2.11813	-2.0801
15660214	chr19:15660214:GT:G	4.53135e-66	-1.8636	-0.814309	4.53376e-06	-0.604865	-1.62126
15660305	chr19:15660305:G:A	1.5594e-65	-1.44205	-4.09089e-09	1.12673e-05	-1.31577	-4.09089e-09
15660323	chr19:15660323:T:A	7.85234e-66	-6.92185e-10	-2.12812	6.81156e-06	-6.92185e-10	-1.81906
15660440	chr19:15660440:T:G	1.39001e-66	-2.31616	-1.54346	6.75136e-07	-2.09824	-2.03228
15660443	chr19:15660443:G:C	1.38717e-66	-2.3226	-1.53907	6.70975e-07	-2.10759	-2.02912
15660792	chr19:15660792:C:T	3.18815e-66	-2.04835	-0.981141	1.38257e-06	-1.71275	-1.70099
15660825	chr19:15660825:T:A	1.37202e-66	-2.32085	-1.55179	6.6714e-07	-2.10383	-2.0386
15660839	chr19:15660839:C:T	5.18282e-66	-6.92185e-10	-2.54358	3.29562e-06	-6.92185e-10	-2.54509
15660913	chr19:15660913:C:T	6.96688e-66	-6.92185e-10	-2.24776	3.46511e-06	-6.92185e-10	-2.49493
15660922	chr19:15660922:G:A	1.42364e-66	-2.31015	-1.52556	6.91771e-07	-2.08863	-2.01755
15660963	chr19:15660963:C:T	1.45543e-66	-2.32978	-1.48386	6.91255e-07	-2.11863	-1.9883
15660998	chr19:15660998:C:T	1.53815e-66	-2.31454	-1.44381	7.2648e-07	-2.09619	-1.96103
15661001	chr19:15661001:T:C	1.94929e-66	-2.19359	-1.32788	9.42336e-07	-1.91868	-1.87839
15661161	chr19:15661161:C:T	6.76117e-67	-2.34038	-2.23994	4.02313e-07	-2.12494	-2.52327
15661168	chr19:15661168:G:A	1.51196e-66	-2.15691	-1.61861	6.71112e-07	-1.84763	-2.28887
15661356	chr19:15661356:G:A	5.50001e-66	-6.92185e-10	-2.48418	3.32243e-06	-6.92185e-10	-2.53698
15661423	chr19:15661423:T:G	6.65075e-67	-2.34725	-2.24954	3.96803e-07	-2.13661	-2.52538
15661567	chr19:15661567:T:A	1.03743e-66	-1.8558	-2.29638	1.15415e-06	-1.04811	-2.5462
15661604	chr19:15661604:G:A	1.00903e-66	-1.90405	-2.27589	1.0798e-06	-1.11852	-2.54239
15661652	chr19:15661652:C:T	1.89821e-65	-6.92185e-10	-1.24544	1.12519e-05	-6.92185e-10	-1.31714
15661689	chr19:15661689:T:A	1.01376e-66	-1.79502	-2.38025	1.25948e-06	-0.954143	-2.55284
15661711	chr19:15661711:T:C	7.99543e-67	-2.26102	-2.15162	4.5428e-07	-2.27171	-2.25501
15661720	chr19:15661720:C:T	1.06777e-66	-1.89394	-2.22942	1.11208e-06	-1.10193	-2.52952
15661738	chr19:15661738:A:G	1.08565e-66	-1.87212	-2.23463	1.14923e-06	-1.06714	-2.53145
15661849	chr19:15661849:G:A	9.97884e-66	-1.88847	-4.09089e-09	6.00946e-06	-1.94435	-4.09089e-09
15661906	chr19:15661906:T:C	7.55218e-67	-2.31663	-2.15305	4.30145e-07	-2.32703	-2.25428
15661907	chr19:15661907:A:G	1.07621e-66	-1.89636	-2.21913	1.11174e-06	-1.10412	-2.52764
15661925	chr19:15661925:T:C	5.5297e-66	-6.92185e-10	-2.4788	4.29753e-06	-6.92185e-10	-2.27964
15661928	chr19:15661928:G:A	1.09121e-66	-1.89448	-2.20717	1.11642e-06	-1.10367	-2.52388
15662451	chr19:15662451:TTATAGTA:T	6.84871e-67	-2.37863	-2.18882	3.94493e-07	-2.38551	-2.28233
15662529	chr19:15662529:C:T	1.22703e-66	-1.677	-2.30733	1.53007e-06	-0.765823	-2.54655
15662559	chr19:15662559:G:T	6.85046e-67	-2.07268	-2.49452	8.00988e-07	-1.66314	-2.29645
15662617	chr19:15662617:A:G	5.64684e-66	-6.92185e-10	-2.45784	4.43766e-06	-6.92185e-10	-2.24755
15662661	chr19:15662661:A:G	9.77214e-66	-6.92185e-10	-1.9094	4.21727e-06	-6.92185e-10	-2.29849
15662722	chr19:15662722:T:C	8.10409e-67	-2.34474	-2.0544	4.60254e-07	-2.35279	-2.16086
15663105	chr19:15663105:A:G	1.32489e-66	-1.6686	-2.239	1.57284e-06	-0.753786	-2.53101
15663140	chr19:15663140:C:T	5.54642e-66	-6.92185e-10	-2.47578	4.28606e-06	-6.92185e-10	-2.28231
15663222	chr19:15663222:C:T	1.45113e-65	-1.514	-4.09089e-09	9.31042e-06	-1.50655	-4.09089e-09
15663249	chr19:15663249:G:T	5.50507e-66	-6.92185e-10	-2.48326	4.22479e-06	-6.92185e-10	-2.29671
15663851	chr19:15663851:A:T	1.92209e-66	-1.53698	-1.99854	2.26705e-06	-0.594667	-2.32453
15663902	chr19:15663902:G:T	6.80638e-67	-2.37729	-2.19636	3.92784e-07	-2.38403	-2.28814
15664165	chr19:15664165:G:T	2.86397e-66	-2.03002	-1.1067	1.64856e-06	-1.69174	-1.54604
15664269	chr19:15664269:G:T	1.44806e-64	-6.92185e-10	0.786464	6.22191e-05	-6.92185e-10	0.392981
15664357	chr19:15664357:T:G	6.50091e-67	-2.11308	-2.50649	7.3573e-07	-1.7218	-2.32278
15664400	chr19:15664400:T:C	1.94214e-66	-1.51701	-2.00813	2.32046e-06	-0.56739	-2.32852
15664691	chr19:15664691:A:G	5.54922e-66	-6.92185e-10	-2.47528	4.18671e-06	-6.92185e-10	-2.30576
15664802	chr19:15664802:G:T	4.71827e-66	-2.37517	-0.26232	1.00171e-05	-2.44187	1.00849
15665237	chr19:15665237:C:A	5.84703e-66	-2.423	-4.09089e-09	3.74111e-06	-2.4183	-4.09089e-09
15665297	chr19:15665297:G:A	2.02521e-66	-1.5907	-1.89256	2.28172e-06	-0.672687	-2.24006
15665345	chr19:15665345:T:G	1.36074e-66	-1.67552	-2.20539	1.57739e-06	-0.764135	-2.51778
15665520	chr19:15665520:C:T	1.46435e-65	-1.50494	-4.09089e-09	9.83786e-06	-1.45144	-4.09089e-09
15665525	chr19:15665525:T:C	6.06312e-67	-2.29608	-2.39321	5.59633e-07	-2.03806	-2.28009
15665533	chr19:15665533:A:G	6.10359e-67	-2.28617	-2.39647	5.67542e-07	-2.02123	-2.28289
15665534	chr19:15665534:C:T	6.83969e-67	-2.37409	-2.19468	3.91735e-07	-2.3816	-2.29324
15665850	chr19:15665850:G:A	1.31851e-66	-1.94867	-1.96376	1.64388e-06	-0.713047	-2.52757
15665975	chr19:15665975:A:G	2.19795e-66	-2.11125	-1.29016	1.02958e-06	-1.81876	-1.88977
15665995	chr19:15665995:C:T	7.79553e-67	-1.954	-2.48397	9.72719e-07	-1.49908	-2.26626
15666091	chr19:15666091:A:G	1.26748e-66	-2.16701	-1.7849	7.14235e-07	-1.89456	-2.17966
15666135	chr19:15666135:T:C	7.25127e-67	-2.08887	-2.42148	5.52646e-07	-1.78661	-2.54411
15666245	chr19:15666245:T:C	1.21414e-66	-1.70614	-2.28876	2.18278e-06	-0.40439	-2.55269
15666370	chr19:15666370:G:A	7.04457e-66	-2.23668	-4.09089e-09	4.59155e-06	-2.21346	-4.09089e-09
15666407	chr19:15666407:G:A	5.2024e-66	-6.92185e-10	-2.53981	3.29456e-06	-6.92185e-10	-2.54541
15666599	chr19:15666599:A:G	4.39488e-66	-1.24349	-1.46501	3.71222e-06	-0.252527	-2.17352
15666625	chr19:15666625:G:A	7.10851e-66	-2.22764	-4.09089e-09	4.47527e-06	-2.23911	-4.09089e-09
15666904	chr19:15666904:A:G	1.61951e-66	-1.46931	-2.2375	3.23972e-06	-0.00931554	-2.55288
15667014	chr19:15667014:C:T	5.60844e-66	-6.92185e-10	-2.46466	4.45805e-06	-6.92185e-10	-2.24297
15667121	chr19:15667121:T:C	1.68834e-66	-1.52014	-2.14504	2.99926e-06	-0.103884	-2.53543
15667132	chr19:15667132:C:T	1.69398e-66	-1.49449	-2.16735	3.10587e-06	-0.0643289	-2.54006
15667133	chr19:15667133:C:T	1.67924e-66	-1.50324	-2.16735	3.06532e-06	-0.07747	-2.54006
15667143	chr19:15667143:A:C	1.64897e-66	-1.50701	-2.18176	3.04334e-06	-0.082406	-2.54232
15667153	chr19:15667153:C:A	1.81085e-66	-1.47133	-2.1238	3.25496e-06	-0.027599	-2.5299
15667186	chr19:15667186:A:G	1.3432e-66	-1.60351	-2.29037	2.77229e-06	-0.184686	-2.53332
15667326	chr19:15667326:A:T	6.75097e-65	-6.92185e-10	0.0233392	3.9764e-05	-6.92185e-10	-0.0547171
15667581	chr19:15667581:T:C	2.00153e-66	-2.42804	-1.06698	1.84035e-06	-2.46133	-0.666396
15667697	chr19:15667697:C:CTG	1.74553e-66	-2.14328	-1.48859	9.27684e-07	-1.81774	-1.995
15667977	chr19:15667977:G:A	1.67366e-65	-6.92185e-10	-1.37133	4.74295e-06	-6.92185e-10	-2.18102
15668020	chr19:15668020:T:C	3.46159e-66	-0.492339	-2.45487	1.5351e-06	-0.996055	-2.31303
15668301	chr19:15668301:C:G	5.80166e-66	-2.43079	-4.09089e-09	8.01418e-06	-1.65647	-4.09089e-09
15668441	chr19:15668441:T:C	3.57538e-66	-1.4847	-1.43016	3.80518e-06	-0.0613639	-2.33995
15668643	chr19:15668643:G:A	2.7192e-66	-1.51122	-1.67738	3.31024e-06	-0.118722	-2.42194
15668745	chr19:15668745:G:A	5.17233e-66	-6.92185e-10	-2.54561	3.29954e-06	-6.92185e-10	-2.5439
15668764	chr19:15668764:T:C	2.84839e-66	-1.49034	-1.65184	3.46123e-06	-0.0850561	-2.411
15668862	chr19:15668862:T:A	2.9464e-66	-1.50954	-1.59881	3.42703e-06	-0.11497	-2.39102
15668869	chr19:15668869:G:A	6.97971e-65	-6.92185e-10	0.0566597	4.03892e-05	-6.92185e-10	-0.0391167
15668941	chr19:15668941:AGAGAGAGAGAGAGAGC:A	1.582e-66	-1.53567	-2.19458	2.79602e-06	-0.164485	-2.545
15668988	chr19:15668988:C:T	2.88949e-66	-1.4709	-1.65696	3.44235e-06	-0.0860296	-2.4155
15668989	chr19:15668989:A:G	2.97879e-66	-1.46415	-1.63327	3.49761e-06	-0.0773065	-2.40829
15669193	chr19:15669193:GT:G	5.64767e-66	-2.45769	-4.09089e-09	6.16763e-06	-1.91837	-4.09089e-09
15669201	chr19:15669201:C:A	6.74183e-67	-2.10663	-2.47655	3.86227e-07	-2.1422	-2.54682
15669207	chr19:15669207:G:A	1.75544e-66	-1.47059	-2.15562	3.13064e-06	-0.0577862	-2.53866
15669231	chr19:15669231:G:A	3.03725e-66	-1.40774	-1.67024	3.76987e-06	0.0108038	-2.42144
15669259	chr19:15669259:A:G	3.18684e-66	-2.08609	-0.943813	1.4733e-06	-1.7595	-1.59067
15669329	chr19:15669329:G:A	1.67386e-65	-1.37121	-4.09089e-09	1.04704e-05	-1.38913	-4.09089e-09
15669435	chr19:15669435:T:G	2.80482e-66	-1.46837	-1.68923	3.40212e-06	-0.0839004	-2.42938
15669488	chr19:15669488:T:C	3.03071e-66	-1.45608	-1.62406	3.56389e-06	-0.0647755	-2.40205
15669557	chr19:15669557:G:A	5.12498e-66	-6.92185e-10	-2.55481	3.2723e-06	-6.92185e-10	-2.55219
15669643	chr19:15669643:C:T	1.34849e-66	-1.56153	-2.32842	2.6353e-06	-0.217892	-2.55079
15669832	chr19:15669832:G:A	6.84593e-67	-2.46231	-2.10556	6.05978e-07	-2.43488	-1.80371
15669895	chr19:15669895:C:G	5.5747e-67	-2.39063	-2.38264	4.96376e-07	-1.88343	-2.55467
15669937	chr19:15669937:C:T	1.23441e-66	-1.70008	-2.27826	3.81698e-07	-2.14594	-2.55486
15670060	chr19:15670060:G:C	9.81343e-67	-1.99231	-2.21545	5.31418e-07	-2.05492	-2.31496
15670222	chr19:15670222:C:T	5.28501e-66	-6.92185e-10	-2.52406	3.55892e-06	-6.92185e-10	-2.46822
15670332	chr19:15670332:C:T	2.0049e-65	-6.92185e-10	-1.19075	1.9819e-05	-6.92185e-10	-0.751039
15670349	chr19:15670349:G:T	6.43884e-67	-2.08287	-2.5463	9.21275e-07	-1.34146	-2.47822
15670357	chr19:15670357:C:T	5.19113e-66	-6.92185e-10	-2.54198	3.81141e-06	-6.92185e-10	-2.39968
15670390	chr19:15670390:T:C	1.58864e-66	-2.01636	-1.70969	1.05473e-06	-1.2113	-2.47309
15670567	chr19:15670567:C:T	4.78999e-67	-2.45944	-2.46555	5.65119e-07	-2.08107	-2.22733
15670580	chr19:15670580:C:T	2.17108e-66	-1.7749	-1.63881	3.38159e-06	-0.739883	-1.77945
15670671	chr19:15670671:A:G	5.07973e-67	-2.36787	-2.49839	6.49432e-07	-1.74915	-2.42019
15670685	chr19:15670685:G:A	9.05859e-66	-6.92185e-10	-1.98522	4.51523e-06	-6.92185e-10	-2.23022
15670722	chr19:15670722:G:A	5.12241e-67	-2.46185	-2.39604	6.55314e-07	-2.11843	-2.04189
15670831	chr19:15670831:GC:G	5.24171e-66	-6.92185e-10	-2.53228	3.31859e-06	-6.92185e-10	-2.53814
15670834	chr19:15670834:C:T	7.09431e-66	-2.4497	0.22006	7.93605e-06	-2.4393	0.773038
15670860	chr19:15670860:A:G	5.16553e-67	-2.33321	-2.5163	8.44158e-07	-1.44254	-2.46456
15670974	chr19:15670974:T:C	1.08271e-66	-2.46138	-1.64809	1.24138e-06	-2.13503	-1.38642
15671185	chr19:15671185:G:A	1.20741e-66	-2.46154	-1.53892	1.40095e-06	-2.14151	-1.25902
15671195	chr19:15671195:T:C	6.89971e-67	-2.44634	-2.11369	6.54645e-07	-2.24884	-1.9125
15671281	chr19:15671281:T:C	5.46182e-66	-6.92185e-10	-2.49115	3.61584e-06	-6.92185e-10	-2.45236
15671288	chr19:15671288:C:T	7.61565e-67	-2.42698	-2.03433	6.6811e-07	-2.30156	-1.83942
15671325	chr19:15671325:C:T	6.70113e-66	-6.92185e-10	-2.28666	4.89719e-06	-6.92185e-10	-2.14902
15671439	chr19:15671439:T:C	8.745e-66	-6.92185e-10	-2.02045	5.68843e-06	-6.92185e-10	-1.99925
15671523	chr19:15671523:A:G	1.6292e-66	-2.45438	-1.24646	1.81411e-06	-2.19996	-0.942129
15671587	chr19:15671587:C:T	5.93956e-66	-6.92185e-10	-2.4073	4.84853e-06	-6.92185e-10	-2.159
15671684	chr19:15671684:G:A	7.62314e-67	-2.4473	-2.01303	7.32939e-07	-2.24262	-1.80576
15671700	chr19:15671700:A:T	7.27332e-67	-2.44546	-2.06184	6.87353e-07	-2.24924	-1.86335
15671732	chr19:15671732:G:C	7.55411e-67	-2.44063	-2.02879	7.02625e-07	-2.26631	-1.82431
15671734	chr19:15671734:A:C	7.67148e-67	-2.43807	-2.01594	7.05604e-07	-2.27179	-1.8146
15671742	chr19:15671742:G:T	1.21178e-66	-2.44235	-1.5545	1.38027e-06	-2.25067	-1.16473
15671747	chr19:15671747:T:A	1.17683e-66	-2.44487	-1.58124	1.34537e-06	-2.24193	-1.19908
15671803	chr19:15671803:T:C	6.6406e-66	-6.92185e-10	-2.29573	4.85663e-06	-6.92185e-10	-2.15733
15671858	chr19:15671858:G:A	6.81272e-67	-2.44586	-2.12686	6.31973e-07	-2.24775	-1.94884
15671864	chr19:15671864:C:G	7.30341e-67	-2.44755	-2.05562	6.9608e-07	-2.24164	-1.85833
15671936	chr19:15671936:C:T	5.12586e-66	-6.92185e-10	-2.55463	3.30718e-06	-6.92185e-10	-2.54158
15671966	chr19:15671966:A:T	6.5614e-66	-6.92185e-10	-2.30773	4.77972e-06	-6.92185e-10	-2.1733
15671967	chr19:15671967:G:A	6.50006e-66	-6.92185e-10	-2.31712	4.72743e-06	-6.92185e-10	-2.1843
15672032	chr19:15672032:T:C	5.32078e-66	-6.92185e-10	-2.51731	3.3902e-06	-6.92185e-10	-2.51679
15672087	chr19:15672087:A:G	6.09533e-67	-2.45693	-2.22706	7.07621e-07	-2.2011	-1.88243
15672114	chr19:15672114:A:C	5.93054e-66	-6.92185e-10	-2.40882	4.20426e-06	-6.92185e-10	-2.30158
15672129	chr19:15672129:G:A	6.05357e-66	-6.92185e-10	-2.38828	4.31876e-06	-6.92185e-10	-2.27471
15672136	chr19:15672136:G:A	6.38944e-66	-6.92185e-10	-2.33429	4.63734e-06	-6.92185e-10	-2.20354
15672241	chr19:15672241:G:A	1.14835e-66	-2.45103	-1.59958	1.34072e-06	-2.21726	-1.22722
15672243	chr19:15672243:C:T	6.40453e-66	-6.92185e-10	-2.33193	4.61708e-06	-6.92185e-10	-2.20792
15672285	chr19:15672285:C:G	6.4047e-66	-6.92185e-10	-2.3319	5.54156e-06	-6.92185e-10	-2.0254
15672352	chr19:15672352:G:A	1.06518e-66	-2.44992	-1.67588	1.22679e-06	-2.22021	-1.31307
15672426	chr19:15672426:C:T	4.49957e-67	-2.45987	-2.52766	3.90814e-07	-2.14256	-2.53465
15672429	chr19:15672429:C:T	6.88756e-66	-6.92185e-10	-2.25922	5.09519e-06	-6.92185e-10	-2.10938
15672641	chr19:15672641:T:C	6.49782e-66	-6.92185e-10	-2.31747	4.72507e-06	-6.92185e-10	-2.1848
15672647	chr19:15672647:T:C	6.50006e-66	-6.92185e-10	-2.31712	4.72743e-06	-6.92185e-10	-2.1843
15672656	chr19:15672656:T:C	6.71913e-66	-6.92185e-10	-2.28397	4.92559e-06	-6.92185e-10	-2.14324
15672675	chr19:15672675:A:G	6.49347e-66	-6.92185e-10	-2.31813	4.72121e-06	-6.92185e-10	-2.18561
15672677	chr19:15672677:T:C	6.50411e-66	-6.92185e-10	-2.3165	4.73033e-06	-6.92185e-10	-2.18369
15672719	chr19:15672719:T:C	7.47591e-66	-2.17725	-4.09089e-09	4.3132e-06	-2.276	-4.09089e-09
15672761	chr19:15672761:C:T	6.58111e-66	-6.92185e-10	-2.30473	4.80094e-06	-6.92185e-10	-2.16887
15672797	chr19:15672797:A:G	6.50006e-66	-6.92185e-10	-2.31712	4.72743e-06	-6.92185e-10	-2.1843
15672837	chr19:15672837:T:C	6.42027e-66	-6.92185e-10	-2.32947	4.65664e-06	-6.92185e-10	-2.19939
15672860	chr19:15672860:T:C	6.42935e-66	-6.92185e-10	-2.32806	4.66294e-06	-6.92185e-10	-2.19803
15672966	chr19:15672966:C:T	6.3596e-66	-6.92185e-10	-2.33897	4.60714e-06	-6.92185e-10	-2.21007
15672983	chr19:15672983:G:A	6.43425e-66	-6.92185e-10	-2.3273	4.66762e-06	-6.92185e-10	-2.19703
15673048	chr19:15673048:G:A	7.4867e-66	-6.92185e-10	-2.1758	5.54491e-06	-6.92185e-10	-2.0248
15673056	chr19:15673056:C:T	1.40427e-66	-2.45883	-1.39059	1.82628e-06	-2.16792	-0.967476
15673070	chr19:15673070:A:G	7.67418e-66	-6.92185e-10	-2.15107	5.75478e-06	-6.92185e-10	-1.98765
15673101	chr19:15673101:A:G	7.55655e-66	-6.92185e-10	-2.16652	5.59351e-06	-6.92185e-10	-2.01607
15673102	chr19:15673102:G:C	7.70368e-66	-6.92185e-10	-2.14723	5.71985e-06	-6.92185e-10	-1.99374
15673357	chr19:15673357:A:G	8.94058e-67	-2.45842	-1.84249	1.00894e-06	-2.19294	-1.53584
15673385	chr19:15673385:G:C	4.47258e-67	-2.44687	-2.54668	3.64924e-07	-2.23337	-2.51238
15673390	chr19:15673390:C:T	4.71246e-67	-2.4393	-2.50201	3.39199e-07	-2.26609	-2.55276
15673404	chr19:15673404:C:T	4.87936e-67	-2.42253	-2.48397	3.29164e-07	-2.29543	-2.55344
15673405	chr19:15673405:G:A	6.33621e-66	-6.92185e-10	-2.34265	4.59263e-06	-6.92185e-10	-2.21323
15673443	chr19:15673443:C:A	5.9207e-66	-6.92185e-10	-2.41048	4.20229e-06	-6.92185e-10	-2.30205
15673465	chr19:15673465:A:C	5.95583e-66	-6.92185e-10	-2.40456	4.23613e-06	-6.92185e-10	-2.29403
15673475	chr19:15673475:C:T	4.44014e-67	-2.46205	-2.53879	4.38971e-07	-2.03644	-2.52456
15673479	chr19:15673479:G:A	5.95583e-66	-6.92185e-10	-2.40456	4.23613e-06	-6.92185e-10	-2.29403
15673509	chr19:15673509:G:T	4.76999e-67	-2.46251	-2.46666	4.12448e-07	-2.06897	-2.55435
15673567	chr19:15673567:C:T	1.15345e-66	-2.41748	-1.62869	3.32126e-07	-2.36665	-2.47327
15673576	chr19:15673576:C:T	1.08118e-66	-2.44058	-1.67031	1.16665e-06	-2.25664	-1.3269
15673617	chr19:15673617:C:A	6.37074e-66	-6.92185e-10	-2.33722	4.61491e-06	-6.92185e-10	-2.20839
15673761	chr19:15673761:A:G	6.66547e-66	-6.92185e-10	-2.29199	4.88293e-06	-6.92185e-10	-2.15194
15673807	chr19:15673807:A:G	4.6042e-67	-2.41293	-2.55161	3.64208e-07	-2.31292	-2.43479
15673850	chr19:15673850:A:G	9.28017e-67	-2.35437	-1.90927	6.9222e-07	-2.39442	-1.71112
15673891	chr19:15673891:C:G	7.17256e-67	-2.45639	-2.06487	8.39349e-07	-2.01312	-1.89969
15674812	chr19:15674812:T:C	7.6405e-67	-2.43857	-2.01949	6.94037e-07	-2.2717	-1.8312
15674832	chr19:15674832:G:A	7.74508e-67	-2.44705	-1.99741	7.31099e-07	-2.24451	-1.80638
15675005	chr19:15675005:C:T	9.68857e-67	-2.41399	-1.80658	1.80785e-06	-1.71873	-1.42681
15675006	chr19:15675006:G:A	6.15644e-66	-6.92185e-10	-2.37143	4.09054e-06	-6.92185e-10	-2.329
15675103	chr19:15675103:T:C	4.44949e-67	-2.45285	-2.54587	3.80883e-07	-2.19111	-2.51184
15675115	chr19:15675115:C:T	7.91165e-67	-2.44758	-1.97561	7.51835e-07	-2.24259	-1.78033
15675130	chr19:15675130:G:A	7.87169e-67	-2.44785	-1.98039	7.46809e-07	-2.24177	-1.78785
15675175	chr19:15675175:C:T	7.10275e-67	-2.38739	-2.14365	1.5108e-06	-2.0756	-1.24944
15675197	chr19:15675197:T:C	5.86248e-67	-2.45408	-2.26887	6.85861e-07	-1.98952	-2.12524
15675256	chr19:15675256:T:C	5.38345e-67	-2.41431	-2.39388	6.97069e-07	-1.81472	-2.28383
15675268	chr19:15675268:T:C	6.63028e-67	-2.39016	-2.20971	9.42363e-07	-1.72352	-2.07352
15675288	chr19:15675288:G:A	7.95499e-67	-2.44809	-1.96962	7.51359e-07	-2.24328	-1.78028
15675290	chr19:15675290:T:C	7.90728e-67	-2.42128	-2.00245	6.81121e-07	-2.313	-1.8087
15675455	chr19:15675455:C:T	9.4123e-67	-2.41395	-1.83555	1.74755e-06	-1.71793	-1.46154
15675597	chr19:15675597:G:T	4.50862e-67	-2.45287	-2.53265	3.72945e-07	-2.19192	-2.53208
15675658	chr19:15675658:C:G	4.47675e-67	-2.45382	-2.5388	3.77758e-07	-2.18703	-2.52416
15675769	chr19:15675769:C:T	6.02768e-66	-2.1352	-0.257373	6.49029e-06	-0.580931	-1.28644
15675772	chr19:15675772:T:C	7.82466e-67	-2.44703	-1.98721	7.39304e-07	-2.24517	-1.79456
15675778	chr19:15675778:T:C	8.30989e-67	-2.44844	-1.92563	8.00132e-07	-2.23785	-1.72281
15675780	chr19:15675780:G:A	8.2122e-67	-2.44395	-1.94194	7.71037e-07	-2.25539	-1.74231
15675798	chr19:15675798:T:C	8.00895e-67	-2.44646	-1.9645	7.58434e-07	-2.2467	-1.76748
15676076	chr19:15676076:G:A	4.63548e-67	-2.45178	-2.506	3.64469e-07	-2.19846	-2.54853
15676080	chr19:15676080:A:G	7.67405e-67	-2.44201	-2.01167	7.05771e-07	-2.2618	-1.82434
15676180	chr19:15676180:TG:T	7.4594e-66	-6.92185e-10	-2.17946	6.09407e-06	-6.92185e-10	-1.93036
15678186	chr19:15678186:G:A	6.00836e-66	-2.13836	-0.257423	6.43456e-06	-0.593103	-1.28289
15678224	chr19:15678224:C:A	4.59116e-67	-2.44665	-2.52073	3.59276e-07	-2.2205	-2.54084
15678288	chr19:15678288:A:G	8.3634e-67	-2.43541	-1.93224	7.5876e-07	-2.28004	-1.73371
15678330	chr19:15678330:G:A	8.27845e-67	-2.44222	-1.93564	7.71071e-07	-2.26056	-1.73709
15678440	chr19:15678440:A:G	4.48964e-67	-2.45936	-2.53039	3.8913e-07	-2.14783	-2.53369
15678447	chr19:15678447:T:C	1.02043e-66	-2.42435	-1.74436	1.88094e-06	-1.76097	-1.34494
15678472	chr19:15678472:C:G	6.87969e-67	-2.44089	-2.12206	6.19562e-07	-2.26825	-1.94817
15678487	chr19:15678487:A:G	4.06588e-66	-2.46018	-0.326127	7.68038e-06	-2.35748	0.658473
15678492	chr19:15678492:T:C	4.69215e-67	-2.4201	-2.52553	3.35342e-07	-2.29209	-2.5382
15678501	chr19:15678501:T:C	7.61693e-67	-2.42418	-2.03697	3.1379e-07	-2.3858	-2.51091
15678506	chr19:15678506:A:G	4.53398e-67	-2.45414	-2.52578	3.73157e-07	-2.18517	-2.53826
15678630	chr19:15678630:G:A	6.44984e-66	-6.92185e-10	-2.32488	4.68712e-06	-6.92185e-10	-2.19286
15678660	chr19:15678660:C:T	4.47777e-67	-2.45733	-2.53506	3.84565e-07	-2.16466	-2.52866
15678665	chr19:15678665:A:G	4.46906e-67	-2.45728	-2.53706	3.85406e-07	-2.1651	-2.52604
15678839	chr19:15678839:G:A	7.97135e-67	-2.44131	-1.97435	7.37341e-07	-2.26368	-1.7787
15678855	chr19:15678855:T:G	7.63278e-67	-2.44132	-2.01775	7.0228e-07	-2.26366	-1.82744
15678888	chr19:15678888:G:A	3.44086e-66	-2.39167	-0.561546	7.7836e-06	-2.07229	0.386628
15678966	chr19:15678966:A:G	9.73782e-67	-2.42492	-1.79058	1.77426e-06	-1.76343	-1.40086
15679059	chr19:15679059:C:T	4.67395e-67	-2.46113	-2.48838	5.32799e-07	-2.16354	-2.20375
15679235	chr19:15679235:G:A	4.47774e-67	-2.45242	-2.53998	3.75682e-07	-2.19407	-2.52263
15679259	chr19:15679259:G:A	7.69616e-67	-2.43864	-2.01216	6.99034e-07	-2.27145	-1.82429
15679275	chr19:15679275:T:G	8.12929e-67	-2.4344	-1.96164	7.32811e-07	-2.2827	-1.76585
15679383	chr19:15679383:T:G	6.39567e-66	-6.92185e-10	-2.33331	4.65635e-06	-6.92185e-10	-2.19945
15679441	chr19:15679441:C:A	4.48507e-67	-2.44543	-2.54533	3.67764e-07	-2.22432	-2.51368
15679476	chr19:15679476:AGCC:A	4.5026e-67	-2.45096	-2.53591	3.70656e-07	-2.20204	-2.52813
15679916	chr19:15679916:G:A	4.43423e-67	-2.45774	-2.54442	3.91383e-07	-2.16157	-2.51418
15680010	chr19:15680010:T:A	6.48947e-66	-6.92185e-10	-2.31875	4.72402e-06	-6.92185e-10	-2.18502
15680327	chr19:15680327:G:A	5.52844e-66	-6.92185e-10	-2.47903	3.53627e-06	-6.92185e-10	-2.47461
15680370	chr19:15680370:C:T	4.44769e-67	-2.45639	-2.54275	3.85448e-07	-2.17164	-2.51939
15680796	chr19:15680796:A:G	1.68917e-66	-2.39753	-1.26717	6.47379e-06	-2.09992	0.229999
15681029	chr19:15681029:G:A	1.94648e-66	-2.39319	-1.12972	7.37178e-06	-2.09089	0.350864
15681111	chr19:15681111:G:T	7.72283e-66	-6.92185e-10	-2.14475	4.05325e-06	-6.92185e-10	-2.33816
15681114	chr19:15681114:G:A	7.87325e-66	-6.92185e-10	-2.12546	4.11154e-06	-6.92185e-10	-2.32388
15681387	chr19:15681387:C:T	6.06991e-66	-6.92185e-10	-2.38559	3.55742e-06	-6.92185e-10	-2.46865
15681397	chr19:15681397:A:G	6.66162e-66	-6.92185e-10	-2.29257	3.90399e-06	-6.92185e-10	-2.37568
15681432	chr19:15681432:T:C	6.28507e-66	-6.92185e-10	-2.35076	3.51309e-06	-6.92185e-10	-2.48118
15681564	chr19:15681564:G:A	1.03023e-65	-6.92185e-10	-1.85657	4.78259e-06	-6.92185e-10	-2.1727
15681687	chr19:15681687:G:T	5.26331e-66	-6.92185e-10	-2.52817	3.26481e-06	-6.92185e-10	-2.55448
15681756	chr19:15681756:C:T	6.38813e-67	-2.34602	-2.29105	3.41257e-07	-2.26694	-2.54586
15681893	chr19:15681893:G:GC	6.43085e-66	-6.92185e-10	-2.32783	3.68082e-06	-6.92185e-10	-2.43455
15681924	chr19:15681924:A:G	6.63148e-66	-6.92185e-10	-2.2971	3.75351e-06	-6.92185e-10	-2.41499
15682114	chr19:15682114:G:A	5.92804e-66	-0.670664	-1.73857	1.91019e-06	-0.90267	-2.18781
15682259	chr19:15682259:G:A	1.07765e-66	-2.29046	-1.82369	4.00112e-07	-2.17993	-2.47376
15682369	chr19:15682369:C:G	5.74838e-67	-2.26128	-2.48132	4.33108e-07	-2.03368	-2.54077
15682425	chr19:15682425:C:T	6.72643e-67	-2.16776	-2.41771	1.24608e-06	-1.24269	-2.27499
15682560	chr19:15682560:A:T	5.20124e-66	-6.92185e-10	-2.54004	3.31359e-06	-6.92185e-10	-2.53965
15682605	chr19:15682605:C:T	5.4821e-66	-6.92185e-10	-2.48744	3.4749e-06	-6.92185e-10	-2.49211
15682726	chr19:15682726:G:C	5.66709e-66	-6.92185e-10	-2.45426	3.38427e-06	-6.92185e-10	-2.51854
15682978	chr19:15682978:G:C	6.44e-67	-2.22418	-2.40481	1.14952e-06	-1.33901	-2.25933
15683338	chr19:15683338:G:A	6.04477e-66	-6.92185e-10	-2.38974	3.52794e-06	-6.92185e-10	-2.47697
15683398	chr19:15683398:C:G	1.89404e-65	-6.92185e-10	-1.24763	9.12492e-06	-6.92185e-10	-1.52667
15683433	chr19:15683433:G:A	1.51174e-65	-6.92185e-10	-1.47309	7.71735e-06	-6.92185e-10	-1.69421
15683485	chr19:15683485:C:G	7.45987e-66	-6.92185e-10	-2.17939	4.53817e-06	-6.92185e-10	-2.22516
15683486	chr19:15683486:T:C	7.50697e-66	-6.92185e-10	-2.1731	4.56573e-06	-6.92185e-10	-2.2191
15683539	chr19:15683539:G:T	7.42963e-66	-6.92185e-10	-2.18346	4.1247e-06	-6.92185e-10	-2.32069
15683544	chr19:15683544:G:A	6.83024e-66	-6.92185e-10	-2.26757	3.86176e-06	-6.92185e-10	-2.38656
15683552	chr19:15683552:G:A	6.94582e-66	-6.92185e-10	-2.25079	3.9219e-06	-6.92185e-10	-2.3711
15683569	chr19:15683569:C:T	6.56112e-66	-6.92185e-10	-2.30777	3.74843e-06	-6.92185e-10	-2.41634
15683605	chr19:15683605:C:T	6.58067e-66	-6.92185e-10	-2.3048	3.75894e-06	-6.92185e-10	-2.41354
15684100	chr19:15684100:A:T	5.42494e-66	-6.92185e-10	-2.49792	3.75922e-06	-6.92185e-10	-2.41347
15684210	chr19:15684210:A:AG	8.18031e-66	-6.92185e-10	-2.0872	7.04425e-06	-6.92185e-10	-1.78547
15684211	chr19:15684211:G:A	6.15948e-66	-6.92185e-10	-2.37094	3.70879e-06	-6.92185e-10	-2.42698
15684604	chr19:15684604:G:A	1.61452e-65	-6.92185e-10	-1.40731	8.13403e-06	-6.92185e-10	-1.64162
15684883	chr19:15684883:G:A	7.39634e-66	-6.92185e-10	-2.18795	6.18534e-06	-6.92185e-10	-1.9155
15685032	chr19:15685032:C:T	1.16292e-66	-2.45997	-1.57803	8.14881e-07	-2.18901	-1.75338
15685553	chr19:15685553:A:G	6.91481e-67	-2.09541	-2.46245	1.38151e-06	-1.0747	-2.33981
15685697	chr19:15685697:A:G	6.87416e-67	-2.10242	-2.46133	1.36964e-06	-1.08762	-2.33551
15685732	chr19:15685732:C:T	2.30005e-66	-2.13225	-1.22375	5.0097e-06	-2.11407	-0.0122313
15685991	chr19:15685991:A:AG	6.96679e-67	-2.09551	-2.45486	1.39877e-06	-1.07504	-2.32705
15686003	chr19:15686003:G:T	1.28323e-65	-1.03809	-0.598879	4.10349e-06	-1.07183	-1.25402
15686228	chr19:15686228:T:G	6.91208e-66	-6.92185e-10	-2.25566	3.80172e-06	-6.92185e-10	-2.40223
15686485	chr19:15686485:G:T	1.26494e-65	-2.4608	0.80947	1.31484e-05	-2.38222	1.22084
15686599	chr19:15686599:T:A	1.05792e-66	-2.3441	-1.78853	3.89045e-07	-2.23939	-2.44235
15686674	chr19:15686674:A:G	1.09608e-66	-2.34112	-1.75607	3.95445e-07	-2.23509	-2.43034
15686708	chr19:15686708:G:A	8.77737e-67	-2.33667	-1.98267	3.58454e-07	-2.23753	-2.52611
15686722	chr19:15686722:A:G	1.67794e-66	-2.32827	-1.3431	4.67341e-07	-2.22092	-2.27746
15686748	chr19:15686748:G:A	7.21702e-67	-1.96775	-2.54733	5.55524e-07	-1.77293	-2.55259
15686816	chr19:15686816:G:C	1.62209e-66	-2.31656	-1.38866	4.61472e-07	-2.20549	-2.30553
15686903	chr19:15686903:T:A	1.08311e-66	-2.3304	-1.7787	3.97843e-07	-2.22068	-2.4387
15686955	chr19:15686955:C:T	6.19422e-66	-6.92185e-10	-2.36532	3.57421e-06	-6.92185e-10	-2.46394
15686991	chr19:15686991:A:T	7.21461e-66	-6.92185e-10	-2.21282	3.99277e-06	-6.92185e-10	-2.35319
15687044	chr19:15687044:G:A	9.59806e-66	-1.92737	-4.09089e-09	3.45689e-05	-0.194725	-4.09089e-09
15687045	chr19:15687045:A:C	8.44502e-66	-6.92185e-10	-2.05535	4.54641e-06	-6.92185e-10	-2.22334
15687049	chr19:15687049:G:A	1.56376e-66	-2.32927	-1.41257	4.48526e-07	-2.22185	-2.31762
15687053	chr19:15687053:G:A	1.2712e-66	-2.32859	-1.62038	4.14099e-07	-2.22179	-2.39754
15687073	chr19:15687073:C:T	1.09268e-66	-1.77121	-2.32908	4.35746e-07	-2.03614	-2.53223
15687105	chr19:15687105:G:A	1.10597e-66	-2.33371	-1.7545	4.00288e-07	-2.22467	-2.42858
15687194	chr19:15687194:G:A	1.04577e-66	-2.33944	-1.80474	3.8954e-07	-2.23271	-2.44776
15687205	chr19:15687205:T:A	7.54197e-67	-2.13345	-2.33758	1.58161e-06	-1.19067	-2.08857
15687208	chr19:15687208:C:T	9.80158e-67	-2.36082	-1.84816	3.65006e-07	-2.27424	-2.47129
15687209	chr19:15687209:G:A	1.00565e-65	-6.92185e-10	-1.88071	5.52433e-06	-6.92185e-10	-2.02852
15687238	chr19:15687238:T:C	6.09624e-66	-6.92185e-10	-2.38126	4.37208e-06	-6.92185e-10	-2.26244
15687363	chr19:15687363:G:C	1.05535e-66	-2.34339	-1.79167	3.9073e-07	-2.23845	-2.43897
15687652	chr19:15687652:A:AGT	1.05716e-66	-2.32422	-1.80913	3.97006e-07	-2.21246	-2.44902
15687655	chr19:15687655:A:G	1.07106e-66	-2.33113	-1.78915	3.96614e-07	-2.22155	-2.44092
15687677	chr19:15687677:T:A	1.10474e-66	-2.33175	-1.75757	4.00801e-07	-2.22291	-2.42906
15687678	chr19:15687678:A:G	1.06909e-66	-2.32951	-1.79262	3.96729e-07	-2.21943	-2.44275
15687685	chr19:15687685:C:T	6.32811e-66	-6.92185e-10	-2.34393	3.61982e-06	-6.92185e-10	-2.45126
15687710	chr19:15687710:C:T	1.47027e-65	-1.42165	-0.0792562	1.91739e-05	0.589825	-1.37396
15687881	chr19:15687881:A:T	1.58906e-66	-2.33844	-1.38735	4.4783e-07	-2.23389	-2.30713
15687901	chr19:15687901:T:C	1.6918e-66	-2.3524	-1.31074	4.55839e-07	-2.25283	-2.27047
15688295	chr19:15688295:T:A	1.5391e-66	-2.33105	-1.42668	4.43897e-07	-2.22397	-2.32587
15688313	chr19:15688313:A:C	1.69052e-66	-2.33885	-1.32504	4.61782e-07	-2.23516	-2.27518
15688316	chr19:15688316:A:T	6.737e-66	-6.92185e-10	-2.28132	3.77489e-06	-6.92185e-10	-2.40931
15688320	chr19:15688320:A:G	1.09995e-66	-2.33779	-1.75589	3.96422e-07	-2.23227	-2.43069
15688374	chr19:15688374:A:G	1.63305e-66	-2.34342	-1.35506	4.52075e-07	-2.2368	-2.29479
15688433	chr19:15688433:A:G	7.319e-66	-6.92185e-10	-2.19846	6.20519e-06	-6.92185e-10	-1.91229
15688533	chr19:15688533:G:T	1.03628e-66	-2.34622	-1.80708	3.85221e-07	-2.24211	-2.44951
15688535	chr19:15688535:A:T	2.03744e-65	-1.17465	-4.09089e-09	1.41077e-05	-1.09096	-4.09089e-09
15688556	chr19:15688556:G:A	1.0346e-66	-2.33697	-1.81795	3.88947e-07	-2.22939	-2.4526
15688682	chr19:15688682:G:A	1.70155e-66	-2.32925	-1.32815	4.64439e-07	-2.22225	-2.28236
15688761	chr19:15688761:A:G	1.04318e-66	-2.3288	-1.81785	3.93578e-07	-2.21798	-2.45218
15688901	chr19:15688901:T:C	1.65367e-66	-2.32415	-1.36178	4.61656e-07	-2.2154	-2.29522
15688989	chr19:15688989:T:C	1.0473e-66	-2.35827	-1.78444	3.82754e-07	-2.25848	-2.43956
15689004	chr19:15689004:G:A	6.873e-66	-6.92185e-10	-2.26133	4.27622e-06	-6.92185e-10	-2.28461
15689078	chr19:15689078:A:G	6.38695e-66	-6.92185e-10	-2.33467	3.63308e-06	-6.92185e-10	-2.4476
15689280	chr19:15689280:C:A	1.52397e-66	-2.33357	-1.43404	4.41968e-07	-2.22791	-2.32629
15689298	chr19:15689298:AG:A	1.61706e-65	-6.92185e-10	-1.40574	8.14872e-06	-6.92185e-10	-1.63982
15689412	chr19:15689412:A:G	1.5123e-66	-2.33732	-1.43798	4.37639e-07	-2.23308	-2.33096
15689423	chr19:15689423:T:C	7.18723e-66	-6.92185e-10	-2.21663	3.95293e-06	-6.92185e-10	-2.36322
15689428	chr19:15689428:A:G	9.19819e-67	-2.34851	-1.924	3.69334e-07	-2.24532	-2.48841
15689521	chr19:15689521:A:G	1.26291e-65	-2.46258	0.809651	1.27094e-05	-2.4149	1.21956
15689626	chr19:15689626:A:G	5.18737e-66	-6.92185e-10	-2.54271	3.31812e-06	-6.92185e-10	-2.53828
15689690	chr19:15689690:C:T	1.2684e-66	-2.34141	-1.60977	4.07644e-07	-2.24679	-2.38825
15689869	chr19:15689869:T:C	1.428e-66	-2.3237	-1.50896	4.33211e-07	-2.21392	-2.36029
15689934	chr19:15689934:A:G	5.19876e-66	-6.92185e-10	-2.54051	3.26368e-06	-6.92185e-10	-2.55482
15690309	chr19:15690309:G:A	6.33638e-66	-6.92185e-10	-2.34262	4.58328e-06	-6.92185e-10	-2.21526
15690557	chr19:15690557:T:G	7.07952e-67	-2.10937	-2.42494	1.41544e-06	-1.1039	-2.28634
15690644	chr19:15690644:A:G	6.64075e-66	-0.518857	-1.77685	2.03131e-06	-0.756335	-2.27266
15691209	chr19:15691209:C:G	1.04865e-66	-2.34047	-1.80095	3.89369e-07	-2.23388	-2.44702
15691338	chr19:15691338:A:G	1.56295e-66	-2.33906	-1.4033	4.39074e-07	-2.23562	-2.32515
15691343	chr19:15691343:A:G	1.55997e-66	-2.33816	-1.40611	4.38497e-07	-2.2346	-2.32748
15691724	chr19:15691724:G:T	6.79345e-66	-2.27297	-4.09089e-09	4.45334e-06	-2.24403	-4.09089e-09
15691727	chr19:15691727:T:G	1.08658e-66	-2.33307	-1.77282	3.9776e-07	-2.22465	-2.43494
15691785	chr19:15691785:C:T	1.69646e-66	-2.31093	-1.34946	4.64954e-07	-2.20816	-2.29534
15691941	chr19:15691941:C:A	1.03639e-66	-2.34809	-1.8051	3.85244e-07	-2.24459	-2.44697
15691997	chr19:15691997:G:A	7.91097e-66	-6.92185e-10	-2.12068	4.11245e-06	-6.92185e-10	-2.32366
15692284	chr19:15692284:C:T	7.36311e-67	-2.06962	-2.42541	1.52895e-06	-1.02641	-2.28669
15692296	chr19:15692296:A:G	7.2229e-67	-2.09414	-2.42012	1.46559e-06	-1.07439	-2.28104
15692493	chr19:15692493:G:A	4.41432e-67	-2.45975	-2.54691	4.31063e-07	-2.03438	-2.5448
15692607	chr19:15692607:T:G	7.14324e-67	-2.08712	-2.43823	1.45131e-06	-1.05968	-2.30554
15692941	chr19:15692941:TGTG:GGTG	1.34122e-66	-2.34941	-1.54595	4.11077e-07	-2.24997	-2.37669
15693057	chr19:15693057:A:G	1.29523e-66	-2.35725	-1.57299	4.09216e-07	-2.25828	-2.37291
15693327	chr19:15693327:A:G	6.10201e-66	-6.92185e-10	-2.38031	3.52365e-06	-6.92185e-10	-2.47818
15693348	chr19:15693348:T:C	1.45548e-66	-2.42645	-1.38715	1.75988e-06	-1.79421	-1.37823
15693565	chr19:15693565:T:C	1.4344e-65	-6.92185e-10	-1.5256	5.61865e-06	-6.92185e-10	-2.01159
15693785	chr19:15693785:A:G	1.62012e-66	-2.34576	-1.36067	4.52606e-07	-2.25354	-2.27687
15693834	chr19:15693834:A:G	8.01024e-65	-6.92185e-10	0.194373	1.30213e-05	-6.92185e-10	-1.17109
15693940	chr19:15693940:C:T	7.19405e-67	-2.15314	-2.36512	1.41011e-06	-1.18802	-2.206
15693987	chr19:15693987:T:C	6.39816e-66	-6.92185e-10	-2.33292	3.64856e-06	-6.92185e-10	-2.44335
15694197	chr19:15694197:TTAAAG:T	6.05558e-66	-0.402818	-1.98513	1.99934e-06	-0.654677	-2.39019
15694592	chr19:15694592:G:A	1.59487e-66	-2.31963	-1.40251	4.5603e-07	-2.20992	-2.31296
15694970	chr19:15694970:A:T	1.44738e-66	-2.33152	-1.48766	4.33156e-07	-2.22514	-2.34919
15695020	chr19:15695020:A:G	7.67395e-66	-6.92185e-10	-2.1511	4.17081e-06	-6.92185e-10	-2.30957
15695052	chr19:15695052:T:C	1.34807e-66	-2.35915	-1.5311	4.09069e-07	-2.26417	-2.36738
15695064	chr19:15695064:G:A	1.48863e-66	-2.34253	-1.44854	4.33895e-07	-2.24012	-2.33252
15695189	chr19:15695189:C:T	1.25562e-66	-2.3307	-1.6306	4.08344e-07	-2.23413	-2.3992
15695576	chr19:15695576:T:C	1.42179e-66	-2.33617	-1.50085	4.26027e-07	-2.23212	-2.35882
15695579	chr19:15695579:C:T	2.83217e-66	-2.33138	-0.816507	6.24807e-07	-2.21209	-1.9959
15695684	chr19:15695684:T:C	7.10499e-66	-6.92185e-10	-2.22813	6.2405e-06	-6.92185e-10	-1.90662
15695754	chr19:15695754:C:T	1.90918e-65	-1.23967	-4.09089e-09	1.32017e-05	-1.15733	-4.09089e-09
15695776	chr19:15695776:T:A	5.959e-66	-6.92185e-10	-2.40403	3.4773e-06	-6.92185e-10	-2.49143
15696125	chr19:15696125:G:A	5.58716e-66	-6.92185e-10	-2.46846	3.3825e-06	-6.92185e-10	-2.51906
15696252	chr19:15696252:C:T	1.47878e-66	-2.3236	-1.47412	4.39795e-07	-2.21489	-2.34423
15696365	chr19:15696365:G:C	1.38278e-66	-2.33207	-1.53276	4.23179e-07	-2.22629	-2.37135
15696419	chr19:15696419:C:T	8.0175e-66	-6.92185e-10	-2.10731	4.29286e-06	-6.92185e-10	-2.28073
15696495	chr19:15696495:T:C	1.35308e-66	-2.33973	-1.54682	4.16329e-07	-2.23725	-2.37671
15696521	chr19:15696521:G:A	5.70889e-66	-6.92185e-10	-2.44691	4.36247e-06	-6.92185e-10	-2.26464
15696679	chr19:15696679:C:T	1.41341e-66	-2.32681	-1.51612	4.28883e-07	-2.21927	-2.36498
15696681	chr19:15696681:G:T	1.48891e-65	-6.92185e-10	-1.4883	5.78433e-06	-6.92185e-10	-1.98253
15697020	chr19:15697020:T:C	1.31485e-66	-2.33409	-1.58112	4.14844e-07	-2.22695	-2.39058
15697074	chr19:15697074:A:G	7.68631e-67	-2.04696	-2.40512	1.67378e-06	-0.967459	-2.25514
15697084	chr19:15697084:G:A	5.12593e-66	-6.92185e-10	-2.55462	3.33792e-06	-6.92185e-10	-2.53233
15697174	chr19:15697174:G:A	1.3458e-66	-2.32125	-1.5707	4.2267e-07	-2.21023	-2.38862
15697215	chr19:15697215:A:G	1.88025e-65	-1.30252	0.0475812	2.6082e-05	0.813996	-1.29043
15697569	chr19:15697569:T:C	7.45757e-67	-2.04749	-2.43479	1.60131e-06	-0.968005	-2.29885
15698080	chr19:15698080:G:A	1.11071e-66	-2.33834	-1.74559	3.98583e-07	-2.23196	-2.42556
15698209	chr19:15698209:A:G	9.72801e-66	-6.92185e-10	-1.91392	5.287e-06	-6.92185e-10	-2.07243
15698215	chr19:15698215:A:G	6.55474e-66	-0.418201	-1.89054	2.13908e-06	-0.638492	-2.33881
15698468	chr19:15698468:G:T	2.2602e-66	-2.35067	-1.02281	5.27075e-07	-2.25472	-2.12337
15698517	chr19:15698517:T:A	7.08632e-66	-6.92185e-10	-2.23077	5.31231e-06	-6.92185e-10	-2.06765
15698737	chr19:15698737:A:T	1.90801e-65	-1.28139	0.0410997	2.68955e-05	0.85245	-1.29817
15698820	chr19:15698820:C:T	2.12974e-66	-2.35146	-1.08148	5.1143e-07	-2.2558	-2.15242
15698842	chr19:15698842:T:G	7.60594e-67	-2.03333	-2.42926	1.66129e-06	-0.939203	-2.29088
15698940	chr19:15698940:C:G	1.61919e-66	-2.32119	-1.38582	4.61402e-07	-2.22037	-2.2908
15699135	chr19:15699135:C:T	2.18422e-65	-1.29302	0.187929	2.931e-05	0.835584	-1.19533
15699155	chr19:15699155:C:T	5.67199e-66	-2.45339	-4.09089e-09	3.58694e-06	-2.46038	-4.09089e-09
15699175	chr19:15699175:C:T	1.97371e-66	-2.35881	-1.1502	4.9143e-07	-2.26551	-2.1826
15699203	chr19:15699203:G:A	1.39486e-66	-2.34015	-1.51599	4.20234e-07	-2.23712	-2.36751
15699352	chr19:15699352:T:C	1.72149e-65	-1.34316	-4.09089e-09	9.40324e-06	-1.49663	-4.09089e-09
15699397	chr19:15699397:T:C	1.12703e-66	-2.32996	-1.73938	4.03284e-07	-2.22026	-2.42553
15699413	chr19:15699413:G:A	5.69651e-66	-6.92185e-10	-2.44908	3.3777e-06	-6.92185e-10	-2.52049
15699441	chr19:15699441:A:G	5.5752e-66	-6.92185e-10	-2.4706	3.3382e-06	-6.92185e-10	-2.53225
15699454	chr19:15699454:A:G	1.18285e-66	-2.34798	-1.67303	3.91147e-07	-2.25618	-2.42017
15699688	chr19:15699688:C:T	7.57797e-67	-2.03859	-2.42768	1.64912e-06	-0.949234	-2.2882
15699984	chr19:15699984:T:C	7.45235e-67	-2.05126	-2.43172	1.60142e-06	-0.971909	-2.29488
15700216	chr19:15700216:C:T	1.37063e-66	-2.33557	-1.53809	4.19574e-07	-2.2314	-2.37479
15700311	chr19:15700311:G:A	1.61021e-66	-2.33033	-1.38224	4.58221e-07	-2.23241	-2.28567
15700492	chr19:15700492:G:A	1.41649e-66	-2.33962	-1.50113	4.23396e-07	-2.23641	-2.36072
15700521	chr19:15700521:G:A	1.37924e-66	-2.34333	-1.52407	4.17235e-07	-2.24198	-2.36981
15700825	chr19:15700825:A:T	1.36602e-66	-2.3441	-1.53294	4.15875e-07	-2.24206	-2.37299
15700923	chr19:15700923:C:T	7.69708e-67	-2.0471	-2.40357	1.67129e-06	-0.969219	-2.25486
15700925	chr19:15700925:G:A	1.09347e-66	-2.34398	-1.7556	3.94126e-07	-2.23887	-2.4299
15700937	chr19:15700937:T:C	1.10834e-64	-6.92185e-10	0.519098	6.45843e-05	-6.92185e-10	0.430291
15701007	chr19:15701007:C:T	1.38825e-66	-2.35419	-1.5067	4.14126e-07	-2.25561	-2.36365
15701200	chr19:15701200:G:A	1.1967e-66	-2.33728	-1.67208	3.96861e-07	-2.24196	-2.41989
15701685	chr19:15701685:C:T	1.58741e-65	-6.92185e-10	-1.42424	6.06603e-06	-6.92185e-10	-1.93498
15701710	chr19:15701710:G:A	5.8864e-66	-6.92185e-10	-2.41629	3.44809e-06	-6.92185e-10	-2.49986
15701719	chr19:15701719:T:C	1.39489e-66	-2.33832	-1.5178	4.21183e-07	-2.23436	-2.36801
15701748	chr19:15701748:C:T	1.71938e-65	-1.30983	-0.0345553	2.44155e-05	0.804596	-1.34706
15701934	chr19:15701934:A:G	1.84556e-65	-1.31055	0.0369795	2.551e-05	0.802599	-1.30121
15701998	chr19:15701998:T:C	1.19025e-66	-2.35744	-1.65733	3.88903e-07	-2.26858	-2.41353
15702065	chr19:15702065:A:G	1.20683e-66	-2.34378	-1.65716	3.95886e-07	-2.25004	-2.41426
15702603	chr19:15702603:C:T	6.25697e-66	-6.92185e-10	-2.35524	3.36597e-06	-6.92185e-10	-2.52396
15702657	chr19:15702657:A:G	7.27598e-67	-2.17735	-2.32959	2.83705e-07	-2.44449	-2.55301
15703023	chr19:15703023:T:C	6.1941e-66	-6.92185e-10	-2.36534	4.48658e-06	-6.92185e-10	-2.23659
15703109	chr19:15703109:T:C	1.05805e-66	-1.69707	-2.43543	4.55366e-07	-1.97211	-2.55223
15703290	chr19:15703290:C:T	5.24565e-66	-6.92185e-10	-2.53153	3.36271e-06	-6.92185e-10	-2.52493
15703387	chr19:15703387:G:A	6.29e-66	-6.92185e-10	-2.34997	4.5789e-06	-6.92185e-10	-2.21622
15703406	chr19:15703406:T:C	7.08138e-66	-6.92185e-10	-2.23146	3.90419e-06	-6.92185e-10	-2.37563
15705026	chr19:15705026:G:A	7.50185e-67	-1.94934	-2.52702	1.09778e-06	-1.09377	-2.55062
15705147	chr19:15705147:C:G	5.19949e-66	-6.92185e-10	-2.54037	3.33137e-06	-6.92185e-10	-2.5343
15705742	chr19:15705742:G:A	2.37474e-65	-6.92185e-10	-1.02146	3.26366e-06	-6.92185e-10	-2.55483
15705763	chr19:15705763:C:G	2.57887e-66	-1.43229	-1.80929	7.23389e-06	0.522481	-2.28138
15705988	chr19:15705988:C:T	1.54031e-66	-2.35582	-1.40113	4.37461e-07	-2.2676	-2.29685
15706041	chr19:15706041:T:C	3.49198e-66	-2.45667	-0.481788	5.79407e-06	-2.38345	0.402605
15706125	chr19:15706125:C:T	1.63068e-65	-6.92185e-10	-1.39735	6.18892e-06	-6.92185e-10	-1.91492
15706307	chr19:15706307:C:G	6.34758e-67	-2.42274	-2.2207	3.92018e-07	-2.38	-2.29413
15706527	chr19:15706527:T:G	5.33219e-66	-6.92185e-10	-2.51517	3.42654e-06	-6.92185e-10	-2.50613
15706713	chr19:15706713:A:G	5.61757e-66	-0.520497	-1.94254	1.87827e-06	-0.73778	-2.36955
15706733	chr19:15706733:T:C	6.38593e-66	-0.398613	-1.93622	2.11018e-06	-0.626483	-2.36442
15706995	chr19:15706995:T:C	1.65063e-65	-6.92185e-10	-1.38519	6.24443e-06	-6.92185e-10	-1.90599
15707005	chr19:15707005:T:C	7.30531e-66	-1.44829	-0.752039	1.39676e-05	0.4879	-1.58884
15708873	chr19:15708873:A:C	6.58561e-67	-2.37028	-2.23635	3.32714e-07	-2.2945	-2.54365
15708977	chr19:15708977:A:C	1.2265e-66	-2.35624	-1.62853	3.94547e-07	-2.26865	-2.39904
15709731	chr19:15709731:T:C	6.64548e-66	-6.92185e-10	-2.295	3.40729e-06	-6.92185e-10	-2.51176
15709809	chr19:15709809:A:T	1.81688e-65	-6.92185e-10	-1.28923	6.70336e-06	-6.92185e-10	-1.83507
15709828	chr19:15709828:C:G	2.94565e-66	-1.45455	-1.65406	7.67757e-06	0.484916	-2.18429
15710002	chr19:15710002:A:G	6.77196e-66	-6.92185e-10	-2.27614	5.0216e-06	-6.92185e-10	-2.12393
15710084	chr19:15710084:C:T	6.3355e-66	-2.4385	0.0957337	1.31068e-05	-2.27292	1.10837
15710599	chr19:15710599:G:A	4.57564e-67	-2.44742	-2.52335	3.46261e-07	-2.44589	-2.35235
15711190	chr19:15711190:C:A	5.28955e-66	-6.92185e-10	-2.5232	3.39361e-06	-6.92185e-10	-2.51579
15711327	chr19:15711327:G:A	1.93505e-65	-6.92185e-10	-1.22621	7.02972e-06	-6.92185e-10	-1.78753
15712206	chr19:15712206:C:T	6.05383e-66	-0.49712	-1.89112	1.97e-06	-0.719188	-2.34046
15712641	chr19:15712641:G:A	1.74186e-65	-6.92185e-10	-1.33139	6.49793e-06	-6.92185e-10	-1.8662
15712658	chr19:15712658:T:G	6.09531e-66	-2.38141	-4.09089e-09	4.09875e-06	-2.327	-4.09089e-09
15712794	chr19:15712794:C:T	3.29068e-66	-2.46279	-0.535046	5.34398e-06	-2.41847	0.356758
15712802	chr19:15712802:A:G	5.21312e-66	-6.92185e-10	-2.53775	3.3406e-06	-6.92185e-10	-2.53153
15712843	chr19:15712843:G:A	4.94349e-66	-0.53982	-2.05104	1.72812e-06	-0.759788	-2.43086
15712944	chr19:15712944:T:C	6.04648e-66	-6.92185e-10	-2.38946	4.34662e-06	-6.92185e-10	-2.26828
15713853	chr19:15713853:C:A	2.53139e-65	-6.92185e-10	-0.957577	8.74016e-06	-6.92185e-10	-1.56975
15714049	chr19:15714049:T:G	7.56011e-66	-1.68206	-0.483989	1.09958e-05	0.0802738	-1.42044
15714746	chr19:15714746:A:C	1.66416e-65	-6.92185e-10	-1.37703	6.28409e-06	-6.92185e-10	-1.89966
15715273	chr19:15715273:G:T	5.41739e-66	-6.92185e-10	-2.49932	3.54313e-06	-6.92185e-10	-2.47267
15715373	chr19:15715373:CA:C	5.28002e-66	-6.92185e-10	-2.525	3.38753e-06	-6.92185e-10	-2.51758
15715789	chr19:15715789:T:C	5.42116e-66	-1.46655	-1.03208	1.08631e-05	0.459586	-1.81189
15715878	chr19:15715878:A:C	2.53328e-66	-1.54304	-1.71637	6.31496e-06	0.331094	-2.22585
15715954	chr19:15715954:G:A	1.50288e-65	-6.92185e-10	-1.47896	5.82896e-06	-6.92185e-10	-1.97484
15715996	chr19:15715996:A:T	2.37401e-66	-1.53523	-1.78912	6.12636e-06	0.343066	-2.26815
15716083	chr19:15716083:G:A	1.35787e-66	-2.39238	-1.49063	3.99521e-07	-2.31715	-2.33802
15716179	chr19:15716179:A:T	2.40511e-66	-1.51136	-1.79997	6.32603e-06	0.38475	-2.27776
15716342	chr19:15716342:C:T	4.89075e-66	-1.50615	-1.09544	9.70071e-06	0.391068	-1.85655
15716465	chr19:15716465:C:T	5.35979e-66	-1.51873	-0.991282	1.01938e-05	0.3695	-1.7854
15716655	chr19:15716655:T:C	8.93144e-66	-1.47481	-0.524546	1.60056e-05	0.44273	-1.40747
15717302	chr19:15717302:C:G	5.12957e-66	-6.92185e-10	-2.55391	3.28613e-06	-6.92185e-10	-2.54797
15717362	chr19:15717362:T:C	5.1998e-66	-1.48247	-1.05784	1.03503e-05	0.431549	-1.83221
15717363	chr19:15717363:G:A	1.61614e-65	-6.92185e-10	-1.40631	6.14732e-06	-6.92185e-10	-1.92166
15717511	chr19:15717511:A:G	7.66169e-67	-2.03513	-2.42016	1.66407e-06	-0.954125	-2.27429
15717596	chr19:15717596:A:C	2.99329e-66	-0.540397	-2.55216	1.45458e-06	-0.82318	-2.53978
15717635	chr19:15717635:G:A	7.54169e-66	-6.92185e-10	-2.16849	6.33986e-06	-6.92185e-10	-1.89082
15717664	chr19:15717664:G:C	2.92469e-66	-0.578469	-2.53727	1.38532e-06	-0.858611	-2.55314
15717819	chr19:15717819:T:C	5.00128e-66	-1.45635	-1.12288	1.03768e-05	0.475834	-1.87394
15718157	chr19:15718157:G:A	5.24643e-66	-6.92185e-10	-2.53138	3.36275e-06	-6.92185e-10	-2.52492
15718281	chr19:15718281:C:A	6.69527e-66	-6.92185e-10	-2.28753	7.61502e-06	-6.92185e-10	-1.70756
15718328	chr19:15718328:A:T	5.81891e-66	-2.42782	-4.09089e-09	4.03858e-06	-2.34179	-4.09089e-09
15718554	chr19:15718554:C:T	5.66257e-66	-1.50587	-0.949183	1.07855e-05	0.390835	-1.75031
15718569	chr19:15718569:A:G	5.68425e-66	-1.49412	-0.957109	1.09365e-05	0.411099	-1.75668
15718938	chr19:15718938:A:G	4.37442e-66	-1.50867	-1.20449	8.86524e-06	0.385697	-1.94124
15718960	chr19:15718960:T:C	3.81734e-66	-2.46236	-0.387021	6.24232e-06	-2.43027	0.523942
15719221	chr19:15719221:C:T	1.7016e-65	-6.92185e-10	-1.35478	6.388e-06	-6.92185e-10	-1.88326
15719280	chr19:15719280:G:A	5.2442e-66	-6.92185e-10	-2.53181	3.36295e-06	-6.92185e-10	-2.52486
15719658	chr19:15719658:G:A	5.35236e-66	-2.46285	-0.0485481	9.47889e-06	-2.42388	0.935265
15719985	chr19:15719985:T:G	9.54004e-66	-6.92185e-10	-1.93344	1.10234e-05	-6.92185e-10	-1.33766
15720159	chr19:15720159:C:G	6.24199e-66	-6.92185e-10	-2.35763	4.53527e-06	-6.92185e-10	-2.2258
15720661	chr19:15720661:G:T	5.21024e-66	-6.92185e-10	-2.53831	3.33237e-06	-6.92185e-10	-2.534
15720686	chr19:15720686:A:C	4.9928e-66	-1.44589	-1.13504	1.03712e-05	0.496276	-1.89492
15720966	chr19:15720966:C:T	9.09044e-65	-6.92185e-10	0.320876	2.10577e-05	-6.92185e-10	-0.690412
15721148	chr19:15721148:A:G	5.03596e-66	-1.44787	-1.12446	1.03994e-05	0.491878	-1.88781
15721191	chr19:15721191:C:CCT	5.49242e-66	-6.92185e-10	-2.48556	3.26712e-06	-6.92185e-10	-2.55377
15721266	chr19:15721266:A:T	4.74016e-66	-1.47603	-1.15684	9.68471e-06	0.444	-1.91113
15721506	chr19:15721506:A:T	4.9187e-66	-1.48325	-1.11263	9.87517e-06	0.432299	-1.87996
15721538	chr19:15721538:T:C	9.0089e-67	-1.76119	-2.53212	6.97924e-07	-1.54276	-2.55456
15721585	chr19:15721585:A:G	2.33557e-66	-1.50333	-1.83735	6.25723e-06	0.402122	-2.30607
15721616	chr19:15721616:T:C	2.22398e-66	-1.51903	-1.87061	5.97282e-06	0.374904	-2.32537
15721689	chr19:15721689:G:A	7.28199e-66	-2.20353	-4.09089e-09	4.48011e-06	-2.23803	-4.09089e-09
15722120	chr19:15722120:A:T	4.70644e-66	-1.48556	-1.15444	9.55318e-06	0.428298	-1.9091
15722905	chr19:15722905:G:A	1.61268e-65	-6.92185e-10	-1.40845	8.11014e-06	-6.92185e-10	-1.64457
15723148	chr19:15723148:G:A	2.28519e-65	-1.4391	0.379205	2.36158e-05	0.554057	-1.12982
15723607	chr19:15723607:G:A	5.19719e-66	-6.92185e-10	-2.54081	3.26358e-06	-6.92185e-10	-2.55486
15723840	chr19:15723840:C:T	9.04097e-67	-2.05867	-2.23108	6.33647e-07	-2.24107	-1.95288
15724288	chr19:15724288:G:T	4.38906e-67	-2.45987	-2.55253	3.84179e-07	-2.1433	-2.55102
15724439	chr19:15724439:T:C	4.41361e-67	-2.45905	-2.54777	4.31176e-07	-2.04941	-2.52951
15724462	chr19:15724462:G:A	7.48581e-66	-2.17592	-4.09089e-09	4.58801e-06	-2.21423	-4.09089e-09
15724534	chr19:15724534:G:A	6.41685e-66	-6.92185e-10	-2.33	4.67972e-06	-6.92185e-10	-2.19444
15724703	chr19:15724703:G:A	5.19885e-66	-6.92185e-10	-2.5405	3.32387e-06	-6.92185e-10	-2.53655
15724712	chr19:15724712:C:T	4.30849e-66	-2.4549	-0.273442	1.04693e-06	-2.02844	-1.66338
15725041	chr19:15725041:G:C	5.5625e-66	-2.45142	-0.0214664	8.163e-07	-2.40898	-1.53167
15725076	chr19:15725076:C:T	1.96651e-65	-1.21009	-4.09089e-09	2.34898e-05	-0.581114	-4.09089e-09
15726315	chr19:15726315:T:C	5.62502e-66	-6.92185e-10	-2.46171	4.42604e-06	-6.92185e-10	-2.25018
15726365	chr19:15726365:T:C	5.1269e-66	-6.92185e-10	-2.55443	3.54535e-06	-6.92185e-10	-2.47204
15726654	chr19:15726654:C:A	2.04565e-66	-2.20345	-1.26977	5.35446e-07	-2.34161	-2.02073
15726712	chr19:15726712:C:T	2.15087e-66	-2.21812	-1.20494	5.52578e-07	-2.35246	-1.97839
15727010	chr19:15727010:C:G	4.43669e-67	-2.44676	-2.55484	3.39833e-07	-2.26576	-2.55122
15727319	chr19:15727319:G:A	5.19986e-65	0.934187	-1.1719	1.43742e-05	0.680516	-1.75276
15727384	chr19:15727384:T:C	5.28646e-66	-6.92185e-10	-2.52378	3.40143e-06	-6.92185e-10	-2.51348
15727800	chr19:15727800:T:C	5.13854e-66	-6.92185e-10	-2.55216	3.72818e-06	-6.92185e-10	-2.42176
15727880	chr19:15727880:C:T	1.6228e-66	-2.40283	-1.30195	8.1145e-07	-1.77069	-2.17593
15727936	chr19:15727936:A:G	3.97051e-66	-2.39744	-0.412602	1.33823e-06	-1.75499	-1.69134
15727943	chr19:15727943:AG:A	4.18385e-66	-2.39861	-0.359094	1.37921e-06	-1.75847	-1.6577
15728115	chr19:15728115:A:G	5.41546e-66	-6.92185e-10	-2.49968	3.74469e-06	-6.92185e-10	-2.41734
15728162	chr19:15728162:T:A	3.67113e-66	-2.32178	-0.566653	7.65032e-07	-2.18677	-1.81875
15728271	chr19:15728271:C:T	3.38016e-66	-2.32044	-0.650574	7.27182e-07	-2.18331	-1.87295
15728364	chr19:15728364:C:T	1.89321e-66	-2.38748	-1.16317	5.19948e-07	-2.45044	-1.94127
15728434	chr19:15728434:C:T	5.27965e-66	-6.92185e-10	-2.52507	3.3962e-06	-6.92185e-10	-2.51502
15728459	chr19:15728459:G:A	1.1254e-65	-6.92185e-10	-1.76821	6.25912e-06	-6.92185e-10	-1.90364
15728555	chr19:15728555:C:T	5.13317e-66	-6.92185e-10	-2.55321	3.69804e-06	-6.92185e-10	-2.42988
15728686	chr19:15728686:A:G	5.27965e-66	-6.92185e-10	-2.52507	3.3962e-06	-6.92185e-10	-2.51502
15729100	chr19:15729100:G:A	3.24097e-66	-2.32187	-0.691194	7.15123e-07	-2.18512	-1.88786
15729111	chr19:15729111:C:T	3.97231e-65	0.394026	-0.901026	8.95516e-06	0.177985	-1.72344
15729265	chr19:15729265:A:C	1.02473e-66	-1.63612	-2.52838	8.18529e-07	-1.38454	-2.55338
15729301	chr19:15729301:A:G	6.69411e-66	-2.2877	-4.09089e-09	4.11214e-06	-2.32374	-4.09089e-09
15729308	chr19:15729308:T:C	6.37657e-66	-6.92185e-10	-2.3363	6.98294e-06	-6.92185e-10	-1.79421
15729375	chr19:15729375:T:C	1.66734e-64	0.501383	0.426087	2.4414e-05	0.280946	-0.823469
15729525	chr19:15729525:T:A	1.25477e-64	0.349143	0.294044	1.92159e-05	0.134055	-0.915995
15729588	chr19:15729588:T:C	6.32288e-66	-6.92185e-10	-2.34476	4.6141e-06	-6.92185e-10	-2.20856
15729987	chr19:15729987:G:A	1.40851e-64	0.450971	0.307796	2.14927e-05	0.232775	-0.902741
15730003	chr19:15730003:T:C	5.25254e-66	-6.92185e-10	-2.53022	3.37697e-06	-6.92185e-10	-2.5207
15730438	chr19:15730438:A:G	1.60673e-65	-6.92185e-10	-1.41215	1.55263e-05	-6.92185e-10	-0.995144
15730739	chr19:15730739:A:G	4.04982e-65	0.414699	-0.902374	9.15711e-06	0.20046	-1.72361
15730889	chr19:15730889:TTTG:T	1.03622e-66	-1.62252	-2.53084	8.30395e-07	-1.36962	-2.55391
15731063	chr19:15731063:TG:T	1.07047e-64	0.353711	0.130627	1.72995e-05	0.141346	-1.02835
15731441	chr19:15731441:A:G	1.0376e-66	-1.61627	-2.53574	8.35101e-07	-1.36321	-2.55467
15731919	chr19:15731919:C:G	6.54118e-66	-2.31081	-4.09089e-09	4.02136e-06	-2.34606	-4.09089e-09
15731982	chr19:15731982:G:A	9.49054e-65	0.18582	0.178129	1.45097e-05	-0.034409	-1.02845
15732156	chr19:15732156:T:C	4.55853e-67	-2.42061	-2.55391	2.88097e-07	-2.4492	-2.53294
15732253	chr19:15732253:A:G	4.44706e-67	-2.45113	-2.54815	3.84861e-07	-2.14976	-2.5428
15732611	chr19:15732611:A:T	2.4815e-66	-2.46068	-0.819393	3.23814e-06	-2.42312	-0.139563
15732614	chr19:15732614:G:A	8.08514e-66	-6.92185e-10	-2.0989	3.94841e-06	-6.92185e-10	-2.36437
15732900	chr19:15732900:C:T	3.24313e-66	-2.31149	-0.700904	7.20797e-07	-2.1707	-1.89437
15733921	chr19:15733921:G:T	5.26984e-66	-6.92185e-10	-2.52693	3.38837e-06	-6.92185e-10	-2.51733
15734013	chr19:15734013:G:A	3.21253e-66	-2.31401	-0.707864	7.14731e-07	-2.17376	-1.89977
15734237	chr19:15734237:A:G	3.40914e-66	-2.30747	-0.655001	7.41665e-07	-2.16495	-1.87159
15735555	chr19:15735555:C:T	1.59488e-65	0.157412	-1.57696	5.19172e-06	-0.00205217	-2.08856
15735707	chr19:15735707:T:C	5.52359e-66	-6.92185e-10	-2.47991	3.84313e-06	-6.92185e-10	-2.39139
15735913	chr19:15735913:C:T	4.7e-66	-2.37301	-0.268358	8.32324e-07	-2.26396	-1.65725
15736173	chr19:15736173:G:A	4.46065e-67	-2.45552	-2.5407	3.97408e-07	-2.12517	-2.53531
15736681	chr19:15736681:A:G	4.4799e-67	-2.45146	-2.54046	3.87824e-07	-2.14946	-2.53542
15736799	chr19:15736799:T:C	1.83277e-66	-2.12539	-1.45772	4.58978e-06	-2.07214	-0.141703
15737309	chr19:15737309:C:T	3.20119e-66	-2.32479	-0.700617	7.07036e-07	-2.19072	-1.89363
15737595	chr19:15737595:T:A	3.54102e-66	-2.32083	-0.603687	7.54715e-07	-2.18455	-1.83454
15737922	chr19:15737922:C:T	3.52286e-66	-2.3144	-0.615255	7.5842e-07	-2.17521	-1.83899
15737994	chr19:15737994:C:T	3.43058e-66	-2.32465	-0.631549	7.41385e-07	-2.18953	-1.84738
15738103	chr19:15738103:C:A	3.15986e-66	-2.306	-0.732403	7.16091e-07	-2.16346	-1.90817
15738346	chr19:15738346:C:T	3.46663e-66	-2.34244	-0.603305	7.3535e-07	-2.21259	-1.8325
15738829	chr19:15738829:A:G	4.59743e-67	-2.41135	-2.55467	2.90934e-07	-2.45414	-2.5182
15738873	chr19:15738873:G:A	3.87399e-66	-2.30646	-0.528187	8.07294e-07	-2.16465	-1.7871
15739189	chr19:15739189:A:G	3.5638e-66	-2.31894	-0.599162	7.62741e-07	-2.18115	-1.82736
15739483	chr19:15739483:A:G	3.83664e-66	-2.30688	-0.537452	8.03913e-07	-2.16431	-1.79163
15739822	chr19:15739822:A:G	1.13768e-65	-1.75736	-4.09089e-09	6.73622e-06	-1.83018	-4.09089e-09
15740006	chr19:15740006:C:G	3.74159e-66	-2.28616	-0.583264	8.08183e-07	-2.13508	-1.81556
15740419	chr19:15740419:C:T	3.4135e-66	-2.31752	-0.64367	7.40462e-07	-2.1794	-1.85876
15740451	chr19:15740451:A:G	4.57987e-67	-2.41562	-2.55423	2.93079e-07	-2.45181	-2.51318
15740540	chr19:15740540:C:G	9.07343e-66	-6.92185e-10	-1.98358	1.25921e-05	-6.92185e-10	-1.20461
15740551	chr19:15740551:A:G	6.19832e-66	-2.35843	-0.00622429	1.00793e-06	-2.24246	-1.48732
15740762	chr19:15740762:G:A	6.25059e-66	-6.92185e-10	-2.35626	3.64284e-06	-6.92185e-10	-2.44492
15741413	chr19:15741413:A:C	4.84737e-67	-2.37017	-2.54291	2.80112e-07	-2.46175	-2.5485
15741553	chr19:15741553:G:A	3.18052e-66	-2.31004	-0.721852	7.10716e-07	-2.16771	-1.91146
15741734	chr19:15741734:C:T	3.53024e-66	-2.31816	-0.609411	7.56338e-07	-2.18031	-1.83664
15742122	chr19:15742122:G:A	5.288e-66	-6.92185e-10	-2.52349	3.44055e-06	-6.92185e-10	-2.50205
15742270	chr19:15742270:G:A	3.2334e-65	0.053189	-0.766002	7.30415e-06	-0.113481	-1.63576
15742340	chr19:15742340:C:T	3.5614e-66	-2.32248	-0.596294	7.5721e-07	-2.18678	-1.82902
15742344	chr19:15742344:T:A	5.92996e-66	-6.92185e-10	-2.40891	3.73814e-06	-6.92185e-10	-2.41909
15742907	chr19:15742907:C:A	2.1356e-65	0.125372	-1.25297	6.38069e-06	-0.0332801	-1.85112
15742924	chr19:15742924:T:C	3.61435e-66	-2.32103	-0.582993	7.65278e-07	-2.18466	-1.82054
15743004	chr19:15743004:T:A	2.94101e-66	-2.4611	-0.649082	3.92501e-06	-2.42508	0.0547644
15743014	chr19:15743014:T:G	4.4361e-67	-2.45009	-2.55165	3.80586e-07	-2.15465	-2.54907
15743068	chr19:15743068:C:T	3.58581e-66	-2.31801	-0.593939	7.63862e-07	-2.18035	-1.8267
15743086	chr19:15743086:C:T	8.522e-67	-1.84965	-2.49922	6.60887e-07	-1.60925	-2.5426
15743652	chr19:15743652:C:T	3.64146e-66	-2.29701	-0.59954	7.82982e-07	-2.1517	-1.83062
15744039	chr19:15744039:A:T	8.51528e-66	-6.92185e-10	-2.04707	3.92484e-06	-6.92185e-10	-2.37035
15744107	chr19:15744107:C:T	6.64809e-66	-6.92185e-10	-2.2946	3.74399e-06	-6.92185e-10	-2.41753
15744234	chr19:15744234:G:A	5.67879e-66	-2.38041	-0.0717818	9.11777e-07	-2.2753	-1.55474
15744262	chr19:15744262:T:C	3.60258e-66	-2.31771	-0.589567	7.68948e-07	-2.17912	-1.82129
15744450	chr19:15744450:C:G	5.17761e-66	-6.92185e-10	-2.54459	3.32919e-06	-6.92185e-10	-2.53495
15744536	chr19:15744536:G:A	3.59321e-66	-2.28693	-0.622951	7.91817e-07	-2.13466	-1.83645
15744738	chr19:15744738:G:A	3.64693e-66	-2.28162	-0.613425	8.00707e-07	-2.13096	-1.82898
15744997	chr19:15744997:A:G	5.78886e-66	-6.92185e-10	-2.433	4.71138e-06	-6.92185e-10	-2.1877
15745322	chr19:15745322:C:T	4.55155e-67	-2.426	-2.55005	3.00514e-07	-2.4454	-2.49454
15746033	chr19:15746033:T:G	1.37073e-64	-6.92185e-10	0.731579	8.3373e-05	-6.92185e-10	0.685645
15746512	chr19:15746512:C:T	6.92881e-66	-6.92185e-10	-2.25324	3.26668e-06	-6.92185e-10	-2.5539
15746700	chr19:15746700:T:G	6.19529e-66	-1.41082	-0.954322	2.70275e-06	-0.820933	-1.92248
15747270	chr19:15747270:A:G	1.2174e-65	-6.92185e-10	-1.68963	8.73378e-06	-6.92185e-10	-1.57048
15747369	chr19:15747369:G:A	4.61606e-67	-2.41545	-2.54652	3.02076e-07	-2.45238	-2.48238
15747714	chr19:15747714:T:C	3.80356e-66	-1.73594	-1.11706	1.63416e-06	-1.23065	-2.0159
15747957	chr19:15747957:G:A	7.33462e-66	-0.561807	-1.63452	2.51735e-06	-0.689565	-2.12491
15748109	chr19:15748109:C:T	3.96352e-66	-1.7248	-1.087	1.68348e-06	-1.21638	-2.00043
15748443	chr19:15748443:T:A	4.6407e-67	-2.41551	-2.54115	3.07062e-07	-2.45224	-2.46614
15748703	chr19:15748703:A:T	5.14484e-66	-6.92185e-10	-2.55094	3.46578e-06	-6.92185e-10	-2.49474
15748838	chr19:15748838:G:GGAA	4.61739e-67	-2.42207	-2.53962	3.09393e-07	-2.44876	-2.46206
15748902	chr19:15748902:G:A	4.51614e-66	-1.82797	-0.853303	1.63838e-06	-1.3626	-1.88137
15749294	chr19:15749294:T:A	5.96844e-65	-0.527216	0.427355	9.68933e-06	-0.667349	-0.799306
15749368	chr19:15749368:T:C	5.66457e-66	-6.92185e-10	-2.4547	3.66513e-06	-6.92185e-10	-2.43882
15749499	chr19:15749499:A:G	8.54412e-66	-6.92185e-10	-2.04369	3.93317e-06	-6.92185e-10	-2.36824
15749822	chr19:15749822:G:T	9.02377e-66	-1.98907	-4.09089e-09	3.05416e-05	-0.318591	-4.09089e-09
15749916	chr19:15749916:C:T	1.7341e-65	-0.59409	-0.741767	4.08913e-06	-0.729422	-1.59993
15750138	chr19:15750138:T:C	6.28423e-66	-6.92185e-10	-2.35089	4.56535e-06	-6.92185e-10	-2.21918
15750219	chr19:15750219:T:C	1.96514e-64	-6.92185e-10	1.0918	4.65609e-05	-6.92185e-10	0.103081
15750228	chr19:15750228:T:C	6.90772e-66	-6.92185e-10	-2.25629	6.13182e-06	-6.92185e-10	-1.92419
15750274	chr19:15750274:A:G	1.09635e-65	-6.92185e-10	-1.79436	4.70278e-06	-6.92185e-10	-2.18953
15750298	chr19:15750298:G:A	4.65344e-67	-2.41375	-2.54016	3.07352e-07	-2.45312	-2.46433
15750486	chr19:15750486:T:C	5.40793e-66	-6.92185e-10	-2.50107	3.73686e-06	-6.92185e-10	-2.41943
15750815	chr19:15750815:G:A	4.6591e-67	-2.4167	-2.53599	3.11e-07	-2.45178	-2.45386
15750862	chr19:15750862:C:T	4.62239e-67	-2.4202	-2.5404	3.08366e-07	-2.44993	-2.46422
15750866	chr19:15750866:T:C	6.28512e-66	-6.92185e-10	-2.35075	4.56728e-06	-6.92185e-10	-2.21876
15751151	chr19:15751151:G:A	5.42605e-66	-6.92185e-10	-2.49772	3.37928e-06	-6.92185e-10	-2.52002
15751637	chr19:15751637:A:G	4.18605e-66	-1.70816	-1.04902	1.74311e-06	-1.19733	-1.98468
15751726	chr19:15751726:C:T	4.60602e-67	-2.40986	-2.55429	2.93014e-07	-2.45475	-2.51047
15752213	chr19:15752213:T:C	4.5709e-67	-2.41852	-2.55329	2.95977e-07	-2.45078	-2.50437
15752439	chr19:15752439:T:C	5.19791e-66	-6.92185e-10	-2.54068	3.38021e-06	-6.92185e-10	-2.51974
15752535	chr19:15752535:G:A	4.4268e-66	-1.7104	-0.990856	1.80774e-06	-1.19948	-1.94613
15753026	chr19:15753026:A:G	5.37633e-66	-6.92185e-10	-2.50693	3.47727e-06	-6.92185e-10	-2.49143
15753069	chr19:15753069:T:C	4.62246e-67	-2.40813	-2.55246	2.95869e-07	-2.45543	-2.50008
15753460	chr19:15753460:G:A	9.0991e-66	-6.92185e-10	-1.98076	4.19168e-06	-6.92185e-10	-2.30458
15753648	chr19:15753648:T:C	5.28134e-65	-6.92185e-10	-0.222166	3.37286e-05	-6.92185e-10	-0.219333
15753717	chr19:15753717:G:T	1.74673e-65	-0.553494	-0.775109	3.94679e-06	-0.689538	-1.67524
15753805	chr19:15753805:A:C	4.60669e-67	-2.40956	-2.55445	2.92007e-07	-2.4549	-2.51376
15753992	chr19:15753992:A:G	6.36427e-65	-0.508703	0.473056	1.01676e-05	-0.650159	-0.768314
15754084	chr19:15754084:G:A	4.61155e-67	-2.41058	-2.55237	2.96191e-07	-2.45458	-2.49985
15754769	chr19:15754769:T:C	1.11923e-65	-6.92185e-10	-1.77371	3.40547e-06	-6.92185e-10	-2.5123
15754961	chr19:15754961:T:C	5.84939e-66	-6.92185e-10	-2.4226	3.7185e-06	-6.92185e-10	-2.42436
15755682	chr19:15755682:A:T	4.60421e-67	-2.41152	-2.55303	2.95811e-07	-2.45404	-2.50168
15755722	chr19:15755722:C:T	5.67461e-65	-0.547919	0.397573	9.2204e-06	-0.688043	-0.828219
15755723	chr19:15755723:G:A	4.53683e-66	-1.69285	-0.983857	1.85369e-06	-1.17577	-1.94473
15755728	chr19:15755728:G:T	5.46479e-65	-0.540071	0.352051	8.96848e-06	-0.680709	-0.863255
15755845	chr19:15755845:T:C	4.43815e-67	-2.44882	-2.55246	3.77464e-07	-2.16185	-2.55011
15756027	chr19:15756027:T:A	4.1191e-66	-1.74389	-1.02941	1.6899e-06	-1.24121	-1.9718
15756038	chr19:15756038:T:A	4.28993e-66	-1.70755	-1.02511	1.77458e-06	-1.19452	-1.96959
15756365	chr19:15756365:A:T	5.69309e-65	-0.544545	0.397451	9.24471e-06	-0.685817	-0.827812
15756495	chr19:15756495:T:C	4.55457e-66	-1.70648	-0.966327	1.83756e-06	-1.1954	-1.93384
15756806	chr19:15756806:A:G	9.09215e-66	-0.527017	-1.4545	2.9618e-06	-0.656196	-1.99569
15757737	chr19:15757737:TC:T	5.43597e-66	-2.44946	-0.046431	8.56592e-07	-2.39231	-1.50016
15758327	chr19:15758327:C:T	1.1084e-65	-6.92185e-10	-1.78343	4.7435e-06	-6.92185e-10	-2.1809
15759240	chr19:15759240:C:T	1.59037e-65	-6.92185e-10	-1.42238	8.00447e-06	-6.92185e-10	-1.65768
15759357	chr19:15759357:A:G	6.11845e-66	-6.92185e-10	-2.37762	3.31782e-06	-6.92185e-10	-2.53837
15759436	chr19:15759436:G:A	2.46643e-66	-2.46102	-0.825137	3.2466e-06	-2.42408	-0.135988
15759555	chr19:15759555:G:A	2.23814e-64	1.22188	-4.09089e-09	6.00824e-05	0.358037	-4.09089e-09
15759569	chr19:15759569:C:T	1.00857e-65	-6.92185e-10	-1.87781	3.50114e-06	-6.92185e-10	-2.48459
15759670	chr19:15759670:C:A	5.52e-66	-6.92185e-10	-2.48055	4.08012e-06	-6.92185e-10	-2.33155
15759802	chr19:15759802:T:C	5.51042e-66	-6.92185e-10	-2.48229	3.90913e-06	-6.92185e-10	-2.37437
15760330	chr19:15760330:C:G	1.79694e-65	-1.30026	-4.09089e-09	1.15493e-05	-1.29105	-4.09089e-09
15760405	chr19:15760405:C:G	8.45879e-66	-0.419425	-1.6343	2.86194e-06	-0.556094	-2.13009
15760475	chr19:15760475:T:A	2.04901e-65	-0.447959	-0.721029	4.73561e-06	-0.591956	-1.59061
15760534	chr19:15760534:G:C	5.37295e-66	-6.92185e-10	-2.50755	3.47764e-06	-6.92185e-10	-2.49133
15760688	chr19:15760688:A:G	2.66189e-66	-1.75872	-1.45118	1.24709e-06	-1.26462	-2.25224
15760737	chr19:15760737:G:A	1.40335e-64	-6.92185e-10	0.755099	3.28487e-06	-6.92185e-10	-2.54835
15760990	chr19:15760990:T:C	5.18612e-66	-6.92185e-10	-2.54295	3.33212e-06	-6.92185e-10	-2.53407
15761031	chr19:15761031:C:A	2.97428e-66	-1.89732	-1.20161	1.16893e-06	-1.45365	-2.12794
15761226	chr19:15761226:A:T	2.71075e-66	-1.8063	-1.38541	1.22528e-06	-1.32616	-2.20836
15761832	chr19:15761832:T:C	6.61678e-66	-6.92185e-10	-2.29932	4.42324e-06	-6.92185e-10	-2.25081
15762071	chr19:15762071:G:A	2.08165e-65	-0.402525	-0.750663	4.90347e-06	-0.540294	-1.60744
15762605	chr19:15762605:A:G	6.61776e-66	-6.92185e-10	-2.29918	3.43364e-06	-6.92185e-10	-2.50406
15762628	chr19:15762628:G:A	1.78583e-65	-1.30646	-4.09089e-09	1.25864e-05	-1.20506	-4.09089e-09
15763020	chr19:15763020:T:C	5.40139e-66	-6.92185e-10	-2.50228	3.4956e-06	-6.92185e-10	-2.48618
15763800	chr19:15763800:T:C	2.29753e-65	-0.386174	-0.66834	5.2589e-06	-0.526838	-1.55092
15763837	chr19:15763837:G:A	5.69501e-66	-6.92185e-10	-2.44934	3.57796e-06	-6.92185e-10	-2.46289
15763964	chr19:15763964:G:C	6.12636e-66	-2.44503	0.0687016	1.1339e-05	-2.38043	1.07099
15764296	chr19:15764296:C:T	4.41003e-66	-2.43416	-0.270887	7.76271e-06	-2.35766	0.669312
15764326	chr19:15764326:C:G	2.21555e-65	-0.423522	-0.667325	5.0453e-06	-0.567669	-1.55155
15764498	chr19:15764498:T:C	5.53013e-66	-6.92185e-10	-2.47872	3.93111e-06	-6.92185e-10	-2.36876
15764614	chr19:15764614:G:A	7.63874e-66	-6.92185e-10	-2.1557	4.52975e-06	-6.92185e-10	-2.22701
15764786	chr19:15764786:C:T	6.84036e-66	-2.26609	-4.09089e-09	3.6144e-06	-2.45275	-4.09089e-09
15764949	chr19:15764949:C:T	6.25913e-66	-6.92185e-10	-2.35489	3.59317e-06	-6.92185e-10	-2.45864
15765022	chr19:15765022:C:G	5.21336e-66	-6.92185e-10	-2.53771	3.36542e-06	-6.92185e-10	-2.52413
15766179	chr19:15766179:C:T	8.066e-65	-0.390155	0.591465	1.24414e-05	-0.535246	-0.681407
15766502	chr19:15766502:A:T	2.12805e-65	-0.473056	-0.658085	4.86185e-06	-0.61195	-1.54431
15766558	chr19:15766558:G:C	8.00509e-66	-6.92185e-10	-2.10886	7.64352e-06	-6.92185e-10	-1.70382
15767084	chr19:15767084:C:T	2.31903e-65	-0.479096	-0.5661	5.15245e-06	-0.618351	-1.47986
15767164	chr19:15767164:G:GCA	1.22001e-65	-6.92185e-10	-1.68749	1.04289e-05	-6.92185e-10	-1.3931
15767169	chr19:15767169:A:G	1.75271e-65	-6.92185e-10	-1.32519	1.63838e-05	-6.92185e-10	-0.941389
15767170	chr19:15767170:C:T	1.64252e-65	-6.92185e-10	-1.39011	1.53309e-05	-6.92185e-10	-1.00781
15767171	chr19:15767171:T:G	1.17408e-65	-6.92185e-10	-1.72586	1.02994e-05	-6.92185e-10	-1.4056
15767173	chr19:15767173:A:G	9.5606e-66	-6.92185e-10	-1.93128	7.8989e-06	-6.92185e-10	-1.67096
15767242	chr19:15767242:A:C	1.16163e-65	-6.92185e-10	-1.73652	1.06131e-05	-6.92185e-10	-1.3756
15767566	chr19:15767566:T:C	2.27586e-65	-0.467211	-0.596778	5.09558e-06	-0.60664	-1.50267
15767992	chr19:15767992:A:G	6.92239e-65	0.0484138	-4.09089e-09	1.92446e-05	-0.780449	-4.09089e-09
15768103	chr19:15768103:A:C	1.64029e-65	-6.92185e-10	-1.39148	8.29431e-06	-6.92185e-10	-1.62211
15768431	chr19:15768431:T:C	8.15479e-65	-0.347425	0.559683	1.17541e-05	-0.495995	-0.777487
15768504	chr19:15768504:T:C	2.26549e-65	-0.458172	-0.610385	4.82036e-06	-0.59882	-1.56601
15768712	chr19:15768712:G:T	4.38381e-66	-2.44246	-0.26855	7.67972e-06	-2.3739	0.674808
15768898	chr19:15768898:C:T	8.2877e-66	-6.92185e-10	-2.07416	4.4487e-06	-6.92185e-10	-2.24507
15769085	chr19:15769085:G:A	2.18338e-65	-0.449592	-0.655883	4.98924e-06	-0.589643	-1.54075
15769096	chr19:15769096:G:A	2.1784e-65	-0.4957	-0.612058	4.92507e-06	-0.634682	-1.50866
15769103	chr19:15769103:T:A	2.17654e-65	-0.475192	-0.63342	4.95584e-06	-0.612794	-1.52432
15769205	chr19:15769205:C:T	7.05892e-66	-2.23464	-4.09089e-09	5.82581e-06	-1.97538	-4.09089e-09
15769253	chr19:15769253:C:T	5.3071e-66	-6.92185e-10	-2.51989	3.43899e-06	-6.92185e-10	-2.5025
15770096	chr19:15770096:A:C	2.2434e-65	-0.439934	-0.638419	5.09494e-06	-0.580936	-1.5285
15770432	chr19:15770432:A:T	5.51105e-66	-6.92185e-10	-2.48218	3.9099e-06	-6.92185e-10	-2.37417
15770490	chr19:15770490:G:A	8.96652e-66	-6.92185e-10	-1.99544	4.15122e-06	-6.92185e-10	-2.31428
15770941	chr19:15770941:A:C	5.33099e-67	-2.30451	-2.51347	3.54931e-07	-2.45976	-2.31375
15771099	chr19:15771099:A:G	2.10822e-65	-0.484172	-0.65633	4.82114e-06	-0.62359	-1.54108
15771125	chr19:15771125:A:C	9.40137e-66	-6.92185e-10	-1.94808	5.20798e-06	-6.92185e-10	-2.08749
15771267	chr19:15771267:G:A	1.16311e-65	-1.73525	-4.09089e-09	8.57333e-06	-1.58902	-4.09089e-09
15771426	chr19:15771426:A:C	5.01128e-67	-2.38075	-2.49908	3.39493e-07	-2.46184	-2.35615
15771469	chr19:15771469:C:G	8.97489e-66	-6.92185e-10	-1.9945	4.15409e-06	-6.92185e-10	-2.31359
15771473	chr19:15771473:G:C	5.14913e-66	-6.92185e-10	-2.55011	3.27246e-06	-6.92185e-10	-2.55214
15771698	chr19:15771698:A:T	5.18299e-66	-6.92185e-10	-2.54355	3.3294e-06	-6.92185e-10	-2.53489
15771890	chr19:15771890:C:T	5.92192e-66	-6.92185e-10	-2.41027	3.71304e-06	-6.92185e-10	-2.42583
15771978	chr19:15771978:C:T	2.83068e-66	-1.82898	-1.31944	1.22605e-06	-1.35725	-2.17663
15771986	chr19:15771986:T:A	4.87091e-67	-2.45974	-2.4485	5.10201e-07	-2.0913	-2.31933
15772074	chr19:15772074:C:T	1.9065e-65	-0.547467	-0.693611	4.40434e-06	-0.686161	-1.56893
15772170	chr19:15772170:A:G	2.06469e-65	-0.496367	-0.664999	4.47891e-06	-0.633552	-1.60475
15772171	chr19:15772171:T:G	2.10259e-65	-0.45172	-0.691459	4.58401e-06	-0.590236	-1.62487
15772969	chr19:15772969:G:T	5.13055e-66	-6.92185e-10	-2.55372	3.39312e-06	-6.92185e-10	-2.51593
15773044	chr19:15773044:G:A	6.61722e-66	-2.29926	-4.09089e-09	4.21691e-06	-2.29858	-4.09089e-09
15773463	chr19:15773463:G:A	8.91945e-66	-0.674496	-1.3262	2.81519e-06	-0.803456	-1.89919
15773607	chr19:15773607:G:A	1.73728e-65	-0.758959	-0.575066	4.01627e-06	-0.88863	-1.4587
15773891	chr19:15773891:C:A	6.1245e-66	-6.92185e-10	-2.37664	3.32964e-06	-6.92185e-10	-2.53482
15774000	chr19:15774000:A:T	3.42274e-66	-2.0019	-0.956589	1.1742e-06	-1.59687	-1.98022
15774533	chr19:15774533:A:G	5.91548e-66	-6.92185e-10	-2.41136	3.70735e-06	-6.92185e-10	-2.42736
15774758	chr19:15774758:G:A	4.73836e-67	-2.38815	-2.54768	2.83674e-07	-2.46126	-2.53635
15774984	chr19:15774984:C:T	4.75485e-67	-2.3844	-2.54795	2.83565e-07	-2.46183	-2.53617
15775132	chr19:15775132:C:T	5.02653e-67	-2.33607	-2.54072	3.48787e-07	-2.24148	-2.54949
15775274	chr19:15775274:G:A	4.75815e-67	-2.3831	-2.54856	2.83848e-07	-2.46196	-2.53503
15775676	chr19:15775676:C:G	5.18269e-66	-6.92185e-10	-2.54361	3.32919e-06	-6.92185e-10	-2.53495
15775732	chr19:15775732:G:A	4.71986e-67	-2.39022	-2.54952	2.84791e-07	-2.46102	-2.53265
15775755	chr19:15775755:A:G	4.75925e-67	-2.38823	-2.5432	2.8342e-07	-2.46104	-2.53747
15775998	chr19:15775998:G:A	5.78586e-66	-2.45808	0.0245632	1.0349e-05	-2.41211	1.01131
15776096	chr19:15776096:A:G	5.55985e-66	-6.92185e-10	-2.47336	3.45654e-06	-6.92185e-10	-2.49741
15776896	chr19:15776896:G:A	6.56901e-66	-2.30657	-4.09089e-09	5.24432e-06	-2.08053	-4.09089e-09
15776973	chr19:15776973:C:T	5.27093e-66	-6.92185e-10	-2.52672	3.39596e-06	-6.92185e-10	-2.51509
15777003	chr19:15777003:G:C	3.58529e-66	-1.66046	-1.25164	2.95906e-06	-0.832296	-1.82051
15777291	chr19:15777291:G:A	3.0281e-66	-2.02446	-1.05653	1.09946e-06	-1.63371	-2.00915
15779737	chr19:15779737:A:T	7.00902e-66	-6.92185e-10	-2.24173	4.08823e-06	-6.92185e-10	-2.32957
15779816	chr19:15779816:G:A	5.58717e-67	-2.44897	-2.32207	5.2787e-07	-2.38432	-1.99226
15779915	chr19:15779915:G:T	5.77927e-67	-2.44221	-2.29503	5.58975e-07	-2.36922	-1.95011
15779961	chr19:15779961:T:G	2.04718e-66	-1.87379	-1.59868	1.08169e-06	-1.43018	-2.22898
15780415	chr19:15780415:G:T	9.44366e-66	-6.92185e-10	-1.94359	4.32923e-06	-6.92185e-10	-2.27229
15780571	chr19:15780571:A:T	6.88281e-66	-6.92185e-10	-2.25991	3.50679e-06	-6.92185e-10	-2.48298
15780680	chr19:15780680:A:G	5.82531e-67	-2.44935	-2.27996	5.70015e-07	-2.38815	-1.91162
15780927	chr19:15780927:G:T	7.03822e-66	-2.23758	-4.09089e-09	4.35993e-06	-2.26523	-4.09089e-09
15781044	chr19:15781044:G:A	5.24195e-66	-6.92185e-10	-2.53224	3.36663e-06	-6.92185e-10	-2.52377
15781900	chr19:15781900:A:C	1.00125e-65	-6.92185e-10	-1.88509	8.58135e-06	-6.92185e-10	-1.58809
15781955	chr19:15781955:G:A	7.15796e-66	-2.22071	-4.09089e-09	1.99365e-05	-0.745127	-4.09089e-09
15782370	chr19:15782370:C:T	5.22416e-66	-6.92185e-10	-2.53564	3.35496e-06	-6.92185e-10	-2.52724
15782398	chr19:15782398:C:A	5.33663e-66	-6.92185e-10	-2.51434	3.73329e-06	-6.92185e-10	-2.42039
15782468	chr19:15782468:C:T	1.04996e-66	-2.18252	-1.95767	1.14584e-06	-1.19589	-2.40565
15782792	chr19:15782792:C:G	6.21137e-66	-6.92185e-10	-2.36255	3.45884e-06	-6.92185e-10	-2.49675
15783382	chr19:15783382:A:T	1.23034e-65	-1.67906	-4.09089e-09	9.04478e-06	-1.53549	-4.09089e-09
15783475	chr19:15783475:A:G	1.18039e-66	-2.43287	-1.59022	4.51565e-07	-2.25661	-2.27611
15783647	chr19:15783647:C:T	5.14918e-66	-6.92185e-10	-2.5501	3.2973e-06	-6.92185e-10	-2.54458
15783733	chr19:15783733:G:A	5.12778e-66	-6.92185e-10	-2.55426	3.26424e-06	-6.92185e-10	-2.55465
15783865	chr19:15783865:A:C	1.3565e-65	-6.92185e-10	-1.58144	5.66893e-06	-6.92185e-10	-2.00268
15784365	chr19:15784365:A:G	1.00266e-65	-1.81621	-0.0674771	1.91614e-05	-1.43423	0.649454
15784508	chr19:15784508:T:C	5.13067e-66	-6.92185e-10	-2.5537	3.28168e-06	-6.92185e-10	-2.54933
15784862	chr19:15784862:G:A	5.64231e-66	-0.779964	-1.67867	2.03125e-06	-0.888769	-2.14026
15784960	chr19:15784960:A:G	1.46995e-66	-2.45226	-1.35144	5.2161e-07	-2.20022	-2.18829
15785083	chr19:15785083:GT:G	1.69571e-66	-2.43113	-1.2297	4.21508e-07	-2.34642	-2.25517
15785696	chr19:15785696:G:C	8.50793e-66	-6.92185e-10	-2.04793	4.4792e-06	-6.92185e-10	-2.23824
15787127	chr19:15787127:T:A	5.77527e-66	-6.92185e-10	-2.43535	3.63615e-06	-6.92185e-10	-2.44676
15787687	chr19:15787687:G:A	5.72725e-66	-6.92185e-10	-2.4437	3.30739e-06	-6.92185e-10	-2.54152
15787737	chr19:15787737:C:A	5.18694e-66	-6.92185e-10	-2.54279	3.38221e-06	-6.92185e-10	-2.51915
15787914	chr19:15787914:A:G	2.05923e-66	-2.44841	-1.0182	5.94453e-07	-2.22217	-2.03563
15788634	chr19:15788634:A:G	1.90234e-65	-6.92185e-10	-1.24326	9.05361e-06	-6.92185e-10	-1.53452
15789017	chr19:15789017:G:T	5.46856e-66	-6.92185e-10	-2.48992	3.53886e-06	-6.92185e-10	-2.47388
15789938	chr19:15789938:C:T	1.69675e-65	-6.92185e-10	-1.35763	7.20663e-06	-6.92185e-10	-1.76268
15790265	chr19:15790265:A:G	6.15174e-66	-6.92185e-10	-2.3722	3.28342e-06	-6.92185e-10	-2.5488
15790333	chr19:15790333:T:C	1.57461e-65	-6.92185e-10	-1.43234	6.7185e-06	-6.92185e-10	-1.83282
15790636	chr19:15790636:A:G	1.38134e-65	-6.92185e-10	-1.56329	6.66688e-06	-6.92185e-10	-1.84053
15791271	chr19:15791271:G:A	1.57976e-65	-6.92185e-10	-1.42907	7.58411e-06	-6.92185e-10	-1.71162
15791398	chr19:15791398:T:G	3.05373e-66	-2.42031	-0.652261	7.74537e-07	-2.28973	-1.70344
15791400	chr19:15791400:T:G	5.81874e-66	-6.92185e-10	-2.42785	3.46139e-06	-6.92185e-10	-2.49601
15791559	chr19:15791559:A:C	3.34286e-66	-2.42535	-0.556756	8.29428e-07	-2.27998	-1.64472
15791881	chr19:15791881:A:G	1.44553e-65	-6.92185e-10	-1.51787	7.04082e-06	-6.92185e-10	-1.78596
15791956	chr19:15791956:G:T	5.18925e-66	-6.92185e-10	-2.54234	3.33403e-06	-6.92185e-10	-2.5335
15792206	chr19:15792206:TC:T	7.623e-66	-2.15776	-4.09089e-09	4.75104e-06	-2.17932	-4.09089e-09
15792209	chr19:15792209:T:A	7.63933e-66	-2.15562	-4.09089e-09	4.75831e-06	-2.17779	-4.09089e-09
15792210	chr19:15792210:T:A	5.79245e-66	-6.92185e-10	-2.43238	3.64352e-06	-6.92185e-10	-2.44473
15792412	chr19:15792412:A:T	1.40799e-65	-6.92185e-10	-1.54419	6.90705e-06	-6.92185e-10	-1.80514
15792550	chr19:15792550:C:G	5.14425e-66	-6.92185e-10	-2.55105	3.27094e-06	-6.92185e-10	-2.5526
15792780	chr19:15792780:C:A	7.63335e-66	-2.15641	-4.09089e-09	4.75693e-06	-2.17808	-4.09089e-09
15793351	chr19:15793351:G:A	3.00626e-65	-1.19612	0.410476	6.11263e-06	-1.24788	-0.679439
15793431	chr19:15793431:T:A	5.14514e-66	-6.92185e-10	-2.55088	3.28342e-06	-6.92185e-10	-2.54879
15793862	chr19:15793862:G:C	5.19121e-66	-6.92185e-10	-2.54196	3.33651e-06	-6.92185e-10	-2.53276
15794043	chr19:15794043:G:A	1.57742e-65	-1.18626	-0.244294	4.43815e-06	-1.23716	-1.01028
15794104	chr19:15794104:C:T	4.78042e-65	-6.92185e-10	-0.321818	1.34262e-05	-6.92185e-10	-1.14047
15794317	chr19:15794317:G:A	1.28941e-65	-1.63216	-4.09089e-09	7.70348e-06	-1.69601	-4.09089e-09
15794466	chr19:15794466:G:A	2.74428e-65	-6.92185e-10	-0.876829	3.26428e-06	-6.92185e-10	-2.55464
15794604	chr19:15794604:A:C	6.18361e-66	-2.36703	-4.09089e-09	4.0089e-06	-2.34916	-4.09089e-09
15794621	chr19:15794621:T:C	2.76808e-66	-2.42918	-0.741596	7.52932e-07	-2.26698	-1.75448
15794670	chr19:15794670:C:T	1.93794e-65	-1.22472	-4.09089e-09	1.38141e-05	-1.11199	-4.09089e-09
15794695	chr19:15794695:T:C	3.90946e-66	-1.21994	-1.60559	8.18817e-06	-0.693414	-0.941576
15794720	chr19:15794720:C:T	2.62006e-65	-6.92185e-10	-0.92315	1.71747e-05	-6.92185e-10	-0.894242
15794829	chr19:15794829:C:T	1.3273e-65	-1.22911	-0.374096	2.96988e-06	-1.28318	-1.36598
15795279	chr19:15795279:A:G	8.01979e-66	-0.708137	-1.39888	2.43412e-05	-0.0719769	-0.473532
15795455	chr19:15795455:A:G	3.79398e-66	-1.22268	-1.63283	7.96507e-06	-0.698797	-0.963818
15795666	chr19:15795666:G:C	5.48685e-66	-0.869013	-1.61756	1.32196e-05	-0.278446	-0.877531
15795688	chr19:15795688:A:G	1.16591e-66	-2.39812	-1.63731	7.29463e-07	-2.30215	-1.75097
15795859	chr19:15795859:G:A	2.25322e-65	-1.20631	0.132323	4.87914e-06	-1.25826	-0.894447
15796068	chr19:15796068:G:A	2.3383e-65	-1.16872	0.131802	5.00591e-06	-1.21981	-0.907249
15796305	chr19:15796305:G:A	5.38283e-67	-2.4357	-2.37261	3.74721e-07	-2.23062	-2.48863
15796699	chr19:15796699:T:C	5.13357e-66	-6.92185e-10	-2.55313	3.2892e-06	-6.92185e-10	-2.54704
15796764	chr19:15796764:A:T	1.30322e-65	-6.92185e-10	-1.62151	5.32932e-06	-6.92185e-10	-2.06446
15796894	chr19:15796894:G:A	4.87791e-66	-0.867232	-1.73698	1.12877e-05	-0.274699	-1.03926
15796910	chr19:15796910:G:A	2.397e-65	-1.11477	0.102644	5.15601e-06	-1.16522	-0.932297
15797098	chr19:15797098:C:T	5.41005e-66	-0.851838	-1.64884	1.29454e-05	-0.256856	-0.920087
15797710	chr19:15797710:T:G	5.71093e-66	-6.92185e-10	-2.44655	3.39186e-06	-6.92185e-10	-2.5163
15797783	chr19:15797783:C:T	5.48335e-66	-6.92185e-10	-2.48722	3.27061e-06	-6.92185e-10	-2.5527
15798475	chr19:15798475:G:T	5.79677e-66	-1.74917	-0.68246	1.479e-06	-1.78714	-1.55917
15798636	chr19:15798636:C:T	5.58345e-66	-0.746273	-1.72285	1.34693e-05	-0.12079	-1.01648
15798669	chr19:15798669:C:A	5.79036e-66	-0.845424	-1.58731	1.45204e-05	-0.260621	-0.801502
15798706	chr19:15798706:C:T	4.59899e-67	-2.41087	-2.55481	2.85395e-07	-2.45534	-2.53622
15798920	chr19:15798920:C:G	1.00611e-65	-0.75301	-1.12725	2.59274e-05	-0.143526	-0.338852
15799053	chr19:15799053:A:G	7.04611e-66	-0.340153	-1.8963	1.36959e-05	0.345602	-1.46618
15799213	chr19:15799213:A:G	1.20874e-66	-1.75295	-2.2464	5.93509e-07	-1.72825	-2.53113
15799326	chr19:15799326:T:G	5.37346e-66	-6.92185e-10	-2.50746	3.43677e-06	-6.92185e-10	-2.50315
15799429	chr19:15799429:A:C	5.50238e-66	-6.92185e-10	-2.48375	3.3799e-06	-6.92185e-10	-2.51983
15799618	chr19:15799618:G:A	1.48841e-66	-2.45169	-1.33953	3.51162e-07	-2.46069	-2.3235
15799847	chr19:15799847:G:A	1.07282e-65	-1.90805	0.0919868	3.9115e-06	-1.40015	-0.973607
15800007	chr19:15800007:T:C	8.88245e-66	-0.971051	-1.0338	1.96624e-05	-0.403038	-0.355932
15800186	chr19:15800186:G:T	9.49048e-66	-1.77265	-0.165994	3.8432e-06	-1.20821	-1.18317
15800187	chr19:15800187:T:G	9.56457e-66	-1.77041	-0.160457	3.87712e-06	-1.20492	-1.17767
15800406	chr19:15800406:G:A	1.78907e-66	-1.89175	-1.71549	7.1352e-07	-1.9197	-2.15552
15801521	chr19:15801521:C:T	1.26972e-65	-6.92185e-10	-1.64755	5.22625e-06	-6.92185e-10	-2.08399
15801557	chr19:15801557:C:T	6.54431e-66	-6.92185e-10	-2.31034	4.49297e-06	-6.92185e-10	-2.23517
15801598	chr19:15801598:A:G	5.54821e-67	-2.44091	-2.33714	2.79754e-07	-2.46285	-2.54868
15802549	chr19:15802549:T:A	5.90157e-66	-2.41371	-4.09089e-09	3.69248e-06	-2.43138	-4.09089e-09
15802886	chr19:15802886:G:A	5.52763e-66	-6.92185e-10	-2.47917	3.54015e-06	-6.92185e-10	-2.47351
15803106	chr19:15803106:G:A	1.38233e-65	-0.66474	-0.897835	3.92111e-05	-0.0442744	-0.0244449
15803306	chr19:15803306:T:TAAAGA	1.26538e-65	-6.92185e-10	-1.65097	9.40669e-06	-6.92185e-10	-1.49626
15803643	chr19:15803643:T:C	1.0448e-65	-0.902053	-0.940467	2.38491e-05	-0.312088	-0.253846
15804009	chr19:15804009:C:T	5.22871e-66	-6.92185e-10	-2.53477	3.26707e-06	-6.92185e-10	-2.55379
15804391	chr19:15804391:C:T	6.17291e-66	-6.92185e-10	-2.36876	4.11947e-06	-6.92185e-10	-2.32196
15804498	chr19:15804498:G:C	1.69681e-64	-0.587886	1.53287	0.000464522	0.0448324	2.3585
15804556	chr19:15804556:A:G	5.79569e-66	-6.92185e-10	-2.43182	4.13976e-06	-6.92185e-10	-2.31704
15804801	chr19:15804801:G:C	1.1381e-65	-1.89393	0.136943	4.1361e-06	-1.37698	-0.940944
15804855	chr19:15804855:C:T	1.78293e-66	-2.45808	-1.1526	3.85637e-07	-2.45576	-2.23478
15805180	chr19:15805180:C:G	7.82435e-66	-2.13169	-4.09089e-09	4.87507e-06	-2.15355	-4.09089e-09
15805432	chr19:15805432:G:A	1.24517e-65	-6.92185e-10	-1.66707	4.38329e-06	-6.92185e-10	-2.25988
15805667	chr19:15805667:T:C	7.03303e-66	-1.75329	-0.485022	2.97769e-06	-1.16892	-1.47761
15805846	chr19:15805846:G:A	1.47028e-66	-2.42146	-1.38202	3.88781e-07	-2.46212	-2.2203
15805852	chr19:15805852:TCA:T	9.75036e-66	-1.90724	-0.0043902	3.65611e-06	-1.3951	-1.04618
15806200	chr19:15806200:G:A	1.74148e-66	-2.45295	-1.18125	3.81854e-07	-2.45981	-2.24059
15806686	chr19:15806686:G:A	5.71455e-66	-6.92185e-10	-2.44592	3.36365e-06	-6.92185e-10	-2.52465
15806748	chr19:15806748:G:A	6.15576e-66	-6.92185e-10	-2.37154	4.10771e-06	-6.92185e-10	-2.32481
15806885	chr19:15806885:C:T	1.38196e-65	-6.92185e-10	-1.56285	5.55561e-06	-6.92185e-10	-2.02287
15807367	chr19:15807367:G:T	5.93121e-66	-6.92185e-10	-2.4087	3.92489e-06	-6.92185e-10	-2.37034
15807465	chr19:15807465:G:A	9.2408e-66	-6.92185e-10	-1.9653	5.20952e-06	-6.92185e-10	-2.08719
15807570	chr19:15807570:C:T	1.89763e-65	-1.9016	0.655856	5.7051e-06	-1.38622	-0.610095
15807645	chr19:15807645:G:A	5.84366e-67	-2.17731	-2.54885	4.15237e-07	-2.31761	-2.29897
15807673	chr19:15807673:C:T	5.13905e-66	-6.92185e-10	-2.55206	3.26429e-06	-6.92185e-10	-2.55464
15808198	chr19:15808198:C:T	1.27464e-65	-6.92185e-10	-1.64368	5.23741e-06	-6.92185e-10	-2.08185
15808478	chr19:15808478:A:G	6.94234e-66	-6.92185e-10	-2.25129	3.84094e-06	-6.92185e-10	-2.39196
15808854	chr19:15808854:A:AT	9.62691e-66	-6.92185e-10	-1.92437	6.46532e-06	-6.92185e-10	-1.87123
15808857	chr19:15808857:A:AT	9.66368e-66	-6.92185e-10	-1.92056	6.49043e-06	-6.92185e-10	-1.86735
15809322	chr19:15809322:A:C	5.14555e-66	-6.92185e-10	-2.5508	3.42234e-06	-6.92185e-10	-2.50736
15809410	chr19:15809410:C:T	5.37302e-66	-6.92185e-10	-2.50754	3.43761e-06	-6.92185e-10	-2.5029
15809749	chr19:15809749:C:T	5.95136e-66	-6.92185e-10	-2.40531	3.62912e-06	-6.92185e-10	-2.44869
15809756	chr19:15809756:C:T	7.27639e-66	-6.92185e-10	-2.2043	4.94834e-06	-6.92185e-10	-2.13863
15809941	chr19:15809941:T:C	1.03171e-65	-1.87245	0.0173161	3.47614e-06	-1.32001	-1.17174
15810074	chr19:15810074:C:T	1.25684e-65	-6.92185e-10	-1.65775	5.19723e-06	-6.92185e-10	-2.08956
15810119	chr19:15810119:A:G	1.63339e-65	-1.39569	-4.09089e-09	1.14454e-05	-1.30009	-4.09089e-09
15810124	chr19:15810124:G:A	7.27916e-66	-6.92185e-10	-2.20392	4.95215e-06	-6.92185e-10	-2.13786
15810388	chr19:15810388:G:A	7.53983e-66	-6.92185e-10	-2.16873	3.65616e-06	-6.92185e-10	-2.44127
15810744	chr19:15810744:A:G	7.21202e-66	-6.92185e-10	-2.21318	4.90193e-06	-6.92185e-10	-2.14805
15810860	chr19:15810860:AAAATAAAATAAAATAAAAATAAAG:A	5.15003e-67	-2.29801	-2.5545	2.9736e-07	-2.39857	-2.55193
15811038	chr19:15811038:A:G	5.52182e-67	-2.41958	-2.36323	3.89889e-07	-2.20712	-2.47246
15811105	chr19:15811105:G:A	7.32716e-66	-6.92185e-10	-2.19734	5.03228e-06	-6.92185e-10	-2.12181
15811224	chr19:15811224:C:T	2.12468e-66	-2.44267	-0.992644	4.58805e-07	-2.46197	-2.05484
15811526	chr19:15811526:T:C	1.0101e-65	-1.84252	-0.0337769	3.47198e-06	-1.27517	-1.21778
15811577	chr19:15811577:C:T	7.4235e-66	-6.92185e-10	-2.18428	5.08056e-06	-6.92185e-10	-2.11226
15811692	chr19:15811692:G:C	2.77203e-65	-1.92605	1.05928	7.57638e-06	-1.40924	-0.303406
15811816	chr19:15811816:A:G	5.71167e-66	-2.44642	-4.09089e-09	3.69647e-06	-2.4303	-4.09089e-09
15811914	chr19:15811914:C:T	2.32927e-65	-1.92792	0.887127	6.68176e-06	-1.41116	-0.427142
15811947	chr19:15811947:G:A	2.21763e-65	-1.9446	0.854688	6.32492e-06	-1.43476	-0.458426
15812120	chr19:15812120:G:A	6.31722e-66	-2.34565	-4.09089e-09	4.09376e-06	-2.32822	-4.09089e-09
15812779	chr19:15812779:CAGGAGCCGATCACGTCTGT:C	2.08298e-66	-2.43044	-1.02469	4.56678e-07	-2.46277	-2.05868
15813064	chr19:15813064:CA:C	5.34567e-66	-6.92185e-10	-2.51265	3.31977e-06	-6.92185e-10	-2.53779
15813160	chr19:15813160:A:C	5.60749e-66	-6.92185e-10	-2.46483	3.31882e-06	-6.92185e-10	-2.53807
15813200	chr19:15813200:G:A	5.4487e-66	-6.92185e-10	-2.49356	3.26543e-06	-6.92185e-10	-2.55429
15814106	chr19:15814106:A:AG	5.38251e-66	-6.92185e-10	-2.50578	3.43191e-06	-6.92185e-10	-2.50456
15814108	chr19:15814108:A:G	5.37773e-66	-6.92185e-10	-2.50667	3.42882e-06	-6.92185e-10	-2.50546
15814284	chr19:15814284:T:C	5.363e-66	-6.92185e-10	-2.50941	3.41938e-06	-6.92185e-10	-2.50822
15814510	chr19:15814510:A:T	5.19149e-66	-6.92185e-10	-2.54191	3.32611e-06	-6.92185e-10	-2.53588
15814512	chr19:15814512:A:T	5.13505e-66	-6.92185e-10	-2.55284	3.27008e-06	-6.92185e-10	-2.55286
15814588	chr19:15814588:C:T	7.39732e-66	-6.92185e-10	-2.18781	4.49256e-06	-6.92185e-10	-2.23526
15814636	chr19:15814636:T:C	6.98088e-66	-6.92185e-10	-2.24576	4.25669e-06	-6.92185e-10	-2.28919
15814661	chr19:15814661:T:A	6.60197e-67	-2.05054	-2.55361	3.51601e-07	-2.22812	-2.55482
15814688	chr19:15814688:A:G	6.71123e-67	-2.03328	-2.55446	3.56535e-07	-2.21463	-2.55438
15814787	chr19:15814787:G:A	5.38305e-66	-6.92185e-10	-2.50568	3.43233e-06	-6.92185e-10	-2.50444
15814866	chr19:15814866:T:C	5.37978e-66	-6.92185e-10	-2.50629	3.43006e-06	-6.92185e-10	-2.5051
15815247	chr19:15815247:A:C	6.39403e-66	-6.92185e-10	-2.33357	3.97916e-06	-6.92185e-10	-2.35661
15815249	chr19:15815249:A:G	6.53654e-66	-6.92185e-10	-2.31152	4.05432e-06	-6.92185e-10	-2.3379
15815289	chr19:15815289:C:T	6.90166e-66	-6.92185e-10	-2.25717	4.27613e-06	-6.92185e-10	-2.28463
15815605	chr19:15815605:T:C	7.00108e-66	-1.88569	-0.357173	1.41368e-06	-1.92777	-1.46371
15815788	chr19:15815788:A:G	1.78104e-65	-0.680916	-0.628233	2.84132e-06	-1.02873	-1.66468
15815916	chr19:15815916:G:C	5.68234e-66	0.0544913	-2.50606	1.05562e-05	1.03665	-2.41762
15816039	chr19:15816039:T:G	5.62762e-67	-2.45408	-2.30975	3.37797e-07	-2.2689	-2.55409
15816094	chr19:15816094:A:G	8.75275e-66	-6.92185e-10	-2.01956	4.39618e-06	-6.92185e-10	-2.25694
15816181	chr19:15816181:C:T	7.08295e-66	-6.92185e-10	-2.23124	3.59119e-06	-6.92185e-10	-2.4592
15816236	chr19:15816236:G:C	1.01793e-66	-2.3687	-1.80246	3.37128e-07	-2.45835	-2.36662
15816246	chr19:15816246:T:A	5.38698e-67	-2.30764	-2.49989	6.7518e-07	-1.63589	-2.49457
15816510	chr19:15816510:T:C	6.95754e-67	-2.20352	-2.34818	8.17041e-07	-1.3865	-2.55325
15816555	chr19:15816555:T:C	5.37727e-66	-6.92185e-10	-2.50675	3.42521e-06	-6.92185e-10	-2.50652
15816800	chr19:15816800:A:G	1.8263e-66	-1.1557	-2.43094	5.48661e-06	0.20578	-2.24115
15816939	chr19:15816939:T:C	2.12678e-66	-1.08776	-2.34657	7.31875e-06	0.293197	-2.04044
15816960	chr19:15816960:C:T	2.15467e-66	-1.07561	-2.34568	7.43793e-06	0.307956	-2.03904
15817013	chr19:15817013:C:T	1.65541e-66	-1.2242	-2.46069	5.62969e-06	0.153375	-2.163
15817351	chr19:15817351:G:A	1.24303e-65	0.780719	-2.44951	2.59334e-05	1.78948	-2.27163
15817365	chr19:15817365:G:A	8.05375e-67	-2.26596	-2.13942	7.5089e-07	-1.48007	-2.5441
15817390	chr19:15817390:A:G	8.95027e-65	0.313093	-0.00775656	0.000354067	1.18733	0.944472
15817451	chr19:15817451:A:G	2.1317e-66	-1.09332	-2.33869	7.36327e-06	0.286925	-2.0281
15817477	chr19:15817477:A:T	7.99469e-66	-6.92185e-10	-2.11016	7.10825e-06	-6.92185e-10	-1.77642
15817596	chr19:15817596:T:C	6.04007e-67	-2.1609	-2.5322	6.14934e-07	-1.70171	-2.52221
15817727	chr19:15817727:C:T	5.30534e-66	-6.92185e-10	-2.52022	3.26485e-06	-6.92185e-10	-2.55447
15817782	chr19:15817782:G:A	1.17353e-65	0.727335	-2.45367	2.43495e-05	1.73233	-2.2775
15818000	chr19:15818000:C:T	1.93983e-65	-6.92185e-10	-1.22374	9.7057e-06	-6.92185e-10	-1.46497
15818043	chr19:15818043:A:AT	1.13315e-65	-6.92185e-10	-1.76135	6.09496e-06	-6.92185e-10	-1.93022
15818059	chr19:15818059:TA:T	5.10247e-67	-2.35806	-2.50373	3.18092e-07	-2.42198	-2.46111
15818323	chr19:15818323:T:G	9.17966e-65	0.353039	-0.022396	0.000372042	1.25099	0.930336
15818478	chr19:15818478:A:G	2.21086e-66	-1.04545	-2.3501	7.77552e-06	0.35653	-2.04323
15818828	chr19:15818828:G:A	2.25364e-66	-1.01919	-2.3572	7.97989e-06	0.393631	-2.05439
15818858	chr19:15818858:C:G	1.06769e-66	-2.26269	-1.86074	8.05981e-07	-1.47191	-2.48147
15819062	chr19:15819062:C:T	5.24894e-66	-6.92185e-10	-2.53091	3.27132e-06	-6.92185e-10	-2.55249
15819933	chr19:15819933:T:C	8.16031e-66	-1.44844	-0.641206	2.34456e-06	-1.48662	-1.39896
15819954	chr19:15819954:C:T	6.50584e-66	-6.92185e-10	-2.31623	4.9515e-06	-6.92185e-10	-2.13799
15820438	chr19:15820438:T:C	5.35184e-67	-2.30953	-2.50454	5.59212e-07	-1.87088	-2.44803
15821044	chr19:15821044:A:G	5.19925e-66	-6.92185e-10	-2.54042	3.57322e-06	-6.92185e-10	-2.46421
15821051	chr19:15821051:C:A	5.46143e-67	-2.40963	-2.38418	3.44626e-07	-2.43764	-2.36534
15821542	chr19:15821542:G:A	8.26988e-66	-6.92185e-10	-2.07631	5.92808e-06	-6.92185e-10	-1.95798
15821802	chr19:15821802:A:G	1.11574e-64	0.462521	0.0632366	0.000457848	1.37335	1.01551
15821833	chr19:15821833:C:T	1.08038e-65	-6.92185e-10	-1.80903	1.09475e-05	-6.92185e-10	-1.34457
15821874	chr19:15821874:G:A	1.28463e-65	0.77645	-2.41233	2.89137e-05	1.80755	-2.18091
15821950	chr19:15821950:A:G	2.75129e-66	-1.38245	-1.79441	9.9503e-07	-1.44847	-2.2942
15822131	chr19:15822131:A:G	6.26677e-66	0.157452	-2.51112	3.03056e-05	2.0254	-2.35175
15822536	chr19:15822536:C:T	8.99424e-66	-6.92185e-10	-1.99235	3.45094e-06	-6.92185e-10	-2.49903
15822537	chr19:15822537:G:A	5.17431e-66	-6.92185e-10	-2.54523	3.26386e-06	-6.92185e-10	-2.55477
15822769	chr19:15822769:T:C	5.11256e-65	-6.92185e-10	-0.254647	1.62952e-05	-6.92185e-10	-0.946811
15822788	chr19:15822788:TTTC:T	5.63935e-66	-6.92185e-10	-2.45916	3.575e-06	-6.92185e-10	-2.46372
15823121	chr19:15823121:T:C	5.34369e-66	-6.92185e-10	-2.51302	3.26375e-06	-6.92185e-10	-2.5548
15823412	chr19:15823412:G:C	5.22701e-66	-6.92185e-10	-2.53509	3.27352e-06	-6.92185e-10	-2.55181
15823827	chr19:15823827:A:G	5.61548e-66	-6.92185e-10	-2.46341	3.30533e-06	-6.92185e-10	-2.54214
15823846	chr19:15823846:A:G	5.22544e-67	-2.34522	-2.49276	5.06953e-07	-1.94513	-2.47189
15824020	chr19:15824020:C:G	4.32748e-66	-1.52787	-1.19607	1.14078e-06	-1.69534	-1.91063
15824185	chr19:15824185:T:C	5.14149e-66	-6.92185e-10	-2.55159	3.28273e-06	-6.92185e-10	-2.549
15824269	chr19:15824269:A:G	5.12761e-66	-6.92185e-10	-2.55429	3.27897e-06	-6.92185e-10	-2.55015
15824373	chr19:15824373:T:C	5.31766e-66	-6.92185e-10	-2.5179	3.26362e-06	-6.92185e-10	-2.55484
15824411	chr19:15824411:G:A	1.09084e-66	-2.20699	-1.89499	9.05742e-07	-1.34858	-2.4881
15825062	chr19:15825062:C:T	5.12476e-66	-6.92185e-10	-2.55485	3.3268e-06	-6.92185e-10	-2.53567
15825238	chr19:15825238:G:A	2.17054e-65	-6.92185e-10	-1.11137	1.0648e-05	-6.92185e-10	-1.37231
15826247	chr19:15826247:C:A	1.43273e-66	-2.41755	-1.4118	3.89827e-07	-2.33853	-2.3412
15826769	chr19:15826769:C:T	1.2021e-66	-2.20507	-1.79979	9.47799e-07	-1.33999	-2.4513
15827872	chr19:15827872:A:G	6.41258e-66	-6.92185e-10	-2.33067	5.2974e-06	-6.92185e-10	-2.07046
15827960	chr19:15827960:C:T	1.34007e-65	-6.92185e-10	-1.59363	9.3962e-06	-6.92185e-10	-1.49738
15828009	chr19:15828009:C:T	1.30968e-65	0.577382	-2.19395	3.17474e-05	1.50813	-1.788
15828090	chr19:15828090:G:C	7.47742e-66	-6.92185e-10	-2.17704	6.54918e-06	-6.92185e-10	-1.85834
15828262	chr19:15828262:T:C	5.4429e-66	-6.92185e-10	-2.49462	3.42597e-06	-6.92185e-10	-2.5063
15828447	chr19:15828447:T:C	5.88988e-67	-2.40693	-2.31135	3.17422e-07	-2.4426	-2.4426
15828674	chr19:15828674:G:A	6.87328e-66	-6.92185e-10	-2.26129	3.5534e-06	-6.92185e-10	-2.46978
15828690	chr19:15828690:G:A	1.31172e-65	-1.61501	-4.09089e-09	7.2203e-06	-1.76078	-4.09089e-09
15828729	chr19:15828729:A:G	5.65268e-67	-2.40695	-2.35244	3.40849e-07	-2.43908	-2.37491
15828838	chr19:15828838:A:AAAC	5.79617e-67	-2.42209	-2.31223	3.14113e-07	-2.45132	-2.44436
15828882	chr19:15828882:C:T	5.82833e-67	-2.41984	-2.30895	3.1568e-07	-2.45016	-2.44055
15829077	chr19:15829077:C:T	5.89571e-67	-2.41579	-2.3015	3.17787e-07	-2.44817	-2.43588
15829186	chr19:15829186:C:T	5.76012e-67	-2.42827	-2.31229	3.13396e-07	-2.45463	-2.44334
15829222	chr19:15829222:AG:A	9.68689e-66	-6.92185e-10	-1.91816	5.28568e-06	-6.92185e-10	-2.07268
15829235	chr19:15829235:C:T	5.84229e-67	-2.4146	-2.3118	3.15781e-07	-2.4476	-2.44278
15829265	chr19:15829265:T:C	5.88372e-67	-2.42352	-2.29581	3.17471e-07	-2.45247	-2.43258
15829373	chr19:15829373:G:C	5.43989e-67	-2.25023	-2.54752	5.87974e-07	-1.73497	-2.53378
15829416	chr19:15829416:G:C	2.86434e-66	-1.51985	-1.61674	1.06902e-06	-1.55252	-2.11842
15829519	chr19:15829519:G:A	5.6878e-66	-6.92185e-10	-2.45061	3.52091e-06	-6.92185e-10	-2.47896
15829670	chr19:15829670:C:T	6.41255e-67	-2.42286	-2.2104	3.56184e-07	-2.45027	-2.31971
15829809	chr19:15829809:A:AT	6.36346e-67	-2.42732	-2.21363	3.54199e-07	-2.45217	-2.3234
15829817	chr19:15829817:T:C	1.66212e-65	0.987063	-2.36532	3.77737e-05	2.03735	-2.14342
15829849	chr19:15829849:G:A	6.36014e-67	-2.42555	-2.21591	3.53952e-07	-2.4513	-2.32498
15829861	chr19:15829861:C:T	2.72182e-66	-1.5124	-1.67523	1.05303e-06	-1.54414	-2.14187
15830012	chr19:15830012:CT:C	5.36633e-66	-6.92185e-10	-2.50879	3.26392e-06	-6.92185e-10	-2.55475
15830085	chr19:15830085:C:T	2.15932e-65	-6.92185e-10	-1.11655	3.32551e-06	-6.92185e-10	-2.53606
15830159	chr19:15830159:G:A	5.34178e-66	-6.92185e-10	-2.51337	3.83363e-06	-6.92185e-10	-2.39387
15830199	chr19:15830199:A:C	6.18215e-67	-2.42621	-2.24364	3.44821e-07	-2.45141	-2.351
15830209	chr19:15830209:A:C	6.24322e-67	-2.42332	-2.2367	3.4736e-07	-2.44982	-2.34526
15830252	chr19:15830252:A:G	6.5387e-67	-2.42328	-2.1905	3.61046e-07	-2.44997	-2.30646
15830290	chr19:15830290:C:T	6.61666e-67	-2.41768	-2.18424	3.6433e-07	-2.4467	-2.30068
15830367	chr19:15830367:C:T	6.22903e-67	-2.42741	-2.23489	3.47655e-07	-2.45226	-2.34197
15830441	chr19:15830441:C:T	1.72507e-65	1.11149	-2.45258	3.97837e-05	2.15161	-2.20583
15830558	chr19:15830558:T:C	6.27308e-67	-2.42223	-2.23302	3.4904e-07	-2.44932	-2.34093
15830607	chr19:15830607:G:A	6.09239e-67	-2.42655	-2.25793	3.4143e-07	-2.45172	-2.36057
15830645	chr19:15830645:A:G	4.57865e-67	-2.45115	-2.51896	2.96735e-07	-2.46189	-2.4907
15830770	chr19:15830770:C:T	1.42207e-64	0.695318	0.0730312	0.000680148	1.66217	1.12246
15831005	chr19:15831005:A:G	6.26512e-67	-2.42731	-2.22921	3.49563e-07	-2.45211	-2.33664
15831310	chr19:15831310:T:C	6.49363e-67	-2.45591	-2.16479	3.37893e-07	-2.46225	-2.36045
15831335	chr19:15831335:C:T	5.12993e-66	-6.92185e-10	-2.55384	3.30838e-06	-6.92185e-10	-2.54122
15831385	chr19:15831385:G:A	6.15321e-67	-2.4275	-2.24705	3.46989e-07	-2.45218	-2.34396
15831440	chr19:15831440:G:A	6.15835e-67	-2.42851	-2.2452	3.4766e-07	-2.45271	-2.3415
15831448	chr19:15831448:C:T	6.14083e-67	-2.43136	-2.2452	3.47146e-07	-2.45419	-2.3415
15831588	chr19:15831588:C:A	6.90804e-67	-2.42988	-2.12895	3.34975e-07	-2.4563	-2.37508
15831704	chr19:15831704:G:C	5.98937e-67	-2.42462	-2.27692	3.35424e-07	-2.45054	-2.3795
15831832	chr19:15831832:AGCCTGTTATCACTT:A	5.75258e-66	-6.92185e-10	-2.43928	3.33881e-06	-6.92185e-10	-2.53207
15831859	chr19:15831859:G:A	1.01022e-65	-6.92185e-10	-1.87618	8.69116e-06	-6.92185e-10	-1.57537
15832020	chr19:15832020:C:T	5.43969e-66	-6.92185e-10	-2.49521	3.26363e-06	-6.92185e-10	-2.55484
15832110	chr19:15832110:C:T	2.0991e-66	-1.14433	-2.30309	4.65947e-06	0.340613	-2.53939
15832401	chr19:15832401:T:C	5.33385e-66	-6.92185e-10	-2.51486	3.26354e-06	-6.92185e-10	-2.55487
15832474	chr19:15832474:T:C	1.22542e-66	-1.57155	-2.41409	1.21621e-06	-0.98892	-2.55302
15832543	chr19:15832543:CA:C	5.35932e-66	-6.92185e-10	-2.5101	3.26388e-06	-6.92185e-10	-2.55476
15832613	chr19:15832613:A:G	5.4461e-66	-6.92185e-10	-2.49403	3.27039e-06	-6.92185e-10	-2.55277
15832845	chr19:15832845:T:C	6.28854e-66	-6.92185e-10	-2.3502	3.38625e-06	-6.92185e-10	-2.51796
15832862	chr19:15832862:C:T	5.37229e-66	-6.92185e-10	-2.50768	3.26437e-06	-6.92185e-10	-2.55461
15832868	chr19:15832868:CT:C	5.12775e-66	-6.92185e-10	-2.55427	3.33251e-06	-6.92185e-10	-2.53396
15832988	chr19:15832988:C:G	9.75426e-66	-6.92185e-10	-1.91123	4.55443e-06	-6.92185e-10	-2.22158
15833011	chr19:15833011:A:G	6.19632e-66	-6.92185e-10	-2.36498	3.36601e-06	-6.92185e-10	-2.52395
15833046	chr19:15833046:T:C	1.11978e-65	-6.92185e-10	-1.77322	6.24238e-06	-6.92185e-10	-1.90632
15833184	chr19:15833184:C:T	5.12723e-66	-6.92185e-10	-2.55437	3.27436e-06	-6.92185e-10	-2.55156
15833367	chr19:15833367:T:C	6.36573e-66	-6.92185e-10	-2.338	3.40221e-06	-6.92185e-10	-2.51325
15833503	chr19:15833503:T:G	6.28224e-66	-6.92185e-10	-2.35121	3.38524e-06	-6.92185e-10	-2.51825
15833601	chr19:15833601:G:A	5.13379e-66	-6.92185e-10	-2.55309	3.35077e-06	-6.92185e-10	-2.52849
15833662	chr19:15833662:C:T	9.75426e-66	-6.92185e-10	-1.91123	4.55443e-06	-6.92185e-10	-2.22158
15833714	chr19:15833714:G:A	9.75426e-66	-6.92185e-10	-1.91123	4.55443e-06	-6.92185e-10	-2.22158
15833828	chr19:15833828:C:T	5.38371e-66	-6.92185e-10	-2.50555	3.36447e-06	-6.92185e-10	-2.52441
15833907	chr19:15833907:C:T	1.10943e-64	-6.92185e-10	0.520081	2.43919e-05	-6.92185e-10	-0.543431
15833916	chr19:15833916:G:A	9.27076e-66	-6.92185e-10	-1.96207	4.38197e-06	-6.92185e-10	-2.26018
15833921	chr19:15833921:C:T	5.92862e-66	-6.92185e-10	-2.40914	3.34517e-06	-6.92185e-10	-2.53016
15834025	chr19:15834025:A:G	7.74357e-66	-6.92185e-10	-2.14207	3.7071e-06	-6.92185e-10	-2.42743
15834046	chr19:15834046:T:G	5.83806e-66	-6.92185e-10	-2.42453	3.65889e-06	-6.92185e-10	-2.44052
15834271	chr19:15834271:C:T	9.80644e-65	0.500501	-0.103809	0.000494335	1.46746	0.998072
15834364	chr19:15834364:C:G	5.33389e-66	-6.92185e-10	-2.51485	3.26354e-06	-6.92185e-10	-2.55487
15834434	chr19:15834434:T:C	2.09115e-66	-2.25909	-1.19213	4.24155e-07	-2.35719	-2.23814
15834602	chr19:15834602:C:T	5.34424e-66	-6.92185e-10	-2.51291	3.26356e-06	-6.92185e-10	-2.55486
15834754	chr19:15834754:A:C	8.87771e-66	0.244855	-2.25024	2.11575e-05	1.15723	-1.84291
15834781	chr19:15834781:C:T	5.337e-66	-6.92185e-10	-2.51427	3.26398e-06	-6.92185e-10	-2.55473
15834788	chr19:15834788:C:T	9.75426e-66	-6.92185e-10	-1.91123	4.55443e-06	-6.92185e-10	-2.22158
15834804	chr19:15834804:T:A	5.60115e-67	-2.25096	-2.51759	6.13412e-07	-1.73108	-2.49532
15834823	chr19:15834823:T:C	6.17299e-66	-6.92185e-10	-2.36875	3.3589e-06	-6.92185e-10	-2.52607
15834830	chr19:15834830:C:T	9.75426e-66	-6.92185e-10	-1.91123	4.55443e-06	-6.92185e-10	-2.22158
15834889	chr19:15834889:G:A	5.7513e-66	-6.92185e-10	-2.43951	3.67601e-06	-6.92185e-10	-2.43585
15835040	chr19:15835040:A:C	1.64354e-65	-6.92185e-10	-1.3895	1.2066e-05	-6.92185e-10	-1.24729
15835051	chr19:15835051:G:C	1.29632e-65	-6.92185e-10	-1.62682	9.15109e-06	-6.92185e-10	-1.52381
15835056	chr19:15835056:C:T	9.33915e-66	-6.92185e-10	-1.95472	4.40091e-06	-6.92185e-10	-2.25587
15835121	chr19:15835121:T:C	6.17756e-66	-6.92185e-10	-2.36801	3.35994e-06	-6.92185e-10	-2.52576
15835209	chr19:15835209:T:C	6.16412e-66	-6.92185e-10	-2.37019	3.35771e-06	-6.92185e-10	-2.52642
15835270	chr19:15835270:A:G	1.02033e-65	-6.92185e-10	-1.86622	4.69932e-06	-6.92185e-10	-2.19026
15835325	chr19:15835325:T:C	6.19429e-66	-6.92185e-10	-2.3653	3.36346e-06	-6.92185e-10	-2.52471
15835561	chr19:15835561:C:T	5.81134e-66	-6.92185e-10	-2.42912	3.29052e-06	-6.92185e-10	-2.54663
15835819	chr19:15835819:C:T	3.09407e-66	-1.63016	-1.42928	1.07051e-06	-1.64756	-2.02199
15835844	chr19:15835844:T:G	5.3535e-66	-6.92185e-10	-2.51118	3.26367e-06	-6.92185e-10	-2.55483
15836223	chr19:15836223:C:T	5.63457e-66	-2.46001	-4.09089e-09	3.59698e-06	-2.45758	-4.09089e-09
15836252	chr19:15836252:C:T	2.72822e-66	-2.09966	-1.08563	1.59888e-06	-1.08396	-2.18441
15836304	chr19:15836304:T:A	5.13042e-66	-6.92185e-10	-2.55375	3.29764e-06	-6.92185e-10	-2.54447
15836366	chr19:15836366:T:C	5.68724e-66	-6.92185e-10	-2.45071	3.62586e-06	-6.92185e-10	-2.44959
15836407	chr19:15836407:G:A	2.52293e-66	-2.08638	-1.17713	1.57424e-06	-1.05772	-2.22619
15836497	chr19:15836497:G:C	1.09499e-65	0.278181	-2.07378	2.7865e-05	1.19396	-1.60427
15836607	chr19:15836607:C:T	9.75426e-66	-6.92185e-10	-1.91123	4.55443e-06	-6.92185e-10	-2.22158
15836790	chr19:15836790:C:T	5.21491e-66	-6.92185e-10	-2.53741	3.28475e-06	-6.92185e-10	-2.54839
15836791	chr19:15836791:C:T	7.99926e-65	0.0872931	0.105708	0.000340897	0.933662	1.16024
15837008	chr19:15837008:A:C	6.20187e-66	-6.92185e-10	-2.36408	3.3651e-06	-6.92185e-10	-2.52422
15837073	chr19:15837073:A:G	9.78455e-66	-6.92185e-10	-1.90813	4.56372e-06	-6.92185e-10	-2.21954
15837375	chr19:15837375:C:T	3.98402e-65	-0.504056	-4.09089e-09	1.22258e-05	-1.23413	-4.09089e-09
15837560	chr19:15837560:C:G	9.28712e-66	-6.92185e-10	-1.9603	5.06224e-06	-6.92185e-10	-2.11587
15837576	chr19:15837576:T:C	2.35078e-66	-0.902757	-2.43143	5.32669e-06	0.4845	-2.54945
15837734	chr19:15837734:A:T	1.02826e-65	-6.92185e-10	-1.85848	4.73181e-06	-6.92185e-10	-2.18337
15837736	chr19:15837736:A:G	2.03087e-66	-0.951905	-2.52856	4.87491e-06	0.397124	-2.5507
15837752	chr19:15837752:G:A	2.05343e-66	-0.936448	-2.53297	4.99042e-06	0.418852	-2.54901
15837851	chr19:15837851:G:A	5.00346e-66	-1.28387	-1.29493	1.45522e-06	-1.43143	-1.93109
15837990	chr19:15837990:A:G	8.55486e-66	0.0269561	-2.06939	2.10353e-05	0.896538	-1.58801
15838297	chr19:15838297:G:A	5.99674e-66	-6.92185e-10	-2.39772	3.34449e-06	-6.92185e-10	-2.53037
15838595	chr19:15838595:T:C	5.30744e-67	-2.45038	-2.37203	3.35171e-07	-2.45613	-2.37466
15838946	chr19:15838946:G:A	5.84133e-66	-1.29824	-1.12574	1.61376e-06	-1.44824	-1.81087
15839052	chr19:15839052:G:A	5.94713e-66	-6.92185e-10	-2.40602	3.3339e-06	-6.92185e-10	-2.53354
15839085	chr19:15839085:G:A	2.20319e-66	-0.900436	-2.49859	5.22339e-06	0.470224	-2.55476
15839106	chr19:15839106:G:T	5.97753e-66	-6.92185e-10	-2.40092	3.34032e-06	-6.92185e-10	-2.53161
15839229	chr19:15839229:T:C	5.9382e-66	-6.92185e-10	-2.40753	3.3318e-06	-6.92185e-10	-2.53417
15839253	chr19:15839253:CA:C	1.11166e-64	-6.92185e-10	0.52209	2.52244e-05	-6.92185e-10	-0.509867
15839410	chr19:15839410:C:T	1.27563e-65	-6.92185e-10	-1.64291	9.01702e-06	-6.92185e-10	-1.53857
15839599	chr19:15839599:T:C	2.05027e-66	-0.941027	-2.52993	4.97061e-06	0.416049	-2.55019
15839742	chr19:15839742:A:G	9.31899e-66	-6.92185e-10	-1.95688	4.42292e-06	-6.92185e-10	-2.25088
15839803	chr19:15839803:C:T	9.48705e-66	-6.92185e-10	-1.939	5.14789e-06	-6.92185e-10	-2.09909
15839888	chr19:15839888:G:A	3.38466e-66	-2.06361	-0.906065	1.89012e-06	-1.00504	-2.096
15839945	chr19:15839945:T:A	1.83478e-66	-1.03591	-2.5461	4.40376e-06	0.27947	-2.53469
15840135	chr19:15840135:T:G	2.49005e-66	-0.761836	-2.51479	6.3473e-06	0.664106	-2.55376
15840176	chr19:15840176:C:T	9.31688e-66	-6.92185e-10	-1.9571	4.42172e-06	-6.92185e-10	-2.25115
15840177	chr19:15840177:A:G	5.98594e-66	-6.92185e-10	-2.39952	3.34237e-06	-6.92185e-10	-2.531
15840385	chr19:15840385:T:C	2.0408e-66	-0.959068	-2.51652	4.82917e-06	0.390957	-2.55396
15840482	chr19:15840482:G:T	2.10851e-66	-0.937926	-2.50503	4.96689e-06	0.419904	-2.55479
15840492	chr19:15840492:T:C	2.05641e-66	-0.958958	-2.50901	4.81738e-06	0.389229	-2.55468
15840609	chr19:15840609:A:T	5.28329e-66	-6.92185e-10	-2.52438	3.31735e-06	-6.92185e-10	-2.53851
15840613	chr19:15840613:G:A	5.95878e-66	-6.92185e-10	-2.40407	3.71356e-06	-6.92185e-10	-2.42569
15840859	chr19:15840859:C:T	5.38342e-66	-6.92185e-10	-2.50561	3.36707e-06	-6.92185e-10	-2.52364
15841233	chr19:15841233:T:C	1.6778e-66	-1.12198	-2.54947	5.73876e-06	0.276801	-2.26724
15841363	chr19:15841363:T:C	8.44925e-67	-2.4526	-1.90484	1.1473e-06	-2.29544	-1.30483
15841433	chr19:15841433:C:T	7.35915e-66	-6.92185e-10	-2.19299	3.74954e-06	-6.92185e-10	-2.41605
15841470	chr19:15841470:G:A	1.58879e-66	-1.21244	-2.51352	5.64154e-06	0.15155	-2.15907
15841491	chr19:15841491:C:T	5.85342e-66	-6.92185e-10	-2.42191	3.38512e-06	-6.92185e-10	-2.51829
15841595	chr19:15841595:T:C	9.55299e-66	-6.92185e-10	-1.93208	4.45575e-06	-6.92185e-10	-2.24348
15841609	chr19:15841609:G:T	1.03482e-65	-6.92185e-10	-1.85212	4.74716e-06	-6.92185e-10	-2.18013
15841661	chr19:15841661:A:T	5.19968e-67	-2.46279	-2.38013	3.15938e-07	-2.45998	-2.42991
15841665	chr19:15841665:T:C	4.87837e-67	-2.44998	-2.45673	4.44208e-07	-2.34066	-2.20849
15841694	chr19:15841694:T:G	2.41209e-66	-0.772773	-2.53567	9.54016e-06	0.876598	-2.35877
15841799	chr19:15841799:A:G	1.82536e-66	-1.31999	-2.26717	8.58142e-06	-0.158007	-1.43007
15842282	chr19:15842282:G:C	4.004e-66	-1.334	-1.46764	2.16034e-05	-0.177144	-0.487685
15842433	chr19:15842433:A:G	1.73889e-66	-1.09292	-2.54276	5.73509e-06	0.210068	-2.20114
15842803	chr19:15842803:C:T	8.60654e-66	-6.92185e-10	-2.03641	5.31537e-06	-6.92185e-10	-2.06708
15843264	chr19:15843264:GC:G	1.98864e-65	-0.634477	-0.564422	6.86965e-06	-0.626815	-1.18375
15843325	chr19:15843325:A:G	1.27572e-65	-6.92185e-10	-1.64283	9.01281e-06	-6.92185e-10	-1.53903
15844550	chr19:15844550:A:G	9.62364e-66	-6.92185e-10	-1.92471	7.72194e-06	-6.92185e-10	-1.69361
15844933	chr19:15844933:A:T	6.3794e-66	0.138942	-2.4748	6.9907e-06	0.759109	-2.55221
15845084	chr19:15845084:G:A	2.28656e-64	-6.92185e-10	1.24329	0.000146993	-6.92185e-10	1.2527
15845143	chr19:15845143:G:C	5.35823e-66	-6.92185e-10	-2.5103	3.52764e-06	-6.92185e-10	-2.47705
15845211	chr19:15845211:T:C	2.21382e-64	-6.92185e-10	1.21096	0.000142187	-6.92185e-10	1.21946
15845258	chr19:15845258:T:A	6.3219e-67	-2.13766	-2.50984	4.54654e-07	-2.30578	-2.22012
15845369	chr19:15845369:G:A	1.49864e-66	-2.3271	-1.45727	1.7358e-06	-2.46286	-0.723349
15845385	chr19:15845385:G:T	7.08606e-66	-2.2308	-4.09089e-09	3.63868e-06	-2.44606	-4.09089e-09
15845667	chr19:15845667:T:C	7.68199e-66	-1.22492	-0.925128	2.46294e-06	-1.33227	-1.50405
15845675	chr19:15845675:A:G	7.76803e-66	-6.92185e-10	-2.13892	5.02323e-06	-6.92185e-10	-2.12361
15845707	chr19:15845707:T:C	8.79048e-65	-2.39015	2.67747	2.63149e-06	-2.45889	-0.311244
15845964	chr19:15845964:AAGAC:A	1.30643e-65	-1.37594	-0.24311	3.44273e-06	-1.47517	-1.02624
15846490	chr19:15846490:A:G	1.03944e-64	-2.38707	2.84199	2.87856e-06	-2.45932	-0.221067
15846694	chr19:15846694:T:G	1.05098e-64	-2.40306	2.86902	2.94252e-06	-2.45372	-0.204689
15846720	chr19:15846720:G:A	1.03723e-65	-1.22173	-0.628065	2.9892e-06	-1.3449	-1.29777
15846962	chr19:15846962:C:T	1.51776e-65	-1.46911	-4.09089e-09	6.78725e-06	-1.82264	-4.09089e-09
15847337	chr19:15847337:C:T	5.36731e-66	-6.92185e-10	-2.50861	3.26354e-06	-6.92185e-10	-2.55487
15847437	chr19:15847437:T:G	1.24089e-65	-6.92185e-10	-1.67052	6.82334e-06	-6.92185e-10	-1.81733
15847536	chr19:15847536:T:G	2.09422e-65	-6.92185e-10	-1.14717	1.00948e-05	-6.92185e-10	-1.42566
15847673	chr19:15847673:T:C	6.32794e-66	-2.46218	0.118219	1.71836e-06	-2.38826	-0.808049
15847859	chr19:15847859:A:C	4.03648e-66	-2.36947	-0.424087	1.22774e-06	-2.11663	-1.41588
15847872	chr19:15847872:G:T	4.25596e-66	-2.37573	-0.36488	1.2837e-06	-2.12835	-1.35959
15848174	chr19:15848174:C:G	8.07674e-66	-6.92185e-10	-2.09994	4.23674e-06	-6.92185e-10	-2.29389
15848554	chr19:15848554:T:A	1.65292e-65	-6.92185e-10	-1.38381	6.60046e-06	-6.92185e-10	-1.85054
15848591	chr19:15848591:C:A	1.50493e-64	-6.92185e-10	0.824983	6.47655e-05	-6.92185e-10	0.433093
15848595	chr19:15848595:T:C	7.39792e-67	-1.97534	-2.51498	8.89772e-07	-1.42502	-2.42945
15848618	chr19:15848618:AT:A	3.24502e-66	-2.46269	-0.549122	1.06539e-06	-2.28817	-1.38617
15848727	chr19:15848727:T:C	2.8243e-66	-2.46269	-0.687984	9.20648e-07	-2.30908	-1.51128
15849248	chr19:15849248:C:T	1.55448e-64	-6.92185e-10	0.857381	6.82269e-05	-6.92185e-10	0.485159
15849578	chr19:15849578:C:T	7.56065e-66	-6.92185e-10	-2.16598	3.61713e-06	-6.92185e-10	-2.452
15850117	chr19:15850117:C:T	5.26037e-66	-6.92185e-10	-2.52873	3.33155e-06	-6.92185e-10	-2.53424
15850150	chr19:15850150:T:C	1.11587e-65	-1.77671	-4.09089e-09	7.52126e-06	-1.71995	-4.09089e-09
15850463	chr19:15850463:C:G	8.31911e-65	-1.66375	1.89596	3.32007e-05	-1.89952	1.66441
15850557	chr19:15850557:A:G	8.31987e-65	-1.66304	1.89534	3.33304e-05	-1.89858	1.66737
15850583	chr19:15850583:G:A	1.26743e-65	-6.92185e-10	-1.64936	6.67138e-06	-6.92185e-10	-1.83985
15850672	chr19:15850672:T:C	5.144e-66	-6.92185e-10	-2.5511	4.39836e-06	-6.92185e-10	-2.25645
15850711	chr19:15850711:C:T	7.67988e-66	-6.92185e-10	-2.15033	6.91678e-06	-6.92185e-10	-1.80373
15850809	chr19:15850809:C:T	1.29578e-65	-6.92185e-10	-1.62723	6.43567e-06	-6.92185e-10	-1.87582
15850941	chr19:15850941:T:C	7.66413e-67	-2.05533	-2.39964	1.52128e-06	-1.07384	-2.24428
15850978	chr19:15850978:C:T	1.22762e-65	-6.92185e-10	-1.68127	5.85649e-06	-6.92185e-10	-1.97013
15851000	chr19:15851000:T:A	3.32405e-65	-1.30516	0.619994	1.90407e-05	0.332576	-1.12368
15851039	chr19:15851039:G:C	1.4284e-65	-6.92185e-10	-1.52979	5.87946e-06	-6.92185e-10	-1.96621
15851057	chr19:15851057:CA:C	4.35954e-65	-6.92185e-10	-0.413981	1.7988e-05	-6.92185e-10	-0.847975
15851083	chr19:15851083:T:C	1.29054e-66	-2.36799	-1.56588	5.64007e-07	-2.15278	-2.15759
15851202	chr19:15851202:G:T	5.05162e-66	-0.751622	-1.8176	1.5158e-05	1.34785	-2.367
15851359	chr19:15851359:T:C	2.0121e-65	-0.824357	-0.362812	7.04076e-05	1.00894	-0.492319
15851426	chr19:15851426:T:C	8.90047e-66	-6.92185e-10	-2.00283	5.33315e-06	-6.92185e-10	-2.06374
15851520	chr19:15851520:T:G	2.02237e-65	-0.844295	-0.337784	7.00615e-05	0.979732	-0.468039
15851532	chr19:15851532:C:G	5.65758e-66	-6.92185e-10	-2.45594	3.53734e-06	-6.92185e-10	-2.4743
15851699	chr19:15851699:A:G	2.91858e-66	-1.85174	-1.26609	1.06474e-05	-1.30577	-0.0665972
15851885	chr19:15851885:C:T	5.49014e-66	-0.684298	-1.80168	1.66468e-05	1.44029	-2.36575
15851983	chr19:15851983:G:T	7.67201e-66	-6.92185e-10	-2.15135	6.91041e-06	-6.92185e-10	-1.80465
15852216	chr19:15852216:T:C	1.07184e-65	-6.92185e-10	-1.81697	7.55061e-06	-6.92185e-10	-1.71605
15852496	chr19:15852496:A:G	1.07184e-65	-6.92185e-10	-1.81697	7.55061e-06	-6.92185e-10	-1.71605
15852769	chr19:15852769:A:T	2.06191e-65	-6.92185e-10	-1.16272	7.42875e-06	-6.92185e-10	-1.73232
15852885	chr19:15852885:A:G	1.86317e-65	-0.879778	-0.384287	6.40321e-05	0.928168	-0.506463
15852964	chr19:15852964:C:T	4.44664e-67	-2.44938	-2.54999	3.00021e-07	-2.45892	-2.48267
15853393	chr19:15853393:T:C	3.95495e-66	-0.696042	-2.11792	2.45251e-05	1.31308	-1.85106
15853673	chr19:15853673:T:G	5.14348e-66	-6.92185e-10	-2.5512	3.52069e-06	-6.92185e-10	-2.47902
15853722	chr19:15853722:G:A	5.14469e-66	-6.92185e-10	-2.55097	3.52534e-06	-6.92185e-10	-2.4777
15853736	chr19:15853736:A:T	2.13606e-64	-6.92185e-10	1.1752	9.04858e-05	-6.92185e-10	0.767513
15853911	chr19:15853911:A:G	4.97812e-65	-6.92185e-10	-0.281294	2.02375e-05	-6.92185e-10	-0.730144
15854069	chr19:15854069:G:A	1.0413e-65	-0.546299	-1.29958	8.71176e-05	1.48431	-0.754732
15854070	chr19:15854070:T:C	9.86574e-66	-0.579755	-1.32011	8.14962e-05	1.44066	-0.777785
15854091	chr19:15854091:C:A	9.84893e-67	-2.36203	-1.84213	4.6829e-07	-2.13922	-2.35713
15854112	chr19:15854112:T:C	1.02031e-65	-1.86624	-4.09089e-09	6.34244e-06	-1.89042	-4.09089e-09
15854266	chr19:15854266:A:G	5.63591e-66	-0.652671	-1.8071	3.82664e-05	1.39485	-1.48796
15854280	chr19:15854280:G:A	5.63643e-66	-0.665515	-1.79417	3.82874e-05	1.37722	-1.46978
15854291	chr19:15854291:G:A	1.28905e-66	-2.34253	-1.5925	6.38454e-07	-2.09828	-2.0881
15854394	chr19:15854394:G:A	5.12471e-66	-6.92185e-10	-2.55486	3.41716e-06	-6.92185e-10	-2.50887
15854448	chr19:15854448:G:T	1.50555e-66	-2.26931	-1.51047	8.89912e-07	-1.96881	-1.8855
15854905	chr19:15854905:A:C	6.30949e-66	-2.34688	-4.09089e-09	9.46202e-06	-1.49039	-4.09089e-09
15854928	chr19:15854928:G:A	7.31916e-66	-2.19844	-4.09089e-09	5.10416e-06	-2.10763	-4.09089e-09
15855043	chr19:15855043:G:A	1.8069e-66	-1.65017	-1.94715	6.85389e-06	-1.10957	-0.703293
15855090	chr19:15855090:G:A	5.72826e-67	-2.20364	-2.54246	1.58953e-06	-1.56776	-1.70648
15855101	chr19:15855101:C:T	5.80666e-67	-2.19412	-2.53839	1.68245e-06	-1.54904	-1.66838
15855154	chr19:15855154:T:C	8.29903e-66	-0.012376	-2.06042	5.67218e-05	2.78855	-2.48807
15855467	chr19:15855467:T:A	1.05244e-65	-0.41673	-1.41851	4.30173e-05	2.14711	-2.12319
15855501	chr19:15855501:G:A	1.03587e-65	-0.447515	-1.40359	4.14659e-05	2.10083	-2.11364
15855503	chr19:15855503:A:G	3.94548e-65	-6.92185e-10	-0.513777	1.9261e-05	-6.92185e-10	-0.779599
15855532	chr19:15855532:A:G	7.90732e-66	-0.629391	-1.49175	2.81481e-05	1.8273	-2.2275
15855916	chr19:15855916:G:A	4.55626e-66	-1.24503	-1.4274	1.46517e-06	-1.23132	-2.12439
15855933	chr19:15855933:T:C	5.97707e-67	-2.22769	-2.47589	3.28358e-07	-2.3026	-2.54873
15856049	chr19:15856049:A:G	1.04213e-65	-0.383899	-1.46118	4.39692e-05	2.19432	-2.14851
15856096	chr19:15856096:G:A	4.43591e-65	-6.92185e-10	-0.396615	1.84238e-05	-6.92185e-10	-0.824037
15856109	chr19:15856109:G:A	1.0245e-65	-0.372027	-1.49012	4.39669e-05	2.21229	-2.16653
15856136	chr19:15856136:T:C	1.06912e-65	-0.460829	-1.35868	4.15963e-05	2.07455	-2.08422
15856181	chr19:15856181:C:T	1.22723e-65	-0.334876	-1.34671	5.04617e-05	2.26458	-2.08105
15856505	chr19:15856505:T:C	4.47984e-65	-6.92185e-10	-0.38676	1.84266e-05	-6.92185e-10	-0.823884
15856914	chr19:15856914:C:T	4.4383e-65	-6.92185e-10	-0.396075	2.05916e-05	-6.92185e-10	-0.712795
15857446	chr19:15857446:C:T	1.62741e-65	-6.92185e-10	-1.39936	7.12029e-06	-6.92185e-10	-1.77473
15857474	chr19:15857474:T:C	5.3995e-65	-6.92185e-10	-0.200041	1.91576e-05	-6.92185e-10	-0.784981
15857623	chr19:15857623:T:G	9.33464e-66	-1.9552	-4.09089e-09	5.74391e-06	-1.98954	-4.09089e-09
15857745	chr19:15857745:C:T	9.33859e-66	-6.92185e-10	-1.95478	5.73307e-06	-6.92185e-10	-1.99143
15857975	chr19:15857975:A:G	5.20132e-65	-6.92185e-10	-0.237435	1.85484e-05	-6.92185e-10	-0.817297
15858100	chr19:15858100:G:A	7.23645e-66	-6.92185e-10	-2.2098	4.51077e-06	-6.92185e-10	-2.23121
15858663	chr19:15858663:G:A	6.25343e-66	-6.92185e-10	-2.3558	3.9151e-06	-6.92185e-10	-2.37284
15858761	chr19:15858761:G:A	3.94635e-66	-1.32412	-1.49202	1.30935e-06	-1.3062	-2.16195
15858978	chr19:15858978:TC:T	8.93919e-66	-1.99849	-4.09089e-09	5.70241e-06	-1.99679	-4.09089e-09
15859266	chr19:15859266:G:A	6.76987e-66	-6.92185e-10	-2.27645	5.93433e-06	-6.92185e-10	-1.95693
15859293	chr19:15859293:G:A	4.16417e-66	-1.33538	-1.42704	1.34603e-06	-1.31663	-2.12389
15859495	chr19:15859495:G:A	2.27274e-66	-1.87932	-1.48863	1.14651e-05	-1.43849	0.14012
15860229	chr19:15860229:G:A	1.46296e-64	0.796699	-4.09089e-09	7.66195e-05	0.601172	-4.09089e-09
15860317	chr19:15860317:TA:T	5.68596e-66	-6.92185e-10	-2.45093	3.26383e-06	-6.92185e-10	-2.55478
15860550	chr19:15860550:T:A	9.48068e-66	-6.92185e-10	-1.93968	4.45151e-06	-6.92185e-10	-2.24444
15860663	chr19:15860663:C:T	1.40718e-65	-2.31971	0.77495	3.54438e-06	-1.91179	-0.560526
15861367	chr19:15861367:C:T	4.621e-65	-6.92185e-10	-0.355737	1.89671e-05	-6.92185e-10	-0.794972
15861494	chr19:15861494:A:T	3.67953e-65	-6.92185e-10	-0.583561	1.92971e-05	-6.92185e-10	-0.777723
15861924	chr19:15861924:A:G	7.51996e-65	-6.92185e-10	0.131213	0.000479593	-6.92185e-10	2.43526
15861980	chr19:15861980:T:C	9.66531e-66	-6.92185e-10	-1.92039	6.31008e-06	-6.92185e-10	-1.89553
15862041	chr19:15862041:A:G	4.89057e-66	-1.47165	-1.12997	1.43583e-06	-1.48056	-1.89538
15862360	chr19:15862360:A:G	1.47241e-65	-2.30634	0.806894	3.77504e-06	-1.89287	-0.516399
15862378	chr19:15862378:G:A	2.31254e-65	-6.92185e-10	-1.048	1.17236e-05	-6.92185e-10	-1.27608
15862394	chr19:15862394:C:T	5.21533e-66	-1.38939	-1.14794	1.38834e-06	-1.37789	-2.03168
15862397	chr19:15862397:G:A	1.53389e-65	-6.92185e-10	-1.45854	1.99456e-05	-6.92185e-10	-0.744674
15862772	chr19:15862772:C:T	4.76734e-67	-2.46118	-2.46855	3.5691e-07	-2.41709	-2.35086
15862776	chr19:15862776:A:G	9.1513e-66	-6.92185e-10	-1.97504	4.34034e-06	-6.92185e-10	-2.26973
15862876	chr19:15862876:C:A	8.13734e-65	-6.92185e-10	0.210116	4.1196e-05	-6.92185e-10	-0.0193398
15862959	chr19:15862959:A:C	1.49775e-65	-6.92185e-10	-1.48238	9.98995e-06	-6.92185e-10	-1.4361
15863166	chr19:15863166:A:G	4.41131e-65	-6.92185e-10	-0.402175	1.17052e-05	-6.92185e-10	-1.27765
15863463	chr19:15863463:G:A	1.49551e-66	-1.23321	-2.55326	2.84079e-06	-0.159481	-2.53412
15863523	chr19:15863523:C:T	1.36336e-65	-6.92185e-10	-1.5764	5.18903e-06	-6.92185e-10	-2.09113
15863694	chr19:15863694:T:C	5.68095e-67	-2.26852	-2.48588	5.50369e-07	-1.78058	-2.55426
15863718	chr19:15863718:A:G	1.25698e-65	-6.92185e-10	-1.65763	6.60302e-06	-6.92185e-10	-1.85015
15863853	chr19:15863853:C:T	2.09311e-66	-1.31015	-2.14013	1.1084e-06	-1.08833	-2.54644
15863877	chr19:15863877:T:C	2.15897e-66	-2.35136	-1.06794	8.87932e-07	-1.98443	-1.87211
15863894	chr19:15863894:A:G	7.18823e-67	-1.96769	-2.55138	3.3427e-07	-2.27864	-2.55485
15864016	chr19:15864016:G:C	5.14538e-66	-6.92185e-10	-2.55083	3.46473e-06	-6.92185e-10	-2.49505
15864089	chr19:15864089:CA:C	1.48283e-65	-6.92185e-10	-1.49239	1.15258e-05	-6.92185e-10	-1.29309
15864394	chr19:15864394:C:A	5.24336e-66	-6.92185e-10	-2.53197	3.83585e-06	-6.92185e-10	-2.39329
15864704	chr19:15864704:A:G	8.45167e-67	-2.28887	-2.06828	3.28032e-07	-2.43941	-2.41291
15864752	chr19:15864752:C:T	8.97947e-66	-6.92185e-10	-1.99399	4.12304e-06	-6.92185e-10	-2.32109
15865040	chr19:15865040:G:A	3.10073e-66	-2.25581	-0.801481	5.65505e-07	-2.41957	-1.88815
15865242	chr19:15865242:A:G	3.27837e-66	-2.21023	-0.791351	5.81803e-07	-2.39903	-1.88028
15865267	chr19:15865267:G:A	9.36172e-66	-6.92185e-10	-1.9523	4.21666e-06	-6.92185e-10	-2.29864
15865365	chr19:15865365:C:T	1.21565e-65	-6.92185e-10	-1.69107	5.43483e-06	-6.92185e-10	-2.04485
15865386	chr19:15865386:A:G	7.9899e-66	-1.65542	-0.455339	1.74961e-06	-1.56406	-1.61423
15865547	chr19:15865547:G:C	5.74651e-66	-6.92185e-10	-2.44034	4.40861e-06	-6.92185e-10	-2.25412
15865555	chr19:15865555:G:A	1.05133e-65	-1.75768	-0.0786126	1.92778e-06	-1.67655	-1.40476
15865674	chr19:15865674:A:T	2.66087e-66	-2.27379	-0.936485	5.15736e-07	-2.42756	-1.97228
15865682	chr19:15865682:C:T	2.6457e-66	-2.27518	-0.940818	5.13866e-07	-2.42815	-1.97533
15866070	chr19:15866070:T:C	9.42257e-66	-6.92185e-10	-1.94582	4.12351e-06	-6.92185e-10	-2.32098
15866146	chr19:15866146:G:A	3.73803e-66	-1.96354	-0.906834	5.7178e-07	-2.28234	-2.01434
15866265	chr19:15866265:T:C	5.25434e-67	-2.28266	-2.54981	3.32359e-07	-2.33538	-2.50384
15866353	chr19:15866353:G:A	6.17448e-66	-6.92185e-10	-2.36851	3.64667e-06	-6.92185e-10	-2.44387
15866361	chr19:15866361:T:C	5.91415e-66	-6.92185e-10	-2.41158	3.75975e-06	-6.92185e-10	-2.41333
15866370	chr19:15866370:C:T	5.60049e-66	-6.92185e-10	-2.46608	3.26354e-06	-6.92185e-10	-2.55487
15866433	chr19:15866433:G:A	6.01796e-66	-6.92185e-10	-2.39418	3.74478e-06	-6.92185e-10	-2.41732
15866716	chr19:15866716:AATTTAC:A	5.63775e-66	-6.92185e-10	-2.45945	3.39574e-06	-6.92185e-10	-2.51516
15867004	chr19:15867004:A:G	4.45806e-66	-0.243362	-2.45086	1.45344e-05	0.909273	-1.97044
15867058	chr19:15867058:C:T	4.06731e-65	-6.92185e-10	-0.483365	1.90186e-05	-6.92185e-10	-0.792264
15867363	chr19:15867363:C:T	1.87591e-65	-6.92185e-10	-1.25725	7.14185e-06	-6.92185e-10	-1.77171
15867402	chr19:15867402:C:T	1.03972e-65	-6.92185e-10	-1.8474	4.10331e-06	-6.92185e-10	-2.32589
15867408	chr19:15867408:C:T	6.2205e-66	-6.92185e-10	-2.36108	3.52825e-06	-6.92185e-10	-2.47688
15867466	chr19:15867466:C:T	1.88795e-65	-6.92185e-10	-1.25086	7.23322e-06	-6.92185e-10	-1.759
15867697	chr19:15867697:C:T	5.40516e-66	-0.210905	-2.29067	2.09724e-05	0.95534	-1.64981
15867776	chr19:15867776:C:T	5.29333e-66	-0.219761	-2.30272	2.02365e-05	0.942171	-1.67237
15867831	chr19:15867831:T:G	5.29479e-66	-0.206082	-2.31613	2.00628e-05	0.958399	-1.69721
15867841	chr19:15867841:C:T	5.15491e-66	-0.841253	-1.70773	1.788e-05	1.69009	-2.54409
15868125	chr19:15868125:G:A	2.66179e-65	0.781888	-1.68924	0.000126671	2.0266	-0.922687
15868183	chr19:15868183:G:C	5.15152e-66	-0.307986	-2.24165	2.02014e-05	0.831315	-1.56324
15868189	chr19:15868189:A:G	5.23011e-67	-2.32342	-2.51366	4.96205e-07	-1.93944	-2.49901
15868226	chr19:15868226:A:G	5.28609e-67	-2.31756	-2.50888	5.04975e-07	-1.92747	-2.49346
15868411	chr19:15868411:AAAG:A	7.39552e-65	-6.92185e-10	0.114528	2.61468e-05	-6.92185e-10	-0.473953
15868532	chr19:15868532:AAG:A	9.11954e-66	-6.92185e-10	-1.97851	4.03184e-06	-6.92185e-10	-2.34346
15868652	chr19:15868652:G:C	5.31373e-66	-6.92185e-10	-2.51864	3.59241e-06	-6.92185e-10	-2.45886
15868891	chr19:15868891:G:T	6.48871e-66	-0.17127	-2.1476	2.80182e-05	0.998797	-1.40362
15868905	chr19:15868905:A:G	6.45567e-66	-0.187414	-2.13656	2.81814e-05	0.985506	-1.38453
15869550	chr19:15869550:G:C	4.41845e-66	-0.466601	-2.23654	1.73457e-05	0.63512	-1.51946
15869554	chr19:15869554:T:A	5.95842e-65	-6.92185e-10	-0.101542	2.16826e-05	-6.92185e-10	-0.66117
15869614	chr19:15869614:C:T	5.52361e-66	-0.411231	-2.06867	2.32594e-05	0.704983	-1.29595
15869682	chr19:15869682:T:G	5.23479e-66	-0.304022	-2.22958	2.1472e-05	0.832723	-1.50365
15869719	chr19:15869719:T:C	2.225e-66	-0.844038	-2.54514	2.50236e-06	-0.266665	-2.55378
15869803	chr19:15869803:T:C	1.23283e-65	-6.92185e-10	-1.67703	7.01533e-06	-6.92185e-10	-1.78958
15869873	chr19:15869873:T:C	4.94098e-66	-0.42528	-2.16609	2.00062e-05	0.67711	-1.41875
15870191	chr19:15870191:TC:T	4.50141e-66	-0.486181	-2.19836	1.75602e-05	0.602844	-1.47489
15870215	chr19:15870215:G:C	4.7005e-66	-0.429936	-2.21133	1.84481e-05	0.674715	-1.49743
15870271	chr19:15870271:C:T	2.47436e-66	-1.73054	-1.55241	7.36237e-07	-1.83807	-2.20581
15870316	chr19:15870316:C:T	4.78454e-66	-0.436902	-2.18664	1.91686e-05	0.664953	-1.44936
15870331	chr19:15870331:C:T	6.43759e-66	-6.92185e-10	-2.32678	4.69925e-06	-6.92185e-10	-2.19028
15870591	chr19:15870591:G:A	6.92646e-67	-2.2647	-2.29147	3.60762e-07	-2.33237	-2.42485
15870705	chr19:15870705:G:A	1.54554e-65	-6.92185e-10	-1.45097	8.9989e-06	-6.92185e-10	-1.54058
15870712	chr19:15870712:C:T	2.23142e-66	-1.78765	-1.59865	6.81157e-07	-1.89185	-2.22979
15870788	chr19:15870788:T:A	5.29831e-65	-6.92185e-10	-0.218959	1.96919e-05	-6.92185e-10	-0.757475
15870884	chr19:15870884:G:T	5.1007e-65	-6.92185e-10	-0.256969	2.95328e-05	-6.92185e-10	-0.352179
15870995	chr19:15870995:A:G	8.38913e-66	-0.486923	-1.57507	5.25737e-05	0.585695	-0.361159
15871011	chr19:15871011:G:A	1.51022e-65	0.369261	-1.84335	6.62127e-05	1.53992	-1.08473
15871102	chr19:15871102:T:C	4.04234e-66	-0.692793	-2.09932	2.42478e-06	-0.591235	-2.2607
15871163	chr19:15871163:A:C	4.34627e-66	-0.522977	-2.19664	1.68397e-05	0.559176	-1.47312
15871268	chr19:15871268:C:T	7.1201e-65	-6.92185e-10	0.0765742	2.74468e-05	-6.92185e-10	-0.425429
15871322	chr19:15871322:G:C	1.11341e-65	-6.92185e-10	-1.77892	4.67131e-06	-6.92185e-10	-2.19624
15871392	chr19:15871392:G:T	6.50238e-66	-6.92185e-10	-2.31676	4.75957e-06	-6.92185e-10	-2.17752
15871529	chr19:15871529:T:C	8.32484e-66	-2.06969	-4.09089e-09	5.05173e-06	-2.11795	-4.09089e-09
15871557	chr19:15871557:C:T	5.17868e-66	-6.92185e-10	-2.54438	3.26415e-06	-6.92185e-10	-2.55468
15871604	chr19:15871604:G:A	3.83643e-66	-0.564549	-2.27984	1.28355e-05	0.50228	-1.68774
15871750	chr19:15871750:A:C	1.81366e-65	-1.38281	0.0918088	3.32643e-06	-1.22772	-1.30806
15871782	chr19:15871782:C:T	1.16198e-65	-6.92185e-10	-1.73622	4.81116e-06	-6.92185e-10	-2.16674
15871848	chr19:15871848:A:G	3.8096e-66	-0.571402	-2.28001	1.2707e-05	0.490887	-1.68642
15871890	chr19:15871890:C:T	3.89321e-66	-0.554035	-2.27566	1.3033e-05	0.510561	-1.68076
15871897	chr19:15871897:T:C	3.77914e-66	-0.571504	-2.28793	1.25078e-05	0.491059	-1.70238
15871911	chr19:15871911:A:G	2.47643e-65	0.988107	-1.96764	0.000206143	3.7816	-2.19071
15871950	chr19:15871950:T:C	3.06122e-66	-0.520358	-2.54976	7.28573e-06	0.574916	-2.32668
15872054	chr19:15872054:C:T	3.95635e-66	-0.541573	-2.27204	1.33659e-05	0.529036	-1.67401
15872069	chr19:15872069:A:G	7.99148e-66	-2.11056	-4.09089e-09	3.80256e-06	-2.40201	-4.09089e-09
15872238	chr19:15872238:C:T	6.53645e-66	-6.92185e-10	-2.31154	4.78443e-06	-6.92185e-10	-2.17231
15872321	chr19:15872321:G:A	8.48306e-66	-6.92185e-10	-2.05086	4.71177e-06	-6.92185e-10	-2.18762
15872616	chr19:15872616:A:G	4.53108e-66	-0.489202	-2.18877	1.57576e-05	0.59956	-1.57992
15872837	chr19:15872837:C:A	5.23779e-66	-6.92185e-10	-2.53303	3.89202e-06	-6.92185e-10	-2.37875
15872877	chr19:15872877:G:A	8.44552e-65	-6.92185e-10	0.247289	3.71452e-05	-6.92185e-10	-0.122846
15872889	chr19:15872889:T:TGCTG	5.634e-66	-0.176315	-2.2838	2.05602e-05	0.987241	-1.70156
15872891	chr19:15872891:A:G	4.44205e-66	-0.436806	-2.26101	1.55703e-05	0.663286	-1.6556
15872926	chr19:15872926:A:G	3.88361e-66	-0.561608	-2.27056	1.30605e-05	0.504348	-1.67244
15873074	chr19:15873074:A:G	1.5523e-66	-2.18933	-1.55987	7.66886e-07	-2.2697	-1.73339
15873161	chr19:15873161:G:A	1.76782e-65	-1.42049	0.10389	3.20836e-06	-1.27269	-1.29923
15873163	chr19:15873163:G:A	6.54297e-66	-6.92185e-10	-2.31054	4.79007e-06	-6.92185e-10	-2.17114
15873192	chr19:15873192:A:T	1.25622e-66	-2.15504	-1.80579	6.59162e-07	-2.24153	-1.91294
15873639	chr19:15873639:C:T	2.81785e-65	-6.92185e-10	-0.850372	2.595e-05	-6.92185e-10	-0.481507
15874060	chr19:15874060:C:T	1.23899e-66	-2.20436	-1.77027	6.50112e-07	-2.28285	-1.88544
15874101	chr19:15874101:G:A	1.672e-65	-1.40563	0.0333015	3.10549e-06	-1.25769	-1.34682
15874107	chr19:15874107:G:A	6.16441e-66	-2.37014	-4.09089e-09	3.91116e-06	-2.37385	-4.09089e-09
15874189	chr19:15874189:T:C	9.22677e-66	-1.96682	-4.09089e-09	5.73493e-06	-1.9911	-4.09089e-09
15874199	chr19:15874199:C:T	6.46898e-67	-2.40144	-2.22306	7.08318e-07	-1.9077	-2.17484
15874257	chr19:15874257:C:T	1.77806e-65	-1.36565	0.0548243	3.27897e-06	-1.21499	-1.33516
15874840	chr19:15874840:G:C	1.0796e-65	-6.92185e-10	-1.80976	4.01606e-06	-6.92185e-10	-2.34738
15874845	chr19:15874845:G:A	7.12137e-65	-6.92185e-10	0.0767533	2.74561e-05	-6.92185e-10	-0.425093
15875075	chr19:15875075:A:C	2.07691e-65	-6.92185e-10	-1.15547	7.73795e-06	-6.92185e-10	-1.69154
15875171	chr19:15875171:C:T	1.06354e-65	-6.92185e-10	-1.82474	4.04842e-06	-6.92185e-10	-2.33935
15875654	chr19:15875654:C:T	6.73739e-67	-2.03285	-2.55099	9.90684e-07	-1.38417	-2.36287
15875683	chr19:15875683:G:A	5.43231e-66	-6.92185e-10	-2.49657	3.26371e-06	-6.92185e-10	-2.55482
15875720	chr19:15875720:C:T	5.80086e-66	-2.43093	-4.09089e-09	3.62975e-06	-2.44852	-4.09089e-09
15875820	chr19:15875820:A:T	1.7469e-65	-1.37623	0.0477217	3.22795e-06	-1.22853	-1.3373
15875837	chr19:15875837:C:T	4.05574e-66	-0.500255	-2.28855	1.36209e-05	0.578323	-1.7044
15875922	chr19:15875922:T:C	1.04042e-65	-6.92185e-10	-1.84672	4.10564e-06	-6.92185e-10	-2.32532
15876209	chr19:15876209:A:G	1.08361e-65	-6.92185e-10	-1.80605	4.01076e-06	-6.92185e-10	-2.3487
15876423	chr19:15876423:A:T	2.0186e-65	-1.29155	0.107609	3.68838e-06	-1.13786	-1.29463
15876522	chr19:15876522:G:A	3.04695e-66	-1.7808	-1.294	7.93472e-07	-1.88573	-2.08329
15876887	chr19:15876887:T:C	9.84682e-66	-6.92185e-10	-1.90178	3.74644e-06	-6.92185e-10	-2.41688
15877127	chr19:15877127:G:A	5.40343e-66	-6.92185e-10	-2.5019	3.26468e-06	-6.92185e-10	-2.55452
15877131	chr19:15877131:C:T	5.27363e-66	-6.92185e-10	-2.52621	3.48148e-06	-6.92185e-10	-2.49022
15877156	chr19:15877156:C:T	5.42728e-66	-1.40485	-1.09264	1.62676e-06	-1.23589	-2.0152
15877157	chr19:15877157:G:A	3.40218e-66	-0.51977	-2.44475	9.40326e-06	0.546938	-2.04356
15877772	chr19:15877772:A:G	5.63187e-66	-6.92185e-10	-2.46049	3.38942e-06	-6.92185e-10	-2.51702
15877848	chr19:15877848:T:C	4.10446e-66	-0.469874	-2.30698	1.37086e-05	0.618446	-1.73811
15877942	chr19:15877942:CTT:C	3.57652e-66	-0.500631	-2.41391	1.02537e-05	0.571575	-1.98162
15878230	chr19:15878230:C:G	6.60437e-67	-2.04982	-2.55397	7.53817e-07	-1.46988	-2.5504
15878357	chr19:15878357:C:T	2.27447e-66	-1.71513	-1.65206	7.06131e-07	-1.82339	-2.26225
15878374	chr19:15878374:G:A	1.60947e-65	-1.43865	0.0282106	2.97922e-06	-1.29325	-1.35277
15878595	chr19:15878595:C:T	4.89428e-65	0.178515	-0.476794	0.000143224	3.0401	-1.81337
15878644	chr19:15878644:A:G	2.34788e-65	-6.92185e-10	-1.03283	1.02874e-05	-6.92185e-10	-1.40676
15879061	chr19:15879061:T:A	4.16201e-66	-0.403322	-2.35961	1.34299e-05	0.696212	-1.83641
15879238	chr19:15879238:A:G	1.08214e-66	-2.37847	-1.73152	4.65231e-07	-1.9542	-2.5487
15879621	chr19:15879621:C:T	2.26235e-65	0.0109409	-1.08088	0.000110319	1.03688	-0.0711785
15880866	chr19:15880866:C:T	7.32602e-66	-1.42807	-0.769431	2.00946e-06	-1.26128	-1.77854
15880968	chr19:15880968:G:A	2.1735e-65	-1.11001	-4.09089e-09	1.06962e-05	-1.36779	-4.09089e-09
15881509	chr19:15881509:G:A	5.16858e-66	-6.92185e-10	-2.54633	1.02321e-05	-6.92185e-10	-1.41215
15881543	chr19:15881543:T:C	7.14366e-66	-2.22271	-4.09089e-09	3.64606e-06	-2.44403	-4.09089e-09
15881743	chr19:15881743:A:G	1.77542e-66	-2.31205	-1.30285	4.84171e-07	-2.02753	-2.43547
15882375	chr19:15882375:C:T	6.86561e-66	-6.92185e-10	-2.26241	5.10772e-06	-6.92185e-10	-2.10693
15883622	chr19:15883622:C:T	1.17268e-65	-6.92185e-10	-1.72706	3.88726e-06	-6.92185e-10	-2.37998
15883668	chr19:15883668:A:T	6.0408e-66	-2.3904	-4.09089e-09	4.22365e-06	-2.29698	-4.09089e-09
15883683	chr19:15883683:T:C	1.16183e-65	-6.92185e-10	-1.73635	3.90406e-06	-6.92185e-10	-2.37566
15883861	chr19:15883861:C:T	1.7866e-65	-6.92185e-10	-1.30604	1.01799e-05	-6.92185e-10	-1.41727
15883936	chr19:15883936:A:G	8.30254e-65	-6.92185e-10	0.230214	2.9925e-05	-6.92185e-10	-0.338987
15884223	chr19:15884223:G:A	1.19478e-65	-6.92185e-10	-1.70838	3.86053e-06	-6.92185e-10	-2.38688
15884429	chr19:15884429:T:A	5.31218e-65	-6.92185e-10	-0.216344	3.00559e-05	-6.92185e-10	-0.334622
15884485	chr19:15884485:A:T	5.4332e-66	-6.92185e-10	-2.4964	3.2691e-06	-6.92185e-10	-2.55317
15884599	chr19:15884599:C:A	1.14961e-65	-6.92185e-10	-1.74692	3.93489e-06	-6.92185e-10	-2.3678
15884637	chr19:15884637:GT:G	6.72456e-66	-6.92185e-10	-2.28317	4.97023e-06	-6.92185e-10	-2.13421
15884944	chr19:15884944:C:T	3.23887e-65	-6.92185e-10	-0.711123	1.06068e-05	-6.92185e-10	-1.37619
15884978	chr19:15884978:C:T	2.19663e-66	-1.44509	-1.95692	5.2212e-06	-0.64383	-1.44112
15884994	chr19:15884994:C:CT	6.27011e-66	-1.64007	-0.713067	1.7912e-05	-0.962906	0.110695
15884995	chr19:15884995:A:T	6.05599e-66	-1.66787	-0.720012	1.71397e-05	-1.00008	0.103804
15885039	chr19:15885039:G:A	6.92509e-66	-6.92185e-10	-2.25378	5.15478e-06	-6.92185e-10	-2.09776
15885092	chr19:15885092:T:C	2.01452e-65	-0.945735	-0.240232	7.50574e-06	-0.842442	-0.879569
15885164	chr19:15885164:C:A	6.5853e-67	-2.1491	-2.45758	4.04552e-07	-2.09334	-2.54931
15885435	chr19:15885435:A:G	4.52667e-67	-2.43837	-2.54316	3.29284e-07	-2.29378	-2.55474
15885482	chr19:15885482:A:G	2.13512e-66	-1.46992	-1.96049	5.02142e-06	-0.677979	-1.44599
15885539	chr19:15885539:A:T	4.89159e-67	-2.42326	-2.48074	3.51242e-07	-2.23141	-2.55255
15885687	chr19:15885687:C:T	8.28717e-66	-6.92185e-10	-2.07422	3.83873e-06	-6.92185e-10	-2.39254
15885775	chr19:15885775:G:T	6.43697e-66	-2.32687	-4.09089e-09	3.7628e-06	-2.41252	-4.09089e-09
15885870	chr19:15885870:G:A	5.12544e-66	-6.92185e-10	-2.55472	3.29411e-06	-6.92185e-10	-2.54554
15885914	chr19:15885914:C:T	3.91269e-65	-6.92185e-10	-0.522123	1.36186e-05	-6.92185e-10	-1.12624
15886010	chr19:15886010:G:A	6.29339e-66	-1.2307	-1.11873	2.01047e-06	-0.93201	-2.1073
15886097	chr19:15886097:C:T	4.30306e-66	-1.6479	-1.0817	1.09254e-05	-0.972809	-0.373778
15886207	chr19:15886207:C:T	5.20751e-66	-6.92185e-10	-2.53883	3.28514e-06	-6.92185e-10	-2.54827
15886506	chr19:15886506:C:T	6.8668e-66	-2.26223	-4.09089e-09	4.11443e-06	-2.32318	-4.09089e-09
15886612	chr19:15886612:A:C	2.24351e-66	-1.43514	-1.94575	5.36508e-06	-0.632746	-1.42502
15886726	chr19:15886726:G:C	2.37733e-66	-1.41976	-1.90319	5.80607e-06	-0.611652	-1.36712
15886754	chr19:15886754:G:A	6.47067e-67	-2.1461	-2.47814	4.0413e-07	-2.09034	-2.55336
15887112	chr19:15887112:C:T	6.43087e-67	-2.146	-2.48441	4.03908e-07	-2.09008	-2.55417
15887209	chr19:15887209:G:T	1.25173e-65	-6.92185e-10	-1.66182	3.82869e-06	-6.92185e-10	-2.39516
15887327	chr19:15887327:T:A	5.15366e-66	-6.92185e-10	-2.54922	3.38513e-06	-6.92185e-10	-2.51829
15887333	chr19:15887333:T:G	1.25548e-65	-6.92185e-10	-1.65883	3.79112e-06	-6.92185e-10	-2.40502
15887388	chr19:15887388:A:T	4.51432e-67	-2.43178	-2.55248	3.57343e-07	-2.25411	-2.51263
15887822	chr19:15887822:A:G	7.05803e-66	-2.23477	-4.09089e-09	4.74974e-06	-2.17959	-4.09089e-09
15888021	chr19:15888021:CAGATAT:C	4.55454e-67	-2.44981	-2.52558	3.26849e-07	-2.30842	-2.54752
15888194	chr19:15888194:A:T	1.8748e-65	-6.92185e-10	-1.25784	7.17118e-06	-6.92185e-10	-1.76761
15888285	chr19:15888285:C:T	3.32845e-65	-6.92185e-10	-0.683839	1.17938e-05	-6.92185e-10	-1.2701
15888668	chr19:15888668:A:G	1.17143e-65	-6.92185e-10	-1.72812	3.89507e-06	-6.92185e-10	-2.37797
15888788	chr19:15888788:A:G	1.11905e-66	-2.25354	-1.82292	5.69254e-07	-2.32733	-1.97378
15888817	chr19:15888817:C:T	2.20177e-66	-1.40485	-1.99482	5.2261e-06	-0.592494	-1.49152
15889091	chr19:15889091:A:G	1.16871e-65	-6.92185e-10	-1.73044	3.89666e-06	-6.92185e-10	-2.37756
15889356	chr19:15889356:C:T	4.59217e-67	-2.42781	-2.53935	3.37712e-07	-2.26907	-2.55417
15889510	chr19:15889510:A:G	2.60538e-65	-6.92185e-10	-0.928769	1.38245e-05	-6.92185e-10	-1.11124
15890207	chr19:15890207:ACTC:A	6.53965e-65	-6.92185e-10	-0.00846411	2.34583e-05	-6.92185e-10	-0.582456
15890405	chr19:15890405:C:A	1.07583e-66	-2.24837	-1.86747	5.53202e-07	-2.32302	-2.00669
15890574	chr19:15890574:A:C	5.79236e-66	-2.43239	-4.09089e-09	3.69218e-06	-2.43146	-4.09089e-09
15890789	chr19:15890789:G:A	5.12668e-66	-6.92185e-10	-2.55447	3.3184e-06	-6.92185e-10	-2.5382
15890924	chr19:15890924:A:G	3.68232e-65	-6.92185e-10	-0.582805	2.0882e-05	-6.92185e-10	-0.698794
15890930	chr19:15890930:G:A	5.80336e-67	-2.18111	-2.55197	3.99164e-07	-2.12446	-2.5316
15891010	chr19:15891010:T:C	9.50443e-66	-6.92185e-10	-1.93717	5.19686e-06	-6.92185e-10	-2.08963
15891038	chr19:15891038:T:A	1.27083e-65	-6.92185e-10	-1.64668	5.3814e-06	-6.92185e-10	-2.05473
15891042	chr19:15891042:G:T	6.53084e-67	-2.12569	-2.48929	4.12585e-07	-2.06848	-2.55451
15891378	chr19:15891378:C:T	1.1455e-65	-6.92185e-10	-1.75051	8.37246e-06	-6.92185e-10	-1.61273
15891487	chr19:15891487:C:T	2.01523e-66	-2.01306	-1.47514	8.83216e-07	-1.90026	-1.96161
15891552	chr19:15891552:A:G	1.93275e-65	-6.92185e-10	-1.2274	1.08467e-05	-6.92185e-10	-1.35382
15891583	chr19:15891583:T:C	5.40627e-66	-6.92185e-10	-2.50137	3.32437e-06	-6.92185e-10	-2.5364
15891694	chr19:15891694:G:A	5.53895e-65	-6.92185e-10	-0.174542	3.23397e-05	-6.92185e-10	-0.261385
15891711	chr19:15891711:G:A	6.16447e-66	-6.92185e-10	-2.37013	1.02362e-05	-6.92185e-10	-1.41175
15891727	chr19:15891727:C:A	5.14862e-66	-6.92185e-10	-2.5502	3.28615e-06	-6.92185e-10	-2.54796
15892833	chr19:15892833:C:T	1.16158e-65	-6.92185e-10	-1.73656	3.91083e-06	-6.92185e-10	-2.37393
15892841	chr19:15892841:T:C	1.8992e-66	-1.41396	-2.13354	2.30295e-06	-0.372914	-2.53058
15892885	chr19:15892885:C:T	2.18844e-66	-1.95384	-1.45191	9.5964e-07	-1.83678	-1.9421
15892908	chr19:15892908:A:C	5.38896e-65	-6.92185e-10	-0.201994	2.94278e-05	-6.92185e-10	-0.355742
15892942	chr19:15892942:T:C	6.40868e-67	-2.24268	-2.39119	3.45193e-07	-2.32331	-2.47803
15893046	chr19:15893046:A:G	5.37925e-65	-6.92185e-10	-0.203798	2.93763e-05	-6.92185e-10	-0.357492
15893561	chr19:15893561:A:T	7.66971e-66	-1.27911	-0.872546	1.28177e-05	-0.350919	-0.835932
15893586	chr19:15893586:C:G	1.23401e-66	-1.50843	-2.47023	2.15142e-06	-0.582153	-2.3894
15893672	chr19:15893672:G:A	1.45393e-65	-6.92185e-10	-1.51208	7.04717e-06	-6.92185e-10	-1.78505
15893990	chr19:15893990:C:A	6.96728e-66	-1.31048	-0.937226	1.1463e-05	-0.393631	-0.904921
15894170	chr19:15894170:C:T	6.02511e-66	-6.92185e-10	-2.393	3.64119e-06	-6.92185e-10	-2.44537
15894179	chr19:15894179:A:C	5.39765e-66	-6.92185e-10	-2.50297	3.5078e-06	-6.92185e-10	-2.48269
15894180	chr19:15894180:C:T	5.26985e-66	-6.92185e-10	-2.52693	3.26461e-06	-6.92185e-10	-2.55454
15894193	chr19:15894193:C:T	1.30732e-66	-1.52053	-2.40043	2.30925e-06	-0.602455	-2.2983
15894206	chr19:15894206:G:A	7.2265e-66	-1.31827	-0.892911	1.19533e-05	-0.402622	-0.854053
15894209	chr19:15894209:T:C	7.24045e-66	-1.30994	-0.899307	1.20025e-05	-0.390201	-0.862368
15894271	chr19:15894271:C:T	6.09837e-66	-6.92185e-10	-2.38091	3.44421e-06	-6.92185e-10	-2.50099
15894294	chr19:15894294:C:T	7.64909e-66	-1.28045	-0.873897	1.28121e-05	-0.348764	-0.838529
15894350	chr19:15894350:T:C	5.12525e-66	-6.92185e-10	-2.55475	9.26539e-06	-6.92185e-10	-1.51139
15894375	chr19:15894375:C:T	4.72915e-67	-2.46136	-2.47642	4.44355e-07	-2.16618	-2.38263
15894386	chr19:15894386:T:A	5.15999e-66	-6.92185e-10	-2.548	3.44122e-06	-6.92185e-10	-2.50185
15894422	chr19:15894422:A:G	8.31019e-66	-1.2348	-0.836653	1.41441e-05	-0.289793	-0.79859
15894427	chr19:15894427:C:T	9.04772e-66	-6.92185e-10	-1.98642	4.9857e-06	-6.92185e-10	-2.13111
15894432	chr19:15894432:C:G	1.41916e-65	-6.92185e-10	-1.53628	4.8196e-06	-6.92185e-10	-2.16499
15894466	chr19:15894466:G:C	7.70273e-66	-1.25846	-0.888901	1.29982e-05	-0.320914	-0.851953
15894486	chr19:15894486:C:T	7.92247e-66	-1.28003	-0.839201	1.33073e-05	-0.350221	-0.799147
15894711	chr19:15894711:G:T	6.78509e-67	-2.1318	-2.44499	3.58281e-07	-2.2368	-2.52731
15894805	chr19:15894805:A:T	7.91908e-66	-1.29256	-0.827097	1.32176e-05	-0.366941	-0.789191
15894835	chr19:15894835:G:A	2.12575e-65	-6.92185e-10	-1.13222	9.38405e-06	-6.92185e-10	-1.49867
15894972	chr19:15894972:C:T	7.01262e-66	-2.24122	-4.09089e-09	3.76371e-06	-2.41228	-4.09089e-09
15895211	chr19:15895211:G:C	5.12757e-66	-6.92185e-10	-2.5543	9.55933e-06	-6.92185e-10	-1.48016
15895264	chr19:15895264:T:A	6.71134e-67	-2.04292	-2.5448	1.05103e-06	-1.29979	-2.38812
15895291	chr19:15895291:T:C	1.14658e-66	-1.50624	-2.5459	1.97236e-06	-0.58902	-2.46943
15895335	chr19:15895335:A:G	3.1939e-65	-6.92185e-10	-0.725106	1.06289e-05	-6.92185e-10	-1.3741
15895358	chr19:15895358:A:G	3.3391e-65	-6.92185e-10	-0.680646	1.1038e-05	-6.92185e-10	-1.33634
15895368	chr19:15895368:A:G	1.15138e-66	-1.49911	-2.54886	1.97791e-06	-0.577788	-2.47785
15895455	chr19:15895455:C:T	1.84915e-65	-6.92185e-10	-1.27162	1.59339e-05	-6.92185e-10	-0.969231
15895459	chr19:15895459:A:G	5.16707e-66	-6.92185e-10	-2.54663	3.27074e-06	-6.92185e-10	-2.55267
15895484	chr19:15895484:C:CA	3.27878e-65	-6.92185e-10	-0.698876	1.08748e-05	-6.92185e-10	-1.35124
15895570	chr19:15895570:T:G	3.2987e-65	-6.92185e-10	-0.692817	1.09596e-05	-6.92185e-10	-1.34346
15895603	chr19:15895603:G:A	7.58965e-66	-1.27892	-0.883228	1.26935e-05	-0.350271	-0.846319
15895735	chr19:15895735:T:C	5.12716e-66	-6.92185e-10	-2.55438	8.66447e-06	-6.92185e-10	-1.57845
15895801	chr19:15895801:T:C	7.55514e-66	-1.28418	-0.882521	1.26506e-05	-0.355492	-0.844482
15896000	chr19:15896000:C:T	6.22858e-65	-6.92185e-10	-0.0571988	2.27497e-05	-6.92185e-10	-0.613126
15896044	chr19:15896044:A:C	1.18435e-66	-1.46731	-2.55243	2.03598e-06	-0.534029	-2.49268
15896182	chr19:15896182:C:T	3.37698e-65	-6.92185e-10	-0.669364	1.11366e-05	-6.92185e-10	-1.32745
15896335	chr19:15896335:G:A	1.80589e-64	-6.92185e-10	1.00729	7.57986e-06	-6.92185e-10	-1.71219
15896407	chr19:15896407:G:T	1.24079e-65	-6.92185e-10	-1.6706	3.78627e-06	-6.92185e-10	-2.4063
15896647	chr19:15896647:G:A	2.90284e-65	-6.92185e-10	-0.820658	9.84945e-06	-6.92185e-10	-1.45026
15896723	chr19:15896723:C:T	2.99896e-65	-6.92185e-10	-0.788082	1.0106e-05	-6.92185e-10	-1.42455
15896743	chr19:15896743:T:C	2.99896e-65	-6.92185e-10	-0.788082	1.0106e-05	-6.92185e-10	-1.42455
15896830	chr19:15896830:G:A	5.22485e-66	-6.92185e-10	-2.53551	3.54845e-06	-6.92185e-10	-2.47117
15896877	chr19:15896877:G:A	5.91496e-66	-6.92185e-10	-2.41145	3.52852e-06	-6.92185e-10	-2.4768
15896960	chr19:15896960:G:A	5.12555e-66	-6.92185e-10	-2.55469	9.28454e-06	-6.92185e-10	-1.50933
15896974	chr19:15896974:A:G	1.07616e-66	-1.56143	-2.5541	1.77143e-06	-0.669413	-2.49648
15897012	chr19:15897012:C:T	2.99896e-65	-6.92185e-10	-0.788082	1.0106e-05	-6.92185e-10	-1.42455
15897094	chr19:15897094:T:C	2.96667e-65	-6.92185e-10	-0.798907	1.00052e-05	-6.92185e-10	-1.43458
15897289	chr19:15897289:T:C	8.79935e-66	-1.30575	-0.708505	1.40954e-05	-0.38407	-0.707761
15897566	chr19:15897566:C:G	5.19938e-66	-6.92185e-10	-2.54039	3.26808e-06	-6.92185e-10	-2.55348
15897578	chr19:15897578:A:C	1.08787e-66	-1.56107	-2.54365	1.84126e-06	-0.665623	-2.46161
15897624	chr19:15897624:A:G	7.48788e-66	-1.31794	-0.857704	1.23991e-05	-0.399952	-0.820105
15897634	chr19:15897634:C:T	3.01286e-65	-6.92185e-10	-0.783458	1.0143e-05	-6.92185e-10	-1.42089
15897654	chr19:15897654:G:A	2.93881e-65	-6.92185e-10	-0.808342	9.95408e-06	-6.92185e-10	-1.4397
15897688	chr19:15897688:A:G	3.01311e-65	-6.92185e-10	-0.783375	1.01508e-05	-6.92185e-10	-1.42013
15897702	chr19:15897702:A:G	1.17948e-66	-1.4815	-2.54236	2.20185e-06	-0.471446	-2.47694
15897833	chr19:15897833:G:A	6.34481e-66	-2.04094	-0.300359	1.67873e-06	-1.92677	-1.29287
15898051	chr19:15898051:G:A	4.74855e-65	-6.92185e-10	-0.328507	9.02373e-06	-6.92185e-10	-1.53782
15898323	chr19:15898323:G:A	6.46892e-66	-2.03547	-0.286455	1.70716e-06	-1.92039	-1.28246
15898324	chr19:15898324:G:T	6.47887e-66	-2.03393	-0.286455	1.71031e-06	-1.91855	-1.28246
15898374	chr19:15898374:CATAGATA:C	6.63392e-65	-6.92185e-10	0.00584829	2.41357e-05	-6.92185e-10	-0.553987
15898578	chr19:15898578:A:G	1.55444e-66	-2.05254	-1.69528	7.41911e-07	-1.86312	-2.17309
15898800	chr19:15898800:C:T	5.6891e-66	-6.92185e-10	-2.45038	3.48e-06	-6.92185e-10	-2.49065
15899095	chr19:15899095:T:C	6.55844e-66	-2.30818	-4.09089e-09	4.18099e-06	-2.30713	-4.09089e-09
15899116	chr19:15899116:A:C	5.17001e-66	-6.92185e-10	-2.54606	6.28551e-06	-6.92185e-10	-1.89943
15899117	chr19:15899117:T:C	5.18294e-66	-6.92185e-10	-2.54356	6.15135e-06	-6.92185e-10	-1.92101
15900141	chr19:15900141:G:T	2.06559e-66	-2.18129	-1.28223	7.38574e-07	-2.07826	-1.96245
15900196	chr19:15900196:G:A	5.03278e-67	-2.42465	-2.45089	3.31313e-07	-2.30743	-2.53494
15900209	chr19:15900209:A:T	1.36627e-65	-1.57426	-4.09089e-09	9.07146e-06	-1.53255	-4.09089e-09
15900263	chr19:15900263:G:A	2.13467e-66	-2.18481	-1.24581	7.53595e-07	-2.08286	-1.93773
15900424	chr19:15900424:C:T	5.93436e-67	-2.24203	-2.46872	3.19211e-07	-2.34516	-2.53443
15900471	chr19:15900471:A:G	1.70534e-65	-1.35258	-4.09089e-09	8.27603e-06	-1.62432	-4.09089e-09
15900953	chr19:15900953:C:G	5.40614e-66	-2.12784	-0.37356	1.45009e-06	-2.02416	-1.3419
15901266	chr19:15901266:C:A	1.14123e-65	-6.92185e-10	-1.75424	4.23007e-06	-6.92185e-10	-2.29546
15901319	chr19:15901319:G:T	5.38775e-67	-2.37335	-2.43404	3.27222e-07	-2.30748	-2.54731
15901320	chr19:15901320:T:C	1.94074e-66	-2.1958	-1.33007	7.65316e-07	-2.09158	-1.91357
15901458	chr19:15901458:A:C	1.94324e-66	-2.20134	-1.32323	7.64351e-07	-2.0984	-1.90801
15901802	chr19:15901802:A:G	1.58637e-66	-2.21973	-1.50775	6.27002e-07	-2.11925	-2.08523
15901947	chr19:15901947:C:T	1.97449e-66	-2.16567	-1.34295	7.90553e-07	-2.05668	-1.91602
15902317	chr19:15902317:C:T	1.9465e-66	-2.20776	-1.31514	7.85791e-07	-2.10712	-1.87162
15902497	chr19:15902497:G:GCAGA	2.12897e-66	-2.18094	-1.25235	8.49409e-07	-2.07565	-1.82524
15902528	chr19:15902528:T:C	6.78886e-67	-2.33809	-2.23814	3.93717e-07	-2.21664	-2.45316
15902606	chr19:15902606:T:C	2.01436e-66	-2.21101	-1.27762	8.04451e-07	-2.11128	-1.844
15902848	chr19:15902848:A:G	1.98668e-66	-2.19227	-1.3102	8.08772e-07	-2.08838	-1.86154
15903005	chr19:15903005:G:A	2.06707e-66	-2.17582	-1.28699	7.64846e-07	-2.07623	-1.92953
15903064	chr19:15903064:G:C	6.72705e-67	-2.34348	-2.2419	3.8975e-07	-2.22578	-2.45415
15903171	chr19:15903171:C:T	1.62656e-65	-6.92185e-10	-1.39988	9.28594e-06	-6.92185e-10	-1.50918
15903354	chr19:15903354:G:C	6.91069e-67	-2.3383	-2.22015	3.97153e-07	-2.2191	-2.44201
15903365	chr19:15903365:CAA:C	6.8309e-67	-2.34178	-2.22828	3.93342e-07	-2.22385	-2.4469
15903454	chr19:15903454:T:C	5.67868e-66	-2.45221	-4.09089e-09	3.57959e-06	-2.46243	-4.09089e-09
15903485	chr19:15903485:T:G	5.38609e-66	-6.92185e-10	-2.50511	3.26731e-06	-6.92185e-10	-2.55371
15903563	chr19:15903563:T:C	6.79688e-67	-2.34162	-2.23343	3.92514e-07	-2.2232	-2.44967
15903724	chr19:15903724:C:G	1.19208e-65	-6.92185e-10	-1.71065	4.33569e-06	-6.92185e-10	-2.2708
15903752	chr19:15903752:G:A	6.82022e-67	-2.38403	-2.18759	3.82398e-07	-2.28351	-2.41547
15903821	chr19:15903821:A:G	5.31852e-67	-2.4478	-2.37252	3.26408e-07	-2.45958	-2.39771
15904289	chr19:15904289:T:C	8.78067e-67	-2.32751	-1.99145	4.31218e-07	-2.20567	-2.37315
15904484	chr19:15904484:T:C	5.66303e-66	-6.92185e-10	-2.45497	5.0241e-06	-6.92185e-10	-2.12343
15904644	chr19:15904644:C:CA	9.61118e-67	-2.36437	-1.86422	4.45434e-07	-2.25671	-2.28968
15904656	chr19:15904656:A:T	6.27423e-66	-6.92185e-10	-2.35248	4.88539e-06	-6.92185e-10	-2.15143
15904695	chr19:15904695:CTG:C	9.52551e-67	-2.36642	-1.87113	4.42443e-07	-2.25955	-2.29358
15904841	chr19:15904841:A:T	1.21988e-66	-2.29635	-1.69383	5.35611e-07	-2.16226	-2.19977
15904901	chr19:15904901:A:G	3.43121e-66	-1.11699	-1.83903	1.71752e-06	-0.837423	-2.35938
15904974	chr19:15904974:C:G	5.25045e-67	-2.28075	-2.55246	3.19177e-07	-2.32506	-2.55463
15905074	chr19:15905074:A:T	1.08938e-66	-2.34356	-1.75976	4.85909e-07	-2.2274	-2.23201
15905301	chr19:15905301:T:A	5.18835e-66	-6.92185e-10	-2.54252	1.156e-05	-6.92185e-10	-1.29013
15905607	chr19:15905607:G:A	3.49883e-66	-1.40881	-1.52769	1.4168e-06	-1.15476	-2.23452
15906003	chr19:15906003:AT:A	8.90646e-67	-2.41546	-1.88928	3.92225e-07	-2.33352	-2.34008
15906223	chr19:15906223:A:T	6.83087e-67	-2.46285	-2.10722	3.30601e-07	-2.45552	-2.38901
15906317	chr19:15906317:G:T	8.52766e-67	-2.41948	-1.92872	3.81999e-07	-2.33976	-2.36026
15906781	chr19:15906781:T:C	8.74271e-67	-2.42046	-1.90284	3.86276e-07	-2.34145	-2.34743
15906807	chr19:15906807:G:A	8.48791e-67	-2.42957	-1.9233	3.7833e-07	-2.35525	-2.35442
15906987	chr19:15906987:A:C	5.8229e-66	-2.42713	-4.09089e-09	3.91453e-06	-2.37299	-4.09089e-09
15907063	chr19:15907063:T:C	8.48569e-67	-2.40913	-1.944	3.85807e-07	-2.32302	-2.36707
15907064	chr19:15907064:G:A	8.4545e-67	-2.41471	-1.94211	3.82766e-07	-2.33199	-2.36602
15907225	chr19:15907225:A:G	4.94662e-66	-1.29576	-1.29446	1.78055e-06	-1.04098	-2.11978
15907240	chr19:15907240:A:C	8.41628e-67	-2.41398	-1.94737	3.82226e-07	-2.33114	-2.36828
15907330	chr19:15907330:G:A	1.17292e-65	-6.92185e-10	-1.72685	5.51254e-06	-6.92185e-10	-2.03065
15907340	chr19:15907340:G:A	3.85918e-65	-6.92185e-10	-0.535892	1.88566e-05	-6.92185e-10	-0.800815
15907368	chr19:15907368:C:T	6.94473e-67	-2.4069	-2.14663	3.48541e-07	-2.32142	-2.47026
15907863	chr19:15907863:C:T	3.89407e-65	-6.92185e-10	-0.526891	1.46761e-05	-6.92185e-10	-1.05146
15908054	chr19:15908054:A:T	2.51061e-65	-6.92185e-10	-0.965822	9.48766e-06	-6.92185e-10	-1.48769
15908171	chr19:15908171:C:A	8.65927e-67	-2.42034	-1.91255	3.84564e-07	-2.34182	-2.35151
15908598	chr19:15908598:C:A	4.21015e-65	-0.448849	-4.09089e-09	5.82008e-06	-1.97637	-4.09089e-09
15909536	chr19:15909536:A:G	3.45557e-65	-6.92185e-10	-0.646358	1.31288e-05	-6.92185e-10	-1.16287
15909566	chr19:15909566:C:T	5.55094e-67	-2.23265	-2.5449	3.33399e-07	-2.28538	-2.55072
15909720	chr19:15909720:G:A	5.53762e-67	-2.22527	-2.55468	3.35142e-07	-2.2763	-2.55458
15909814	chr19:15909814:C:T	8.56754e-67	-2.41483	-1.92871	3.85634e-07	-2.33139	-2.35915
15910145	chr19:15910145:C:A	3.01181e-66	-1.42803	-1.65836	1.29909e-06	-1.17409	-2.30193
15910321	chr19:15910321:G:A	5.12834e-66	-6.92185e-10	-2.55415	3.61582e-06	-6.92185e-10	-2.45236
15910388	chr19:15910388:G:A	5.51157e-67	-2.44883	-2.33584	5.1371e-07	-2.06714	-2.33664
15910841	chr19:15910841:CT:C	5.65842e-66	-6.92185e-10	-2.45579	3.53486e-06	-6.92185e-10	-2.47501
15910869	chr19:15910869:GCATA:G	1.6372e-65	-6.92185e-10	-1.39336	3.68467e-06	-6.92185e-10	-2.4335
15911078	chr19:15911078:G:A	5.60897e-67	-2.21493	-2.55222	3.38815e-07	-2.26564	-2.55434
15911097	chr19:15911097:T:C	5.57577e-67	-2.2203	-2.55279	3.37136e-07	-2.27032	-2.55463
15911190	chr19:15911190:A:G	5.49077e-67	-2.23601	-2.55244	3.32543e-07	-2.28416	-2.5545
15911334	chr19:15911334:A:G	8.20516e-67	-2.41559	-1.97116	3.75476e-07	-2.33311	-2.38413
15911371	chr19:15911371:A:T	5.14225e-66	-6.92185e-10	-2.55144	3.3339e-06	-6.92185e-10	-2.53354
15911531	chr19:15911531:A:G	5.22482e-66	-6.92185e-10	-2.53551	1.23357e-05	-6.92185e-10	-1.22518
15911825	chr19:15911825:A:G	5.12874e-65	-6.92185e-10	-0.251486	1.88941e-05	-6.92185e-10	-0.798828
15912306	chr19:15912306:C:T	9.09049e-67	-2.39481	-1.88948	4.06096e-07	-2.29626	-2.34259
15912372	chr19:15912372:C:T	3.82353e-65	-6.92185e-10	-0.545172	1.83118e-05	-6.92185e-10	-0.830132
15912567	chr19:15912567:A:G	4.48302e-67	-2.43675	-2.55447	4.2096e-07	-2.41707	-2.18582
15912568	chr19:15912568:G:A	1.8437e-66	-2.08049	-1.49667	7.9316e-07	-1.73542	-2.23399
15912925	chr19:15912925:T:C	4.49786e-67	-2.44423	-2.54368	3.59306e-07	-2.41769	-2.34357
15913330	chr19:15913330:G:A	1.61303e-65	-1.40823	-4.09089e-09	9.89781e-06	-1.44537	-4.09089e-09
15913626	chr19:15913626:A:T	1.01639e-66	-2.45451	-1.71817	3.88332e-07	-2.42941	-2.25416
15913728	chr19:15913728:A:G	5.75205e-66	-0.526274	-1.9131	4.6763e-06	0.305543	-2.50072
15913795	chr19:15913795:C:G	5.13739e-66	-6.92185e-10	-2.55239	3.58303e-06	-6.92185e-10	-2.46147
15913929	chr19:15913929:A:G	4.59813e-67	-2.45712	-2.50874	2.88765e-07	-2.45289	-2.52693
15914366	chr19:15914366:C:T	1.86267e-66	-1.78175	-1.78517	8.5296e-07	-1.68175	-2.21497
15914502	chr19:15914502:T:G	1.39759e-65	-0.797457	-0.754143	4.07914e-06	-0.174477	-2.15732
15915330	chr19:15915330:T:C	1.18701e-66	-1.72942	-2.28808	9.23446e-07	-1.63725	-2.18007
15915394	chr19:15915394:A:G	1.21991e-66	-1.69932	-2.29083	9.48927e-07	-1.60663	-2.18347
15915453	chr19:15915453:T:A	1.14321e-66	-1.75489	-2.3002	8.85129e-07	-1.66522	-2.19448
15915647	chr19:15915647:T:A	5.16285e-66	-6.92185e-10	-2.54744	3.28247e-06	-6.92185e-10	-2.54908
15915812	chr19:15915812:A:C	2.74027e-64	1.4243	-4.09089e-09	0.000151687	1.28414	-4.09089e-09
15915870	chr19:15915870:G:A	8.82389e-67	-2.0288	-2.28525	6.51649e-07	-1.70033	-2.4656
15915963	chr19:15915963:C:T	1.04738e-65	-6.92185e-10	-1.84005	3.85573e-06	-6.92185e-10	-2.38812
15916084	chr19:15916084:G:A	1.37473e-66	-1.57972	-2.29096	1.08665e-06	-1.46852	-2.18606
15916257	chr19:15916257:T:C	1.37293e-66	-1.60244	-2.26954	1.08771e-06	-1.4939	-2.15971
15916321	chr19:15916321:G:C	9.4547e-66	-0.702967	-1.23945	3.86016e-06	-0.0454135	-2.34156
15916355	chr19:15916355:G:A	1.2787e-66	-1.64894	-2.29415	1.00535e-06	-1.54277	-2.18958
15916358	chr19:15916358:G:A	5.26214e-67	-2.42229	-2.40869	2.93957e-07	-2.44823	-2.51377
15916467	chr19:15916467:C:T	1.65904e-65	-6.92185e-10	-1.38011	7.769e-06	-6.92185e-10	-1.68754
15916795	chr19:15916795:GA:G	1.09168e-65	-6.92185e-10	-1.79863	3.94332e-06	-6.92185e-10	-2.36566
15916888	chr19:15916888:G:C	6.38859e-66	-2.33442	-4.09089e-09	4.1445e-06	-2.3159	-4.09089e-09
15916937	chr19:15916937:A:G	1.33968e-66	-1.61225	-2.28425	1.05663e-06	-1.50469	-2.17791
15917019	chr19:15917019:A:T	1.05487e-65	-6.92185e-10	-1.83293	3.87744e-06	-6.92185e-10	-2.3825
15917675	chr19:15917675:G:T	1.83967e-65	-6.92185e-10	-1.27676	7.91179e-06	-6.92185e-10	-1.66933
15917981	chr19:15917981:G:A	9.4478e-67	-2.00267	-2.24306	7.28459e-07	-1.61408	-2.44043
15918026	chr19:15918026:G:T	6.86541e-65	-6.92185e-10	0.0401493	2.34294e-05	-6.92185e-10	-0.583687
15918031	chr19:15918031:C:T	9.66501e-66	-6.92185e-10	-1.92042	9.08222e-06	-6.92185e-10	-1.53136
15918230	chr19:15918230:G:A	8.34054e-65	-6.92185e-10	0.234781	2.79055e-05	-6.92185e-10	-0.408858
15918449	chr19:15918449:T:A	6.30679e-67	-2.15428	-2.49561	6.10821e-07	-1.85655	-2.37408
15919045	chr19:15919045:T:A	1.7499e-65	-0.622619	-0.704169	5.30625e-06	0.0506003	-2.1194
15919073	chr19:15919073:C:T	4.53945e-67	-2.44872	-2.53	4.279e-07	-2.04141	-2.54514
15919083	chr19:15919083:T:C	9.99071e-66	-6.92185e-10	-1.88728	9.64e-06	-6.92185e-10	-1.47176
15919298	chr19:15919298:A:C	1.28933e-66	-1.66456	-2.27025	1.01396e-06	-1.56036	-2.16346
15919648	chr19:15919648:G:T	4.91242e-67	-2.3654	-2.53435	3.80312e-07	-2.22779	-2.47665
15919683	chr19:15919683:C:T	4.89556e-67	-2.37119	-2.532	3.76523e-07	-2.23731	-2.47714
15920096	chr19:15920096:G:C	1.41783e-66	-1.68597	-2.15383	1.13118e-06	-1.5909	-2.02352
15920250	chr19:15920250:A:G	6.50868e-66	-2.3158	-4.09089e-09	4.7384e-06	-2.18198	-4.09089e-09
15920378	chr19:15920378:A:T	1.29672e-66	-1.65097	-2.27813	1.01855e-06	-1.55288	-2.16642
15920604	chr19:15920604:T:C	1.09448e-66	-2.07729	-2.02136	7.00158e-07	-1.76391	-2.33022
15920632	chr19:15920632:C:T	1.27049e-66	-1.66814	-2.28139	9.96095e-07	-1.57167	-2.16993
15921002	chr19:15921002:T:C	5.70797e-66	-2.44707	-4.09089e-09	3.64853e-06	-2.44336	-4.09089e-09
15921375	chr19:15921375:A:G	5.62445e-66	-2.46181	-4.09089e-09	3.69741e-06	-2.43005	-4.09089e-09
15921574	chr19:15921574:A:G	1.24263e-66	-1.6911	-2.2806	9.7268e-07	-1.59576	-2.16962
15921833	chr19:15921833:A:C	5.22127e-67	-2.28973	-2.54904	4.18114e-07	-2.09886	-2.51082
15921982	chr19:15921982:C:A	9.89675e-66	-6.92185e-10	-1.89673	5.36106e-06	-6.92185e-10	-2.05852
15922298	chr19:15922298:C:T	1.19704e-65	-6.92185e-10	-1.7065	5.09024e-06	-6.92185e-10	-2.11035
15922313	chr19:15922313:T:C	1.06862e-65	-6.92185e-10	-1.81998	9.09638e-06	-6.92185e-10	-1.5298
15922569	chr19:15922569:G:T	5.71411e-66	-0.812413	-1.63358	5.57716e-06	-0.258519	-1.76048
15922675	chr19:15922675:C:T	1.22086e-66	-1.67266	-2.31672	9.50484e-07	-1.57672	-2.21174
15922808	chr19:15922808:C:T	1.1265e-66	-2.092	-1.97782	7.07238e-07	-1.78505	-2.29902
15922843	chr19:15922843:C:T	8.31193e-66	-0.731125	-1.34012	3.53957e-06	-0.0915392	-2.38214
15923552	chr19:15923552:A:G	5.12832e-66	-6.92185e-10	-2.55415	3.61628e-06	-6.92185e-10	-2.45223
15923709	chr19:15923709:T:A	9.56153e-66	-6.92185e-10	-1.93119	9.2643e-06	-6.92185e-10	-1.51151
15923904	chr19:15923904:A:G	4.58881e-67	-2.45109	-2.51681	4.35431e-07	-2.03178	-2.53732
15924313	chr19:15924313:A:G	1.43121e-66	-1.64364	-2.18678	1.13476e-06	-1.54828	-2.06297
15924664	chr19:15924664:C:T	8.30771e-67	-2.12968	-2.24465	5.81162e-07	-1.83064	-2.44977
15924674	chr19:15924674:C:T	5.66952e-66	-6.92185e-10	-2.45383	3.60629e-06	-6.92185e-10	-2.455
15924684	chr19:15924684:C:T	1.26453e-66	-1.64804	-2.3062	9.85418e-07	-1.55229	-2.20008
15924707	chr19:15924707:G:A	1.50753e-66	-1.66692	-2.11154	1.51549e-06	-1.61764	-1.7043
15925093	chr19:15925093:A:G	7.75113e-65	-6.92185e-10	0.161491	2.67658e-05	-6.92185e-10	-0.450556
15925187	chr19:15925187:A:G	6.69461e-66	-0.680947	-1.60668	3.60579e-06	-0.0146016	-2.44054
15925284	chr19:15925284:C:G	1.01391e-65	-6.92185e-10	-1.87253	3.8134e-06	-6.92185e-10	-2.39916
15925522	chr19:15925522:G:A	1.03096e-65	-6.92185e-10	-1.85585	3.82771e-06	-6.92185e-10	-2.39541
15925954	chr19:15925954:G:C	1.03859e-65	-6.92185e-10	-1.84848	3.84349e-06	-6.92185e-10	-2.3913
15926400	chr19:15926400:A:G	2.37866e-66	-1.69001	-1.63238	1.88876e-06	-1.60798	-1.49378
15926413	chr19:15926413:C:T	1.22221e-66	-1.64482	-2.34345	9.49304e-07	-1.54812	-2.24158
15926442	chr19:15926442:T:A	1.24271e-66	-1.63713	-2.3345	9.663e-07	-1.5397	-2.23226
15926443	chr19:15926443:T:C	1.05294e-65	-0.727796	-1.10697	3.89098e-06	-0.0844363	-2.29458
15926848	chr19:15926848:G:GT	1.23278e-66	-1.63722	-2.34244	9.57515e-07	-1.54064	-2.24046
15926852	chr19:15926852:ACT:A	1.26834e-66	-1.62553	-2.32569	9.92226e-07	-1.52818	-2.2173
15927151	chr19:15927151:A:G	6.08864e-65	-6.92185e-10	-0.0799232	2.15082e-05	-6.92185e-10	-0.669247
15927301	chr19:15927301:G:A	9.71817e-66	-6.92185e-10	-1.91493	3.7221e-06	-6.92185e-10	-2.42339
15927524	chr19:15927524:G:A	1.31421e-66	-1.62411	-2.29159	1.0327e-06	-1.52691	-2.1786
15927555	chr19:15927555:C:G	7.83755e-67	-2.09622	-2.33637	5.78883e-07	-1.78625	-2.49809
15927713	chr19:15927713:A:G	2.68707e-65	-6.92185e-10	-0.897897	1.42669e-05	-6.92185e-10	-1.07974
15928055	chr19:15928055:G:A	1.68628e-65	-6.92185e-10	-1.36382	3.63345e-06	-6.92185e-10	-2.4475
15928110	chr19:15928110:C:T	1.47021e-66	-1.68128	-2.12225	1.21081e-06	-1.57272	-1.97367
15928168	chr19:15928168:A:G	7.35988e-65	-6.92185e-10	0.109697	2.55026e-05	-6.92185e-10	-0.4989
15928539	chr19:15928539:A:T	1.39802e-66	-1.62702	-2.22686	1.11117e-06	-1.52934	-2.10293
15928586	chr19:15928586:C:T	1.39122e-66	-1.60947	-2.24928	1.10619e-06	-1.5101	-2.12666
15928643	chr19:15928643:C:G	1.34585e-66	-1.64297	-2.24894	1.04179e-06	-1.56393	-2.13281
15928663	chr19:15928663:A:C	1.33988e-66	-1.64777	-2.24858	1.03785e-06	-1.56814	-2.13239
15928822	chr19:15928822:A:G	1.31732e-66	-1.65962	-2.25372	1.04365e-06	-1.56275	-2.13221
15928981	chr19:15928981:T:G	4.63707e-67	-2.45149	-2.50594	4.31518e-07	-2.04984	-2.52829
15928993	chr19:15928993:G:A	1.37902e-66	-1.61619	-2.25137	1.0946e-06	-1.51727	-2.13002
15929163	chr19:15929163:G:A	9.63974e-67	-2.19401	-2.03161	5.93471e-07	-1.92423	-2.33522
15929186	chr19:15929186:C:T	1.27609e-66	-1.68863	-2.2565	1.02328e-06	-1.58052	-2.13415
15929301	chr19:15929301:T:C	7.65367e-66	-6.92185e-10	-2.15375	4.22393e-06	-6.92185e-10	-2.29691
15929482	chr19:15929482:A:G	1.42455e-66	-1.61173	-2.22334	1.13017e-06	-1.51096	-2.10435
15929675	chr19:15929675:C:T	8.62869e-66	-6.92185e-10	-2.03384	6.66224e-06	-6.92185e-10	-1.84122
15929956	chr19:15929956:T:A	2.8828e-66	-1.6451	-1.48508	2.25097e-06	-1.57939	-1.34693
15930109	chr19:15930109:A:AT	3.69514e-66	-1.60834	-1.27357	2.90124e-06	-1.54143	-1.13111
15930160	chr19:15930160:C:T	1.01363e-65	-6.92185e-10	-1.87281	3.79804e-06	-6.92185e-10	-2.4032
15930212	chr19:15930212:C:T	2.15143e-65	-6.92185e-10	-1.12022	9.94689e-06	-6.92185e-10	-1.44042
15930313	chr19:15930313:G:A	4.97323e-66	-1.43762	-1.14724	3.95109e-06	-1.37607	-0.987619
15930320	chr19:15930320:G:A	2.22075e-65	-6.92185e-10	-1.0885	9.94565e-06	-6.92185e-10	-1.44054
15930325	chr19:15930325:T:C	9.84744e-66	-6.92185e-10	-1.90172	8.20155e-06	-6.92185e-10	-1.63336
15930340	chr19:15930340:C:G	4.62139e-66	-0.334673	-2.32356	4.84532e-06	0.377589	-2.53726
15930388	chr19:15930388:C:T	5.23579e-66	-6.92185e-10	-2.53341	3.39748e-06	-6.92185e-10	-2.51465
15931448	chr19:15931448:G:A	3.06409e-66	-2.44943	-0.619752	1.1399e-06	-2.45449	-1.15226
15934120	chr19:15934120:C:T	1.40403e-65	-6.92185e-10	-1.547	3.88303e-06	-6.92185e-10	-2.38107
15934135	chr19:15934135:TCCCTGAG:T	1.49091e-65	-6.92185e-10	-1.48696	3.7973e-06	-6.92185e-10	-2.40339
15934331	chr19:15934331:T:C	1.10633e-66	-1.94594	-2.14194	6.93143e-06	-0.433293	-1.36832
15934939	chr19:15934939:G:A	7.30063e-67	-2.46175	-2.0418	1.02038e-06	-2.44809	-1.26942
15935081	chr19:15935081:G:A	9.80069e-67	-1.75368	-2.45538	9.57758e-07	-1.26675	-2.51409
15935274	chr19:15935274:C:T	6.02003e-66	-6.92185e-10	-2.39384	4.14109e-06	-6.92185e-10	-2.31672
15935485	chr19:15935485:T:C	2.51605e-65	-6.92185e-10	-0.963656	1.1181e-05	-6.92185e-10	-1.32347
15935668	chr19:15935668:G:T	9.45297e-67	-1.79071	-2.45448	1.24832e-06	-1.20324	-2.31264
15935744	chr19:15935744:G:A	6.04562e-66	-6.92185e-10	-2.3896	4.16274e-06	-6.92185e-10	-2.31151
15935840	chr19:15935840:C:A	6.68664e-67	-2.41703	-2.17437	7.30107e-07	-2.32378	-1.72846
15935881	chr19:15935881:T:C	1.40944e-65	-6.92185e-10	-1.54316	7.20045e-06	-6.92185e-10	-1.76354
15935964	chr19:15935964:A:G	2.34495e-65	-6.92185e-10	-1.03408	8.40033e-06	-6.92185e-10	-1.60941
15935986	chr19:15935986:T:A	5.18685e-66	-6.92185e-10	-2.54281	3.28878e-06	-6.92185e-10	-2.54716
15936115	chr19:15936115:C:T	1.47512e-65	-6.92185e-10	-1.49761	7.50542e-06	-6.92185e-10	-1.72205
15936172	chr19:15936172:C:A	2.3215e-65	-6.92185e-10	-1.04414	8.33732e-06	-6.92185e-10	-1.61694
15936461	chr19:15936461:T:C	5.85979e-66	-6.92185e-10	-2.42082	4.00137e-06	-6.92185e-10	-2.35104
15936620	chr19:15936620:G:A	1.82494e-65	-6.92185e-10	-1.2848	6.79642e-06	-6.92185e-10	-1.82128
15936886	chr19:15936886:A:T	5.88756e-67	-2.41045	-2.30823	6.3896e-07	-2.28933	-1.89626
15936948	chr19:15936948:T:C	5.2768e-67	-2.45055	-2.37765	9.67134e-07	-2.07702	-1.69408
15936957	chr19:15936957:C:T	8.45654e-66	-6.92185e-10	-2.05399	5.45754e-06	-6.92185e-10	-2.04068
15936996	chr19:15936996:G:A	1.62053e-65	-1.40359	-4.09089e-09	3.92137e-06	-2.37124	-4.09089e-09
15937019	chr19:15937019:G:A	6.92109e-66	-6.92185e-10	-2.25436	6.76979e-06	-6.92185e-10	-1.82521
15937203	chr19:15937203:A:G	4.59829e-67	-2.44656	-2.51927	1.00195e-06	-1.78095	-1.95479
15937376	chr19:15937376:A:C	1.20963e-65	-6.92185e-10	-1.69603	5.14373e-06	-6.92185e-10	-2.0999
15937488	chr19:15937488:T:C	5.72783e-66	-6.92185e-10	-2.4436	3.8695e-06	-6.92185e-10	-2.38456
15937606	chr19:15937606:C:A	6.16613e-66	-2.36986	-4.09089e-09	4.75356e-06	-2.17879	-4.09089e-09
15937666	chr19:15937666:C:T	5.63634e-66	-2.4597	-4.09089e-09	3.62766e-06	-2.44909	-4.09089e-09
15937788	chr19:15937788:C:T	6.01531e-66	-6.92185e-10	-2.39462	4.15537e-06	-6.92185e-10	-2.31328
15937889	chr19:15937889:A:G	7.3054e-66	-6.92185e-10	-2.20032	4.10348e-06	-6.92185e-10	-2.32585
15938038	chr19:15938038:G:A	5.08632e-67	-2.31546	-2.54951	5.7654e-07	-2.06036	-2.22803
15938337	chr19:15938337:C:T	5.28518e-66	-6.92185e-10	-2.52403	3.58826e-06	-6.92185e-10	-2.46001
15938434	chr19:15938434:T:A	2.68808e-66	-1.2606	-1.93951	2.38883e-06	-0.433794	-2.43308
15938626	chr19:15938626:A:C	5.03476e-67	-2.3302	-2.54495	3.00925e-07	-2.40354	-2.53504
15938722	chr19:15938722:T:C	6.01913e-66	-6.92185e-10	-2.39399	4.15758e-06	-6.92185e-10	-2.31275
15938732	chr19:15938732:G:A	5.49376e-66	-6.92185e-10	-2.48532	3.67329e-06	-6.92185e-10	-2.43659
15939029	chr19:15939029:A:G	6.02068e-66	-6.92185e-10	-2.39373	4.15992e-06	-6.92185e-10	-2.31218
15939314	chr19:15939314:A:G	6.02068e-66	-6.92185e-10	-2.39373	4.15992e-06	-6.92185e-10	-2.31218
15939430	chr19:15939430:C:G	6.16794e-66	-6.92185e-10	-2.36957	3.81076e-06	-6.92185e-10	-2.39985
15939628	chr19:15939628:G:C	6.22734e-66	-6.92185e-10	-2.35998	3.53094e-06	-6.92185e-10	-2.47612
15940086	chr19:15940086:C:T	6.06493e-66	-6.92185e-10	-2.38641	4.18406e-06	-6.92185e-10	-2.3064
15940121	chr19:15940121:G:A	3.0392e-66	-1.35293	-1.72441	2.19467e-06	-0.599128	-2.35252
15940451	chr19:15940451:G:A	2.13516e-65	-6.92185e-10	-1.1278	3.30346e-06	-6.92185e-10	-2.54271
15940465	chr19:15940465:AG:A	5.44283e-66	-6.92185e-10	-2.49463	3.62128e-06	-6.92185e-10	-2.45085
15940496	chr19:15940496:A:G	5.75119e-66	-6.92185e-10	-2.43953	3.95989e-06	-6.92185e-10	-2.36146
15940904	chr19:15940904:A:G	3.32916e-66	-1.3396	-1.64661	2.31259e-06	-0.584788	-2.31452
15941028	chr19:15941028:A:C	3.15388e-66	-1.35729	-1.68301	2.2212e-06	-0.60798	-2.33165
15941092	chr19:15941092:T:C	3.27306e-66	-1.45448	-1.54872	2.09845e-06	-0.728216	-2.26827
15941737	chr19:15941737:C:T	3.81905e-66	-1.30596	-1.54297	2.54912e-06	-0.545423	-2.25651
15941856	chr19:15941856:G:A	3.73322e-66	-1.32527	-1.5464	2.47657e-06	-0.570182	-2.26062
15942101	chr19:15942101:T:A	1.30722e-65	-6.92185e-10	-1.61844	5.25103e-06	-6.92185e-10	-2.07926
15942229	chr19:15942229:C:T	1.6285e-65	-6.92185e-10	-1.39869	3.48321e-06	-6.92185e-10	-2.48972
15942236	chr19:15942236:T:C	6.96373e-66	-6.92185e-10	-2.24822	4.27101e-06	-6.92185e-10	-2.28583
15942296	chr19:15942296:T:C	1.88571e-66	-1.0787	-2.47593	2.72712e-06	-0.565354	-2.16908
15942333	chr19:15942333:C:A	3.71297e-66	-1.33174	-1.54536	2.45884e-06	-0.578606	-2.25938
15942630	chr19:15942630:G:A	5.75156e-66	-6.92185e-10	-2.43946	3.51078e-06	-6.92185e-10	-2.48184
15942656	chr19:15942656:C:A	9.20607e-66	-1.96907	-4.09089e-09	6.1382e-06	-1.92315	-4.09089e-09
15942909	chr19:15942909:G:A	4.77532e-67	-2.45662	-2.47144	3.56394e-07	-2.44064	-2.32876
15943009	chr19:15943009:TC:T	3.65008e-66	-1.34763	-1.54655	2.41032e-06	-0.59863	-2.25929
15943080	chr19:15943080:C:T	3.51761e-66	-1.37816	-1.55299	2.29623e-06	-0.643865	-2.26255
15943098	chr19:15943098:T:C	6.14059e-66	-6.92185e-10	-2.37401	5.17731e-06	-6.92185e-10	-2.09339
15943107	chr19:15943107:C:T	3.62564e-66	-1.34789	-1.55301	2.39428e-06	-0.601807	-2.26279
15943181	chr19:15943181:A:G	1.27506e-65	-6.92185e-10	-1.64336	3.66882e-06	-6.92185e-10	-2.43781
15943570	chr19:15943570:G:A	3.66168e-66	-1.35854	-1.53247	2.40118e-06	-0.609841	-2.25188
15943645	chr19:15943645:G:T	5.17745e-66	-6.92185e-10	-2.54462	3.95932e-06	-6.92185e-10	-2.36161
15944124	chr19:15944124:T:C	1.31562e-65	-6.92185e-10	-1.61204	5.27506e-06	-6.92185e-10	-2.07469
15944265	chr19:15944265:A:C	9.61648e-66	-1.92545	-4.09089e-09	6.50568e-06	-1.865	-4.09089e-09
15944269	chr19:15944269:G:A	5.93366e-66	-6.92185e-10	-2.40829	4.08927e-06	-6.92185e-10	-2.32931
15944380	chr19:15944380:T:C	3.72588e-66	-1.37956	-1.49407	2.37961e-06	-0.640913	-2.22983
15944703	chr19:15944703:A:G	3.46372e-66	-1.39672	-1.54987	2.25619e-06	-0.663145	-2.26086
15944822	chr19:15944822:C:T	6.56469e-65	-6.92185e-10	-0.00464248	4.69239e-05	-6.92185e-10	0.110847
15944877	chr19:15944877:T:C	3.69809e-66	-1.36138	-1.51973	2.40085e-06	-0.618027	-2.24383
15945422	chr19:15945422:C:T	3.53409e-66	-1.38063	-1.54584	2.30396e-06	-0.64278	-2.26027
15945472	chr19:15945472:C:T	3.48252e-66	-1.41037	-1.53081	2.25331e-06	-0.674303	-2.25098
15945483	chr19:15945483:T:C	5.94821e-66	-6.92185e-10	-2.40584	4.09832e-06	-6.92185e-10	-2.3271
15945571	chr19:15945571:T:C	6.04556e-66	-2.38961	-4.09089e-09	3.71866e-06	-2.42432	-4.09089e-09
15945647	chr19:15945647:G:A	3.40941e-66	-1.37869	-1.5837	2.2679e-06	-0.639577	-2.27925
15945675	chr19:15945675:T:C	2.34511e-65	-6.92185e-10	-1.03401	3.28023e-06	-6.92185e-10	-2.54977
15946229	chr19:15946229:G:GA	6.84503e-65	-6.92185e-10	0.037175	4.87931e-05	-6.92185e-10	0.149909
15946363	chr19:15946363:C:T	7.98235e-66	-6.92185e-10	-2.1117	5.56861e-06	-6.92185e-10	-2.02054
15946573	chr19:15946573:A:G	9.54831e-66	-1.93257	-4.09089e-09	6.45955e-06	-1.87212	-4.09089e-09
15946618	chr19:15946618:A:G	9.06785e-66	-6.92185e-10	-1.9842	6.02379e-06	-6.92185e-10	-1.94196
15946726	chr19:15946726:T:C	6.89914e-66	-6.92185e-10	-2.25754	4.22589e-06	-6.92185e-10	-2.29645
15946776	chr19:15946776:ATCC:A	5.70482e-66	-6.92185e-10	-2.44762	3.90943e-06	-6.92185e-10	-2.37429
15946842	chr19:15946842:T:C	1.95114e-65	-6.92185e-10	-1.21793	7.71062e-06	-6.92185e-10	-1.69508
15946867	chr19:15946867:C:T	5.40133e-67	-2.45164	-2.35323	3.34586e-07	-2.28331	-2.54923
15947393	chr19:15947393:C:T	2.22236e-65	-6.92185e-10	-1.08778	3.29116e-06	-6.92185e-10	-2.54644
15947538	chr19:15947538:A:T	1.91139e-66	-1.13658	-2.40452	3.06998e-06	-0.633353	-1.98266
15947561	chr19:15947561:G:A	5.31968e-67	-2.46089	-2.35922	3.03731e-07	-2.4619	-2.46739
15947721	chr19:15947721:T:A	3.45273e-66	-1.47544	-1.47432	1.99125e-06	-0.830159	-2.21876
15947830	chr19:15947830:C:T	5.22759e-66	-6.92185e-10	-2.53498	8.12778e-06	-6.92185e-10	-1.64239
15948032	chr19:15948032:T:C	7.13205e-66	-6.92185e-10	-2.22433	4.34806e-06	-6.92185e-10	-2.26795
15948330	chr19:15948330:A:G	6.01902e-66	-6.92185e-10	-2.39401	4.16143e-06	-6.92185e-10	-2.31182
15948514	chr19:15948514:C:T	3.49653e-66	-1.39659	-1.54057	2.25951e-06	-0.665878	-2.25666
15948621	chr19:15948621:G:T	6.84511e-66	-6.92185e-10	-2.2654	4.5213e-06	-6.92185e-10	-2.22888
15948673	chr19:15948673:A:G	5.66904e-67	-2.46274	-2.29376	3.18727e-07	-2.45552	-2.42558
15948696	chr19:15948696:A:G	3.52862e-66	-1.38352	-1.54451	2.30293e-06	-0.644749	-2.25875
15948723	chr19:15948723:T:G	9.06867e-66	-1.98411	-4.09089e-09	1.95504e-05	-0.764682	-4.09089e-09
15949036	chr19:15949036:C:G	1.12457e-64	0.533641	-4.09089e-09	6.97302e-05	0.506954	-4.09089e-09
15949643	chr19:15949643:T:C	5.14782e-66	-6.92185e-10	-2.55036	3.86341e-06	-6.92185e-10	-2.38613
15949848	chr19:15949848:A:G	3.15188e-66	-1.37527	-1.66566	2.17545e-06	-0.634469	-2.32597
15950556	chr19:15950556:TATATACACATACATATATACACACACACATATATATATACATATATATGTATAC:T	5.16102e-66	-6.92185e-10	-2.5478	3.33214e-06	-6.92185e-10	-2.53407
15950562	chr19:15950562:C:T	1.0588e-65	-1.82921	-4.09089e-09	1.09268e-05	-1.34646	-4.09089e-09
15950806	chr19:15950806:G:A	3.23835e-66	-1.42458	-1.58929	2.12652e-06	-0.697752	-2.28544
15950931	chr19:15950931:C:CTG	3.43316e-66	-1.39116	-1.56429	2.24101e-06	-0.660644	-2.27011
15950940	chr19:15950940:TAG:T	3.5551e-66	-1.41609	-1.50446	2.24335e-06	-0.689918	-2.23979
15951171	chr19:15951171:C:G	3.37892e-66	-1.45211	-1.51927	2.12717e-06	-0.732433	-2.25045
15951285	chr19:15951285:G:T	7.10088e-66	-6.92185e-10	-2.22871	4.27767e-06	-6.92185e-10	-2.28427
15951415	chr19:15951415:C:G	5.9833e-66	-6.92185e-10	-2.39996	4.13043e-06	-6.92185e-10	-2.3193
15951425	chr19:15951425:G:A	3.5584e-65	-6.92185e-10	-0.617036	2.91421e-05	-6.92185e-10	-0.365496
15951484	chr19:15951484:A:G	6.39614e-66	-6.92185e-10	-2.33324	4.49892e-06	-6.92185e-10	-2.23384
15951641	chr19:15951641:T:C	9.87264e-66	-1.89916	-4.09089e-09	2.36627e-05	-0.573779	-4.09089e-09
15951663	chr19:15951663:AG:A	5.6194e-66	-2.46271	-4.09089e-09	3.61709e-06	-2.45201	-4.09089e-09
15951949	chr19:15951949:G:A	9.55169e-66	-6.92185e-10	-1.93221	6.43224e-06	-6.92185e-10	-1.87636
15952831	chr19:15952831:T:C	3.84424e-66	-1.47289	-1.36947	2.27581e-06	-0.758334	-2.15701
15952848	chr19:15952848:T:C	5.93491e-66	-6.92185e-10	-2.40808	4.92801e-06	-6.92185e-10	-2.14274
15953005	chr19:15953005:G:A	4.823e-66	-1.4625	-1.15304	2.55792e-06	-0.74192	-2.05656
15953045	chr19:15953045:G:T	4.58947e-66	-1.4775	-1.18766	2.45513e-06	-0.76233	-2.07717
15953421	chr19:15953421:G:A	4.73774e-66	-1.44676	-1.18661	2.55854e-06	-0.721453	-2.07679
15953644	chr19:15953644:A:G	4.26946e-66	-1.48715	-1.2503	2.33426e-06	-0.77586	-2.11412
15953736	chr19:15953736:G:A	8.76807e-66	-6.92185e-10	-2.01782	5.26917e-06	-6.92185e-10	-2.07581
15953795	chr19:15953795:A:G	6.48694e-66	-2.31914	-4.09089e-09	5.31067e-06	-2.06796	-4.09089e-09
15954038	chr19:15954038:A:C	2.88702e-66	-1.12964	-1.99907	2.84469e-06	-0.217198	-2.47503
15954039	chr19:15954039:C:T	2.74295e-66	-1.17686	-2.00303	2.67523e-06	-0.27712	-2.47653
15954174	chr19:15954174:A:T	2.87503e-66	-1.54749	-1.58538	5.17417e-06	-1.01234	-1.08166
15954359	chr19:15954359:G:T	3.06208e-66	-1.56532	-1.50452	5.59495e-06	-1.03737	-0.978441
15954703	chr19:15954703:A:G	3.10886e-66	-1.21773	-1.83694	2.71541e-06	-0.3336	-2.40514
15954862	chr19:15954862:G:A	3.25298e-66	-1.6257	-1.38366	6.32451e-06	-1.11742	-0.77583
15955283	chr19:15955283:C:T	1.07848e-66	-2.35304	-1.76034	3.97931e-07	-2.43475	-2.22441
15955537	chr19:15955537:A:G	3.19726e-66	-1.57545	-1.45118	6.10169e-06	-1.05779	-0.871322
15956000	chr19:15956000:A:T	3.91929e-66	-1.61389	-1.20913	7.40481e-06	-1.10381	-0.631745
15956402	chr19:15956402:G:A	3.7563e-66	-1.6243	-1.24119	7.02922e-06	-1.11653	-0.671077
15956403	chr19:15956403:T:C	3.82245e-66	-1.63012	-1.21792	7.17346e-06	-1.12406	-0.643229
15956741	chr19:15956741:A:G	1.51807e-66	-1.52438	-2.24712	3.06917e-06	-1.03225	-1.58402
15956751	chr19:15956751:C:T	1.5145e-66	-1.53377	-2.24007	3.07211e-06	-1.04315	-1.57216
15956762	chr19:15956762:G:A	1.50845e-65	-6.92185e-10	-1.47526	6.12211e-06	-6.92185e-10	-1.92577
15956797	chr19:15956797:C:T	6.59014e-66	-6.92185e-10	-2.30336	3.99943e-06	-6.92185e-10	-2.35153
15956979	chr19:15956979:C:A	1.02965e-66	-2.36813	-1.79158	3.91889e-07	-2.42676	-2.2477
15957104	chr19:15957104:T:C	1.48944e-66	-1.48784	-2.30269	2.96057e-06	-0.981178	-1.67112
15957263	chr19:15957263:A:G	1.47469e-66	-1.49048	-2.31001	2.92862e-06	-0.983439	-1.67971
15957404	chr19:15957404:T:A	5.29474e-66	-6.92185e-10	-2.52222	3.38727e-06	-6.92185e-10	-2.51766
15957433	chr19:15957433:G:C	2.16561e-64	1.18894	-4.09089e-09	0.000120254	1.05193	-4.09089e-09
15957481	chr19:15957481:A:G	1.60477e-66	-1.40419	-2.31176	3.22028e-06	-0.879911	-1.6883
15957668	chr19:15957668:G:T	1.46932e-66	-1.47242	-2.33171	2.84416e-06	-0.963089	-1.72932
15957738	chr19:15957738:A:AAAAAG	6.56566e-66	-6.92185e-10	-2.30708	4.66154e-06	-6.92185e-10	-2.19833
15957857	chr19:15957857:G:A	6.60879e-66	-6.92185e-10	-2.30053	4.69963e-06	-6.92185e-10	-2.1902
15957877	chr19:15957877:A:C	1.54444e-66	-1.44303	-2.31124	3.0768e-06	-0.927006	-1.68678
15958045	chr19:15958045:G:A	3.23569e-66	-1.49562	-1.51907	6.36273e-06	-0.953414	-0.933809
15958096	chr19:15958096:A:G	5.30306e-66	-6.92185e-10	-2.52065	3.38201e-06	-6.92185e-10	-2.51921
15958297	chr19:15958297:C:A	4.57584e-67	-2.45913	-2.5116	2.831e-07	-2.44477	-2.55487
15958351	chr19:15958351:A:T	9.89787e-67	-2.35768	-1.84152	3.82675e-07	-2.43184	-2.26641
15958833	chr19:15958833:G:A	5.97918e-67	-2.41019	-2.29304	3.11232e-07	-2.37345	-2.53145
15958856	chr19:15958856:T:C	1.51287e-66	-1.45299	-2.32194	2.98272e-06	-0.939681	-1.70516
15959180	chr19:15959180:T:C	7.3565e-67	-2.39253	-2.1034	3.41911e-07	-2.39996	-2.41093
15959731	chr19:15959731:G:A	2.81572e-66	-0.794991	-2.35872	8.38895e-07	-1.42414	-2.48921
15959758	chr19:15959758:G:A	7.27204e-66	-6.92185e-10	-2.2049	4.51759e-06	-6.92185e-10	-2.2297
15959826	chr19:15959826:G:A	1.55523e-66	-1.43404	-2.31327	3.0997e-06	-0.916038	-1.69034
15959828	chr19:15959828:G:A	1.50185e-66	-1.45193	-2.33031	2.9347e-06	-0.937952	-1.72312
15959934	chr19:15959934:G:A	1.29285e-65	-1.6295	-4.09089e-09	9.12962e-06	-1.52616	-4.09089e-09
15959983	chr19:15959983:G:A	1.58023e-66	-1.41835	-2.31301	3.15858e-06	-0.8971	-1.69046
15960080	chr19:15960080:G:A	4.91914e-67	-2.45578	-2.44261	2.92059e-07	-2.43715	-2.53133
15960351	chr19:15960351:G:C	1.50466e-66	-1.45667	-2.32369	2.95546e-06	-0.943595	-1.71043
15960512	chr19:15960512:G:C	3.32624e-66	-1.50618	-1.48091	6.54822e-06	-0.96574	-0.892746
15960519	chr19:15960519:A:T	5.61912e-66	-2.46276	-4.09089e-09	3.70049e-06	-2.42921	-4.09089e-09
15960557	chr19:15960557:A:T	2.31904e-66	-0.830347	-2.51743	1.14867e-06	-1.57126	-2.02781
15960642	chr19:15960642:G:A	2.24618e-66	-0.859752	-2.51995	1.10765e-06	-1.59529	-2.04015
15960741	chr19:15960741:G:A	5.12536e-66	-6.92185e-10	-2.55473	3.64617e-06	-6.92185e-10	-2.444
15961048	chr19:15961048:C:A	1.48153e-66	-1.46331	-2.33254	2.88317e-06	-0.951295	-1.7275
15961082	chr19:15961082:T:C	1.53174e-66	-1.45031	-2.31222	3.04231e-06	-0.937034	-1.68803
15961147	chr19:15961147:G:A	7.05132e-66	-6.92185e-10	-2.23572	4.39892e-06	-6.92185e-10	-2.25632
15961227	chr19:15961227:A:C	3.41994e-66	-1.51701	-1.4423	6.75095e-06	-0.979871	-0.848126
15961343	chr19:15961343:T:G	9.54524e-67	-2.37515	-1.86032	3.8047e-07	-2.42196	-2.28207
15961631	chr19:15961631:A:G	3.46798e-66	-1.49114	-1.45422	6.76583e-06	-0.9467	-0.879095
15961648	chr19:15961648:G:A	9.86511e-67	-2.36483	-1.83768	3.83049e-07	-2.42792	-2.26935
15961833	chr19:15961833:G:A	1.01304e-66	-2.35562	-1.82037	3.86305e-07	-2.4332	-2.25561
15961848	chr19:15961848:G:A	1.35519e-65	-6.92185e-10	-1.5824	5.90264e-06	-6.92185e-10	-1.96228
15962112	chr19:15962112:G:A	1.4435e-65	-6.92185e-10	-1.51928	6.38841e-06	-6.92185e-10	-1.88319
15962132	chr19:15962132:A:G	1.53254e-66	-1.44705	-2.31495	3.0342e-06	-0.933921	-1.69381
15962269	chr19:15962269:T:A	1.51884e-66	-1.45856	-2.31242	3.00703e-06	-0.948324	-1.6884
15962425	chr19:15962425:C:T	1.63498e-66	-1.46123	-2.23607	3.51361e-06	-0.947509	-1.53353
15962455	chr19:15962455:A:G	6.48974e-66	-6.92185e-10	-2.31871	4.45114e-06	-6.92185e-10	-2.24452
15962481	chr19:15962481:G:A	6.5999e-66	-6.92185e-10	-2.30188	3.99705e-06	-6.92185e-10	-2.35212
15962943	chr19:15962943:G:T	2.24777e-66	-1.92842	-1.45057	3.66729e-06	-1.57036	-0.867864
15963390	chr19:15963390:G:A	1.9833e-65	-6.92185e-10	-1.20158	7.78297e-06	-6.92185e-10	-1.68574
15963625	chr19:15963625:G:A	6.05676e-66	-6.92185e-10	-2.38776	4.30397e-06	-6.92185e-10	-2.27814
15963716	chr19:15963716:C:T	1.68909e-65	-6.92185e-10	-1.36216	7.01199e-06	-6.92185e-10	-1.79006
15963863	chr19:15963863:G:C	1.98594e-66	-0.986793	-2.51605	1.0573e-06	-1.68511	-1.99684
15964055	chr19:15964055:C:T	1.39353e-66	-1.40352	-2.45357	2.27466e-06	-0.891889	-2.02396
15964166	chr19:15964166:G:A	7.39895e-67	-2.30027	-2.18991	3.13158e-07	-2.44647	-2.45226
15964170	chr19:15964170:C:T	1.95396e-66	-1.93575	-1.58333	3.66799e-06	-1.4822	-0.955836
15964367	chr19:15964367:T:C	7.11911e-67	-2.31098	-2.21776	3.09693e-07	-2.44309	-2.46677
15964374	chr19:15964374:G:A	1.56596e-65	-6.92185e-10	-1.43785	6.38827e-06	-6.92185e-10	-1.88322
15964401	chr19:15964401:A:G	9.18805e-67	-1.83995	-2.43366	1.58272e-06	-1.38268	-1.89586
15964421	chr19:15964421:A:G	2.29787e-65	-6.92185e-10	-1.05437	2.32226e-05	-6.92185e-10	-0.592554
15964809	chr19:15964809:C:T	2.04558e-66	-0.939456	-2.5338	1.3201e-06	-1.68897	-1.771
15964868	chr19:15964868:C:T	8.75409e-67	-1.78134	-2.54065	1.19388e-06	-1.27535	-2.28512
15964906	chr19:15964906:A:G	5.92435e-66	-6.92185e-10	-2.40986	3.61142e-06	-6.92185e-10	-2.45358
15965525	chr19:15965525:G:A	6.48385e-66	-6.92185e-10	-2.31962	4.487e-06	-6.92185e-10	-2.2365
15965697	chr19:15965697:T:G	1.43612e-66	-1.79317	-2.03382	2.2791e-06	-1.25363	-1.66027
15965787	chr19:15965787:T:G	1.50485e-65	-6.92185e-10	-1.47766	6.16521e-06	-6.92185e-10	-1.91876
15965842	chr19:15965842:C:T	9.50347e-67	-1.713	-2.52686	1.37332e-06	-1.1849	-2.23555
15966113	chr19:15966113:G:A	5.86966e-66	-6.92185e-10	-2.41914	3.5767e-06	-6.92185e-10	-2.46324
15966462	chr19:15966462:T:C	4.50427e-67	-2.43167	-2.55483	4.57213e-07	-2.35264	-2.16765
15966802	chr19:15966802:C:A	1.1315e-66	-1.64183	-2.42355	1.96249e-06	-0.813045	-2.25042
15966846	chr19:15966846:C:T	5.979e-66	-6.92185e-10	-2.40068	4.29595e-06	-6.92185e-10	-2.28001
15966849	chr19:15966849:A:G	4.81244e-67	-2.46275	-2.45757	2.86127e-07	-2.45642	-2.53258
15967010	chr19:15967010:C:T	1.06062e-65	0.723762	-2.55125	4.07973e-05	1.88921	-1.91828
15967118	chr19:15967118:C:T	1.51118e-65	0.926602	-2.40006	1.89145e-05	1.54568	-2.34343
15967128	chr19:15967128:G:A	1.52928e-65	1.01445	-2.476	1.89084e-05	1.63998	-2.43805
15967145	chr19:15967145:G:C	1.95536e-66	-1.3348	-2.18356	2.89733e-06	-0.262042	-2.41185
15967554	chr19:15967554:A:G	3.80701e-66	-0.379972	-2.47212	9.42301e-06	1.05449	-2.54902
15967591	chr19:15967591:G:A	2.60961e-65	-0.927145	-4.09089e-09	1.54523e-05	-0.999924	-4.09089e-09
15967662	chr19:15967662:C:T	2.70953e-66	-1.38135	-1.81081	2.45003e-06	-0.637096	-2.20448
15967883	chr19:15967883:G:A	5.02317e-67	-2.41996	-2.4575	3.38979e-07	-2.43197	-2.38752
15967962	chr19:15967962:G:T	7.73333e-67	-2.3138	-2.13218	7.43017e-07	-1.55685	-2.47786
15968076	chr19:15968076:C:T	4.37521e-65	-0.410393	-4.09089e-09	6.15114e-05	0.381543	-4.09089e-09
15968104	chr19:15968104:G:A	5.76228e-66	-6.92185e-10	-2.4376	3.46482e-06	-6.92185e-10	-2.49502
15968156	chr19:15968156:A:G	1.10056e-66	-1.54045	-2.55267	1.18561e-06	-1.16884	-2.39858
15968201	chr19:15968201:A:G	3.44363e-65	-1.25745	0.607626	9.60072e-05	-0.552724	1.37947
15968315	chr19:15968315:T:C	6.25013e-66	-6.92185e-10	-2.35633	3.71205e-06	-6.92185e-10	-2.4261
15968503	chr19:15968503:A:G	3.11527e-65	-1.27096	0.520926	8.43369e-05	-0.573346	1.27049
15968506	chr19:15968506:G:A	3.12677e-65	-1.30033	0.553981	8.45279e-05	-0.610269	1.30967
15968764	chr19:15968764:A:C	5.31837e-66	-6.92185e-10	-2.51776	3.77411e-06	-6.92185e-10	-2.40951
15969011	chr19:15969011:T:C	3.20062e-65	-1.23761	0.514609	8.6861e-05	-0.532486	1.25912
15969016	chr19:15969016:CA:C	3.44302e-65	-1.31258	0.662579	9.30153e-05	-0.625424	1.42051
15969092	chr19:15969092:C:G	6.22427e-66	-6.92185e-10	-2.36048	3.69968e-06	-6.92185e-10	-2.42943
15969398	chr19:15969398:G:C	7.57439e-66	-2.46286	0.298696	2.60753e-06	-2.44349	-0.335787
15969491	chr19:15969491:A:C	5.3571e-66	-6.92185e-10	-2.51051	1.04069e-05	-6.92185e-10	-1.39521
15969503	chr19:15969503:C:T	3.04392e-65	-1.33088	0.557676	8.15359e-05	-0.648616	1.31198
15969715	chr19:15969715:G:A	5.48889e-65	-1.23268	1.04906	0.000144749	-0.542502	1.77982
15969767	chr19:15969767:C:T	1.74762e-65	-6.92185e-10	-1.32809	1.09512e-05	-6.92185e-10	-1.34424
15970052	chr19:15970052:G:A	2.70443e-65	-1.39872	0.507268	7.03984e-05	-0.731585	1.24808
15970064	chr19:15970064:A:G	5.57583e-66	-6.92185e-10	-2.47049	3.33178e-06	-6.92185e-10	-2.53417
15970108	chr19:15970108:T:A	2.87799e-65	-1.38739	0.558137	7.59131e-05	-0.716759	1.30867
15970137	chr19:15970137:T:C	5.32789e-65	-1.2812	1.06781	0.000139453	-0.599857	1.79991
15970391	chr19:15970391:A:G	9.82023e-65	-1.29878	1.69688	0.000228738	-0.625941	2.32084
15970392	chr19:15970392:G:C	5.15023e-66	-6.92185e-10	-2.54989	3.29596e-06	-6.92185e-10	-2.54498
15970405	chr19:15970405:A:G	7.76143e-66	-2.01962	-0.120142	1.993e-05	-2.20653	1.46108
15970406	chr19:15970406:G:A	7.24017e-66	-6.92185e-10	-2.20929	5.72232e-06	-6.92185e-10	-1.99331
15970536	chr19:15970536:AATAAATAT:A	3.2501e-65	-1.39186	0.684199	8.81353e-05	-0.708077	1.44927
15970745	chr19:15970745:T:C	3.44043e-65	-1.30257	0.651819	9.53676e-05	-0.595816	1.41587
15970800	chr19:15970800:G:C	1.17226e-65	0.703613	-2.43103	1.83191e-05	1.42262	-2.25236
15970888	chr19:15970888:T:C	6.61612e-66	-2.29942	-4.09089e-09	4.00234e-06	-2.3508	-4.09089e-09
15970894	chr19:15970894:G:A	5.65072e-66	-6.92185e-10	-2.45715	3.34941e-06	-6.92185e-10	-2.5289
15970933	chr19:15970933:G:A	9.25585e-66	-2.04967	0.0859953	2.4665e-05	-2.23035	1.69806
15970985	chr19:15970985:G:C	3.38887e-65	-6.92185e-10	-0.66585	3.3376e-06	-6.92185e-10	-2.53243
15971098	chr19:15971098:G:A	3.57013e-65	-1.3526	0.73885	9.88817e-05	-0.656981	1.51322
15971245	chr19:15971245:C:A	3.27002e-65	-1.32565	0.624098	8.98856e-05	-0.623887	1.38475
15971399	chr19:15971399:C:T	3.32169e-65	-1.31578	0.629904	9.14733e-05	-0.611581	1.38995
15971435	chr19:15971435:C:G	2.06915e-66	-0.967759	-2.49404	5.59211e-06	0.42709	-2.44341
15971564	chr19:15971564:T:C	7.26562e-66	-2.4568	0.251023	2.57741e-06	-2.41518	-0.375715
15971861	chr19:15971861:C:A	5.65154e-67	-2.41054	-2.34905	4.0111e-07	-2.41978	-2.23142
15971889	chr19:15971889:A:AT	4.92575e-65	-1.2819	0.990029	0.000142881	-0.575693	1.80002
15972015	chr19:15972015:T:C	7.76214e-65	-1.24796	1.41087	0.000214651	-0.537326	2.16866
15972087	chr19:15972087:G:A	5.16683e-66	-6.92185e-10	-2.54667	3.53834e-06	-6.92185e-10	-2.47402
15972547	chr19:15972547:A:G	1.44206e-66	-1.27111	-2.55175	1.80344e-06	-0.842685	-2.3053
15972687	chr19:15972687:G:T	1.95532e-65	-6.92185e-10	-1.21579	1.02013e-05	-6.92185e-10	-1.41516
15972715	chr19:15972715:G:T	5.91519e-66	-6.92185e-10	-2.41141	4.0852e-06	-6.92185e-10	-2.33031
15972875	chr19:15972875:C:T	1.0395e-65	-6.92185e-10	-1.84761	5.6903e-06	-6.92185e-10	-1.99892
15973335	chr19:15973335:A:T	5.02916e-65	-1.32197	1.05087	0.000123526	-0.620671	1.69944
15973370	chr19:15973370:A:T	6.56294e-67	-2.35221	-2.25786	6.36938e-07	-1.65328	-2.53548
15973664	chr19:15973664:G:A	5.76516e-66	-0.00320086	-2.4339	7.40371e-06	0.812986	-2.54869
15973901	chr19:15973901:C:T	6.23651e-66	-2.45986	0.101353	2.18271e-06	-2.42489	-0.532223
15974162	chr19:15974162:T:C	1.91009e-65	-6.92185e-10	-1.2392	5.99308e-06	-6.92185e-10	-1.94708
15974290	chr19:15974290:C:T	3.33057e-65	-6.92185e-10	-0.683204	1.49638e-05	-6.92185e-10	-1.03204
15974374	chr19:15974374:T:C	3.37164e-65	-1.23627	0.56532	9.23039e-05	-0.504308	1.29171
15974491	chr19:15974491:T:G	3.11311e-65	-1.27776	0.527031	8.37213e-05	-0.557652	1.24746
15974572	chr19:15974572:AC:A	8.04741e-66	0.24367	-2.34725	9.93223e-06	1.08284	-2.52473
15974592	chr19:15974592:C:T	5.72666e-66	-1.00362	-1.44018	3.28024e-06	-1.027	-1.52277
15974786	chr19:15974786:T:G	3.17921e-65	-1.23441	0.504699	8.65919e-05	-0.501939	1.22546
15974968	chr19:15974968:A:G	5.65987e-66	-1.01001	-1.44552	3.23954e-06	-1.03359	-1.52865
15974977	chr19:15974977:G:A	5.1856e-66	-6.92185e-10	-2.54305	3.34592e-06	-6.92185e-10	-2.52994
15975034	chr19:15975034:T:C	6.55591e-66	0.215307	-2.52387	1.07755e-05	1.07014	-2.43055
15975148	chr19:15975148:C:A	5.20668e-66	-6.92185e-10	-2.53899	3.57606e-06	-6.92185e-10	-2.46342
15975362	chr19:15975362:T:C	1.54539e-65	-1.45107	-4.09089e-09	5.19966e-05	0.213498	-4.09089e-09
15975504	chr19:15975504:T:C	1.13651e-65	0.64684	-2.40522	1.61879e-05	1.54268	-2.49609
15975570	chr19:15975570:G:C	5.01612e-65	-1.18657	0.912884	0.000131081	-0.46171	1.59985
15976218	chr19:15976218:G:C	5.54146e-66	-6.92185e-10	-2.47667	4.07235e-06	-6.92185e-10	-2.33346
15976247	chr19:15976247:C:T	5.29476e-66	-2.45046	-0.0717501	1.72117e-06	-2.32898	-0.86569
15976460	chr19:15976460:A:G	2.47235e-64	1.32141	-4.09089e-09	0.000337713	2.08452	-4.09089e-09
15976478	chr19:15976478:T:C	1.05056e-64	-1.15636	1.62192	0.000241676	-0.426296	2.17621
15976504	chr19:15976504:G:A	6.37243e-67	-2.33975	-2.29979	6.54019e-07	-1.62069	-2.54161
15976548	chr19:15976548:T:C	5.13167e-66	-6.92185e-10	-2.5535	3.30233e-06	-6.92185e-10	-2.54305
15976636	chr19:15976636:A:C	2.48253e-66	-1.31365	-1.966	1.8766e-06	-1.14929	-1.95893
15976643	chr19:15976643:T:A	1.65966e-65	-0.857697	-0.522036	7.58884e-06	-0.882385	-0.828617
15977193	chr19:15977193:C:T	1.60262e-66	-1.16408	-2.55321	2.35702e-06	-0.567857	-2.31242
15977210	chr19:15977210:G:A	9.28503e-65	-1.25707	1.59912	0.00021565	-0.552021	2.188
15977657	chr19:15977657:C:T	1.23133e-66	-2.43124	-1.5496	1.62382e-06	-2.3051	-0.9478
15977790	chr19:15977790:C:T	1.23521e-66	-2.43046	-1.54723	1.63164e-06	-2.30349	-0.9446
15977900	chr19:15977900:G:A	1.04648e-64	-1.19644	1.65811	0.000248238	-0.479189	2.2559
15978292	chr19:15978292:T:A	2.696e-65	-6.92185e-10	-0.894578	7.98853e-06	-6.92185e-10	-1.65967
15978423	chr19:15978423:G:A	7.13106e-66	-2.43297	0.208496	1.65288e-06	-2.28156	-0.953597
15978465	chr19:15978465:A:C	1.29643e-66	-2.42681	-1.50251	1.73796e-06	-2.29512	-0.889842
15978489	chr19:15978489:C:T	1.02165e-65	0.674274	-2.5392	2.12417e-05	1.57727	-2.25898
15978506	chr19:15978506:T:G	1.83243e-66	-1.12531	-2.45798	2.10471e-06	-0.471935	-2.52157
15978823	chr19:15978823:T:A	3.11243e-65	-6.92185e-10	-0.750943	3.35842e-06	-6.92185e-10	-2.52621
15978871	chr19:15978871:C:T	1.05881e-65	0.719787	-2.54898	2.33039e-05	1.63629	-2.22536
15978891	chr19:15978891:G:A	1.16825e-66	-2.43917	-1.59426	1.49805e-06	-2.32273	-1.01078
15979029	chr19:15979029:G:A	4.69614e-65	-0.339607	-4.09089e-09	3.94152e-05	-0.0635282	-4.09089e-09
15979115	chr19:15979115:C:T	1.28697e-66	-2.436	-1.50064	1.69844e-06	-2.31534	-0.892632
15979184	chr19:15979184:C:G	7.25316e-66	-6.92185e-10	-2.2075	4.08578e-06	-6.92185e-10	-2.33017
15979444	chr19:15979444:C:T	2.95094e-66	-0.902394	-2.20441	1.62269e-06	-0.840781	-2.41281
15979624	chr19:15979624:C:T	4.54044e-65	-6.92185e-10	-0.373324	3.26472e-06	-6.92185e-10	-2.55451
15979691	chr19:15979691:C:T	9.93847e-66	0.63782	-2.53034	1.97055e-05	1.53419	-2.29097
15979736	chr19:15979736:T:G	5.56827e-66	-6.92185e-10	-2.47185	3.30318e-06	-6.92185e-10	-2.5428
15979800	chr19:15979800:A:G	3.54587e-65	-6.92185e-10	-0.620564	3.31203e-06	-6.92185e-10	-2.54012
15979818	chr19:15979818:G:C	1.6878e-65	-1.30461	-0.0583114	7.51305e-05	-0.672315	1.25386
15979819	chr19:15979819:C:T	2.3777e-65	1.01536	-2.03557	2.28161e-05	1.74479	-2.355
15979849	chr19:15979849:C:T	2.31051e-65	-1.04888	-4.09089e-09	1.39318e-05	-1.10351	-4.09089e-09
15980127	chr19:15980127:CATT:C	1.30254e-64	-1.23213	1.91268	0.000328891	-0.51546	2.57351
15980184	chr19:15980184:C:G	1.08429e-65	0.738052	-2.54347	2.30552e-05	1.65738	-2.25717
15980256	chr19:15980256:C:T	2.57044e-65	-6.92185e-10	-0.942269	3.45715e-06	-6.92185e-10	-2.49724
15980430	chr19:15980430:G:A	2.75875e-66	-0.786745	-2.38741	6.20948e-06	-0.965932	-0.945671
15980433	chr19:15980433:A:G	2.65404e-66	-0.801088	-2.41176	5.71972e-06	-0.97595	-1.01781
15980439	chr19:15980439:G:A	1.01508e-65	0.668614	-2.53999	2.12044e-05	1.57071	-2.25419
15980604	chr19:15980604:C:CA	2.76486e-66	-0.771821	-2.40012	6.0824e-06	-0.947718	-0.984563
15980835	chr19:15980835:C:T	2.9246e-66	-0.85908	-2.25669	1.64059e-06	-0.79724	-2.44538
15980875	chr19:15980875:C:G	5.18412e-66	-6.92185e-10	-2.54333	3.33046e-06	-6.92185e-10	-2.53457
15980976	chr19:15980976:G:A	2.65971e-66	-0.681678	-2.52904	3.36444e-06	-0.87541	-1.64901
15981160	chr19:15981160:T:C	2.77598e-66	-0.759408	-2.40852	5.98293e-06	-0.936633	-1.01214
15981382	chr19:15981382:A:G	2.80361e-65	-0.447192	-0.408248	9.92968e-06	-0.452198	-0.989955
15981415	chr19:15981415:A:G	2.69543e-66	-0.937606	-2.25977	7.9512e-06	-1.09755	-0.566808
15981438	chr19:15981438:G:C	2.76693e-66	-0.914157	-2.25704	1.55073e-06	-0.853417	-2.44554
15981454	chr19:15981454:G:A	1.1958e-65	0.847317	-2.55485	2.99067e-05	1.78017	-2.11977
15981477	chr19:15981477:C:T	9.30571e-66	0.594339	-2.55264	2.13031e-05	1.48485	-2.16368
15981828	chr19:15981828:C:A	4.70238e-65	-0.338278	-4.09089e-09	3.95283e-05	-0.0606633	-4.09089e-09
15981841	chr19:15981841:G:A	2.56418e-66	-0.858012	-2.38928	5.82125e-06	-1.02925	-0.946913
15981890	chr19:15981890:A:AAG	2.56559e-66	-0.841779	-2.40497	5.62887e-06	-1.01377	-0.996
15981892	chr19:15981892:C:T	6.69133e-66	0.253983	-2.5421	1.79058e-05	1.12691	-1.97947
15982052	chr19:15982052:T:C	2.7749e-66	-0.776213	-2.39211	6.20483e-06	-0.951901	-0.96045
15982190	chr19:15982190:A:G	1.80968e-66	-1.04124	-2.55454	2.58741e-06	-0.422844	-2.36418
15982194	chr19:15982194:A:G	2.52192e-65	-1.02005	0.0587203	6.88288e-06	0.0679127	-1.87656
15982279	chr19:15982279:C:T	1.70089e-65	-1.35519	-4.09089e-09	6.39024e-06	-1.88291	-4.09089e-09
15982382	chr19:15982382:T:A	6.07662e-67	-2.46242	-2.22465	4.42822e-07	-2.45035	-2.10192
15982406	chr19:15982406:A:G	3.2546e-66	-0.606235	-2.40263	7.62926e-06	-0.693727	-1.01196
15982512	chr19:15982512:G:A	2.84072e-66	-0.608758	-2.53612	3.04532e-06	-0.797845	-1.82623
15982561	chr19:15982561:G:A	7.26212e-66	-6.92185e-10	-2.20626	4.09007e-06	-6.92185e-10	-2.32912
15982570	chr19:15982570:A:G	5.3277e-67	-2.44264	-2.37596	3.48931e-06	-2.33112	-0.156861
15982623	chr19:15982623:A:C	1.00518e-64	0.421403	-4.09089e-09	0.00011086	0.970584	-4.09089e-09
15982678	chr19:15982678:T:C	1.57905e-64	-1.21366	2.08673	0.000399769	-0.497113	2.75032
15983096	chr19:15983096:G:A	2.84099e-66	-0.746686	-2.39809	6.25581e-06	-0.924341	-0.979829
15983427	chr19:15983427:T:C	1.74963e-64	-1.17679	2.15243	0.000288839	-0.438165	2.36636
15983643	chr19:15983643:G:T	6.12418e-67	-2.37203	-2.30724	5.98545e-07	-1.70767	-2.54327
15983977	chr19:15983977:G:A	5.92287e-66	-2.41011	-4.09089e-09	3.69633e-06	-2.43034	-4.09089e-09
15983984	chr19:15983984:C:T	2.71368e-66	-0.788127	-2.4025	5.92838e-06	-0.963977	-0.993953
15984079	chr19:15984079:G:A	2.48401e-66	-0.883845	-2.39521	5.53705e-06	-1.05388	-0.972337
15984178	chr19:15984178:G:A	3.00805e-65	-0.75652	-0.0285359	1.29585e-05	-0.769146	-0.406783
15984269	chr19:15984269:T:A	2.17032e-66	-2.45208	-0.961978	6.00782e-07	-2.35588	-1.89133
15984367	chr19:15984367:T:C	2.72433e-66	-0.791937	-2.39477	6.06334e-06	-0.966974	-0.968446
15984378	chr19:15984378:A:T	2.7083e-66	-0.797108	-2.3955	6.01725e-06	-0.971858	-0.971192
15984551	chr19:15984551:A:C	4.94194e-65	-0.28859	-4.09089e-09	4.15477e-05	-0.0108376	-4.09089e-09
15984726	chr19:15984726:A:C	2.65977e-66	-0.814289	-2.3964	5.90207e-06	-0.988574	-0.973803
15984884	chr19:15984884:G:T	1.35221e-64	-1.21052	1.9285	0.000335539	-0.49074	2.5688
15984982	chr19:15984982:G:C	2.3969e-64	-1.26156	2.55197	0.000643225	-0.554085	3.2829
15985159	chr19:15985159:T:C	2.18267e-66	-2.45724	-0.951149	8.95429e-07	-2.35919	-1.48894
15986070	chr19:15986070:A:G	5.13076e-66	-6.92185e-10	-2.55368	3.33831e-06	-6.92185e-10	-2.53222
15986138	chr19:15986138:T:G	5.48676e-66	-6.92185e-10	-2.48659	3.34191e-06	-6.92185e-10	-2.53114
15986161	chr19:15986161:G:A	3.10846e-66	-0.72747	-2.32733	6.12149e-06	-0.918617	-1.00726
15986165	chr19:15986165:A:G	3.45912e-64	-1.15914	2.8164	0.000984433	-0.4144	3.56879
15986390	chr19:15986390:C:T	7.13956e-66	-2.22328	-4.09089e-09	4.57413e-06	-2.21726	-4.09089e-09
15986410	chr19:15986410:A:C	5.62468e-66	-6.92185e-10	-2.46177	4.14363e-06	-6.92185e-10	-2.31611
15986552	chr19:15986552:G:A	3.05951e-66	-0.788198	-2.28248	6.50379e-06	-0.976342	-0.888954
15986595	chr19:15986595:G:T	5.12487e-66	-6.92185e-10	-2.55483	6.25453e-06	-6.92185e-10	-1.90437
15986801	chr19:15986801:G:A	5.61882e-66	-6.92185e-10	-2.46281	3.41633e-06	-6.92185e-10	-2.50911
15986811	chr19:15986811:A:G	3.09672e-65	-0.756002	-4.09089e-09	2.15611e-05	-0.666787	-4.09089e-09
15986901	chr19:15986901:A:G	1.0445e-66	-1.97809	-2.1673	2.71822e-06	-1.52367	-1.21403
15987206	chr19:15987206:A:T	1.05087e-65	-6.92185e-10	-1.83673	3.68225e-06	-6.92185e-10	-2.43416
15987233	chr19:15987233:G:T	1.03076e-65	-6.92185e-10	-1.85605	3.70683e-06	-6.92185e-10	-2.4275
15987405	chr19:15987405:G:A	8.63431e-66	-6.92185e-10	-2.03319	5.44966e-06	-6.92185e-10	-2.04213
15987461	chr19:15987461:C:T	8.70003e-66	-6.92185e-10	-2.02561	4.12623e-06	-6.92185e-10	-2.32032
15987532	chr19:15987532:C:A	1.41871e-65	-6.92185e-10	-1.5366	5.83467e-06	-6.92185e-10	-1.97386
15987823	chr19:15987823:T:C	5.36877e-66	-6.92185e-10	-2.50833	3.81643e-06	-6.92185e-10	-2.39836
15988448	chr19:15988448:GA:G	1.76834e-65	-6.92185e-10	-1.3163	1.27442e-05	-6.92185e-10	-1.19261
15988759	chr19:15988759:TATTTATTTA:T	5.12469e-66	-6.92185e-10	-2.55486	3.30374e-06	-6.92185e-10	-2.54263
15988815	chr19:15988815:C:T	2.68683e-65	-6.92185e-10	-0.897984	9.40589e-06	-6.92185e-10	-1.49634
15988829	chr19:15988829:A:T	1.42404e-65	-1.53285	-4.09089e-09	8.87041e-06	-1.55496	-4.09089e-09
15988947	chr19:15988947:G:A	6.85948e-67	-2.31847	-2.24742	6.02654e-07	-2.46286	-1.78123
15989530	chr19:15989530:A:G	1.12815e-65	-6.92185e-10	-1.76576	5.9407e-06	-6.92185e-10	-1.95585
15989554	chr19:15989554:T:C	9.48477e-65	2.05532	-1.69198	0.000137733	2.85658	-1.66894
15989708	chr19:15989708:G:A	9.52518e-66	-6.92185e-10	-1.93499	8.4035e-05	-6.92185e-10	0.693553
15989876	chr19:15989876:T:A	5.31944e-66	-6.92185e-10	-2.51756	3.59815e-06	-6.92185e-10	-2.45726
15989880	chr19:15989880:A:G	1.11664e-65	-6.92185e-10	-1.77603	6.40845e-05	-6.92185e-10	0.422522
15989936	chr19:15989936:C:T	5.12738e-66	-6.92185e-10	-2.55434	3.36133e-06	-6.92185e-10	-2.52534
15990108	chr19:15990108:G:A	1.56709e-66	-2.20681	-1.5329	6.25511e-06	-2.28977	0.385492
15990222	chr19:15990222:T:C	7.54299e-66	-6.92185e-10	-2.16831	4.02793e-06	-6.92185e-10	-2.34443
15990986	chr19:15990986:G:T	6.95585e-66	-6.92185e-10	-2.24935	4.61302e-06	-6.92185e-10	-2.2088
15991018	chr19:15991018:T:C	6.18498e-66	-6.92185e-10	-2.36681	3.66799e-06	-6.92185e-10	-2.43804
15991399	chr19:15991399:A:G	5.83839e-66	-6.92185e-10	-2.42448	3.51305e-06	-6.92185e-10	-2.4812
15991473	chr19:15991473:A:G	5.35834e-66	-6.92185e-10	-2.51028	3.27533e-06	-6.92185e-10	-2.55126
15991727	chr19:15991727:A:G	1.10575e-66	-2.4	-1.68841	1.19554e-06	-2.40297	-1.15612
15991865	chr19:15991865:T:C	1.36351e-64	-6.92185e-10	0.726298	5.77322e-05	-6.92185e-10	0.318135
15991972	chr19:15991972:A:C	1.67482e-66	-1.11942	-2.55381	1.08638e-06	-1.58533	-2.0695
15992003	chr19:15992003:G:A	5.62748e-66	-2.46127	-4.09089e-09	3.72175e-06	-2.42349	-4.09089e-09
15992308	chr19:15992308:A:G	1.74286e-66	-1.0822	-2.5512	1.16523e-06	-1.55502	-2.02974
15992601	chr19:15992601:C:T	1.19655e-65	-6.92185e-10	-1.7069	4.00267e-06	-6.92185e-10	-2.35072
15992695	chr19:15992695:C:T	1.31605e-66	-2.44283	-1.47147	5.37203e-06	-2.27532	0.218845
15992810	chr19:15992810:G:T	1.19854e-65	-6.92185e-10	-1.70525	4.00602e-06	-6.92185e-10	-2.34988
15992970	chr19:15992970:A:G	6.72882e-66	-6.92185e-10	-2.28253	4.81501e-06	-6.92185e-10	-2.16594
15993355	chr19:15993355:G:T	2.05249e-66	-1.45332	-2.01656	4.61713e-07	-2.02669	-2.4838
15993695	chr19:15993695:A:T	1.98622e-66	-1.05545	-2.44725	7.1464e-07	-1.67187	-2.40179
15993696	chr19:15993696:T:G	2.00876e-66	-1.03688	-2.45453	7.30356e-07	-1.65819	-2.39371
15993824	chr19:15993824:T:C	5.60337e-66	-6.92185e-10	-2.46556	4.07356e-06	-6.92185e-10	-2.33316
15994235	chr19:15994235:A:G	7.24514e-67	-2.03677	-2.47442	1.51238e-06	-2.41066	-0.913332
15994279	chr19:15994279:C:T	2.3004e-66	-1.44263	-1.91322	4.56523e-07	-2.00901	-2.51278
15994285	chr19:15994285:A:G	9.0473e-67	-1.93911	-2.34994	1.59675e-06	-2.40879	-0.860924
15994308	chr19:15994308:A:AT	8.44805e-66	-6.92185e-10	-2.055	6.28305e-06	-6.92185e-10	-1.89982
15994403	chr19:15994403:C:T	2.5946e-66	-1.39032	-1.84518	4.60184e-07	-1.98513	-2.52868
15994460	chr19:15994460:T:C	1.57199e-66	-1.1822	-2.55439	1.09513e-06	-1.63974	-2.00706
15994466	chr19:15994466:C:T	7.48167e-66	-6.92185e-10	-2.17648	6.1195e-06	-6.92185e-10	-1.9262
15994560	chr19:15994560:TG:T	8.2482e-66	-6.92185e-10	-2.07894	6.06813e-06	-6.92185e-10	-1.93463
15994565	chr19:15994565:C:A	8.22587e-66	-6.92185e-10	-2.08165	6.0504e-06	-6.92185e-10	-1.93756
15994803	chr19:15994803:T:C	5.61246e-66	-6.92185e-10	-2.46394	3.32622e-06	-6.92185e-10	-2.53584
15994821	chr19:15994821:T:C	2.70101e-66	-1.39783	-1.79747	4.55473e-07	-1.99013	-2.53397
15994902	chr19:15994902:G:A	5.1577e-66	-6.92185e-10	-2.54844	3.52138e-06	-6.92185e-10	-2.47883
15994939	chr19:15994939:T:C	6.16251e-66	-6.92185e-10	-2.37045	5.13626e-06	-6.92185e-10	-2.10136
15995267	chr19:15995267:G:A	3.06581e-66	-1.45017	-1.61845	4.31848e-07	-2.02465	-2.55271
15995566	chr19:15995566:C:T	6.15889e-66	-6.92185e-10	-2.37103	4.74763e-06	-6.92185e-10	-2.18003
15995653	chr19:15995653:A:G	6.85564e-66	-6.92185e-10	-2.26386	3.96213e-06	-6.92185e-10	-2.3609
15995756	chr19:15995756:A:ACAGCTTGGGC	2.03451e-66	-1.31422	-2.16446	5.00782e-07	-1.93054	-2.49873
15995769	chr19:15995769:G:A	5.44928e-66	-6.92185e-10	-2.49345	3.89e-06	-6.92185e-10	-2.37927
15995860	chr19:15995860:A:G	6.58734e-66	-6.92185e-10	-2.30378	3.83622e-06	-6.92185e-10	-2.39319
15995963	chr19:15995963:C:T	9.87034e-67	-2.46123	-1.74075	3.38879e-07	-2.27263	-2.54717
15995985	chr19:15995985:G:A	5.24731e-66	-6.92185e-10	-2.53122	4.03033e-05	-6.92185e-10	-0.0412475
15996043	chr19:15996043:C:T	2.00465e-66	-1.34012	-2.15334	4.9012e-07	-1.94799	-2.50279
15996258	chr19:15996258:T:C	5.76742e-66	-6.92185e-10	-2.43671	3.30157e-06	-6.92185e-10	-2.54328
15996264	chr19:15996264:C:T	5.48205e-66	-6.92185e-10	-2.48745	3.52759e-06	-6.92185e-10	-2.47706
15996269	chr19:15996269:C:T	9.6975e-67	-2.46249	-1.75716	3.45913e-07	-2.25335	-2.5459
15996576	chr19:15996576:T:A	8.2543e-66	-6.92185e-10	-2.0782	6.87955e-06	-6.92185e-10	-1.80913
15996685	chr19:15996685:A:C	1.81884e-66	-1.3611	-2.22964	4.93948e-07	-1.96266	-2.48034
15996697	chr19:15996697:T:C	1.96896e-65	0.93597	-2.14481	2.16794e-05	1.52394	-2.18526
15996713	chr19:15996713:C:G	7.41148e-65	-6.92185e-10	0.116683	3.30022e-06	-6.92185e-10	-2.54369
15996779	chr19:15996779:G:A	5.21556e-66	-6.92185e-10	-2.53729	3.33764e-06	-6.92185e-10	-2.53242
15996806	chr19:15996806:C:T	2.19213e-66	-1.2124	-2.19166	5.47192e-07	-1.85478	-2.48586
15997088	chr19:15997088:C:T	5.58693e-66	-6.92185e-10	-2.4685	4.22765e-06	-6.92185e-10	-2.29603
15997272	chr19:15997272:T:G	7.13314e-66	-6.92185e-10	-2.22418	5.20386e-06	-6.92185e-10	-2.08828
15997309	chr19:15997309:G:C	7.10938e-66	-6.92185e-10	-2.22752	5.18327e-06	-6.92185e-10	-2.09224
15997368	chr19:15997368:C:T	7.29223e-66	-6.92185e-10	-2.20212	5.35495e-06	-6.92185e-10	-2.05966
15997385	chr19:15997385:C:T	7.19252e-66	-6.92185e-10	-2.21589	5.25531e-06	-6.92185e-10	-2.07844
15997392	chr19:15997392:A:G	1.8164e-66	-1.04328	-2.54879	1.25098e-06	-1.52324	-1.99051
15997407	chr19:15997407:T:C	7.19725e-66	-6.92185e-10	-2.21523	5.26887e-06	-6.92185e-10	-2.07586
15997470	chr19:15997470:C:T	6.25691e-66	-2.35525	-4.09089e-09	3.92562e-06	-2.37016	-4.09089e-09
15997616	chr19:15997616:A:G	6.29946e-66	-6.92185e-10	-2.34847	4.89724e-06	-6.92185e-10	-2.14901
15997621	chr19:15997621:G:A	2.01214e-65	0.907001	-2.09415	2.18519e-05	1.49322	-2.14661
15997913	chr19:15997913:A:G	7.24201e-66	-6.92185e-10	-2.20903	5.30573e-06	-6.92185e-10	-2.06889
15997984	chr19:15997984:C:A	5.8366e-67	-2.24308	-2.48429	6.68753e-07	-2.35327	-1.78675
15997988	chr19:15997988:G:T	7.19913e-66	-6.92185e-10	-2.21497	5.26599e-06	-6.92185e-10	-2.07641
15998043	chr19:15998043:T:A	6.3556e-66	-2.3396	-4.09089e-09	3.98815e-06	-2.35435	-4.09089e-09
15998087	chr19:15998087:T:C	1.84666e-66	-1.02301	-2.55254	1.22284e-06	-1.50674	-2.02977
15998112	chr19:15998112:T:C	2.17815e-65	0.988002	-2.09587	2.40524e-05	1.57977	-2.13722
15998281	chr19:15998281:C:T	1.51859e-65	-6.92185e-10	-1.46857	4.40237e-06	-6.92185e-10	-2.25554
15998322	chr19:15998322:C:G	7.19994e-66	-6.92185e-10	-2.21486	5.26893e-06	-6.92185e-10	-2.07585
15998514	chr19:15998514:C:T	6.22926e-66	-6.92185e-10	-2.35967	4.82492e-06	-6.92185e-10	-2.16389
15998568	chr19:15998568:C:T	1.97623e-66	-1.35437	-2.15337	4.85317e-07	-1.95771	-2.50292
15998716	chr19:15998716:G:A	2.0663e-66	-1.31313	-2.15004	4.9845e-07	-1.92974	-2.50419
15998772	chr19:15998772:A:C	5.13665e-66	-6.92185e-10	-2.55253	3.30109e-06	-6.92185e-10	-2.54343
15998809	chr19:15998809:G:A	5.50315e-66	-6.92185e-10	-2.48361	4.20367e-06	-6.92185e-10	-2.30172
15999039	chr19:15999039:C:T	2.0527e-66	-1.30399	-2.16579	5.04551e-07	-1.92336	-2.4984
15999103	chr19:15999103:C:T	7.09095e-66	-6.92185e-10	-2.23011	5.17145e-06	-6.92185e-10	-2.09453
15999128	chr19:15999128:C:T	5.61365e-66	-6.92185e-10	-2.46373	4.2592e-06	-6.92185e-10	-2.2886
15999174	chr19:15999174:C:T	5.16776e-66	-6.92185e-10	-2.54649	3.96367e-06	-6.92185e-10	-2.36051
15999429	chr19:15999429:AG:A	1.01068e-66	-2.45558	-1.72273	3.23525e-07	-2.3114	-2.55476
15999543	chr19:15999543:T:A	8.03721e-67	-2.41887	-1.98856	4.1312e-07	-2.44603	-2.17567
15999547	chr19:15999547:A:G	7.70037e-67	-2.4162	-2.03405	3.99006e-07	-2.44431	-2.21215
15999802	chr19:15999802:G:A	2.00668e-66	-1.3275	-2.16495	4.96279e-07	-1.93966	-2.49864
15999849	chr19:15999849:G:C	7.07825e-66	-6.92185e-10	-2.23191	5.16065e-06	-6.92185e-10	-2.09662
15999987	chr19:15999987:G:A	2.23787e-66	-1.23135	-2.15206	5.27418e-07	-1.87409	-2.50336
16000069	chr19:16000069:C:T	4.90159e-67	-2.37265	-2.52931	3.0302e-07	-2.37926	-2.55237
16000138	chr19:16000138:G:A	7.06721e-66	-6.92185e-10	-2.23347	5.14962e-06	-6.92185e-10	-2.09876
16000221	chr19:16000221:G:A	1.02766e-66	-2.45241	-1.70924	3.2003e-07	-2.32217	-2.55485
16000228	chr19:16000228:A:G	1.05333e-66	-2.44876	-1.68822	3.16207e-07	-2.33422	-2.55481
16000327	chr19:16000327:G:A	5.55316e-66	-6.92185e-10	-2.47457	3.43206e-06	-6.92185e-10	-2.50452
16000409	chr19:16000409:C:T	1.63777e-65	-6.92185e-10	-1.39301	6.70434e-06	-6.92185e-10	-1.83492
16000501	chr19:16000501:A:G	2.08061e-66	-1.26768	-2.18859	5.21982e-07	-1.89881	-2.48899
16000865	chr19:16000865:T:C	1.20971e-66	-2.27678	-1.72177	6.71683e-07	-2.14851	-1.98714
16000901	chr19:16000901:C:T	6.05489e-67	-2.24444	-2.44621	7.37328e-07	-2.35246	-1.68994
16000935	chr19:16000935:A:G	6.49e-66	-6.92185e-10	-2.31867	4.2083e-06	-6.92185e-10	-2.30062
16000936	chr19:16000936:C:T	4.69255e-65	-6.92185e-10	-0.340371	1.34777e-05	-6.92185e-10	-1.13664
16001049	chr19:16001049:A:G	5.87035e-66	-2.41902	-4.09089e-09	3.73498e-06	-2.41994	-4.09089e-09
16001183	chr19:16001183:T:G	9.88371e-67	-2.01092	-2.18971	2.05682e-06	-2.40126	-0.615258
16001196	chr19:16001196:A:G	5.93403e-67	-2.26551	-2.4453	7.28668e-07	-2.36747	-1.68675
16001229	chr19:16001229:G:A	5.30134e-66	-6.92185e-10	-2.52097	3.26489e-06	-6.92185e-10	-2.55445
16001620	chr19:16001620:T:C	6.14156e-67	-2.27076	-2.40568	8.06017e-07	-2.36952	-1.58381
16001701	chr19:16001701:G:C	2.04452e-65	0.926129	-2.09731	2.23902e-05	1.51312	-2.14217
16001876	chr19:16001876:C:G	1.23699e-66	-2.43478	-1.54148	4.86814e-06	-2.25643	0.101462
16002065	chr19:16002065:A:G	7.01627e-67	-2.21248	-2.33081	9.02206e-07	-2.32599	-1.5146
16002354	chr19:16002354:C:T	7.52096e-67	-1.98787	-2.48595	1.43357e-06	-2.39079	-0.986721
16002505	chr19:16002505:G:A	4.68779e-65	-6.92185e-10	-0.341386	3.27105e-06	-6.92185e-10	-2.55257
16002724	chr19:16002724:G:A	7.42134e-66	-6.92185e-10	-2.18457	4.15175e-06	-6.92185e-10	-2.31415
16002769	chr19:16002769:G:T	1.05778e-66	-2.4069	-1.72586	4.37173e-07	-2.37894	-2.18616
16002805	chr19:16002805:T:G	6.79404e-67	-2.43812	-2.13735	3.51026e-07	-2.31563	-2.46895
16003144	chr19:16003144:T:C	2.26314e-65	-6.92185e-10	-1.06959	7.20386e-06	-6.92185e-10	-1.76306
16003198	chr19:16003198:C:T	1.59785e-66	-1.37485	-2.34543	2.45996e-06	-0.443978	-2.39356
16003438	chr19:16003438:G:A	6.75775e-66	-6.92185e-10	-2.27824	3.51136e-06	-6.92185e-10	-2.48168
16003569	chr19:16003569:A:AGCTAGTGGCCT	6.81171e-67	-2.45577	-2.1171	3.75989e-07	-2.25676	-2.45911
16003831	chr19:16003831:G:A	6.79807e-67	-2.45594	-2.11894	3.7599e-07	-2.25583	-2.46004
16003953	chr19:16003953:C:A	6.8018e-67	-2.45671	-2.11762	3.7789e-07	-2.25145	-2.45938
16004023	chr19:16004023:T:C	5.66109e-66	-6.92185e-10	-2.45532	3.27659e-06	-6.92185e-10	-2.55088
16004123	chr19:16004123:C:T	6.80515e-67	-2.45674	-2.1171	3.78048e-07	-2.2513	-2.45911
16004189	chr19:16004189:A:G	6.83757e-67	-2.45537	-2.11372	3.75858e-07	-2.2586	-2.45762
16004247	chr19:16004247:C:T	7.81753e-66	-1.97024	-0.162319	0.000200472	-1.47265	3.03564
16004366	chr19:16004366:T:C	1.61921e-65	-6.92185e-10	-1.40441	4.57935e-06	-6.92185e-10	-2.21612
16004422	chr19:16004422:C:T	6.82328e-67	-2.4574	-2.11378	3.80205e-07	-2.2471	-2.45763
16004542	chr19:16004542:C:T	6.61197e-66	-6.92185e-10	-2.30005	3.46588e-06	-6.92185e-10	-2.49471
16004641	chr19:16004641:C:A	5.46783e-66	-6.92185e-10	-2.49005	3.87413e-06	-6.92185e-10	-2.38336
16004738	chr19:16004738:A:G	5.66023e-66	-2.45547	-4.09089e-09	3.87507e-06	-2.38312	-4.09089e-09
16004873	chr19:16004873:C:T	6.78276e-67	-2.45676	-2.12037	3.77528e-07	-2.25106	-2.46073
16005038	chr19:16005038:G:A	6.80381e-67	-2.45693	-2.1171	3.78552e-07	-2.24997	-2.45911
16005165	chr19:16005165:C:T	1.6471e-65	-0.369087	-1.01824	2.58854e-05	0.867389	-1.35139
16005166	chr19:16005166:G:A	7.3042e-67	-2.43703	-2.06604	3.61826e-07	-2.31918	-2.4351
16005214	chr19:16005214:C:A	6.80797e-67	-2.45632	-2.1171	3.77206e-07	-2.25353	-2.45911
16005439	chr19:16005439:A:G	6.49607e-66	-2.13921	-0.178527	0.000170751	-1.72415	3.12667
16005475	chr19:16005475:C:G	2.07295e-65	-6.92185e-10	-1.15738	3.2684e-06	-6.92185e-10	-2.55338
16005715	chr19:16005715:G:T	2.82101e-65	-6.92185e-10	-0.849251	8.83433e-06	-6.92185e-10	-1.55903
16005765	chr19:16005765:C:A	6.81668e-67	-2.44666	-2.12549	3.61058e-07	-2.29332	-2.46308
16005773	chr19:16005773:G:A	4.65731e-67	-2.43179	-2.52129	7.79296e-07	-1.87325	-2.1138
16005823	chr19:16005823:C:T	6.79894e-67	-2.45765	-2.1171	3.80453e-07	-2.24496	-2.45911
16005954	chr19:16005954:T:C	5.31441e-66	-6.92185e-10	-2.51851	3.55877e-06	-6.92185e-10	-2.46827
16006018	chr19:16006018:G:C	5.13454e-66	-6.92185e-10	-2.55294	3.65641e-06	-6.92185e-10	-2.4412
16006174	chr19:16006174:C:T	7.0163e-67	-2.45842	-2.08486	3.88389e-07	-2.2397	-2.44373
16006337	chr19:16006337:C:G	1.02089e-65	-6.92185e-10	-1.86567	6.18003e-06	-6.92185e-10	-1.91636
16006401	chr19:16006401:A:G	1.06998e-65	-6.92185e-10	-1.8187	6.43481e-06	-6.92185e-10	-1.87596
16006553	chr19:16006553:T:C	4.49429e-67	-2.44573	-2.54298	1.30605e-06	-1.86416	-1.60651
16006682	chr19:16006682:A:ATTGCC	6.76365e-67	-2.44954	-2.13042	3.63539e-07	-2.28314	-2.46641
16006690	chr19:16006690:G:T	6.7302e-66	-6.92185e-10	-2.28233	3.3504e-06	-6.92185e-10	-2.5286
16006868	chr19:16006868:A:G	5.15826e-66	-6.92185e-10	-2.54833	3.27729e-06	-6.92185e-10	-2.55066
16006945	chr19:16006945:T:C	1.19511e-66	-1.68476	-2.32594	1.52437e-06	-0.808359	-2.50774
16007176	chr19:16007176:C:T	6.33957e-66	-6.92185e-10	-2.34212	4.58555e-06	-6.92185e-10	-2.21477
16007194	chr19:16007194:G:A	1.6651e-64	-6.92185e-10	0.926122	6.91011e-05	-6.92185e-10	0.497891
16007270	chr19:16007270:A:G	6.77017e-67	-2.45418	-2.12481	3.72194e-07	-2.26324	-2.46278
16007420	chr19:16007420:T:C	6.77312e-67	-2.45956	-2.11899	3.85832e-07	-2.23014	-2.4599
16007629	chr19:16007629:C:T	6.85571e-67	-2.45398	-2.11246	3.74093e-07	-2.2639	-2.45703
16007924	chr19:16007924:C:T	6.71892e-67	-2.46244	-2.12415	3.99277e-07	-2.19342	-2.46237
16007925	chr19:16007925:T:C	5.94099e-66	-6.92185e-10	-2.40706	3.8461e-06	-6.92185e-10	-2.39062
16007952	chr19:16007952:C:T	3.43343e-65	-0.652788	-4.09089e-09	0.000287206	1.92252	-4.09089e-09
16007977	chr19:16007977:A:T	6.76983e-67	-2.46163	-2.11741	3.94561e-07	-2.20842	-2.45924
16008000	chr19:16008000:A:G	6.77368e-67	-2.46286	-2.11561	4.10136e-07	-2.1707	-2.45825
16008035	chr19:16008035:T:C	6.77252e-67	-2.46264	-2.116	4.03076e-07	-2.18766	-2.45865
16008156	chr19:16008156:T:C	9.31644e-66	-6.92185e-10	-1.95715	6.22617e-06	-6.92185e-10	-1.90892
16008182	chr19:16008182:G:GA	6.333e-66	-6.92185e-10	-2.34316	3.71588e-06	-6.92185e-10	-2.42506
16008191	chr19:16008191:G:A	4.48215e-67	-2.46217	-2.52925	3.88849e-07	-2.20401	-2.47823
16008399	chr19:16008399:G:C	6.44205e-66	-6.92185e-10	-2.32609	3.26692e-06	-6.92185e-10	-2.55383
16008626	chr19:16008626:A:G	6.59762e-66	-6.92185e-10	-2.30222	3.40304e-06	-6.92185e-10	-2.51301
16008761	chr19:16008761:A:G	7.06112e-67	-2.46286	-2.07405	4.17728e-07	-2.17159	-2.43901
16008851	chr19:16008851:A:G	7.92868e-67	-2.46131	-1.95972	4.2278e-07	-2.21202	-2.38656
16008919	chr19:16008919:A:G	6.34984e-67	-2.29845	-2.34464	8.25184e-07	-2.31742	-1.61241
16009101	chr19:16009101:TAGTAATCTTTGGTA:T	5.84392e-66	-6.92185e-10	-2.42353	4.58234e-06	-6.92185e-10	-2.21547
16009169	chr19:16009169:T:A	6.58373e-67	-2.45534	-2.15157	3.68154e-07	-2.25904	-2.4779
16009203	chr19:16009203:C:T	2.198e-66	-1.98357	-1.41782	0.000101636	-0.473625	1.35735
16009338	chr19:16009338:T:A	2.10872e-66	-1.96605	-1.4768	9.45078e-05	-0.436314	1.24732
16009663	chr19:16009663:A:G	1.77721e-64	0.670513	0.320768	5.99236e-05	1.5731	-1.21771
16009843	chr19:16009843:G:T	3.72797e-65	-0.570483	-4.09089e-09	2.35771e-05	-0.577402	-4.09089e-09
16009915	chr19:16009915:A:G	1.16007e-66	-1.71547	-2.32498	1.45925e-06	-0.857138	-2.50262
16010079	chr19:16010079:C:T	3.53773e-66	-2.45082	-0.474627	2.89742e-05	-2.30759	1.93632
16010181	chr19:16010181:G:A	5.41582e-66	-6.92185e-10	-2.49961	3.49001e-06	-6.92185e-10	-2.48777
16010437	chr19:16010437:T:G	5.17976e-66	-6.92185e-10	-2.54417	3.42588e-06	-6.92185e-10	-2.50632
16010449	chr19:16010449:C:T	7.32568e-66	-2.19755	-4.09089e-09	4.98447e-06	-2.13135	-4.09089e-09
16010577	chr19:16010577:A:G	3.05204e-66	-2.38833	-0.68479	4.38538e-05	-2.13292	2.1761
16010702	chr19:16010702:TTTACTC:T	5.93119e-66	-6.92185e-10	-2.40871	3.26735e-06	-6.92185e-10	-2.5537
16010810	chr19:16010810:A:G	6.21144e-67	-2.4447	-2.22042	1.0001e-06	-1.81779	-1.91979
16010840	chr19:16010840:G:A	6.16937e-66	-6.92185e-10	-2.36934	3.28827e-06	-6.92185e-10	-2.54732
16010842	chr19:16010842:C:T	6.15299e-66	-6.92185e-10	-2.37199	3.28651e-06	-6.92185e-10	-2.54785
16010843	chr19:16010843:T:C	6.15174e-66	-6.92185e-10	-2.3722	3.28648e-06	-6.92185e-10	-2.54786
16010996	chr19:16010996:G:A	5.86642e-66	-6.92185e-10	-2.41969	3.26681e-06	-6.92185e-10	-2.55387
16011242	chr19:16011242:T:C	6.45091e-66	-6.92185e-10	-2.32471	3.32419e-06	-6.92185e-10	-2.53645
16011259	chr19:16011259:G:A	5.68398e-66	-6.92185e-10	-2.45128	3.26627e-06	-6.92185e-10	-2.55403
16011346	chr19:16011346:G:A	1.56236e-66	-1.70823	-2.03451	2.16331e-06	-0.874009	-2.09203
16011387	chr19:16011387:G:A	5.46869e-65	-6.92185e-10	-0.187308	1.24828e-05	-6.92185e-10	-1.21332
16011390	chr19:16011390:A:G	5.14394e-67	-2.34841	-2.50529	1.45312e-06	-1.48711	-1.87686
16011399	chr19:16011399:T:C	6.56446e-67	-2.23976	-2.37008	8.25329e-07	-2.25847	-1.67119
16011546	chr19:16011546:T:A	5.13266e-66	-6.92185e-10	-2.55331	3.40277e-06	-6.92185e-10	-2.51309
16011744	chr19:16011744:T:C	6.33994e-66	-6.92185e-10	-2.34206	3.30959e-06	-6.92185e-10	-2.54085
16011853	chr19:16011853:C:A	5.97044e-66	-6.92185e-10	-2.40211	3.27189e-06	-6.92185e-10	-2.55231
16011859	chr19:16011859:C:A	6.29249e-66	-6.92185e-10	-2.34958	3.30375e-06	-6.92185e-10	-2.54262
16011917	chr19:16011917:T:C	6.23991e-66	-6.92185e-10	-2.35797	3.29717e-06	-6.92185e-10	-2.54462
16011992	chr19:16011992:G:A	5.15262e-66	-6.92185e-10	-2.54943	3.45341e-06	-6.92185e-10	-2.49832
16012035	chr19:16012035:T:A	1.85301e-66	-2.06707	-1.50505	6.79898e-05	-0.645299	1.12698
16012140	chr19:16012140:A:T	5.1489e-66	-6.92185e-10	-2.55015	3.4468e-06	-6.92185e-10	-2.50023
16012323	chr19:16012323:T:C	2.67832e-66	-2.12259	-1.08115	3.60847e-05	-1.69361	1.5418
16012382	chr19:16012382:C:T	6.27309e-66	-6.92185e-10	-2.35266	4.03832e-06	-6.92185e-10	-2.34185
16012819	chr19:16012819:C:T	4.17031e-65	-6.92185e-10	-0.458356	1.16605e-05	-6.92185e-10	-1.28148
16012865	chr19:16012865:A:G	9.22825e-67	-2.45779	-1.81146	7.16329e-06	-2.44026	0.671553
16013111	chr19:16013111:G:A	8.52887e-66	-6.92185e-10	-2.04548	6.50197e-06	-6.92185e-10	-1.86557
16013227	chr19:16013227:G:A	5.76569e-66	-6.92185e-10	-2.43701	3.31813e-06	-6.92185e-10	-2.53828
16013362	chr19:16013362:G:A	6.15391e-67	-2.2147	-2.45973	5.13831e-07	-2.44632	-1.95722
16013446	chr19:16013446:G:A	8.98972e-66	-6.92185e-10	-1.99285	4.08105e-06	-6.92185e-10	-2.33133
16013597	chr19:16013597:C:T	1.19e-66	-1.78857	-2.22641	1.42311e-06	-0.949325	-2.43551
16013732	chr19:16013732:G:A	1.41224e-66	-2.09978	-1.74398	4.60432e-07	-2.23607	-2.2772
16013808	chr19:16013808:A:G	1.00512e-66	-2.44219	-1.74163	2.56597e-06	-2.37027	-0.425078
16014626	chr19:16014626:C:T	6.11885e-66	-6.92185e-10	-2.37756	4.65116e-06	-6.92185e-10	-2.20056
16014665	chr19:16014665:C:T	7.52473e-67	-2.46105	-2.01227	4.09922e-07	-2.23734	-2.39213
16014723	chr19:16014723:T:C	3.01684e-64	-6.92185e-10	1.52045	3.55749e-06	-6.92185e-10	-2.46863
16014791	chr19:16014791:T:A	9.22777e-67	-1.9112	-2.3581	1.11568e-06	-1.16378	-2.46444
16014802	chr19:16014802:T:C	9.54056e-67	-1.91836	-2.31761	1.13331e-06	-1.17518	-2.43736
16014954	chr19:16014954:T:C	3.66203e-65	-6.92185e-10	-0.58833	1.02612e-05	-6.92185e-10	-1.40931
16015146	chr19:16015146:G:T	1.40102e-65	-6.92185e-10	-1.54915	6.02234e-06	-6.92185e-10	-1.9422
16015328	chr19:16015328:T:C	1.67514e-66	-2.32737	-1.34567	3.4646e-07	-2.30906	-2.48861
16015532	chr19:16015532:T:C	2.5699e-66	-1.06278	-2.18229	3.14757e-06	-0.178468	-2.41258
16015686	chr19:16015686:G:A	1.87169e-66	-1.81083	-1.75126	2.08317e-06	-1.03006	-1.97373
16015956	chr19:16015956:T:C	2.73927e-66	-1.37872	-1.80252	2.70381e-06	-0.469281	-2.27374
16015985	chr19:16015985:C:T	6.08811e-67	-2.44474	-2.24044	2.92401e-07	-2.43287	-2.53444
16016011	chr19:16016011:G:A	7.77962e-66	-2.46286	0.325433	3.72396e-06	-2.45814	0.0352485
16016490	chr19:16016490:A:T	9.7792e-67	-2.05542	-2.15584	9.53416e-07	-2.1403	-1.64508
16016534	chr19:16016534:G:T	5.42394e-66	-6.92185e-10	-2.49811	3.33534e-06	-6.92185e-10	-2.53311
16016634	chr19:16016634:C:T	6.16086e-66	-6.92185e-10	-2.37072	3.42788e-06	-6.92185e-10	-2.50574
16016637	chr19:16016637:G:A	6.55889e-66	-6.92185e-10	-2.30811	3.7315e-06	-6.92185e-10	-2.42087
16016889	chr19:16016889:T:C	1.14533e-65	-6.92185e-10	-1.75065	5.81107e-06	-6.92185e-10	-1.97792
16016991	chr19:16016991:A:G	9.02355e-67	-2.38221	-1.90947	2.23099e-06	-2.37186	-0.563373
16017078	chr19:16017078:G:A	5.18534e-66	-6.92185e-10	-2.5431	4.04676e-06	-6.92185e-10	-2.33976
16017300	chr19:16017300:G:A	5.54646e-66	-6.92185e-10	-2.47577	1.39432e-05	-6.92185e-10	-1.10269
16017604	chr19:16017604:A:G	1.01811e-66	-1.85512	-2.31587	4.84893e-07	-1.90983	-2.55168
16018089	chr19:16018089:C:T	1.85682e-66	-2.3314	-1.23866	3.38224e-07	-2.36892	-2.4528
16018093	chr19:16018093:G:A	1.68247e-66	-2.36158	-1.30709	3.21422e-07	-2.39483	-2.47785
16018427	chr19:16018427:T:A	1.32041e-66	-2.35926	-1.55172	3.0837e-07	-2.39341	-2.52072
16018453	chr19:16018453:G:A	8.91765e-66	-6.92185e-10	-2.0009	4.90586e-06	-6.92185e-10	-2.14725
16018513	chr19:16018513:G:A	8.73386e-67	-2.45542	-1.8689	3.34306e-07	-2.39007	-2.44331
16018630	chr19:16018630:C:T	1.65312e-66	-2.34923	-1.33703	3.25207e-07	-2.38425	-2.47673
16018706	chr19:16018706:T:C	7.74356e-67	-2.09018	-2.35448	7.30346e-07	-1.50276	-2.54916
16018720	chr19:16018720:C:T	5.77182e-67	-2.41694	-2.32159	8.99016e-07	-2.4332	-1.41094
16018770	chr19:16018770:C:A	5.42949e-66	-6.92185e-10	-2.49709	1.30427e-05	-6.92185e-10	-1.16945
16019060	chr19:16019060:G:A	7.7854e-67	-2.0411	-2.39817	7.86974e-07	-1.42324	-2.554
16019271	chr19:16019271:G:A	6.03653e-66	-6.92185e-10	-2.3911	4.0176e-06	-6.92185e-10	-2.347
16019794	chr19:16019794:T:C	3.77519e-66	-2.26198	-0.598498	5.74267e-07	-2.31021	-1.98213
16020164	chr19:16020164:C:T	6.05073e-67	-2.41738	-2.27396	9.17096e-07	-2.42236	-1.40186
16020220	chr19:16020220:T:C	6.33503e-67	-2.41098	-2.23444	8.45103e-07	-2.42809	-1.47788
16020290	chr19:16020290:A:C	7.73973e-66	-6.92185e-10	-2.14257	4.3351e-06	-6.92185e-10	-2.27093
16020458	chr19:16020458:T:C	2.60862e-65	-6.92185e-10	-0.927525	1.13109e-05	-6.92185e-10	-1.31192
16020461	chr19:16020461:C:A	6.30896e-66	-6.92185e-10	-2.34696	3.85386e-06	-6.92185e-10	-2.3886
16020869	chr19:16020869:T:C	4.80906e-66	-2.37267	-0.245764	6.15776e-07	-2.4046	-1.81796
16021187	chr19:16021187:G:A	1.06332e-66	-2.45515	-1.67239	3.29713e-07	-2.37652	-2.4707
16021351	chr19:16021351:C:T	6.77911e-67	-2.03039	-2.54728	8.11104e-07	-1.42209	-2.52495
16021436	chr19:16021436:C:T	6.34193e-67	-2.13112	-2.51321	6.38867e-07	-1.65398	-2.53176
16021577	chr19:16021577:T:TA	4.92326e-66	-2.46259	-0.132372	5.35951e-07	-2.40976	-1.95163
16021614	chr19:16021614:G:A	8.31066e-66	-6.92185e-10	-2.07139	4.94718e-06	-6.92185e-10	-2.13886
16021630	chr19:16021630:C:T	3.43264e-66	-2.45225	-0.503353	4.38796e-07	-2.44205	-2.11935
16021748	chr19:16021748:C:T	2.1581e-66	-2.38573	-1.03397	3.75943e-06	-2.2476	-0.165813
16022281	chr19:16022281:A:G	5.12498e-66	-6.92185e-10	-2.55481	5.31024e-06	-6.92185e-10	-2.06804
16023617	chr19:16023617:C:T	5.36876e-66	-6.92185e-10	-2.50833	3.27663e-06	-6.92185e-10	-2.55086
16023775	chr19:16023775:C:T	8.69201e-67	-2.38496	-1.94416	3.13061e-07	-2.44788	-2.45116
16023830	chr19:16023830:G:A	9.04816e-66	-6.92185e-10	-1.98637	6.54832e-06	-6.92185e-10	-1.85847
16023937	chr19:16023937:C:T	6.54134e-66	-6.92185e-10	-2.31079	3.81352e-06	-6.92185e-10	-2.39913
16024015	chr19:16024015:G:A	5.27924e-66	-6.92185e-10	-2.52515	3.58561e-06	-6.92185e-10	-2.46075
16024102	chr19:16024102:G:A	3.15048e-66	-0.490363	-2.55101	4.91412e-06	-0.223836	-1.92173
16024131	chr19:16024131:C:T	2.35303e-65	-6.92185e-10	-1.03064	1.17111e-05	-6.92185e-10	-1.27715
16024671	chr19:16024671:CA:C	5.28126e-66	-6.92185e-10	-2.52477	3.26673e-06	-6.92185e-10	-2.55389
16024831	chr19:16024831:G:T	5.93854e-66	-6.92185e-10	-2.40747	3.48582e-06	-6.92185e-10	-2.48898
16024886	chr19:16024886:C:T	5.08073e-66	-0.0204542	-2.54302	7.13727e-06	0.268653	-2.041
16025034	chr19:16025034:A:C	1.25267e-65	-6.92185e-10	-1.66107	5.79787e-06	-6.92185e-10	-1.98019
16025445	chr19:16025445:A:T	5.81757e-66	-6.92185e-10	-2.42805	3.53124e-06	-6.92185e-10	-2.47603
16025452	chr19:16025452:GC:G	1.14483e-65	-6.92185e-10	-1.75109	5.30675e-06	-6.92185e-10	-2.0687
16025455	chr19:16025455:C:G	1.16233e-65	-6.92185e-10	-1.73592	5.36981e-06	-6.92185e-10	-2.05689
16025595	chr19:16025595:C:T	1.17313e-66	-2.35221	-1.67705	3.31341e-07	-2.41901	-2.42328
16025781	chr19:16025781:C:A	1.25727e-65	-6.92185e-10	-1.65741	5.81691e-06	-6.92185e-10	-1.97691
16025832	chr19:16025832:G:A	1.93525e-65	-6.92185e-10	-1.22611	5.09649e-06	-6.92185e-10	-2.10913
16026215	chr19:16026215:C:A	7.73363e-67	-2.20271	-2.24323	3.22057e-07	-2.31764	-2.55306
16026242	chr19:16026242:A:C	7.89337e-67	-2.20139	-2.2241	3.22997e-07	-2.31658	-2.55121
16026260	chr19:16026260:T:G	1.54224e-64	0.849471	-4.09089e-09	8.13709e-05	0.661338	-4.09089e-09
16026308	chr19:16026308:G:A	7.94866e-67	-2.20627	-2.21224	3.22631e-07	-2.31882	-2.55011
16026390	chr19:16026390:A:G	8.19852e-67	-2.18513	-2.20243	3.30435e-07	-2.30305	-2.54198
16026547	chr19:16026547:G:A	5.1293e-66	-6.92185e-10	-2.55396	6.20882e-06	-6.92185e-10	-1.91171
16026658	chr19:16026658:G:C	1.17951e-65	-2.18654	0.465298	1.1811e-06	-2.26744	-1.3038
16026681	chr19:16026681:G:A	5.13844e-66	-6.92185e-10	-2.55218	3.39608e-06	-6.92185e-10	-2.51506
16027121	chr19:16027121:C:T	6.10859e-66	-2.37924	-4.09089e-09	3.8613e-06	-2.38668	-4.09089e-09
16027665	chr19:16027665:G:A	5.1343e-66	-6.92185e-10	-2.55299	6.7471e-06	-6.92185e-10	-1.82857
16027708	chr19:16027708:C:T	7.95914e-66	-6.92185e-10	-2.11461	5.72286e-06	-6.92185e-10	-1.99321
16027961	chr19:16027961:G:A	8.73483e-66	-6.92185e-10	-2.02161	5.4317e-06	-6.92185e-10	-2.04543
16028170	chr19:16028170:G:A	3.33401e-64	-6.92185e-10	1.62041	3.36434e-06	-6.92185e-10	-2.52445
16028277	chr19:16028277:T:C	1.41197e-66	-1.9085	-1.93544	4.70965e-07	-1.9881	-2.50255
16029667	chr19:16029667:A:G	3.71016e-65	-6.92185e-10	-0.575273	1.5703e-05	-6.92185e-10	-0.983828
16029702	chr19:16029702:G:T	5.2237e-66	-6.92185e-10	-2.53573	5.15952e-06	-6.92185e-10	-2.09684
16029792	chr19:16029792:G:A	5.24684e-66	-6.92185e-10	-2.53131	3.29292e-06	-6.92185e-10	-2.54591
16030162	chr19:16030162:T:C	1.54534e-66	-2.08855	-1.66514	4.29628e-07	-2.16932	-2.4132
16030485	chr19:16030485:G:A	6.55489e-67	-2.41765	-2.19365	4.23089e-06	-1.75318	-0.542085
16030528	chr19:16030528:G:A	3.2897e-66	-2.45617	-0.541964	6.11528e-07	-1.67568	-2.5538
16030569	chr19:16030569:C:A	3.05651e-66	-2.45255	-0.619107	5.88977e-07	-1.71223	-2.55482
16030660	chr19:16030660:C:T	1.33456e-66	-1.89466	-2.00567	4.70227e-07	-1.96895	-2.52327
16030732	chr19:16030732:G:A	8.57357e-66	-6.92185e-10	-2.04025	5.31229e-06	-6.92185e-10	-2.06766
16030752	chr19:16030752:T:A	8.19569e-66	-2.14625	0.0609224	9.25519e-07	-2.22454	-1.59054
16030893	chr19:16030893:AAGCTAATG:A	8.77226e-66	-6.92185e-10	-2.01734	5.42887e-06	-6.92185e-10	-2.04595
16030950	chr19:16030950:G:A	8.54746e-66	-2.14332	0.100018	9.513e-07	-2.22204	-1.56556
16031002	chr19:16031002:C:T	6.10619e-66	-6.92185e-10	-2.37963	2.00092e-05	-6.92185e-10	-0.74149
16031032	chr19:16031032:C:A	7.71871e-67	-2.16522	-2.28265	9.26759e-07	-2.31726	-1.49648
16031179	chr19:16031179:A:G	2.25019e-66	-2.16522	-1.2127	4.90814e-07	-2.23773	-2.21164
16031211	chr19:16031211:C:T	6.90677e-66	-6.92185e-10	-2.25643	4.95368e-06	-6.92185e-10	-2.13755
16031289	chr19:16031289:T:C	1.45976e-65	-6.92185e-10	-1.50808	6.96517e-06	-6.92185e-10	-1.79676
16031354	chr19:16031354:G:A	2.40127e-66	-2.0936	-1.21934	5.06771e-07	-2.17536	-2.24201
16031568	chr19:16031568:G:C	8.45436e-66	-6.92185e-10	-2.05425	5.2354e-06	-6.92185e-10	-2.08224
16031601	chr19:16031601:A:G	1.99051e-65	-6.92185e-10	-1.19795	5.73085e-06	-6.92185e-10	-1.99182
16031920	chr19:16031920:G:A	7.07463e-66	-6.92185e-10	-2.23242	4.67755e-06	-6.92185e-10	-2.19491
16031934	chr19:16031934:G:A	1.43496e-66	-2.46159	-1.36621	8.3288e-07	-1.37225	-2.5483
16031936	chr19:16031936:G:C	7.02144e-66	-6.92185e-10	-2.23996	3.89691e-06	-6.92185e-10	-2.3775
16031983	chr19:16031983:T:C	1.90782e-66	-1.9045	-1.63847	5.25412e-07	-1.98028	-2.40097
16032052	chr19:16032052:A:AG	9.19089e-65	-6.92185e-10	0.331865	3.31406e-06	-6.92185e-10	-2.53951
16032170	chr19:16032170:A:G	8.93489e-66	-2.44709	0.448122	1.29221e-06	-1.11811	-2.36322
16032274	chr19:16032274:G:A	5.38428e-67	-2.4617	-2.34633	2.88801e-07	-2.42484	-2.55486
16032276	chr19:16032276:G:C	7.2151e-66	-6.92185e-10	-2.21276	4.92093e-06	-6.92185e-10	-2.14418
16032305	chr19:16032305:A:T	1.35103e-66	-2.41603	-1.47204	5.15248e-07	-1.93039	-2.47039
16032317	chr19:16032317:A:G	2.24126e-66	-2.42702	-0.954877	5.28085e-07	-1.89216	-2.48402
16032318	chr19:16032318:G:A	2.23045e-66	-2.43127	-0.955461	5.37982e-07	-1.87465	-2.48296
16032341	chr19:16032341:G:T	1.78086e-66	-2.45429	-1.15755	5.91149e-07	-1.74466	-2.51871
16032393	chr19:16032393:A:C	8.47574e-67	-1.90331	-2.451	4.44756e-07	-2.36357	-2.18434
16032478	chr19:16032478:T:C	6.45728e-66	-6.92185e-10	-2.32372	3.56459e-06	-6.92185e-10	-2.46663
16032668	chr19:16032668:G:A	4.7681e-67	-2.42675	-2.50282	4.05361e-07	-2.36667	-2.27399
16032765	chr19:16032765:T:C	8.73774e-66	-6.92185e-10	-2.02128	4.92e-06	-6.92185e-10	-2.14437
16032988	chr19:16032988:G:A	1.34233e-65	-6.92185e-10	-1.59194	3.7908e-05	-6.92185e-10	-0.102517
16033734	chr19:16033734:C:T	5.44913e-66	-6.92185e-10	-2.49348	3.27162e-06	-6.92185e-10	-2.5524
16033776	chr19:16033776:A:G	8.35091e-65	-2.45823	2.69426	2.25959e-06	-2.24517	-0.677327
16033817	chr19:16033817:T:C	2.67216e-65	-2.45781	1.55435	2.26168e-06	-2.07269	-0.848884
16033953	chr19:16033953:G:A	5.97495e-66	-6.92185e-10	-2.40136	3.30527e-06	-6.92185e-10	-2.54216
16034206	chr19:16034206:G:A	2.38044e-65	-1.01906	-4.09089e-09	1.3814e-05	-1.112	-4.09089e-09
16034225	chr19:16034225:G:A	8.05119e-66	-6.92185e-10	-2.10311	4.45229e-06	-6.92185e-10	-2.24426
16034257	chr19:16034257:G:A	5.25165e-66	-6.92185e-10	-2.53039	3.43341e-06	-6.92185e-10	-2.50413
16034327	chr19:16034327:T:C	5.3868e-66	-6.92185e-10	-2.50498	3.88558e-06	-6.92185e-10	-2.38041
16034400	chr19:16034400:A:G	5.17129e-66	-6.92185e-10	-2.54581	4.1598e-06	-6.92185e-10	-2.31221
16034401	chr19:16034401:A:C	5.16823e-66	-6.92185e-10	-2.5464	4.17151e-06	-6.92185e-10	-2.3094
16034613	chr19:16034613:A:G	5.13741e-66	-6.92185e-10	-2.55238	3.47132e-06	-6.92185e-10	-2.49314
16034723	chr19:16034723:A:G	5.13068e-66	-6.92185e-10	-2.55369	3.49896e-06	-6.92185e-10	-2.48522
16034729	chr19:16034729:G:A	5.13042e-66	-6.92185e-10	-2.55375	3.50055e-06	-6.92185e-10	-2.48476
16034750	chr19:16034750:T:C	6.81319e-66	-2.27007	-4.09089e-09	5.01392e-06	-2.12546	-4.09089e-09
16034843	chr19:16034843:G:A	5.13022e-66	-6.92185e-10	-2.55378	3.5016e-06	-6.92185e-10	-2.48446
16034921	chr19:16034921:C:A	5.13406e-66	-6.92185e-10	-2.55303	3.48347e-06	-6.92185e-10	-2.48965
16035110	chr19:16035110:T:C	1.33192e-65	-6.92185e-10	-1.59973	3.35722e-06	-6.92185e-10	-2.52657
16035388	chr19:16035388:T:A	6.25986e-66	-6.92185e-10	-2.35477	4.00998e-06	-6.92185e-10	-2.34889
16035562	chr19:16035562:G:A	1.41279e-65	-6.92185e-10	-1.54078	3.27596e-06	-6.92185e-10	-2.55107
16035590	chr19:16035590:A:G	8.05182e-66	-2.30773	0.20469	3.92599e-07	-2.33231	-2.34034
16036141	chr19:16036141:C:T	7.94601e-66	0.152642	-2.2689	2.46703e-05	0.919852	-1.45193
16036260	chr19:16036260:G:A	1.03934e-65	-6.92185e-10	-1.84777	4.28338e-06	-6.92185e-10	-2.28294
16036275	chr19:16036275:G:A	5.14006e-66	-6.92185e-10	-2.55187	3.36127e-06	-6.92185e-10	-2.52536
16036316	chr19:16036316:C:T	8.88307e-66	-6.92185e-10	-2.00479	4.17968e-06	-6.92185e-10	-2.30745
16036351	chr19:16036351:G:A	8.29325e-66	-6.92185e-10	-2.07349	4.88379e-06	-6.92185e-10	-2.15176
16036749	chr19:16036749:G:T	5.14219e-66	-6.92185e-10	-2.55145	3.43582e-06	-6.92185e-10	-2.50343
16036926	chr19:16036926:T:C	5.40703e-67	-2.38183	-2.42198	3.13144e-07	-2.37788	-2.5209
16036992	chr19:16036992:C:T	6.76658e-65	0.0256492	-4.09089e-09	4.08251e-05	-0.0283833	-4.09089e-09
16037213	chr19:16037213:C:A	7.21886e-67	-2.16313	-2.35169	4.55924e-07	-2.08246	-2.44065
16037695	chr19:16037695:G:C	5.20447e-66	-6.92185e-10	-2.53941	3.27277e-06	-6.92185e-10	-2.55204
16037706	chr19:16037706:G:A	1.77976e-65	-1.30987	-4.09089e-09	1.46361e-05	-1.05419	-4.09089e-09
16038056	chr19:16038056:G:A	7.16132e-66	-6.92185e-10	-2.22024	3.87264e-06	-6.92185e-10	-2.38374
16038223	chr19:16038223:G:T	1.12645e-65	-1.77361	0.00633672	6.46048e-07	-1.70467	-2.46989
16038376	chr19:16038376:G:A	5.54785e-66	-6.92185e-10	-2.47552	4.39305e-06	-6.92185e-10	-2.25766
16038383	chr19:16038383:A:G	7.05496e-66	-6.92185e-10	-2.2352	3.95535e-06	-6.92185e-10	-2.36261
16038761	chr19:16038761:C:T	1.85658e-66	-2.44628	-1.12392	4.75233e-07	-2.46004	-2.02158
16038767	chr19:16038767:C:T	1.41321e-65	-6.92185e-10	-1.54048	3.53042e-06	-6.92185e-10	-2.47626
16038936	chr19:16038936:C:T	6.84376e-66	-6.92185e-10	-2.2656	3.37445e-06	-6.92185e-10	-2.52145
16039066	chr19:16039066:A:G	8.84317e-66	-6.92185e-10	-2.00929	3.86672e-06	-6.92185e-10	-2.38527
16039143	chr19:16039143:C:T	5.58221e-66	-6.92185e-10	-2.46935	4.51042e-06	-6.92185e-10	-2.23129
16039145	chr19:16039145:G:C	7.93523e-66	-6.92185e-10	-2.11762	4.38318e-06	-6.92185e-10	-2.2599
16039294	chr19:16039294:C:T	2.72479e-65	-6.92185e-10	-0.883957	4.12133e-06	-6.92185e-10	-2.3215
16039323	chr19:16039323:G:A	4.52896e-65	-0.375856	-4.09089e-09	3.49855e-05	-0.182746	-4.09089e-09
16039694	chr19:16039694:C:T	5.36841e-67	-2.30815	-2.50283	3.08472e-07	-2.39107	-2.52273
16039813	chr19:16039813:C:T	1.42104e-65	-6.92185e-10	-1.53495	3.27266e-06	-6.92185e-10	-2.55208
16039824	chr19:16039824:T:A	9.40323e-67	-1.72722	-2.52325	8.80173e-07	-1.68859	-2.17673
16039845	chr19:16039845:ATCT:A	7.33778e-66	-6.92185e-10	-2.1959	4.02268e-06	-6.92185e-10	-2.34573
16039856	chr19:16039856:T:G	8.217e-67	-2.36742	-2.01789	7.75644e-07	-2.34171	-1.65003
16039916	chr19:16039916:G:A	1.49543e-66	-1.85125	-1.93527	5.62595e-07	-1.81962	-2.49325
16039969	chr19:16039969:A:G	1.64176e-66	-2.16226	-1.5309	5.46408e-07	-1.89672	-2.44535
16040080	chr19:16040080:TTTTCA:T	1.44218e-66	-2.15893	-1.66384	5.21438e-07	-1.89962	-2.48923
16040117	chr19:16040117:A:G	2.96623e-65	-6.92185e-10	-0.799054	4.20711e-06	-6.92185e-10	-2.30091
16040413	chr19:16040413:C:A	5.07827e-67	-2.46155	-2.405	2.94532e-07	-2.43012	-2.52993
16040490	chr19:16040490:C:T	5.49236e-66	-6.92185e-10	-2.48557	3.27002e-06	-6.92185e-10	-2.55288
16040766	chr19:16040766:C:G	2.82548e-65	-1.6266	0.778934	5.99426e-07	-1.99314	-2.25632
16040794	chr19:16040794:A:G	1.18919e-66	-1.47153	-2.54413	3.835e-07	-2.21659	-2.47951
16040865	chr19:16040865:A:G	3.20403e-65	-1.57186	0.849922	6.35677e-07	-1.9519	-2.23885
16040895	chr19:16040895:A:G	5.91677e-67	-2.37	-2.34373	2.82893e-07	-2.44643	-2.55394
16040922	chr19:16040922:T:C	9.2982e-67	-1.85225	-2.40944	5.68328e-07	-1.81856	-2.48418
16040930	chr19:16040930:G:T	6.32202e-67	-2.19413	-2.45334	3.08947e-07	-2.43613	-2.47614
16041021	chr19:16041021:T:C	4.48073e-67	-2.43701	-2.55472	2.87635e-07	-2.45977	-2.52398
16041064	chr19:16041064:C:T	8.24831e-67	-2.45738	-1.92413	2.87805e-07	-2.43434	-2.54881
16041422	chr19:16041422:T:G	2.68488e-65	-6.92185e-10	-0.898711	4.01259e-06	-6.92185e-10	-2.34824
16041600	chr19:16041600:AC:A	5.90327e-67	-2.16558	-2.55043	3.14221e-07	-2.35117	-2.54417
16041886	chr19:16041886:C:T	2.55289e-65	-6.92185e-10	-0.949121	3.96833e-06	-6.92185e-10	-2.35934
16042113	chr19:16042113:A:T	1.2144e-65	-6.92185e-10	-1.6921	3.26761e-06	-6.92185e-10	-2.55362
16042237	chr19:16042237:C:A	3.87976e-65	-6.92185e-10	-0.530575	1.18925e-05	-6.92185e-10	-1.26177
16042273	chr19:16042273:A:G	3.34946e-65	-6.92185e-10	-0.677547	1.0713e-05	-6.92185e-10	-1.36622
16042635	chr19:16042635:G:A	9.07958e-65	-1.37369	1.69337	1.06964e-06	-1.41845	-2.25191
16043935	chr19:16043935:A:G	3.54127e-65	-6.92185e-10	-0.621861	1.11722e-05	-6.92185e-10	-1.32425
16043951	chr19:16043951:A:G	9.5584e-67	-1.68127	-2.55283	3.39349e-07	-2.31453	-2.50388
16044052	chr19:16044052:G:A	1.14744e-64	-1.42081	1.97458	1.10365e-06	-1.46485	-2.17421
16044100	chr19:16044100:A:G	1.03664e-66	-2.28849	-1.86446	4.25452e-07	-2.33818	-2.2541
16044130	chr19:16044130:T:C	3.54127e-65	-6.92185e-10	-0.621861	1.11722e-05	-6.92185e-10	-1.32425
16044301	chr19:16044301:C:T	9.36398e-67	-1.70176	-2.55289	3.36547e-07	-2.32264	-2.50406
16044333	chr19:16044333:T:C	3.39127e-65	-6.92185e-10	-0.665143	1.0783e-05	-6.92185e-10	-1.35971
16044491	chr19:16044491:G:T	3.52687e-65	-6.92185e-10	-0.625937	1.11349e-05	-6.92185e-10	-1.3276
16044510	chr19:16044510:T:C	3.5954e-65	-6.92185e-10	-0.606693	1.13049e-05	-6.92185e-10	-1.31245
16044534	chr19:16044534:C:A	1.05053e-64	-1.44657	1.9121	1.05891e-06	-1.48899	-2.19145
16044539	chr19:16044539:T:A	5.271e-66	-6.92185e-10	-2.52671	3.96827e-06	-6.92185e-10	-2.35935
16044630	chr19:16044630:G:A	2.75822e-65	-6.92185e-10	-0.871762	9.51221e-06	-6.92185e-10	-1.4851
16044923	chr19:16044923:C:T	4.19389e-65	-6.92185e-10	-0.452719	1.28489e-05	-6.92185e-10	-1.18442
16044931	chr19:16044931:C:T	2.78104e-65	-6.92185e-10	-0.863522	9.51487e-06	-6.92185e-10	-1.48482
16044932	chr19:16044932:G:A	1.57506e-65	-6.92185e-10	-1.43205	3.28274e-06	-6.92185e-10	-2.549
16044935	chr19:16044935:C:T	8.43598e-66	-6.92185e-10	-2.05643	4.39304e-06	-6.92185e-10	-2.25766
16045015	chr19:16045015:G:A	3.10035e-65	-6.92185e-10	-0.754831	4.26558e-06	-6.92185e-10	-2.2871
16045117	chr19:16045117:C:T	3.18876e-65	-6.92185e-10	-0.726716	4.31397e-06	-6.92185e-10	-2.27582
16045757	chr19:16045757:G:A	3.51052e-65	-6.92185e-10	-0.630584	1.10596e-05	-6.92185e-10	-1.33438
16046198	chr19:16046198:T:C	3.78435e-65	-6.92185e-10	-0.555474	1.193e-05	-6.92185e-10	-1.25862
16046338	chr19:16046338:G:T	5.39966e-66	-6.92185e-10	-2.5026	4.1087e-06	-6.92185e-10	-2.32457
16046383	chr19:16046383:G:A	4.02191e-65	-0.494591	-4.09089e-09	2.17423e-05	-0.65842	-4.09089e-09
16046537	chr19:16046537:C:T	3.92477e-65	-6.92185e-10	-0.51904	1.22396e-05	-6.92185e-10	-1.233
16046625	chr19:16046625:G:A	1.72343e-66	-1.46791	-2.1767	5.38109e-07	-1.83099	-2.52638
16046662	chr19:16046662:A:G	7.4703e-66	-6.92185e-10	-2.178	5.01314e-06	-6.92185e-10	-2.12562
16046702	chr19:16046702:C:CT	3.04808e-65	-6.92185e-10	-0.771836	4.22998e-06	-6.92185e-10	-2.29548
16046802	chr19:16046802:A:G	3.83109e-65	-6.92185e-10	-0.543197	1.19385e-05	-6.92185e-10	-1.25791
16046837	chr19:16046837:A:G	8.94681e-67	-1.89861	-2.40161	4.18681e-06	-0.744543	-1.5612
16047336	chr19:16047336:C:A	5.12976e-66	-6.92185e-10	-2.55387	3.52412e-06	-6.92185e-10	-2.47805
16047342	chr19:16047342:A:G	5.15277e-66	-6.92185e-10	-2.5494	3.38381e-06	-6.92185e-10	-2.51868
16047399	chr19:16047399:A:G	5.49747e-66	-6.92185e-10	-2.48464	4.27589e-06	-6.92185e-10	-2.28469
16047696	chr19:16047696:C:T	3.02567e-65	-6.92185e-10	-0.779215	1.03284e-05	-6.92185e-10	-1.40278
16047825	chr19:16047825:G:A	4.46618e-65	-0.389814	-4.09089e-09	3.09135e-05	-0.306486	-4.09089e-09
16048320	chr19:16048320:A:T	8.52063e-66	-6.92185e-10	-2.04644	4.011e-06	-6.92185e-10	-2.34864
16048376	chr19:16048376:G:A	1.05633e-66	-1.59185	-2.54228	5.52298e-07	-1.94243	-2.38892
16048600	chr19:16048600:G:A	5.69108e-66	-6.92185e-10	-2.45003	3.2651e-06	-6.92185e-10	-2.55439
16048683	chr19:16048683:G:A	7.46375e-66	-2.25243	0.0735546	4.25539e-07	-2.46244	-2.12964
16048743	chr19:16048743:A:G	8.59012e-65	-2.25457	2.51883	1.94658e-06	-2.32568	-0.745924
16048789	chr19:16048789:T:A	6.79354e-65	-2.2421	2.27173	1.69523e-06	-2.31499	-0.894871
16049388	chr19:16049388:T:C	1.71061e-65	-2.14062	0.791122	9.38033e-07	-2.23189	-1.56976
16049425	chr19:16049425:C:A	3.06291e-65	-6.92185e-10	-0.766982	1.0429e-05	-6.92185e-10	-1.39309
16049573	chr19:16049573:T:TA	1.21892e-66	-1.4759	-2.51507	2.78978e-06	-1.02369	-1.68802
16049574	chr19:16049574:T:TGC	1.21803e-66	-1.47617	-2.51552	2.78327e-06	-1.024	-1.69005
16050026	chr19:16050026:G:A	6.87196e-66	-2.26148	-4.09089e-09	4.30916e-06	-2.27694	-4.09089e-09
16050131	chr19:16050131:A:G	5.82903e-66	-6.92185e-10	-2.42608	4.20409e-06	-6.92185e-10	-2.30162
16050452	chr19:16050452:C:T	9.74673e-65	-2.28216	2.67275	2.03258e-06	-2.34718	-0.6812
16050473	chr19:16050473:T:G	9.34904e-67	-1.70138	-2.55487	3.27597e-07	-2.32587	-2.52778
16050764	chr19:16050764:A:T	3.60922e-65	-6.92185e-10	-0.602857	4.56731e-06	-6.92185e-10	-2.21876
16050816	chr19:16050816:C:A	2.75835e-65	-6.92185e-10	-0.871713	2.26828e-05	-6.92185e-10	-0.616072
16051045	chr19:16051045:C:T	2.92448e-65	-0.813232	-4.09089e-09	1.66143e-05	-0.927417	-4.09089e-09
16051100	chr19:16051100:C:A	4.44839e-65	-1.20197	0.80816	1.08319e-06	-1.23992	-2.41785
16051179	chr19:16051179:G:A	3.06402e-65	-6.92185e-10	-0.766618	1.03276e-05	-6.92185e-10	-1.40286
16051328	chr19:16051328:T:A	3.04519e-65	-6.92185e-10	-0.772784	1.03778e-05	-6.92185e-10	-1.39801
16051495	chr19:16051495:A:C	1.27976e-66	-1.43261	-2.50965	3.00753e-06	-0.971151	-1.66541
16051506	chr19:16051506:C:G	2.35946e-65	-2.14344	1.11552	1.1358e-06	-2.23298	-1.37736
16051582	chr19:16051582:T:C	1.03292e-66	-1.60171	-2.55484	5.67282e-07	-1.93136	-2.37322
16051650	chr19:16051650:T:C	3.08499e-65	-6.92185e-10	-0.759797	1.04894e-05	-6.92185e-10	-1.38732
16051835	chr19:16051835:G:A	3.24456e-65	-6.92185e-10	-0.709367	1.09048e-05	-6.92185e-10	-1.34847
16051847	chr19:16051847:A:G	5.47682e-66	-6.92185e-10	-2.48841	4.25829e-06	-6.92185e-10	-2.28881
16052433	chr19:16052433:A:G	3.78473e-65	-6.92185e-10	-0.555373	1.20624e-05	-6.92185e-10	-1.24759
16052775	chr19:16052775:C:T	1.25466e-64	-2.29808	2.94118	2.56119e-06	-2.35919	-0.438022
16052776	chr19:16052776:A:G	1.06958e-64	-2.30814	2.79164	2.32803e-06	-2.36684	-0.525818
16053257	chr19:16053257:A:G	9.09002e-66	-1.98175	-4.09089e-09	4.07451e-06	-2.33293	-4.09089e-09
16053581	chr19:16053581:C:A	1.46323e-64	-2.27569	3.07258	2.90443e-06	-2.3421	-0.329338
16053766	chr19:16053766:A:G	2.21748e-65	-6.92185e-10	-1.08998	1.6127e-05	-6.92185e-10	-0.957184
16053821	chr19:16053821:A:G	7.97118e-65	-1.52967	1.71915	1.0806e-05	-0.593848	-0.763727
16053854	chr19:16053854:A:T	1.06572e-65	-6.92185e-10	-1.82269	2.11497e-05	-6.92185e-10	-0.686053
16054052	chr19:16054052:C:T	3.05897e-65	-6.92185e-10	-0.768268	1.04159e-05	-6.92185e-10	-1.39435
16054096	chr19:16054096:C:T	1.5764e-64	-2.22732	3.0987	3.03216e-06	-2.30234	-0.326065
16054465	chr19:16054465:C:T	1.25125e-66	-2.11172	-1.85307	3.28874e-06	-2.02138	-0.525794
16054509	chr19:16054509:G:A	7.56243e-66	-6.92185e-10	-2.16574	6.39282e-06	-6.92185e-10	-1.8825
16054559	chr19:16054559:A:G	1.08474e-65	-6.92185e-10	-1.805	2.21585e-05	-6.92185e-10	-0.639461
16055487	chr19:16055487:A:T	1.57557e-65	-6.92185e-10	-1.43173	3.64388e-06	-6.92185e-10	-2.44463
16055892	chr19:16055892:C:T	2.78793e-65	-6.92185e-10	-0.861049	1.35531e-05	-6.92185e-10	-1.13106
16055953	chr19:16055953:T:G	8.87254e-66	-6.92185e-10	-2.00597	6.82317e-06	-6.92185e-10	-1.81736
16056138	chr19:16056138:T:C	2.16695e-65	-6.92185e-10	-1.11303	1.5784e-05	-6.92185e-10	-0.978684
16056260	chr19:16056260:T:A	5.2273e-66	-6.92185e-10	-2.53504	3.4797e-06	-6.92185e-10	-2.49073
16056343	chr19:16056343:C:T	5.66605e-66	-6.92185e-10	-2.45444	3.26463e-06	-6.92185e-10	-2.55453
16056682	chr19:16056682:A:G	2.45212e-65	-2.0833	1.0939	1.19122e-06	-2.20156	-1.36114
16056720	chr19:16056720:G:A	7.5753e-65	-0.606441	0.744986	1.77626e-06	-0.72258	-2.44059
16056737	chr19:16056737:G:A	1.40119e-65	-6.92185e-10	-1.54903	5.64447e-06	-6.92185e-10	-2.007
16056747	chr19:16056747:G:C	1.4372e-65	-6.92185e-10	-1.52365	5.71257e-06	-6.92185e-10	-1.99501
16056850	chr19:16056850:A:G	1.64936e-64	-2.12747	3.04409	3.13479e-06	-2.23898	-0.35614
16056951	chr19:16056951:T:C	1.61709e-64	-2.10652	3.00338	3.13227e-06	-2.22135	-0.374569
16056979	chr19:16056979:A:G	6.76691e-67	-2.10076	-2.47871	3.00261e-07	-2.4516	-2.48919
16057124	chr19:16057124:C:T	2.07643e-65	-1.91981	0.764116	1.23717e-06	-2.06491	-1.45994
16057153	chr19:16057153:G:A	1.6231e-66	-1.17383	-2.53077	6.77595e-07	-1.63323	-2.49366
16057165	chr19:16057165:C:T	1.67714e-66	-1.96327	-1.70857	1.08473e-06	-2.37226	-1.28409
16057266	chr19:16057266:C:T	8.30177e-65	-0.815315	1.04544	1.58289e-06	-0.911322	-2.36711
16057274	chr19:16057274:C:T	9.14584e-65	-2.07526	2.40221	2.39811e-06	-2.19635	-0.666647
16058085	chr19:16058085:A:AT	1.52961e-64	-2.15894	3.00019	2.80758e-06	-2.24849	-0.456872
16058129	chr19:16058129:C:T	2.95741e-63	-6.92185e-10	3.80314	0.000306917	-6.92185e-10	1.9889
16058155	chr19:16058155:A:G	4.08992e-64	-2.20677	4.03153	5.0896e-06	-2.29141	0.180929
16058389	chr19:16058389:A:G	5.61876e-66	-2.46282	-4.09089e-09	3.62576e-06	-2.44962	-4.09089e-09
16058490	chr19:16058490:A:G	4.75326e-67	-2.4595	-2.47319	7.29979e-07	-2.41777	-1.63465
16058538	chr19:16058538:A:G	1.55657e-64	-2.1942	3.05292	2.82169e-06	-2.27856	-0.421785
16058710	chr19:16058710:A:G	1.33845e-65	-2.07601	0.481176	9.2222e-07	-2.17646	-1.64219
16059131	chr19:16059131:C:T	1.62417e-64	-2.16739	3.06863	2.89991e-06	-2.25619	-0.416816
16059261	chr19:16059261:C:T	2.3171e-65	-6.92185e-10	-1.04603	3.43357e-06	-6.92185e-10	-2.50408
16059443	chr19:16059443:A:C	2.96839e-65	-6.92185e-10	-0.798326	1.09138e-05	-6.92185e-10	-1.34765
16059595	chr19:16059595:A:G	2.1573e-66	-1.33656	-2.08352	5.8002e-07	-1.79028	-2.49209
16060032	chr19:16060032:A:T	1.19052e-64	-2.13666	2.72728	2.46198e-06	-2.23227	-0.604447
16060089	chr19:16060089:C:T	1.15362e-66	-1.65255	-2.39348	3.35009e-07	-2.34618	-2.4851
16060117	chr19:16060117:G:A	1.72221e-64	-2.18025	3.1401	3.00289e-06	-2.26676	-0.371342
16060118	chr19:16060118:A:C	1.84009e-64	-2.18095	3.207	3.10785e-06	-2.26786	-0.335892
16060457	chr19:16060457:A:G	2.19766e-65	-1.56141	0.462456	1.07541e-06	-2.0439	-1.62109
16060551	chr19:16060551:T:G	8.95482e-67	-1.81807	-2.48125	3.90365e-06	-0.600074	-1.77569
16060561	chr19:16060561:T:C	1.63425e-64	-2.17919	3.08661	2.91777e-06	-2.26649	-0.400365
16060763	chr19:16060763:G:A	4.20084e-65	-2.11189	1.66083	1.97088e-06	-2.22398	-0.835216
16060798	chr19:16060798:T:C	1.39792e-64	-2.19972	2.95095	2.76294e-06	-2.2837	-0.437687
16061169	chr19:16061169:G:A	5.55908e-66	-6.92185e-10	-2.4735	3.26686e-06	-6.92185e-10	-2.55385
16061209	chr19:16061209:G:A	1.00526e-64	-2.11938	2.54086	2.40026e-06	-2.23223	-0.629874
16061244	chr19:16061244:GC:G	1.01109e-64	-2.18213	2.6094	2.2275e-06	-2.26878	-0.668019
16061476	chr19:16061476:C:T	1.64982e-66	-2.44906	-1.23921	1.51541e-06	-1.86336	-1.45863
16061577	chr19:16061577:A:G	9.5667e-65	-2.18695	2.55889	2.15455e-06	-2.27398	-0.696112
16061585	chr19:16061585:T:C	1.00164e-64	-2.16551	2.58338	2.2186e-06	-2.25616	-0.684645
16061596	chr19:16061596:T:C	1.40769e-65	-1.54439	-4.09089e-09	4.19601e-06	-2.30355	-4.09089e-09
16061730	chr19:16061730:C:T	1.93135e-65	-6.92185e-10	-1.22813	7.08487e-06	-6.92185e-10	-1.77972
16062011	chr19:16062011:C:G	8.30475e-67	-1.95277	-2.42192	3.00771e-07	-2.43606	-2.50303
16062156	chr19:16062156:C:T	1.22424e-64	-2.16856	2.78712	2.50346e-06	-2.25709	-0.562918
16062222	chr19:16062222:C:T	1.48387e-65	-6.92185e-10	-1.49169	5.97961e-06	-6.92185e-10	-1.94933
16062325	chr19:16062325:G:T	6.96348e-66	-6.92185e-10	-2.24825	5.02052e-06	-6.92185e-10	-2.12415
16062335	chr19:16062335:G:A	1.40992e-65	-1.54282	-4.09089e-09	4.20041e-06	-2.3025	-4.09089e-09
16062344	chr19:16062344:G:A	9.94023e-65	-2.18798	2.59823	2.20462e-06	-2.27437	-0.672755
16062501	chr19:16062501:AG:A	1.08559e-65	-6.92185e-10	-1.80422	5.12947e-06	-6.92185e-10	-2.10268
16062554	chr19:16062554:G:A	1.24704e-65	-6.92185e-10	-1.66558	2.38701e-05	-6.92185e-10	-0.565053
16062560	chr19:16062560:G:A	7.01274e-66	-6.92185e-10	-2.2412	4.09782e-06	-6.92185e-10	-2.32723
16062561	chr19:16062561:T:C	1.31301e-64	-2.28432	2.97288	2.49752e-06	-2.34617	-0.476207
16062620	chr19:16062620:A:C	9.87535e-67	-1.75167	-2.44981	4.92263e-06	-0.485643	-1.65819
16062854	chr19:16062854:C:T	2.05999e-65	-6.92185e-10	-1.16365	1.51277e-05	-6.92185e-10	-1.02115
16063101	chr19:16063101:T:C	2.51016e-65	-6.92185e-10	-0.966003	9.07141e-06	-6.92185e-10	-1.53255
16063143	chr19:16063143:T:C	8.37148e-66	-1.65616	-0.407938	7.97243e-07	-2.06608	-1.8982
16063159	chr19:16063159:A:G	1.87524e-64	-2.21878	3.26376	3.09068e-06	-2.3019	-0.307388
16063798	chr19:16063798:G:A	2.08908e-65	-6.92185e-10	-1.14962	7.58405e-06	-6.92185e-10	-1.71163
16063847	chr19:16063847:C:A	7.64253e-67	-2.17476	-2.28303	1.29584e-06	-2.29424	-1.18428
16064438	chr19:16064438:G:C	3.16408e-66	-1.8597	-1.17737	5.43956e-07	-2.39775	-1.94882
16064445	chr19:16064445:T:TCC	5.12465e-66	-6.92185e-10	-2.55487	6.61914e-06	-6.92185e-10	-1.84772
16064650	chr19:16064650:G:A	5.92547e-66	-6.92185e-10	-2.40967	4.37988e-06	-6.92185e-10	-2.26066
16064863	chr19:16064863:TG:T	5.13998e-66	-6.92185e-10	-2.55188	3.28191e-06	-6.92185e-10	-2.54925
16064990	chr19:16064990:A:G	2.44679e-66	-1.84959	-1.44456	4.91717e-07	-2.31051	-2.13703
16065049	chr19:16065049:G:A	7.06575e-66	-2.23367	-4.09089e-09	4.712e-06	-2.18757	-4.09089e-09
16065308	chr19:16065308:C:T	5.63895e-66	-2.45923	-4.09089e-09	3.57827e-06	-2.4628	-4.09089e-09
16065514	chr19:16065514:T:A	7.75482e-67	-1.89987	-2.54334	2.83919e-07	-2.44547	-2.55128
16065564	chr19:16065564:G:A	1.29599e-65	-6.92185e-10	-1.62707	1.5531e-05	-6.92185e-10	-0.994841
16066130	chr19:16066130:A:G	1.79319e-64	-0.180869	1.18111	1.28133e-06	-1.18063	-2.30915
16066408	chr19:16066408:G:A	5.10288e-67	-2.44502	-2.41669	3.96245e-07	-2.20971	-2.4537
16066458	chr19:16066458:G:A	2.04352e-65	-6.92185e-10	-1.17167	7.30904e-06	-6.92185e-10	-1.74857
16066581	chr19:16066581:A:G	5.29263e-66	-6.92185e-10	-2.52262	4.26145e-06	-6.92185e-10	-2.28807
16066930	chr19:16066930:T:A	5.43209e-66	-6.92185e-10	-2.49661	3.64837e-06	-6.92185e-10	-2.4434
16067085	chr19:16067085:C:T	5.61149e-66	-6.92185e-10	-2.46412	3.43164e-06	-6.92185e-10	-2.50464
16067320	chr19:16067320:A:T	5.75097e-66	-6.92185e-10	-2.43956	3.79784e-06	-6.92185e-10	-2.40325
16067440	chr19:16067440:G:A	2.52708e-65	-1.60213	0.642853	3.91179e-07	-2.22445	-2.45182
16067529	chr19:16067529:G:A	5.12482e-66	-6.92185e-10	-2.55484	3.32902e-06	-6.92185e-10	-2.535
16067948	chr19:16067948:G:T	5.12975e-66	-6.92185e-10	-2.55387	3.84788e-06	-6.92185e-10	-2.39016
16068252	chr19:16068252:A:T	5.37777e-66	-6.92185e-10	-2.50666	3.9308e-06	-6.92185e-10	-2.36884
16068278	chr19:16068278:G:A	7.61314e-67	-2.39001	-2.07163	4.04273e-07	-2.3271	-2.31625
16068619	chr19:16068619:G:A	5.62163e-66	-6.92185e-10	-2.46231	3.43614e-06	-6.92185e-10	-2.50333
16069115	chr19:16069115:A:G	7.21334e-66	-6.92185e-10	-2.213	3.8863e-06	-6.92185e-10	-2.38022
16069121	chr19:16069121:G:A	8.91575e-67	-1.75469	-2.54901	4.91601e-07	-1.93852	-2.50925
16069749	chr19:16069749:T:G	1.39506e-65	-1.55341	-4.09089e-09	4.84215e-06	-2.16032	-4.09089e-09
16069790	chr19:16069790:G:A	5.71202e-66	-6.92185e-10	-2.44636	3.98041e-06	-6.92185e-10	-2.35629
16069881	chr19:16069881:C:T	2.14007e-65	-1.12551	-4.09089e-09	1.66033e-05	-0.928079	-4.09089e-09
16070027	chr19:16070027:C:A	4.77484e-67	-2.44049	-2.48767	3.3359e-07	-2.43641	-2.39911
16070112	chr19:16070112:G:A	5.25966e-66	-6.92185e-10	-2.52887	3.92552e-06	-6.92185e-10	-2.37018
16070160	chr19:16070160:G:A	1.59309e-65	-6.92185e-10	-1.42067	4.09692e-06	-6.92185e-10	-2.32744
16070457	chr19:16070457:T:C	6.13285e-66	-6.92185e-10	-2.37527	3.30605e-06	-6.92185e-10	-2.54193
16070585	chr19:16070585:A:G	1.73625e-65	-6.92185e-10	-1.33462	2.18821e-05	-6.92185e-10	-0.652012
16070605	chr19:16070605:A:G	6.33688e-66	-6.92185e-10	-2.34255	2.27012e-05	-6.92185e-10	-0.615262
16070626	chr19:16070626:C:T	4.26274e-65	-6.92185e-10	-0.436435	3.39928e-06	-6.92185e-10	-2.51412
16070780	chr19:16070780:A:G	4.47289e-65	-6.92185e-10	-0.388311	1.3708e-05	-6.92185e-10	-1.1197
16070978	chr19:16070978:A:C	5.12579e-66	-6.92185e-10	-2.55465	4.73608e-06	-6.92185e-10	-2.18247
16070995	chr19:16070995:T:C	1.40636e-66	-2.42404	-1.42389	6.76657e-07	-2.3522	-1.77607
16071121	chr19:16071121:A:G	5.12733e-66	-6.92185e-10	-2.55435	3.54927e-06	-6.92185e-10	-2.47094
16071353	chr19:16071353:G:C	7.89976e-66	-6.92185e-10	-2.1221	3.77769e-06	-6.92185e-10	-2.40857
16071387	chr19:16071387:A:ATG	1.89806e-65	-6.92185e-10	-1.24552	5.09538e-05	-6.92185e-10	0.193238
16071540	chr19:16071540:C:T	5.12904e-66	-6.92185e-10	-2.55401	3.55393e-06	-6.92185e-10	-2.46963
16071969	chr19:16071969:G:A	4.55169e-65	-6.92185e-10	-0.370849	9.09787e-06	-6.92185e-10	-1.52964
16072109	chr19:16072109:T:G	8.69455e-66	-6.92185e-10	-2.02624	3.51172e-05	-6.92185e-10	-0.178988
16072160	chr19:16072160:T:G	2.73918e-65	-6.92185e-10	-0.878687	0.00016081	-6.92185e-10	1.34254
16072176	chr19:16072176:G:A	9.03937e-66	-6.92185e-10	-1.98734	1.58681e-05	-6.92185e-10	-0.97337
16072203	chr19:16072203:T:C	2.75731e-65	-6.92185e-10	-0.872092	0.000161718	-6.92185e-10	1.34817
16072248	chr19:16072248:T:C	2.8194e-65	-6.92185e-10	-0.849823	0.000167589	-6.92185e-10	1.38384
16072532	chr19:16072532:C:G	1.19908e-65	-6.92185e-10	-1.70479	3.45213e-06	-6.92185e-10	-2.49869
16072553	chr19:16072553:G:GC	2.97128e-65	-6.92185e-10	-0.797354	0.000180865	-6.92185e-10	1.46007
16072601	chr19:16072601:G:A	5.75906e-67	-2.22637	-2.51437	7.24255e-07	-2.26453	-1.79576
16072608	chr19:16072608:C:A	4.74742e-65	1.38101	-1.70975	9.03013e-07	-1.35786	-2.48184
16072609	chr19:16072609:C:A	5.823e-66	-6.92185e-10	-2.42712	3.26832e-06	-6.92185e-10	-2.55341
16072669	chr19:16072669:CA:C	2.98299e-65	-6.92185e-10	-0.79342	0.000182166	-6.92185e-10	1.46724
16072678	chr19:16072678:A:G	7.89984e-66	-6.92185e-10	-2.12209	3.38604e-06	-6.92185e-10	-2.51802
16072703	chr19:16072703:G:A	4.92393e-65	1.28334	-1.57558	8.33527e-07	-1.40642	-2.51335
16072831	chr19:16072831:A:C	2.92592e-65	-6.92185e-10	-0.812738	0.000177522	-6.92185e-10	1.44141
16072935	chr19:16072935:C:T	2.27651e-65	1.08706	-2.15077	9.30757e-07	-1.43179	-2.37764
16072983	chr19:16072983:T:C	2.12307e-65	-6.92185e-10	-1.13348	0.000122102	-6.92185e-10	1.06718
16073074	chr19:16073074:T:C	1.60636e-65	-6.92185e-10	-1.41238	5.81792e-05	-6.92185e-10	0.325848
16073120	chr19:16073120:G:A	3.65774e-65	-6.92185e-10	-0.589501	7.77976e-06	-6.92185e-10	-1.68615
16073177	chr19:16073177:C:CA	1.62089e-65	-6.92185e-10	-1.40337	5.37044e-05	-6.92185e-10	0.245815
16073226	chr19:16073226:C:T	1.55919e-65	-6.92185e-10	-1.44218	5.54163e-05	-6.92185e-10	0.277193
16073238	chr19:16073238:C:CA	1.64518e-65	-6.92185e-10	-1.38849	6.04752e-05	-6.92185e-10	0.364554
16073242	chr19:16073242:C:A	5.51696e-65	1.79595	-1.97447	1.28863e-06	-1.04296	-2.44114
16073331	chr19:16073331:A:G	1.40902e-64	-6.92185e-10	0.75913	1.0682e-05	-6.92185e-10	-1.36912
16073384	chr19:16073384:C:G	1.58294e-65	-1.42706	-4.09089e-09	9.34331e-06	-1.50302	-4.09089e-09
16073478	chr19:16073478:G:A	1.21457e-65	-1.69196	-4.09089e-09	6.60017e-06	-1.85058	-4.09089e-09
16073490	chr19:16073490:T:A	9.02955e-63	3.31999	1.59933	3.15086e-06	-0.169177	-2.42083
16073558	chr19:16073558:C:T	1.19378e-65	-1.93805	0.228822	5.55743e-07	-1.91844	-2.40669
16073606	chr19:16073606:C:T	9.48387e-66	-6.92185e-10	-1.93934	3.85153e-06	-6.92185e-10	-2.38921
16073614	chr19:16073614:C:G	2.03037e-64	-6.92185e-10	1.12445	1.23488e-05	-6.92185e-10	-1.22412
16073696	chr19:16073696:A:G	5.6599e-66	-2.45553	-4.09089e-09	4.39334e-06	-2.25759	-4.09089e-09
16073828	chr19:16073828:G:A	1.40368e-65	-6.92185e-10	-1.54725	4.82381e-05	-6.92185e-10	0.138468
16074300	chr19:16074300:G:A	2.37145e-64	1.53127	-0.251526	9.05372e-07	-1.31879	-2.5183
16074336	chr19:16074336:A:G	1.47465e-65	-6.92185e-10	-1.49793	5.15718e-05	-6.92185e-10	0.205295
16074557	chr19:16074557:G:C	2.26411e-66	-1.62306	-1.74869	3.34196e-07	-2.29272	-2.54099
16074561	chr19:16074561:T:C	2.06381e-64	1.47808	-0.337291	8.72397e-07	-1.34761	-2.52658
16074749	chr19:16074749:G:A	8.09626e-16	62.1202	50.9115	1.94006e-06	-1.09764	-1.97732
16074857	chr19:16074857:C:T	1.48353e-65	-6.92185e-10	-1.49192	5.21865e-05	-6.92185e-10	0.217143
16074947	chr19:16074947:T:C	3.24519e-65	1.46849	-2.17767	2.0173e-06	-1.35584	-1.68008
16075038	chr19:16075038:G:C	7.91095e-65	-6.92185e-10	0.181901	7.73374e-06	-6.92185e-10	-1.69209
16075129	chr19:16075129:C:T	6.55617e-67	-2.07504	-2.53607	3.61832e-07	-2.22844	-2.52582
16075248	chr19:16075248:G:A	1.41886e-65	-6.92185e-10	-1.53649	4.83192e-05	-6.92185e-10	0.14015
16075255	chr19:16075255:G:C	8.03414e-65	-6.92185e-10	0.197353	7.83953e-06	-6.92185e-10	-1.6785
16075655	chr19:16075655:G:T	1.81336e-64	1.87385	-0.862433	1.05565e-06	-1.12884	-2.55468
16075656	chr19:16075656:G:A	1.26931e-65	-0.697543	-0.95033	9.79531e-07	-1.24571	-2.51265
16075695	chr19:16075695:T:G	4.84444e-65	-6.92185e-10	-0.308516	7.62026e-06	-6.92185e-10	-1.70687
16075704	chr19:16075704:A:G	1.04212e-65	-6.92185e-10	-1.84509	3.61117e-06	-6.92185e-10	-2.45365
16075788	chr19:16075788:T:C	5.83709e-67	-2.26883	-2.45846	4.46755e-07	-2.26656	-2.27686
16075844	chr19:16075844:A:G	1.02281e-65	-6.92185e-10	-1.86379	4.01672e-06	-6.92185e-10	-2.34721
16075962	chr19:16075962:G:A	1.25462e-66	-2.1141	-1.848	4.43917e-07	-2.10654	-2.44326
16076055	chr19:16076055:G:A	5.07322e-65	-6.92185e-10	-0.262372	7.90473e-06	-6.92185e-10	-1.67022
16076372	chr19:16076372:C:T	9.96538e-66	-6.92185e-10	-1.88982	3.83045e-06	-6.92185e-10	-2.3947
16077456	chr19:16077456:G:T	5.65013e-66	-6.92185e-10	-2.45725	4.48722e-06	-6.92185e-10	-2.23645
16077513	chr19:16077513:G:A	7.00475e-66	-0.96509	-1.27725	7.54918e-07	-1.47109	-2.54774
16077533	chr19:16077533:C:T	7.78247e-66	-6.92185e-10	-2.13706	3.27e-06	-6.92185e-10	-2.55289
16077633	chr19:16077633:T:C	1.23455e-65	-6.92185e-10	-1.67564	3.98604e-05	-6.92185e-10	-0.0522969
16077710	chr19:16077710:T:TA	1.80038e-65	-1.58411	0.285763	2.53687e-06	-0.251996	-2.55475
16077789	chr19:16077789:T:C	2.57378e-15	63.4589	50.7294	2.06226e-06	-1.12321	-1.89067
16077942	chr19:16077942:A:T	1.24733e-65	-6.92185e-10	-1.66535	4.50349e-05	-6.92185e-10	0.0697565
16078433	chr19:16078433:A:T	7.21343e-66	-1.64739	-0.565593	1.2025e-05	1.20481	-2.4555
16078510	chr19:16078510:A:G	6.90173e-67	-2.25134	-2.3084	9.23774e-07	-2.38267	-1.4343
16078616	chr19:16078616:G:A	7.98018e-66	-6.92185e-10	-2.11197	3.74404e-06	-6.92185e-10	-2.41751
16079072	chr19:16079072:G:A	2.7124e-64	1.41407	-4.09089e-09	0.000126583	1.10322	-4.09089e-09
16079342	chr19:16079342:G:A	1.1946e-64	-6.92185e-10	0.59405	1.63427e-05	-6.92185e-10	-0.943902
16079660	chr19:16079660:C:T	5.31846e-66	-6.92185e-10	-2.51775	4.02564e-06	-6.92185e-10	-2.345
16079666	chr19:16079666:G:A	4.30603e-64	-6.92185e-10	1.87625	1.64702e-05	-6.92185e-10	-0.936128
16079992	chr19:16079992:G:A	1.10382e-61	6.81434	0.608432	2.40495e-05	1.80236	-2.35993
16079999	chr19:16079999:G:A	1.75414e-65	-6.92185e-10	-1.32437	3.76469e-06	-6.92185e-10	-2.41201
16080102	chr19:16080102:G:A	6.44846e-63	5.93516	-1.3525	2.59052e-05	1.22261	-1.70585
16080792	chr19:16080792:G:A	5.38184e-66	-6.92185e-10	-2.5059	3.32444e-06	-6.92185e-10	-2.53638
16080797	chr19:16080797:A:T	1.23459e-65	-6.92185e-10	-1.67561	3.46575e-06	-6.92185e-10	-2.49475
16080945	chr19:16080945:A:G	3.29439e-65	-6.92185e-10	-0.694125	8.04441e-06	-6.92185e-10	-1.6527
16081150	chr19:16081150:G:A	1.76213e-65	0.422945	-1.74277	2.40575e-06	-0.442924	-2.4169
16081672	chr19:16081672:G:T	5.14811e-37	-6.92185e-10	64.2247	3.75148e-06	-6.92185e-10	-2.41553
16081930	chr19:16081930:C:T	8.39445e-66	-6.92185e-10	-2.06136	3.83948e-06	-6.92185e-10	-2.39234
16082088	chr19:16082088:A:G	1.80231e-61	6.25905	1.65401	1.85768e-05	1.4048	-2.22057
16082148	chr19:16082148:A:G	1.64211e-61	6.22027	1.5997	1.82547e-05	1.37222	-2.20547
16082241	chr19:16082241:G:T	1.79117e-64	-6.92185e-10	0.999106	1.4826e-05	-6.92185e-10	-1.0413
16082379	chr19:16082379:C:T	9.04427e-66	-6.92185e-10	-1.9868	3.62706e-06	-6.92185e-10	-2.44926
16082460	chr19:16082460:G:A	1.72451e-64	-6.92185e-10	0.961178	1.44441e-05	-6.92185e-10	-1.06739
16082527	chr19:16082527:G:T	1.26955e-61	6.44396	1.1187	1.74811e-05	1.53492	-2.41148
16082540	chr19:16082540:C:T	1.95691e-66	-2.12549	-1.39207	2.12826e-05	1.54991	-2.2297
16082576	chr19:16082576:G:A	5.1454e-66	-6.92185e-10	-2.55083	3.46415e-06	-6.92185e-10	-2.49521
16082596	chr19:16082596:G:A	5.70481e-66	-6.92185e-10	-2.44762	3.26582e-06	-6.92185e-10	-2.55417
16082713	chr19:16082713:C:T	5.53683e-66	-6.92185e-10	-2.47751	4.06645e-06	-6.92185e-10	-2.33491
16082827	chr19:16082827:A:C	7.30566e-66	-6.92185e-10	-2.20028	3.3891e-06	-6.92185e-10	-2.51712
16082912	chr19:16082912:A:G	9.11497e-66	-6.92185e-10	-1.97901	3.70115e-06	-6.92185e-10	-2.42904
16083305	chr19:16083305:G:A	4.74027e-61	-6.92185e-10	8.88009	9.799e-06	-6.92185e-10	-1.4554
16083535	chr19:16083535:T:A	5.90921e-66	-6.92185e-10	-2.41242	3.42355e-06	-6.92185e-10	-2.507
16083650	chr19:16083650:G:GA	3.08349e-64	-6.92185e-10	1.5423	1.29642e-05	-6.92185e-10	-1.17549
16083651	chr19:16083651:T:TCACACAA	3.08525e-64	-6.92185e-10	1.54287	1.29068e-05	-6.92185e-10	-1.17993
16083694	chr19:16083694:G:A	1.54194e-62	4.57167	0.882776	6.58342e-06	0.518408	-2.37153
16084076	chr19:16084076:G:A	3.06972e-65	-6.92185e-10	-0.764762	4.76165e-06	-6.92185e-10	-2.17709
16084140	chr19:16084140:G:A	8.89354e-66	-6.92185e-10	-2.00361	3.64962e-06	-6.92185e-10	-2.44306
16084227	chr19:16084227:G:A	7.3465e-55	8.15393	14.9798	6.43213e-05	2.58999	-2.16377
16085061	chr19:16085061:C:T	3.05159e-65	-6.92185e-10	-0.770686	0.00020741	-6.92185e-10	1.59702
16085589	chr19:16085589:G:A	1.27002e-65	-6.92185e-10	-1.64731	4.13479e-06	-6.92185e-10	-2.31824
16085795	chr19:16085795:G:A	1.19136e-64	-6.92185e-10	0.591334	1.48664e-05	-6.92185e-10	-1.03858
16085954	chr19:16085954:G:A	8.14896e-08	66.5838	64.8751	3.12638e-07	-2.35511	-2.54528
16086235	chr19:16086235:A:T	4.02739e-66	-2.45655	-0.339263	1.27956e-05	-2.40323	1.21465
16086510	chr19:16086510:T:C	4.47284e-19	62.8219	42.7087	2.98128e-07	-2.39318	-2.55473
16086611	chr19:16086611:A:G	6.70844e-67	-2.16127	-2.42688	0.003802	1.66159	2.84401
16086613	chr19:16086613:C:T	5.73722e-66	-2.44196	-4.09089e-09	3.70527e-06	-2.42792	-4.09089e-09
16086660	chr19:16086660:G:A	8.9656e-66	-6.92185e-10	-1.99554	3.70653e-06	-6.92185e-10	-2.42759
16086968	chr19:16086968:G:C	1.0078e-65	-6.92185e-10	-1.87858	4.39606e-06	-6.92185e-10	-2.25697
16087439	chr19:16087439:T:A	1.41766e-65	-6.92185e-10	-1.53734	5.46037e-06	-6.92185e-10	-2.04016
16087842	chr19:16087842:C:G	2.15202e-64	-6.92185e-10	1.18265	1.24712e-05	-6.92185e-10	-1.21426
16087933	chr19:16087933:T:A	2.21069e-64	-6.92185e-10	1.20954	4.21138e-05	-6.92185e-10	0.00269501
16088467	chr19:16088467:CT:C	4.79545e-67	-2.38969	-2.53416	0.000841925	0.823635	2.17438
16089556	chr19:16089556:GAC:G	4.83488e-64	-6.92185e-10	1.99209	7.60499e-05	-6.92185e-10	0.593709
16089568	chr19:16089568:C:T	1.49139e-61	4.19505	3.52865	1.13401e-05	0.0780034	-1.38734
16089920	chr19:16089920:G:A	2.44299e-66	-0.9098	-2.38591	5.76106e-07	-1.90359	-2.38555
16090248	chr19:16090248:C:T	5.31108e-62	4.10655	2.58466	3.97828e-06	-0.139221	-2.21761
16090326	chr19:16090326:T:C	6.88644e-67	-2.28016	-2.2818	5.22479e-05	1.62431	-1.40599
16090371	chr19:16090371:G:A	7.53065e-66	-6.92185e-10	-2.16995	3.27061e-06	-6.92185e-10	-2.55271
16090397	chr19:16090397:C:T	2.66618e-64	-6.92185e-10	1.39689	4.52368e-05	-6.92185e-10	0.0742298
16090413	chr19:16090413:T:C	7.0138e-67	-2.26709	-2.27654	5.52131e-05	1.68506	-1.41154
16091114	chr19:16091114:A:G	6.88059e-67	-2.22407	-2.33875	7.68999e-05	1.88372	-1.2789
16091304	chr19:16091304:G:A	5.22084e-66	-6.92185e-10	-2.53627	3.33717e-06	-6.92185e-10	-2.53256
16091468	chr19:16091468:G:A	6.99934e-63	-6.92185e-10	4.66464	4.09241e-05	-6.92185e-10	-0.0259622
16091939	chr19:16091939:G:A	7.65065e-66	-6.92185e-10	-2.15414	3.46843e-06	-6.92185e-10	-2.49398
16092224	chr19:16092224:A:T	2.07464e-65	-6.92185e-10	-1.15656	6.8248e-06	-6.92185e-10	-1.81712
16092494	chr19:16092494:C:A	0.584791	67.6283	79.6169	2.79128e-07	-2.46003	-2.55374
16092928	chr19:16092928:C:G	4.56136e-67	-2.44551	-2.52839	6.44615e-07	-2.46183	-1.71495
16092961	chr19:16092961:C:T	6.89046e-66	-6.92185e-10	-2.2588	3.30678e-06	-6.92185e-10	-2.5417
16093044	chr19:16093044:G:A	2.42763e-64	-6.92185e-10	1.30315	1.39923e-05	-6.92185e-10	-1.09917
16093103	chr19:16093103:C:G	8.91537e-66	-6.92185e-10	-2.00116	5.42215e-05	-6.92185e-10	0.255396
16093878	chr19:16093878:G:A	2.89366e-64	-6.92185e-10	1.47876	5.20779e-05	-6.92185e-10	0.21506
16094401	chr19:16094401:G:A	7.93173e-66	-6.92185e-10	-2.11806	3.44702e-06	-6.92185e-10	-2.50017
16094407	chr19:16094407:C:T	5.19917e-66	-6.92185e-10	-2.54043	3.43609e-06	-6.92185e-10	-2.50335
16094866	chr19:16094866:C:G	5.03461e-67	-2.32402	-2.55116	0.00135756	1.43343	2.04234
16094959	chr19:16094959:A:G	2.57721e-64	-6.92185e-10	1.36295	4.45522e-05	-6.92185e-10	0.0589813
16095148	chr19:16095148:GTTTGCT:G	6.02221e-66	-6.92185e-10	-2.39348	3.28758e-06	-6.92185e-10	-2.54753
16095202	chr19:16095202:C:T	0.415209	67.1887	79.714	2.80163e-07	-2.4569	-2.55316
16095484	chr19:16095484:G:A	9.3874e-61	-6.92185e-10	9.56336	9.25535e-06	-6.92185e-10	-1.51248
16095595	chr19:16095595:G:T	5.12465e-66	-6.92185e-10	-2.55487	3.62913e-06	-6.92185e-10	-2.44869
16096071	chr19:16096071:A:G	6.98736e-66	-6.92185e-10	-2.24483	3.36491e-06	-6.92185e-10	-2.52428
16096369	chr19:16096369:A:G	2.14511e-65	-6.92185e-10	-1.12316	7.07895e-06	-6.92185e-10	-1.78055
16096526	chr19:16096526:G:A	5.13919e-66	-6.92185e-10	-2.55204	3.5009e-06	-6.92185e-10	-2.48466
16096704	chr19:16096704:G:A	1.39257e-32	-6.92185e-10	74.4301	3.32273e-06	-6.92185e-10	-2.53689
16097414	chr19:16097414:A:G	6.95225e-66	-6.92185e-10	-2.24987	3.33385e-06	-6.92185e-10	-2.53355
16098387	chr19:16098387:C:G	1.2693e-66	-2.37828	-1.57219	3.53567e-07	-2.43328	-2.34408
16099241	chr19:16099241:G:A	7.12199e-66	-6.92185e-10	-2.22575	3.28544e-06	-6.92185e-10	-2.54818
16099461	chr19:16099461:G:A	7.01586e-61	-6.92185e-10	9.27217	9.50701e-06	-6.92185e-10	-1.48565
16100156	chr19:16100156:T:C	7.6769e-66	-6.92185e-10	-2.15072	3.26717e-06	-6.92185e-10	-2.55376
16100641	chr19:16100641:G:A	1.02409e-63	-6.92185e-10	2.74263	3.72904e-05	-6.92185e-10	-0.118945
16100760	chr19:16100760:G:A	5.31665e-66	-6.92185e-10	-2.51809	3.80886e-06	-6.92185e-10	-2.40035
16100775	chr19:16100775:C:T	7.68991e-66	-2.14902	-4.09089e-09	5.44839e-06	-2.04236	-4.09089e-09
16100815	chr19:16100815:T:C	1.19457e-65	-6.92185e-10	-1.70856	4.72427e-06	-6.92185e-10	-2.18497
16101000	chr19:16101000:T:C	1.90168e-66	-1.23662	-2.30958	1.95317e-06	-2.44816	-0.620069
16101016	chr19:16101016:A:G	2.22017e-64	-6.92185e-10	1.21382	1.74857e-05	-6.92185e-10	-0.876299
16101836	chr19:16101836:TG:T	1.3487e-65	-6.92185e-10	-1.5872	5.2816e-06	-6.92185e-10	-2.07345
16101913	chr19:16101913:C:T	6.22725e-62	-6.92185e-10	6.85034	0.000108332	-6.92185e-10	0.947518
16102274	chr19:16102274:G:A	6.82449e-66	-6.92185e-10	-2.26841	3.50203e-06	-6.92185e-10	-2.48434
16102355	chr19:16102355:A:C	5.17936e-66	-6.92185e-10	-2.54425	3.58498e-06	-6.92185e-10	-2.46093
16102760	chr19:16102760:G:A	6.88854e-66	-6.92185e-10	-2.25907	3.27306e-06	-6.92185e-10	-2.55195
16103602	chr19:16103602:T:C	6.34154e-66	-2.34181	-4.09089e-09	4.16444e-06	-2.3111	-4.09089e-09
16103874	chr19:16103874:G:A	5.91046e-67	-2.17714	-2.53766	6.60167e-07	-2.46116	-1.69179
16104360	chr19:16104360:A:G	6.24552e-66	-2.32479	-0.0322802	1.64695e-05	-2.23971	1.30354
16104529	chr19:16104529:G:A	8.80807e-67	-2.4346	-1.88125	3.4482e-07	-2.46102	-2.34139
16104704	chr19:16104704:G:A	1.33787e-64	-6.92185e-10	0.707316	2.61028e-05	-6.92185e-10	-0.475636
16105043	chr19:16105043:G:A	5.99975e-66	-6.92185e-10	-2.39721	3.27167e-06	-6.92185e-10	-2.55238
16105284	chr19:16105284:C:T	1.36497e-65	-6.92185e-10	-1.57521	4.78672e-06	-6.92185e-10	-2.17183
16105371	chr19:16105371:A:G	1.00518e-64	-6.92185e-10	0.421408	2.22092e-05	-6.92185e-10	-0.637173
16105594	chr19:16105594:G:A	6.77348e-66	-6.92185e-10	-2.27592	3.37615e-06	-6.92185e-10	-2.52094
16105940	chr19:16105940:A:T	5.85383e-66	-6.92185e-10	-2.42184	3.26501e-06	-6.92185e-10	-2.55442
16106014	chr19:16106014:G:A	2.99761e-65	-6.92185e-10	-0.788531	6.28816e-06	-6.92185e-10	-1.89901
16106104	chr19:16106104:A:G	3.76499e-47	-6.92185e-10	40.8859	7.45419e-06	-6.92185e-10	-1.7289
16106590	chr19:16106590:C:T	5.44653e-66	-6.92185e-10	-2.49395	4.35648e-06	-6.92185e-10	-2.26601
16106591	chr19:16106591:G:A	1.30905e-65	-6.92185e-10	-1.61704	4.17464e-06	-6.92185e-10	-2.30865
16106643	chr19:16106643:T:C	9.47772e-65	2.91221	-2.54961	2.82762e-05	1.29041	-1.68607
16106674	chr19:16106674:T:C	8.38188e-65	2.70447	-2.46475	3.60899e-05	1.12005	-1.27171
16107024	chr19:16107024:T:C	6.91512e-67	-2.2722	-2.28561	9.16706e-06	-0.579399	-0.942665
16107613	chr19:16107613:G:T	7.79706e-66	-6.92185e-10	-2.13519	3.67898e-06	-6.92185e-10	-2.43504
16107702	chr19:16107702:C:T	4.46032e-64	4.38225	-2.4708	9.2659e-07	-1.38008	-2.43384
16107713	chr19:16107713:G:A	1.24269e-65	-6.92185e-10	-1.66907	3.812e-06	-6.92185e-10	-2.39953
16108149	chr19:16108149:C:A	2.61792e-52	-0.174139	29.1838	4.67129e-07	-2.41843	-2.0804
16108683	chr19:16108683:C:A	4.97365e-64	4.47782	-2.45743	9.52089e-07	-1.3381	-2.44868
16108731	chr19:16108731:A:T	5.24602e-64	4.52358	-2.44988	9.56088e-07	-1.32633	-2.45626
16108757	chr19:16108757:A:G	7.44381e-67	-2.20883	-2.2753	1.14689e-05	-0.379143	-0.918896
16108941	chr19:16108941:G:A	2.98672e-52	0.267923	28.8735	4.80974e-07	-2.34405	-2.12557
16109021	chr19:16109021:T:C	5.45771e-66	-6.92185e-10	-2.4919	5.33477e-06	-6.92185e-10	-2.06343
16109185	chr19:16109185:G:A	8.10377e-66	-6.92185e-10	-2.0966	3.46663e-06	-6.92185e-10	-2.4945
16109334	chr19:16109334:G:C	7.24791e-64	4.82366	-2.42671	1.05696e-06	-1.20684	-2.47545
16109454	chr19:16109454:A:G	1.53092e-62	-2.24744	7.69472	4.41995e-07	-2.01872	-2.53542
16109533	chr19:16109533:C:T	5.911e-64	4.63814	-2.44508	9.84972e-07	-1.29089	-2.46194
16109833	chr19:16109833:T:C	7.26473e-67	-2.23424	-2.27424	1.07455e-05	-0.447522	-0.91567
16109877	chr19:16109877:TC:T	8.41184e-66	-6.92185e-10	-2.05929	3.37628e-06	-6.92185e-10	-2.52091
16110083	chr19:16110083:T:C	7.00305e-67	-2.23638	-2.30879	9.85827e-06	-0.454612	-0.994758
16110447	chr19:16110447:T:C	9.04689e-66	-6.92185e-10	-1.98651	3.63313e-06	-6.92185e-10	-2.44759
16110469	chr19:16110469:G:T	2.78744e-64	3.95172	-2.51036	6.85566e-07	-1.56061	-2.55458
16110470	chr19:16110470:C:T	3.01665e-64	4.01957	-2.49919	7.00175e-07	-1.5393	-2.55481
16111215	chr19:16111215:T:A	9.09242e-66	-6.92185e-10	-1.98149	3.63249e-06	-6.92185e-10	-2.44776
16111231	chr19:16111231:C:G	9.63699e-54	-0.138426	25.8461	3.55225e-07	-2.41728	-2.3554
16111284	chr19:16111284:C:T	5.91074e-66	-6.92185e-10	-2.41216	3.26774e-06	-6.92185e-10	-2.55358
16111317	chr19:16111317:C:T	6.1458e-67	-2.23608	-2.43967	3.47877e-06	-0.446983	-2.04402
16111423	chr19:16111423:G:A	6.43779e-66	-6.92185e-10	-2.32675	3.27469e-06	-6.92185e-10	-2.55146
16111486	chr19:16111486:A:C	6.41529e-67	-2.23122	-2.40162	3.30047e-06	-0.429057	-2.11456
16111505	chr19:16111505:G:A	1.89452e-64	3.58089	-2.52569	7.59365e-07	-1.66633	-2.34663
16111515	chr19:16111515:G:C	6.64343e-67	-2.21037	-2.38752	3.48603e-06	-0.351919	-2.137
16111571	chr19:16111571:G:T	2.52893e-65	-6.92185e-10	-0.958552	7.39424e-06	-6.92185e-10	-1.73698
16111622	chr19:16111622:C:T	1.29705e-62	0.92454	4.35696	2.78792e-06	-1.2108	-1.50159
16112321	chr19:16112321:C:T	9.03925e-66	-6.92185e-10	-1.98736	3.96256e-06	-6.92185e-10	-2.36079
16112477	chr19:16112477:T:C	1.31355e-64	2.45154	-1.76257	6.45362e-06	0.338401	-2.21144
16112851	chr19:16112851:C:T	5.21408e-66	-6.92185e-10	-2.53757	4.29669e-06	-6.92185e-10	-2.27984
16112975	chr19:16112975:A:G	8.9961e-66	-6.92185e-10	-1.99214	3.37434e-06	-6.92185e-10	-2.52148
16113042	chr19:16113042:T:C	1.98916e-64	-2.25804	3.36199	4.63383e-07	-2.05758	-2.4493
16113059	chr19:16113059:T:C	8.56731e-66	-6.92185e-10	-2.04098	9.28355e-06	-6.92185e-10	-1.50944
16113551	chr19:16113551:G:A	8.43858e-66	-6.92185e-10	-2.05612	3.32752e-06	-6.92185e-10	-2.53545
16113808	chr19:16113808:C:G	9.06432e-66	-6.92185e-10	-1.98459	3.45677e-06	-6.92185e-10	-2.49735
16114064	chr19:16114064:G:A	5.19584e-67	-2.29002	-2.55364	3.91762e-06	-0.596331	-1.77587
16114274	chr19:16114274:T:A	5.22513e-67	-2.28323	-2.55481	3.70596e-06	-0.601912	-1.82583
16114716	chr19:16114716:C:G	1.43496e-64	2.6018	-1.82443	6.93828e-06	0.455648	-2.25627
16114814	chr19:16114814:C:T	6.6611e-67	-2.22375	-2.37148	8.99198e-06	-0.38541	-1.15594
16114894	chr19:16114894:A:G	5.75552e-65	2.26853	-2.40472	5.00272e-06	0.278103	-2.4058
16115156	chr19:16115156:C:T	7.58404e-66	-6.92185e-10	-2.16289	3.3792e-06	-6.92185e-10	-2.52004
16115227	chr19:16115227:G:A	1.03058e-62	1.16615	3.88538	2.71233e-06	-1.06075	-1.67913
16115485	chr19:16115485:G:A	1.12717e-65	-6.92185e-10	-1.76663	4.28358e-06	-6.92185e-10	-2.28289
16115593	chr19:16115593:G:A	6.11803e-66	-6.92185e-10	-2.37769	4.90911e-06	-6.92185e-10	-2.14659
16115802	chr19:16115802:G:T	5.61506e-50	-6.92185e-10	34.3779	3.28905e-06	-6.92185e-10	-2.54708
16116209	chr19:16116209:G:A	6.72208e-66	-6.92185e-10	-2.28353	9.90005e-06	-6.92185e-10	-1.44514
16116534	chr19:16116534:C:A	8.54005e-66	-6.92185e-10	-2.04417	3.34018e-06	-6.92185e-10	-2.53165
16118003	chr19:16118003:C:T	1.24066e-66	-1.58271	-2.39058	5.24048e-07	-1.8434	-2.54046
16118160	chr19:16118160:G:A	1.10576e-66	-2.33184	-1.75656	4.63082e-07	-2.37081	-2.13672
16118200	chr19:16118200:C:T	7.68226e-66	-6.92185e-10	-2.15002	3.29997e-06	-6.92185e-10	-2.54377
16118312	chr19:16118312:C:T	7.60029e-66	-2.16075	-4.09089e-09	4.79003e-06	-2.17114	-4.09089e-09
16118426	chr19:16118426:A:G	1.0713e-66	-2.17785	-1.94221	1.45961e-05	-0.21709	-0.839836
16118496	chr19:16118496:A:C	9.15042e-65	0.327452	-4.09089e-09	6.75308e-05	0.474903	-4.09089e-09
16118759	chr19:16118759:C:T	5.16921e-66	-6.92185e-10	-2.54621	3.5781e-06	-6.92185e-10	-2.46285
16118760	chr19:16118760:G:A	6.9329e-66	-6.92185e-10	-2.25265	3.27034e-06	-6.92185e-10	-2.55279
16118941	chr19:16118941:A:G	7.22615e-66	-6.92185e-10	-2.21123	3.26386e-06	-6.92185e-10	-2.55477
16118973	chr19:16118973:C:G	9.35429e-66	-6.92185e-10	-1.9531	3.40443e-06	-6.92185e-10	-2.5126
16119245	chr19:16119245:G:A	5.16579e-64	3.56775	-1.50945	5.72063e-07	-1.74457	-2.55162
16120001	chr19:16120001:C:T	1.75671e-50	-6.92185e-10	33.2159	3.26355e-06	-6.92185e-10	-2.55487
16120083	chr19:16120083:A:G	5.82788e-64	4.61357	-2.43468	9.28933e-07	-1.32194	-2.48946
16120120	chr19:16120120:CTG:C	1.80274e-65	-1.29704	-4.09089e-09	1.30468e-05	-1.16913	-4.09089e-09
16120905	chr19:16120905:C:A	4.98821e-64	3.41145	-1.38813	5.56952e-07	-1.76969	-2.55327
16121137	chr19:16121137:A:G	2.8461e-64	2.92365	-1.46146	4.58549e-07	-1.96253	-2.55484
16121286	chr19:16121286:A:G	3.02853e-64	3.90885	-2.38453	6.92106e-07	-1.58766	-2.51804
16121307	chr19:16121307:T:C	5.15495e-66	-6.92185e-10	-2.54898	4.07301e-06	-6.92185e-10	-2.3333
16121570	chr19:16121570:AG:A	4.14651e-64	3.59711	-1.7586	5.88576e-07	-1.73201	-2.53572
16121698	chr19:16121698:A:G	2.98374e-64	3.90887	-2.39945	6.9639e-07	-1.58809	-2.51143
16121977	chr19:16121977:T:C	3.05209e-64	3.93971	-2.40765	7.08167e-07	-1.57655	-2.50621
16121986	chr19:16121986:G:A	7.93058e-66	-6.92185e-10	-2.11821	3.33301e-06	-6.92185e-10	-2.5338
16122508	chr19:16122508:T:C	5.21498e-66	-6.92185e-10	-2.5374	3.871e-06	-6.92185e-10	-2.38417
16123183	chr19:16123183:C:T	7.85476e-66	-6.92185e-10	-2.12781	3.54637e-06	-6.92185e-10	-2.47175
16123211	chr19:16123211:A:G	1.7771e-64	-6.92185e-10	0.991223	1.81648e-05	-6.92185e-10	-0.838197
16123281	chr19:16123281:G:A	7.88167e-66	-6.92185e-10	-2.12439	3.47405e-06	-6.92185e-10	-2.49236
16123339	chr19:16123339:G:A	5.14899e-66	-6.92185e-10	-2.55013	3.47485e-06	-6.92185e-10	-2.49213
16123378	chr19:16123378:T:C	2.11247e-64	-2.30417	3.46827	5.02053e-07	-2.1213	-2.30543
16124160	chr19:16124160:C:T	1.17261e-63	-6.92185e-10	2.87806	3.44164e-05	-6.92185e-10	-0.199148
16124236	chr19:16124236:G:T	2.8655e-65	1.70112	-2.53472	1.1411e-05	0.759061	-2.06216
16124498	chr19:16124498:C:A	1.56212e-64	3.36212	-2.49984	7.40695e-07	-1.74902	-2.28883
16124559	chr19:16124559:G:A	6.90477e-67	-2.23761	-2.3217	9.65714e-06	-0.438926	-1.03106
16124618	chr19:16124618:G:A	6.04229e-66	-2.39015	-4.09089e-09	4.21868e-06	-2.29816	-4.09089e-09
16124697	chr19:16124697:T:C	1.38651e-65	-6.92185e-10	-1.55956	4.40891e-06	-6.92185e-10	-2.25405
16124918	chr19:16124918:T:C	1.49111e-65	-6.92185e-10	-1.48683	4.58468e-06	-6.92185e-10	-2.21496
16124927	chr19:16124927:C:T	8.90881e-65	2.69971	-2.39902	4.54944e-07	-1.9721	-2.55316
16125194	chr19:16125194:T:G	5.46037e-67	-2.24916	-2.54484	3.96763e-06	-0.486588	-1.87292
16125561	chr19:16125561:G:GCTCCTCCCA	1.51942e-65	-6.92185e-10	-1.46802	3.62878e-06	-6.92185e-10	-2.44878
16125747	chr19:16125747:G:A	6.43133e-64	-0.0744748	2.35189	2.89435e-07	-2.43192	-2.54559
16125818	chr19:16125818:A:C	5.1652e-66	-6.92185e-10	-2.54699	3.63098e-06	-6.92185e-10	-2.44818
16126008	chr19:16126008:T:G	5.37566e-65	-6.92185e-10	-0.204467	1.53256e-05	-6.92185e-10	-1.00815
16126733	chr19:16126733:T:C	3.11459e-64	-2.27476	3.82709	5.6258e-07	-2.07787	-2.23503
16126795	chr19:16126795:T:C	8.57969e-65	2.24888	-1.98583	5.09306e-06	0.218727	-2.32853
16126807	chr19:16126807:A:G	8.82245e-65	2.29001	-1.99906	5.21647e-06	0.249665	-2.33552
16126891	chr19:16126891:C:T	5.75971e-66	-6.92185e-10	-2.43804	3.26619e-06	-6.92185e-10	-2.55406
16126893	chr19:16126893:G:A	6.09933e-66	-6.92185e-10	-2.38075	3.30167e-06	-6.92185e-10	-2.54325
16127139	chr19:16127139:C:G	2.32666e-65	-6.92185e-10	-1.04191	7.17425e-06	-6.92185e-10	-1.76718
16127260	chr19:16127260:T:C	8.59108e-65	2.32945	-2.06507	5.14624e-06	0.279234	-2.37865
16127280	chr19:16127280:G:T	1.16695e-65	-6.92185e-10	-1.73195	1.35994e-05	-6.92185e-10	-1.12766
16127469	chr19:16127469:C:T	1.08604e-64	2.24614	-1.74736	5.56619e-06	0.18375	-2.20472
16127796	chr19:16127796:C:T	2.48082e-64	2.70877	-1.38394	8.11004e-07	-2.00861	-1.93856
16128101	chr19:16128101:G:A	2.43287e-65	-6.92185e-10	-0.997276	6.88293e-06	-6.92185e-10	-1.80864
16128322	chr19:16128322:C:T	8.18829e-66	-6.92185e-10	-2.08623	3.35754e-06	-6.92185e-10	-2.52647
16128492	chr19:16128492:T:C	9.33196e-65	2.34246	-1.99536	5.42463e-06	0.288285	-2.33502
16128885	chr19:16128885:G:A	8.96765e-66	-6.92185e-10	-1.99531	3.43294e-06	-6.92185e-10	-2.50426
16129067	chr19:16129067:G:A	9.18962e-65	2.09589	-1.76416	5.09371e-06	0.101616	-2.21129
16129157	chr19:16129157:C:CCTT	8.74337e-65	2.27709	-1.99514	5.16377e-06	0.238809	-2.33482
16129190	chr19:16129190:G:A	2.9418e-64	2.88335	-1.3881	4.59583e-07	-1.96029	-2.55482
16129317	chr19:16129317:G:A	3.35763e-64	2.95161	-1.32414	4.69996e-07	-1.93915	-2.55356
16129798	chr19:16129798:C:T	9.01838e-66	-6.92185e-10	-1.98967	9.64834e-06	-6.92185e-10	-1.47089
16129917	chr19:16129917:T:C	9.19971e-66	-2.29338	0.323617	4.69493e-07	-2.11692	-2.37686
16129929	chr19:16129929:A:G	8.73067e-66	-6.92185e-10	-2.02209	3.5773e-06	-6.92185e-10	-2.46307
16130206	chr19:16130206:A:G	5.62145e-66	-2.46234	-4.09089e-09	3.58384e-06	-2.46124	-4.09089e-09
16130644	chr19:16130644:C:T	5.83064e-67	-2.2522	-2.47619	6.71745e-06	-0.4512	-1.38177
16130712	chr19:16130712:A:G	1.65202e-65	-6.92185e-10	-1.38435	5.19112e-06	-6.92185e-10	-2.09073
16131074	chr19:16131074:T:A	6.33929e-67	-2.30929	-2.33546	8.60687e-06	-0.63361	-0.951509
16131076	chr19:16131076:G:A	6.15403e-67	-2.42602	-2.24839	6.51856e-06	-1.15348	-0.709551
16131171	chr19:16131171:A:G	6.38759e-66	-6.92185e-10	-2.33458	5.28733e-06	-6.92185e-10	-2.07237
16131391	chr19:16131391:G:A	9.04701e-66	-6.92185e-10	-1.9865	3.62734e-06	-6.92185e-10	-2.44918
16131478	chr19:16131478:G:A	9.45681e-66	-6.92185e-10	-1.9422	3.42061e-06	-6.92185e-10	-2.50786
16131825	chr19:16131825:G:T	1.00695e-65	-6.92185e-10	-1.87942	3.46827e-06	-6.92185e-10	-2.49402
16131923	chr19:16131923:C:T	5.73185e-67	-2.27449	-2.47099	6.40122e-06	-0.526484	-1.35471
16132606	chr19:16132606:C:T	5.88659e-67	-2.22933	-2.48951	6.83056e-06	-0.38073	-1.43554
16132985	chr19:16132985:T:C	5.78702e-67	-2.24258	-2.49332	6.4593e-06	-0.420593	-1.45157
16133516	chr19:16133516:G:C	4.20167e-63	1.09085	3.06346	1.72478e-06	-1.10406	-2.08853
16134121	chr19:16134121:G:C	8.60066e-66	-6.92185e-10	-2.03709	3.48135e-06	-6.92185e-10	-2.49026
16134182	chr19:16134182:A:G	3.5788e-65	-6.92185e-10	-0.611318	9.56213e-06	-6.92185e-10	-1.47987
16134294	chr19:16134294:A:G	5.73592e-67	-2.247	-2.49777	6.2158e-06	-0.43659	-1.474
16134457	chr19:16134457:C:T	8.95089e-63	1.00701	3.90356	2.50539e-06	-1.15533	-1.6639
16134574	chr19:16134574:G:A	5.83504e-67	-2.23388	-2.49376	6.23383e-06	-0.451363	-1.45633
16134887	chr19:16134887:A:G	5.64548e-67	-2.27363	-2.48703	5.99874e-06	-0.517745	-1.42839
16134940	chr19:16134940:CAT:C	5.79235e-67	-2.25935	-2.47563	6.62884e-06	-0.472356	-1.3739
16134967	chr19:16134967:A:T	5.62603e-66	-2.46153	-4.09089e-09	3.59218e-06	-2.45892	-4.09089e-09
16135135	chr19:16135135:G:A	4.4782e-64	3.25801	-1.34255	9.2237e-07	-1.85864	-1.95985
16135270	chr19:16135270:T:C	9.47607e-66	-6.92185e-10	-1.94016	1.07104e-05	-6.92185e-10	-1.36646
16135290	chr19:16135290:A:G	5.68882e-67	-2.25983	-2.49318	6.10741e-06	-0.474137	-1.45404
16135667	chr19:16135667:T:C	5.72975e-67	-2.26171	-2.48414	6.28288e-06	-0.48308	-1.41677
16135851	chr19:16135851:G:T	4.66757e-64	3.30583	-1.34896	9.44091e-07	-1.83987	-1.95535
16135947	chr19:16135947:C:T	4.64862e-64	3.34842	-1.39561	5.30891e-07	-1.81602	-2.55486
16136032	chr19:16136032:G:A	5.58357e-67	-2.27779	-2.49389	5.64965e-06	-0.535991	-1.4701
16136768	chr19:16136768:T:TTAGAG	5.78063e-66	-6.92185e-10	-2.43442	3.29511e-06	-6.92185e-10	-2.54524
16136855	chr19:16136855:G:A	3.79048e-63	0.829308	3.22201	1.54012e-06	-1.26646	-2.03935
16137386	chr19:16137386:G:C	2.89192e-63	0.913117	2.86763	1.46056e-06	-1.21835	-2.14052
16137400	chr19:16137400:G:C	6.89636e-65	-6.92185e-10	0.0446464	9.08291e-06	-6.92185e-10	-1.53129
16137434	chr19:16137434:C:T	3.78396e-66	-0.402005	-2.45616	1.07918e-06	-1.96216	-1.69932
16138134	chr19:16138134:C:T	6.72425e-67	-2.27656	-2.30924	9.11127e-06	-0.527631	-1.00054
16138163	chr19:16138163:C:T	6.65516e-67	-2.29876	-2.29736	8.61207e-06	-0.612331	-0.972184
16138336	chr19:16138336:G:T	1.22656e-65	-1.68213	-4.09089e-09	8.24876e-06	-1.62762	-4.09089e-09
16138582	chr19:16138582:C:T	6.21502e-63	0.859903	3.68589	2.1297e-06	-1.2428	-1.7389
16139110	chr19:16139110:G:A	1.028e-65	-1.85873	-4.09089e-09	6.47619e-06	-1.86955	-4.09089e-09
16139301	chr19:16139301:G:A	1.57232e-65	-6.92185e-10	-1.43379	4.2319e-06	-6.92185e-10	-2.29503
16139927	chr19:16139927:G:C	8.31905e-66	-2.07038	-4.09089e-09	5.26626e-06	-2.07636	-4.09089e-09
16140708	chr19:16140708:A:G	1.38107e-64	3.26665	-2.52756	3.80263e-07	-2.32836	-2.37621
16141097	chr19:16141097:G:T	9.13718e-66	-6.92185e-10	-1.97658	3.69238e-06	-6.92185e-10	-2.43141
16141192	chr19:16141192:C:G	6.2408e-66	-6.92185e-10	-2.35782	8.64058e-06	-6.92185e-10	-1.58121
16141299	chr19:16141299:G:T	1.20648e-65	-6.92185e-10	-1.69864	9.80557e-05	-6.92185e-10	0.847856
16141624	chr19:16141624:G:A	1.21311e-65	-6.92185e-10	-1.69316	4.15984e-06	-6.92185e-10	-2.3122
16141644	chr19:16141644:G:A	1.84097e-62	-6.92185e-10	5.6317	1.13504e-05	-6.92185e-10	-1.30842
16141655	chr19:16141655:G:A	2.08453e-63	-6.92185e-10	3.45336	5.02147e-05	-6.92185e-10	0.178628
16141801	chr19:16141801:C:G	5.17988e-66	-6.92185e-10	-2.54415	4.88388e-06	-6.92185e-10	-2.15174
16142333	chr19:16142333:C:T	1.19607e-64	3.04946	-2.45418	4.38915e-07	-2.35262	-2.20851
16142368	chr19:16142368:T:C	6.49382e-55	-1.25733	24.2677	4.38834e-07	-2.14675	-2.41456
16142652	chr19:16142652:G:A	1.18126e-65	-6.92185e-10	-1.71976	4.25471e-06	-6.92185e-10	-2.28965
16142797	chr19:16142797:G:A	1.26141e-65	-1.65411	-4.09089e-09	7.07574e-06	-1.78101	-4.09089e-09
16142929	chr19:16142929:C:T	2.17909e-65	-6.92185e-10	-1.10744	2.8175e-05	-6.92185e-10	-0.399247
16142931	chr19:16142931:C:T	3.37737e-64	3.90522	-2.27189	4.18187e-07	-2.2242	-2.38531
16142948	chr19:16142948:T:C	5.12624e-66	-6.92185e-10	-2.55456	3.75009e-06	-6.92185e-10	-2.4159
16142958	chr19:16142958:A:G	1.71811e-65	-6.92185e-10	-1.34512	4.89964e-06	-6.92185e-10	-2.14852
16143141	chr19:16143141:A:G	1.10139e-65	-6.92185e-10	-1.78978	4.071e-06	-6.92185e-10	-2.33379
16143145	chr19:16143145:T:C	1.13107e-65	-6.92185e-10	-1.76318	4.17571e-06	-6.92185e-10	-2.3084
16143612	chr19:16143612:T:C	5.47398e-67	-2.45	-2.34151	2.536e-06	-1.14267	-1.66443
16143760	chr19:16143760:C:T	1.10684e-65	-6.92185e-10	-1.78484	4.53107e-06	-6.92185e-10	-2.22672
16143787	chr19:16143787:A:G	5.56016e-67	-2.2982	-2.4777	4.99181e-07	-1.87893	-2.55354
16143890	chr19:16143890:A:G	6.80358e-63	6.87032	-2.23405	2.66469e-06	-0.982208	-1.77538
16144502	chr19:16144502:T:C	1.79103e-66	-2.45681	-1.14933	2.46199e-06	-2.05909	-0.777625
16144516	chr19:16144516:C:CTA	5.17862e-66	-6.92185e-10	-2.54439	4.35256e-06	-6.92185e-10	-2.26692
16145102	chr19:16145102:G:A	5.60469e-66	-6.92185e-10	-2.46533	3.26354e-06	-6.92185e-10	-2.55487
16145215	chr19:16145215:C:T	7.91927e-65	-6.92185e-10	0.182951	7.16539e-06	-6.92185e-10	-1.76842
16145299	chr19:16145299:G:A	1.12272e-66	-2.45685	-1.61632	3.67104e-07	-2.39115	-2.34864
16145724	chr19:16145724:T:C	1.60456e-66	-2.45602	-1.26007	4.33587e-07	-2.39357	-2.17977
16145884	chr19:16145884:TG:T	5.19771e-66	-6.92185e-10	-2.54071	3.53605e-06	-6.92185e-10	-2.47467
16146807	chr19:16146807:C:T	7.89535e-66	-6.92185e-10	-2.12266	3.48453e-06	-6.92185e-10	-2.48935
16147101	chr19:16147101:C:T	5.25958e-66	-6.92185e-10	-2.52888	3.85021e-06	-6.92185e-10	-2.38955
16147345	chr19:16147345:G:A	1.6403e-65	-6.92185e-10	-1.39147	7.25005e-06	-6.92185e-10	-1.75667
16147486	chr19:16147486:AAAAAAAAAAAAAG:A	5.32616e-66	-6.92185e-10	-2.5163	3.3965e-06	-6.92185e-10	-2.51493
16147983	chr19:16147983:T:G	8.03697e-66	-6.92185e-10	-2.10488	3.57274e-06	-6.92185e-10	-2.46435
16148210	chr19:16148210:A:G	5.63283e-67	-2.46223	-2.30067	3.68038e-07	-2.24912	-2.48813
16148251	chr19:16148251:T:C	6.58035e-64	-2.39393	4.69425	1.08388e-05	-2.04012	0.685565
16148573	chr19:16148573:G:A	1.64615e-63	-2.35688	5.57414	1.15027e-05	-1.9545	0.6594
16148650	chr19:16148650:C:T	5.68184e-67	-2.32805	-2.4262	3.38628e-06	-0.634242	-1.88371
16148813	chr19:16148813:C:T	1.88374e-63	-2.37419	5.72627	1.22097e-05	-1.9915	0.756049
16149082	chr19:16149082:A:G	1.8783e-63	-2.34209	5.69128	1.28553e-05	-1.92145	0.737522
16149292	chr19:16149292:TC:T	7.43555e-66	-6.92185e-10	-2.18266	3.39806e-06	-6.92185e-10	-2.51448
16149492	chr19:16149492:C:T	5.81361e-66	-6.92185e-10	-2.42873	5.83135e-06	-6.92185e-10	-1.97443
16149682	chr19:16149682:G:T	5.80441e-66	-6.92185e-10	-2.43031	5.85532e-06	-6.92185e-10	-1.97033
16149794	chr19:16149794:T:C	1.63721e-65	-1.39335	-4.09089e-09	4.29302e-06	-2.28069	-4.09089e-09
16149850	chr19:16149850:G:A	6.999e-66	-6.92185e-10	-2.24317	3.33631e-06	-6.92185e-10	-2.53282
16149944	chr19:16149944:G:T	6.28738e-65	-6.92185e-10	-0.0478033	1.84701e-05	-6.92185e-10	-0.821527
16150217	chr19:16150217:C:T	6.92577e-66	-6.92185e-10	-2.25368	3.32068e-06	-6.92185e-10	-2.53751
16150871	chr19:16150871:A:G	1.17581e-63	-2.40676	5.28753	4.2374e-07	-2.04322	-2.55309
16150984	chr19:16150984:A:G	6.97109e-66	-6.92185e-10	-2.24716	3.3328e-06	-6.92185e-10	-2.53387
16151017	chr19:16151017:A:G	5.98931e-66	-6.92185e-10	-2.39896	3.39793e-06	-6.92185e-10	-2.51452
16151572	chr19:16151572:C:T	9.0254e-66	-6.92185e-10	-1.98889	3.48844e-06	-6.92185e-10	-2.48823
16152000	chr19:16152000:A:G	7.45565e-66	-6.92185e-10	-2.17996	3.57986e-06	-6.92185e-10	-2.46236
16152396	chr19:16152396:G:C	6.68922e-66	-6.92185e-10	-2.28843	5.35248e-06	-6.92185e-10	-2.06012
16152810	chr19:16152810:G:A	1.99843e-65	-1.19399	-4.09089e-09	1.18212e-05	-1.26779	-4.09089e-09
16153136	chr19:16153136:C:T	5.25182e-66	-6.92185e-10	-2.53036	3.45746e-06	-6.92185e-10	-2.49715
16153675	chr19:16153675:T:C	6.82014e-66	-6.92185e-10	-2.26905	3.50892e-06	-6.92185e-10	-2.48237
16153737	chr19:16153737:A:G	7.74754e-66	-6.92185e-10	-2.14156	3.64002e-06	-6.92185e-10	-2.44569
16153961	chr19:16153961:T:C	6.15052e-67	-2.41024	-2.26474	7.51962e-07	-2.01374	-2.00901
16154117	chr19:16154117:T:G	6.76588e-66	-6.92185e-10	-2.27704	3.39466e-06	-6.92185e-10	-2.51548
16154207	chr19:16154207:C:T	8.5617e-67	-2.34211	-2.00211	1.44217e-06	-1.80571	-1.56582
16154247	chr19:16154247:T:G	6.09032e-66	-6.92185e-10	-2.38223	3.40954e-06	-6.92185e-10	-2.5111
16154320	chr19:16154320:C:G	5.19204e-66	-6.92185e-10	-2.54181	3.37646e-06	-6.92185e-10	-2.52085
16154352	chr19:16154352:C:A	7.60878e-66	-2.15963	-4.09089e-09	4.71523e-06	-2.18688	-4.09089e-09
16154431	chr19:16154431:C:T	1.15097e-65	-2.40832	0.662576	1.19095e-06	-2.27576	-1.28718
16154684	chr19:16154684:G:A	9.25204e-67	-2.24659	-2.02008	1.30481e-06	-1.99878	-1.47285
16155435	chr19:16155435:A:C	5.14474e-66	-6.92185e-10	-2.55096	3.61682e-06	-6.92185e-10	-2.45209
16155707	chr19:16155707:G:A	1.93478e-61	-6.92185e-10	7.98399	3.26668e-06	-6.92185e-10	-2.55391
16155780	chr19:16155780:G:A	6.03906e-66	-2.39068	-4.09089e-09	3.78865e-06	-2.40567	-4.09089e-09
16156005	chr19:16156005:TGGA:T	8.72656e-66	-2.02256	-4.09089e-09	0.000240123	1.74347	-4.09089e-09
16156104	chr19:16156104:A:G	4.14348e-65	-6.92185e-10	-0.464811	9.07416e-06	-6.92185e-10	-1.53225
16156371	chr19:16156371:A:G	9.44171e-66	-6.92185e-10	-1.94379	4.10292e-06	-6.92185e-10	-2.32598
16156393	chr19:16156393:A:G	6.24794e-66	-6.92185e-10	-2.35668	3.33025e-06	-6.92185e-10	-2.53463
16156580	chr19:16156580:C:T	7.30133e-66	-6.92185e-10	-2.20088	4.27057e-06	-6.92185e-10	-2.28593
16156612	chr19:16156612:C:T	7.74976e-66	-2.14127	-4.09089e-09	3.64052e-06	-2.44555	-4.09089e-09
16157614	chr19:16157614:C:T	5.30449e-66	-6.92185e-10	-2.52038	3.26751e-06	-6.92185e-10	-2.55365
16157853	chr19:16157853:C:T	3.22927e-66	-2.45857	-0.558108	4.33991e-07	-2.37825	-2.19416
16157855	chr19:16157855:T:C	3.19367e-66	-2.459	-0.568759	4.3292e-07	-2.37608	-2.1988
16157916	chr19:16157916:G:A	8.22144e-66	-2.08219	-4.09089e-09	4.39557e-06	-2.25708	-4.09089e-09
16158021	chr19:16158021:A:G	2.84945e-66	-2.45732	-0.684483	4.09635e-07	-2.38334	-2.24683
16158045	chr19:16158045:T:C	2.85148e-66	-2.4575	-0.683592	4.11589e-07	-2.38281	-2.2426
16158309	chr19:16158309:G:T	8.65775e-66	-6.92185e-10	-2.03048	1.15653e-05	-6.92185e-10	-1.28967
16158402	chr19:16158402:C:T	8.27819e-66	-6.92185e-10	-2.07531	4.10476e-06	-6.92185e-10	-2.32553
16158674	chr19:16158674:G:A	2.51432e-66	-2.44584	-0.821093	4.26555e-07	-2.08362	-2.50608
16158696	chr19:16158696:C:T	9.05226e-67	-2.40568	-1.88282	2.3757e-06	-0.856371	-2.01602
16158704	chr19:16158704:G:A	9.55535e-66	-6.92185e-10	-1.93183	3.27336e-06	-6.92185e-10	-2.55186
16158858	chr19:16158858:T:C	2.254e-66	-2.45484	-0.921383	3.83706e-07	-2.39115	-2.30441
16158948	chr19:16158948:G:A	2.44448e-65	-6.92185e-10	-0.992516	3.2697e-06	-6.92185e-10	-2.55298
16159430	chr19:16159430:C:T	2.21665e-66	-2.45902	-0.933913	3.85047e-07	-2.37592	-2.31615
16159630	chr19:16159630:G:A	3.39015e-62	-6.92185e-10	6.24228	3.4369e-06	-6.92185e-10	-2.50311
16161556	chr19:16161556:C:A	8.60812e-66	-6.92185e-10	-2.03623	1.62999e-05	-6.92185e-10	-0.946523
16161708	chr19:16161708:T:C	3.74279e-66	-2.42251	-0.446589	9.17078e-07	-1.2904	-2.53385
16161878	chr19:16161878:A:G	6.18128e-67	-2.39095	-2.27904	6.91565e-07	-2.24076	-1.86572
16162409	chr19:16162409:A:G	4.47894e-67	-2.46261	-2.52952	1.58848e-06	-1.4674	-1.8075
16162647	chr19:16162647:G:A	1.11062e-64	-6.92185e-10	0.521159	2.49756e-05	-6.92185e-10	-0.51978
16162893	chr19:16162893:T:C	6.84934e-66	-6.92185e-10	-2.26478	6.88489e-06	-6.92185e-10	-1.80835
16163185	chr19:16163185:C:T	1.37551e-66	-2.45646	-1.41365	1.05262e-06	-1.18518	-2.50121
16163204	chr19:16163204:G:A	2.23359e-66	-2.4297	-0.95562	1.26179e-06	-0.951424	-2.55373
16163280	chr19:16163280:C:T	2.08455e-66	-2.45594	-0.998445	1.0054e-06	-1.18055	-2.55175
16163906	chr19:16163906:A:T	8.58707e-67	-2.42766	-1.9136	1.16865e-06	-1.02748	-2.55436
16163949	chr19:16163949:T:C	5.94256e-66	-6.92185e-10	-2.40679	3.29961e-06	-6.92185e-10	-2.54388
16164185	chr19:16164185:G:A	7.94321e-66	-2.11661	-4.09089e-09	4.81473e-06	-2.166	-4.09089e-09
16164704	chr19:16164704:A:G	6.51284e-67	-2.4318	-2.18594	9.87045e-07	-2.03848	-1.71224
16164961	chr19:16164961:A:G	1.95289e-66	-2.45754	-1.06208	7.69499e-07	-1.55718	-2.44251
16165727	chr19:16165727:G:A	5.42103e-66	-6.92185e-10	-2.49865	3.26353e-06	-6.92185e-10	-2.55487
16167052	chr19:16167052:C:T	8.75131e-66	-2.01973	-4.09089e-09	5.13394e-06	-2.10181	-4.09089e-09
16167178	chr19:16167178:G:A	5.19564e-63	-6.92185e-10	4.36664	4.04473e-06	-6.92185e-10	-2.34026
16167356	chr19:16167356:G:A	7.75909e-66	-6.92185e-10	-2.14007	3.81252e-06	-6.92185e-10	-2.39939
16167854	chr19:16167854:C:A	2.65711e-66	-2.46039	-0.751301	8.4018e-07	-1.40216	-2.50966
16167926	chr19:16167926:C:T	1.43046e-65	-1.52835	-4.09089e-09	8.74271e-06	-1.56946	-4.09089e-09
16168171	chr19:16168171:G:A	5.94528e-66	-6.92185e-10	-2.40633	3.36928e-06	-6.92185e-10	-2.52298
16168442	chr19:16168442:T:C	2.78432e-66	-2.45691	-0.708019	1.00437e-06	-1.18245	-2.55087
16168559	chr19:16168559:C:G	7.62477e-66	-6.92185e-10	-2.15753	3.80056e-06	-6.92185e-10	-2.40253
16169278	chr19:16169278:G:A	6.54817e-66	-6.92185e-10	-2.30975	3.42533e-06	-6.92185e-10	-2.50648
16169856	chr19:16169856:G:A	5.60003e-67	-2.42502	-2.34372	3.95313e-07	-2.2903	-2.37545
16169894	chr19:16169894:G:A	6.60643e-67	-2.46268	-2.1408	7.67624e-07	-1.44805	-2.55408
16170101	chr19:16170101:G:A	2.17555e-65	-6.92185e-10	-1.10907	5.53562e-05	-6.92185e-10	0.276109
16170165	chr19:16170165:A:C	9.17699e-67	-2.46225	-1.81257	8.30971e-07	-1.37412	-2.54873
16170369	chr19:16170369:G:C	4.79069e-67	-2.37015	-2.55469	3.10087e-07	-2.44268	-2.4659
16170898	chr19:16170898:A:G	1.03257e-66	-2.43085	-1.72604	1.18591e-06	-1.02903	-2.53814
16170901	chr19:16170901:G:A	5.58872e-67	-2.41236	-2.35841	4.1056e-07	-2.26341	-2.3645
16171030	chr19:16171030:C:T	6.41359e-67	-2.44812	-2.18498	1.01779e-06	-1.16795	-2.5521
16171207	chr19:16171207:G:A	8.35564e-66	-6.92185e-10	-2.066	8.89109e-06	-6.92185e-10	-1.55263
16171310	chr19:16171310:T:C	7.52404e-66	-6.92185e-10	-2.17083	3.31441e-06	-6.92185e-10	-2.5394
16171320	chr19:16171320:A:G	9.73243e-67	-2.43367	-1.78239	1.14779e-06	-1.05593	-2.54391
16171706	chr19:16171706:T:C	8.92184e-67	-2.45705	-1.84596	9.2355e-07	-1.2662	-2.55101
16171872	chr19:16171872:C:T	5.27859e-67	-2.41051	-2.41735	7.80273e-07	-1.95849	-2.0273
16172021	chr19:16172021:C:T	2.19752e-65	-6.92185e-10	-1.09902	1.00182e-05	-6.92185e-10	-1.43328
16172077	chr19:16172077:A:G	6.28426e-67	-2.46139	-2.19207	7.35547e-07	-1.50029	-2.54453
16172204	chr19:16172204:G:A	8.14251e-66	-6.92185e-10	-2.09183	3.98352e-06	-6.92185e-10	-2.35551
16172235	chr19:16172235:A:G	1.96012e-66	-2.46281	-1.05311	8.63313e-07	-1.33505	-2.5496
16172356	chr19:16172356:T:C	6.34665e-67	-2.46284	-2.18075	7.8555e-07	-1.43395	-2.5451
16172875	chr19:16172875:T:C	7.46065e-66	-6.92185e-10	-2.17929	3.31888e-06	-6.92185e-10	-2.53805
16172893	chr19:16172893:A:G	6.52111e-66	-6.92185e-10	-2.31389	3.37268e-06	-6.92185e-10	-2.52197
16172990	chr19:16172990:G:A	8.39829e-67	-2.40364	-1.95985	1.29756e-06	-0.923078	-2.55411
16173113	chr19:16173113:A:G	8.84825e-66	-6.92185e-10	-2.00871	3.82123e-06	-6.92185e-10	-2.39711
16173375	chr19:16173375:C:T	1.76641e-65	-6.92185e-10	-1.3174	7.17928e-06	-6.92185e-10	-1.76648
16174078	chr19:16174078:A:G	5.49469e-66	-6.92185e-10	-2.48515	3.28016e-06	-6.92185e-10	-2.54979
16174297	chr19:16174297:T:C	7.57812e-66	-6.92185e-10	-2.16367	3.75125e-06	-6.92185e-10	-2.41559
16174546	chr19:16174546:A:G	5.43507e-66	-6.92185e-10	-2.49606	3.27131e-06	-6.92185e-10	-2.55249
16174738	chr19:16174738:C:T	5.3739e-66	-6.92185e-10	-2.50738	3.26548e-06	-6.92185e-10	-2.55427
16174979	chr19:16174979:G:A	5.09472e-66	-2.4069	-0.153824	4.64136e-07	-2.20522	-2.30004
16175075	chr19:16175075:T:G	1.26058e-65	-1.65477	-4.09089e-09	8.0801e-06	-1.64828	-4.09089e-09
16175222	chr19:16175222:C:G	5.17949e-66	-6.92185e-10	-2.54422	3.6337e-06	-6.92185e-10	-2.44743
16175280	chr19:16175280:A:G	6.32048e-67	-2.09327	-2.55445	3.67846e-07	-2.25263	-2.48514
16175459	chr19:16175459:C:T	6.07536e-66	-1.83638	-0.548316	9.75022e-07	-1.20897	-2.55401
16175928	chr19:16175928:T:C	2.64641e-64	-1.99647	3.38592	2.44743e-06	-0.719231	-2.12341
16176275	chr19:16176275:G:A	5.23143e-66	-6.92185e-10	-2.53425	3.30866e-06	-6.92185e-10	-2.54114
16176409	chr19:16176409:C:T	6.71459e-67	-2.36071	-2.22652	1.64797e-06	-0.771347	-2.46679
16176634	chr19:16176634:G:T	6.66827e-67	-2.35057	-2.24359	1.72485e-06	-0.733831	-2.45871
16176638	chr19:16176638:A:G	9.01742e-66	-6.92185e-10	-1.98977	4.64952e-06	-6.92185e-10	-2.20092
16176741	chr19:16176741:C:T	5.55969e-66	-6.92185e-10	-2.47339	3.55515e-06	-6.92185e-10	-2.46928
16176801	chr19:16176801:T:C	5.74664e-66	-2.00046	-0.439855	8.77101e-07	-2.45184	-1.41697
16177026	chr19:16177026:T:C	6.05331e-66	-6.92185e-10	-2.38833	3.31148e-06	-6.92185e-10	-2.54028
16177353	chr19:16177353:G:A	3.54953e-65	-1.87072	1.25119	2.73893e-06	-0.499764	-2.23035
16177687	chr19:16177687:T:C	9.14833e-66	-6.92185e-10	-1.97536	1.73219e-05	-6.92185e-10	-0.885709
16177756	chr19:16177756:A:G	5.16431e-66	-2.18486	-0.362306	9.0205e-07	-2.40037	-1.4404
16177913	chr19:16177913:T:TAA	5.88972e-66	-2.41572	-4.09089e-09	4.51109e-05	0.0714443	-4.09089e-09
16177917	chr19:16177917:T:TAA	1.0295e-66	-2.13246	-2.0274	3.69027e-07	-2.42728	-2.30728
16177926	chr19:16177926:T:A	5.25522e-66	-6.92185e-10	-2.52971	3.31529e-06	-6.92185e-10	-2.53914
16178062	chr19:16178062:T:C	8.05989e-66	-2.10203	-4.09089e-09	3.61191e-06	-2.45344	-4.09089e-09
16178085	chr19:16178085:G:A	6.73948e-67	-2.3749	-2.20864	1.52465e-06	-0.841479	-2.47444
16178108	chr19:16178108:A:G	6.90101e-66	-6.92185e-10	-2.25726	3.66544e-06	-6.92185e-10	-2.43873
16178138	chr19:16178138:T:C	6.58048e-66	-6.92185e-10	-2.30482	3.56037e-06	-6.92185e-10	-2.46781
16178331	chr19:16178331:A:G	8.92545e-67	-2.31951	-1.9831	1.85978e-06	-0.611232	-2.50599
16178363	chr19:16178363:G:A	5.60534e-66	-1.98882	-0.476391	8.55437e-07	-2.4537	-1.44012
16178516	chr19:16178516:T:C	2.68349e-64	-1.9655	3.36886	2.59722e-06	-0.65444	-2.1288
16178616	chr19:16178616:A:G	5.97113e-66	-6.92185e-10	-2.402	3.36733e-06	-6.92185e-10	-2.52356
16178721	chr19:16178721:A:ACT	7.7902e-64	-1.13917	3.60827	1.19847e-05	0.784994	-2.03904
16178772	chr19:16178772:T:G	5.12926e-66	-6.92185e-10	-2.55397	3.37612e-06	-6.92185e-10	-2.52095
16178878	chr19:16178878:C:A	8.79896e-67	-2.33287	-1.98402	1.76888e-06	-0.660897	-2.50644
16179442	chr19:16179442:A:G	8.62681e-66	-6.92185e-10	-2.03406	9.32726e-06	-6.92185e-10	-1.50474
16180468	chr19:16180468:A:G	7.41803e-66	-6.92185e-10	-2.18502	7.55913e-06	-6.92185e-10	-1.71492
16180807	chr19:16180807:G:A	7.0768e-66	-6.92185e-10	-2.23211	3.70707e-06	-6.92185e-10	-2.42744
16180971	chr19:16180971:G:A	3.13769e-66	-2.39093	-0.65451	1.70529e-06	-0.823875	-2.38007
16181313	chr19:16181313:C:T	2.36537e-65	-6.92185e-10	-1.02541	1.06748e-05	-6.92185e-10	-1.36979
16181546	chr19:16181546:G:A	3.61366e-65	-1.86162	1.25999	2.77312e-06	-0.488637	-2.22907
16181699	chr19:16181699:G:A	2.37184e-65	-6.92185e-10	-1.02268	1.06923e-05	-6.92185e-10	-1.36815
16181748	chr19:16181748:C:T	7.16339e-67	-2.2107	-2.31184	2.49254e-06	-0.382331	-2.44205
16181889	chr19:16181889:C:T	3.10354e-66	-2.18417	-0.872216	3.1177e-07	-2.35246	-2.55071
16182181	chr19:16182181:T:C	1.30652e-64	-1.76485	2.44845	3.44447e-06	-0.290716	-2.2102
16182726	chr19:16182726:G:T	7.93414e-67	-2.25564	-2.1647	5.37286e-05	2.62284	-2.37657
16182802	chr19:16182802:T:G	1.82742e-66	-2.461	-1.12503	7.29861e-07	-2.33724	-1.71535
16183267	chr19:16183267:G:C	6.50925e-66	-6.92185e-10	-2.31571	3.45429e-06	-6.92185e-10	-2.49806
16183276	chr19:16183276:T:G	5.41187e-66	-6.92185e-10	-2.50034	6.01875e-06	-6.92185e-10	-1.9428
16184272	chr19:16184272:G:A	5.59522e-66	-6.92185e-10	-2.46702	6.54212e-06	-6.92185e-10	-1.85942
16184299	chr19:16184299:T:C	6.07494e-64	-2.16978	4.39019	2.541e-06	-1.05016	-1.75496
16184389	chr19:16184389:T:C	2.07747e-65	-6.92185e-10	-1.1552	5.36041e-05	-6.92185e-10	0.243946
16184582	chr19:16184582:A:G	2.32284e-66	-2.44841	-0.897733	7.60418e-07	-2.38651	-1.62506
16184833	chr19:16184833:C:G	7.49372e-63	-6.92185e-10	4.73289	4.01511e-06	-6.92185e-10	-2.34762
16184862	chr19:16184862:C:A	9.68365e-66	-6.92185e-10	-1.91849	4.35158e-06	-6.92185e-10	-2.26714
16185369	chr19:16185369:C:T	1.29815e-63	-6.92185e-10	2.97977	3.78909e-06	-6.92185e-10	-2.40555
16185575	chr19:16185575:C:A	8.22765e-66	-6.92185e-10	-2.08143	4.12691e-06	-6.92185e-10	-2.32015
16185900	chr19:16185900:T:A	5.57755e-66	-6.92185e-10	-2.47018	6.51327e-06	-6.92185e-10	-1.86384
16185945	chr19:16185945:G:A	5.23728e-66	-6.92185e-10	-2.53313	4.06534e-06	-6.92185e-10	-2.33518
16185960	chr19:16185960:C:T	9.44395e-66	-6.92185e-10	-1.94356	1.17932e-05	-6.92185e-10	-1.27016
16186097	chr19:16186097:C:T	3.40684e-66	-2.45449	-0.508657	8.01129e-07	-2.36199	-1.59742
16186309	chr19:16186309:T:A	9.60907e-66	-6.92185e-10	-1.92622	1.2083e-05	-6.92185e-10	-1.24588
16186600	chr19:16186600:A:T	5.65574e-66	-6.92185e-10	-2.45626	4.93701e-06	-6.92185e-10	-2.14092
16186939	chr19:16186939:G:A	2.2562e-66	-2.45394	-0.921307	6.74763e-07	-2.36286	-1.76821
16187891	chr19:16187891:G:A	6.68836e-66	-2.28856	-4.09089e-09	4.3072e-06	-2.27739	-4.09089e-09
16187993	chr19:16187993:G:A	2.95019e-64	-6.92185e-10	1.49811	6.18577e-05	-6.92185e-10	0.387156
16188015	chr19:16188015:G:A	5.65566e-66	-6.92185e-10	-2.45628	4.93709e-06	-6.92185e-10	-2.14091
16188192	chr19:16188192:G:A	5.34343e-66	-6.92185e-10	-2.51306	4.31737e-06	-6.92185e-10	-2.27503
16188315	chr19:16188315:C:T	5.72614e-66	-6.92185e-10	-2.44389	4.04086e-06	-6.92185e-10	-2.34122
16189141	chr19:16189141:G:C	9.8295e-66	-6.92185e-10	-1.90354	5.22128e-06	-6.92185e-10	-2.08494
16189379	chr19:16189379:T:C	5.55351e-66	-6.92185e-10	-2.4745	6.46775e-06	-6.92185e-10	-1.87085
16189488	chr19:16189488:C:T	5.4989e-66	-6.92185e-10	-2.48438	6.29651e-06	-6.92185e-10	-1.89768
16190217	chr19:16190217:G:C	5.12472e-66	-6.92185e-10	-2.55486	3.5529e-06	-6.92185e-10	-2.46992
16190289	chr19:16190289:C:T	1.25447e-66	-2.30648	-1.65574	3.76322e-07	-2.46266	-2.25233
16190501	chr19:16190501:A:G	8.73407e-67	-2.15519	-2.1691	2.11107e-06	-0.568737	-2.42175
16190733	chr19:16190733:G:C	1.18742e-66	-2.19147	-1.82568	3.15847e-07	-2.33532	-2.55486
16190854	chr19:16190854:C:T	1.6397e-63	-6.92185e-10	3.21334	3.6597e-06	-6.92185e-10	-2.4403
16190867	chr19:16190867:C:T	8.78437e-58	16.4047	-4.09089e-09	9.88692e-06	-1.44647	-4.09089e-09
16190874	chr19:16190874:T:C	7.97811e-66	-6.92185e-10	-2.11223	4.2633e-06	-6.92185e-10	-2.28764
16191031	chr19:16191031:A:T	7.38136e-66	-2.18997	-4.09089e-09	3.69264e-06	-2.43134	-4.09089e-09
16191159	chr19:16191159:C:T	6.75869e-66	-6.92185e-10	-2.2781	5.96567e-06	-6.92185e-10	-1.95166
16191236	chr19:16191236:CTG:C	1.02186e-65	-6.92185e-10	-1.86473	4.10259e-06	-6.92185e-10	-2.32606
16191276	chr19:16191276:C:T	1.6016e-65	-6.92185e-10	-1.41534	3.67305e-05	-6.92185e-10	-0.134074
16191789	chr19:16191789:A:G	5.19336e-66	-6.92185e-10	-2.54155	3.95769e-06	-6.92185e-10	-2.36202
16192204	chr19:16192204:C:T	1.42242e-66	-2.34117	-1.4954	3.94999e-07	-2.46179	-2.20476
16193265	chr19:16193265:C:T	7.06148e-66	-2.23428	-4.09089e-09	3.87422e-06	-2.38334	-4.09089e-09
16193293	chr19:16193293:C:G	6.06159e-66	-2.38696	-4.09089e-09	1.19584e-05	-1.25624	-4.09089e-09
16193548	chr19:16193548:G:A	6.80994e-66	-6.92185e-10	-2.27055	3.26998e-06	-6.92185e-10	-2.5529
16193931	chr19:16193931:T:C	1.34453e-66	-1.70192	-2.19097	4.10365e-06	-0.604287	-1.72152
16194017	chr19:16194017:T:C	1.6352e-66	-2.18074	-1.51643	3.20799e-07	-2.32169	-2.55293
16194034	chr19:16194034:C:T	5.62697e-66	-2.46136	-4.09089e-09	3.57818e-06	-2.46282	-4.09089e-09
16194091	chr19:16194091:G:A	2.64786e-65	-0.912594	-4.09089e-09	2.50075e-05	-0.518504	-4.09089e-09
16194197	chr19:16194197:A:G	6.07025e-66	-6.92185e-10	-2.38553	4.30007e-06	-6.92185e-10	-2.27905
16194772	chr19:16194772:T:C	7.01518e-66	-6.92185e-10	-2.24086	6.2347e-06	-6.92185e-10	-1.90755
16195446	chr19:16195446:G:A	9.84339e-66	-6.92185e-10	-1.90213	7.99338e-06	-6.92185e-10	-1.65907
16195629	chr19:16195629:AAAAG:A	9.5757e-66	-6.92185e-10	-1.9297	1.19995e-05	-6.92185e-10	-1.25282
16195873	chr19:16195873:C:T	7.52704e-63	-6.92185e-10	4.73733	4.01341e-06	-6.92185e-10	-2.34804
16195936	chr19:16195936:A:T	7.68064e-63	-6.92185e-10	4.75753	3.9976e-06	-6.92185e-10	-2.35199
16195999	chr19:16195999:C:T	7.50052e-63	-6.92185e-10	4.7338	4.01223e-06	-6.92185e-10	-2.34833
16196000	chr19:16196000:A:G	7.15627e-63	-6.92185e-10	4.68681	4.04886e-06	-6.92185e-10	-2.33925
16196035	chr19:16196035:G:A	2.61121e-66	-2.29674	-0.932382	5.38321e-07	-2.46222	-1.89476
16196117	chr19:16196117:C:T	6.73412e-66	-6.92185e-10	-2.28174	5.86975e-06	-6.92185e-10	-1.96787
16196432	chr19:16196432:G:A	1.55429e-66	-2.25909	-1.48883	4.46616e-07	-2.45751	-2.08623
16196725	chr19:16196725:G:C	1.89685e-65	-6.92185e-10	-1.24615	8.48654e-06	-6.92185e-10	-1.5992
16197111	chr19:16197111:C:A	8.7505e-66	-6.92185e-10	-2.01982	4.2979e-06	-6.92185e-10	-2.27955
16197203	chr19:16197203:T:C	9.91724e-66	-6.92185e-10	-1.89466	3.62367e-06	-6.92185e-10	-2.45019
16197684	chr19:16197684:G:A	1.13755e-65	-1.75747	-4.09089e-09	6.49633e-06	-1.86644	-4.09089e-09
16197716	chr19:16197716:T:C	9.16279e-66	-6.92185e-10	-1.97378	1.16604e-05	-6.92185e-10	-1.28149
16198079	chr19:16198079:C:T	8.86842e-66	-6.92185e-10	-2.00644	4.13689e-06	-6.92185e-10	-2.31774
16198237	chr19:16198237:C:CG	5.50927e-66	-6.92185e-10	-2.4825	5.14219e-06	-6.92185e-10	-2.1002
16198260	chr19:16198260:C:T	1.02705e-65	-6.92185e-10	-1.85966	6.45046e-06	-6.92185e-10	-1.87353
16198871	chr19:16198871:A:T	5.48255e-66	-6.92185e-10	-2.48736	6.1567e-06	-6.92185e-10	-1.92014
16199112	chr19:16199112:A:G	1.3469e-66	-2.37646	-1.51467	3.00121e-07	-2.45422	-2.48702
16199814	chr19:16199814:C:T	1.68451e-65	-1.76879	0.403921	3.72589e-07	-2.26655	-2.45841
16200117	chr19:16200117:C:T	7.7098e-66	-2.14644	-4.09089e-09	4.7208e-06	-2.1857	-4.09089e-09
16200259	chr19:16200259:G:A	1.30557e-66	-2.3609	-1.56139	3.06068e-07	-2.45717	-2.46445
16200445	chr19:16200445:TGAG:T	8.57755e-66	-6.92185e-10	-2.03978	3.69776e-06	-6.92185e-10	-2.42995
16200661	chr19:16200661:G:A	6.17176e-66	-6.92185e-10	-2.36895	5.18743e-06	-6.92185e-10	-2.09144
16201846	chr19:16201846:C:T	9.46926e-66	-6.92185e-10	-1.94088	1.25126e-05	-6.92185e-10	-1.21094
16201908	chr19:16201908:T:C	5.48583e-65	-1.6143	1.43012	4.14947e-07	-2.33673	-2.28056
16201940	chr19:16201940:G:A	1.48805e-62	-6.92185e-10	5.41888	3.60538e-06	-6.92185e-10	-2.45525
16201986	chr19:16201986:G:A	7.68135e-66	-6.92185e-10	-2.15014	3.28893e-06	-6.92185e-10	-2.54712
16202041	chr19:16202041:G:A	9.27971e-66	-6.92185e-10	-1.9611	4.47462e-06	-6.92185e-10	-2.23926
16202064	chr19:16202064:G:A	8.7509e-66	-6.92185e-10	-2.01978	4.31277e-06	-6.92185e-10	-2.2761
16202417	chr19:16202417:C:T	8.88662e-66	-2.00439	-4.09089e-09	5.73656e-06	-1.99082	-4.09089e-09
16203113	chr19:16203113:C:T	1.98694e-66	-2.12848	-1.37385	3.11786e-07	-2.35801	-2.54511
16203488	chr19:16203488:C:T	7.72625e-66	-2.14431	-4.09089e-09	4.72853e-06	-2.18407	-4.09089e-09
16203891	chr19:16203891:C:G	1.12494e-65	-6.92185e-10	-1.76862	4.78335e-06	-6.92185e-10	-2.17254
16203966	chr19:16203966:A:G	1.73062e-65	-1.6339	0.296034	3.50387e-07	-2.33223	-2.45417
16204140	chr19:16204140:G:T	9.68808e-66	-1.91804	-4.09089e-09	6.00546e-06	-1.94501	-4.09089e-09
16204412	chr19:16204412:C:T	1.35976e-65	-1.65095	0.0719074	3.40094e-07	-2.30018	-2.51603
16204578	chr19:16204578:C:T	1.10866e-65	-6.92185e-10	-1.7832	4.79473e-06	-6.92185e-10	-2.17016
16204712	chr19:16204712:G:A	2.04669e-66	-2.11585	-1.35686	3.10127e-07	-2.36485	-2.54361
16204715	chr19:16204715:G:A	8.1399e-66	-6.92185e-10	-2.09215	3.65627e-06	-6.92185e-10	-2.44124
16204916	chr19:16204916:C:T	1.18715e-66	-2.35871	-1.65866	2.98771e-07	-2.4578	-2.48796
16204944	chr19:16204944:C:T	1.23112e-65	-6.92185e-10	-1.67843	3.76633e-06	-6.92185e-10	-2.41158
16205122	chr19:16205122:C:T	9.25429e-66	-6.92185e-10	-1.96385	4.24474e-06	-6.92185e-10	-2.292
16205341	chr19:16205341:A:G	1.97984e-65	-6.92185e-10	-1.20333	8.80277e-06	-6.92185e-10	-1.56261
16205969	chr19:16205969:G:A	2.28593e-63	-6.92185e-10	3.5456	3.50952e-06	-6.92185e-10	-2.4822
16206063	chr19:16206063:G:A	1.68952e-65	-6.92185e-10	-1.3619	4.04883e-05	-6.92185e-10	-0.0366666
16206965	chr19:16206965:G:A	1.92118e-66	-2.12087	-1.41513	3.09493e-07	-2.36217	-2.54833
16207063	chr19:16207063:G:A	1.92205e-66	-2.11019	-1.42536	3.07491e-07	-2.36793	-2.54906
16207522	chr19:16207522:G:A	1.41131e-65	-1.67339	0.131558	3.45888e-07	-2.31753	-2.48179
16207523	chr19:16207523:A:G	1.33971e-66	-2.3273	-1.56918	3.03612e-07	-2.46255	-2.46714
16207584	chr19:16207584:G:A	9.14532e-66	-6.92185e-10	-1.97569	4.43802e-06	-6.92185e-10	-2.24747
16207886	chr19:16207886:A:G	1.48564e-65	-1.61195	0.121447	3.36902e-07	-2.34281	-2.48284
16207970	chr19:16207970:C:T	9.54501e-67	-2.35852	-1.87698	2.84045e-07	-2.45934	-2.53697
16208001	chr19:16208001:C:A	2.3809e-63	-6.92185e-10	3.5863	3.26447e-06	-6.92185e-10	-2.55458
16208334	chr19:16208334:G:A	1.22836e-65	-6.92185e-10	-1.68067	4.98818e-06	-6.92185e-10	-2.13061
16208691	chr19:16208691:G:A	1.69356e-65	-1.35952	-4.09089e-09	3.59281e-06	-2.45874	-4.09089e-09
16209578	chr19:16209578:G:C	5.29705e-66	-6.92185e-10	-2.52178	3.27078e-06	-6.92185e-10	-2.55265
16209726	chr19:16209726:G:C	8.76644e-66	-6.92185e-10	-2.018	4.31754e-06	-6.92185e-10	-2.27499
16209942	chr19:16209942:C:T	1.49723e-65	-1.63501	0.152279	3.41857e-07	-2.3325	-2.47854
16210236	chr19:16210236:T:C	1.50861e-65	-1.6365	0.161337	3.42498e-07	-2.33192	-2.47725
16210262	chr19:16210262:A:G	1.221e-66	-2.3641	-1.62516	2.99999e-07	-2.45813	-2.48352
16211373	chr19:16211373:C:T	1.20433e-65	-1.70042	-4.09089e-09	6.84746e-06	-1.8138	-4.09089e-09
16211556	chr19:16211556:A:T	1.50221e-65	-1.73694	0.257532	3.64691e-07	-2.28762	-2.45877
16212136	chr19:16212136:C:T	5.43252e-66	-6.92185e-10	-2.49653	6.01049e-06	-6.92185e-10	-1.94417
16212762	chr19:16212762:C:T	3.8959e-65	-1.50402	0.977596	4.88896e-06	0.272479	-2.42318
16212782	chr19:16212782:C:G	5.76246e-66	-6.92185e-10	-2.43757	3.33461e-06	-6.92185e-10	-2.53333
16213271	chr19:16213271:T:C	1.77929e-65	-1.5769	0.266768	3.40451e-07	-2.35443	-2.46074
16213401	chr19:16213401:T:C	1.79184e-65	-1.65173	0.348625	3.55858e-07	-2.32733	-2.44357
16213506	chr19:16213506:T:C	1.05206e-65	-6.92185e-10	-1.8356	3.71852e-06	-6.92185e-10	-2.42435
16213603	chr19:16213603:T:C	6.05519e-66	-6.92185e-10	-2.38802	5.03905e-06	-6.92185e-10	-2.12046
16213718	chr19:16213718:C:T	5.35833e-66	-6.92185e-10	-2.51028	5.72688e-06	-6.92185e-10	-1.99251
16214178	chr19:16214178:A:G	1.04182e-65	-6.92185e-10	-1.84538	6.66572e-06	-6.92185e-10	-1.8407
16214316	chr19:16214316:C:G	8.91773e-66	-6.92185e-10	-2.00089	4.15411e-06	-6.92185e-10	-2.31358
16214512	chr19:16214512:C:T	1.48457e-65	-1.63449	0.14327	3.40668e-07	-2.33315	-2.48138
16214744	chr19:16214744:C:A	8.48501e-66	-6.92185e-10	-2.05063	4.314e-06	-6.92185e-10	-2.27581
16215053	chr19:16215053:A:G	6.89245e-66	-6.92185e-10	-2.25851	1.04922e-05	-6.92185e-10	-1.38705
16215087	chr19:16215087:G:T	2.06082e-65	-1.45299	0.289748	3.29655e-07	-2.39404	-2.45335
16215400	chr19:16215400:G:A	9.316e-66	-1.9572	-4.09089e-09	3.65238e-06	-2.4423	-4.09089e-09
16215622	chr19:16215622:T:C	9.88799e-66	-6.92185e-10	-1.89761	4.34484e-06	-6.92185e-10	-2.26869
16215855	chr19:16215855:G:A	1.69133e-65	-1.36083	-4.09089e-09	3.59166e-06	-2.45907	-4.09089e-09
16216005	chr19:16216005:T:C	7.0958e-66	-2.22943	-4.09089e-09	6.45029e-06	-1.87355	-4.09089e-09
16216080	chr19:16216080:A:G	5.03028e-66	-1.12473	-1.44873	1.19506e-05	1.12135	-2.37825
16216220	chr19:16216220:C:T	1.27568e-66	-2.35911	-1.58635	3.02785e-07	-2.45938	-2.47303
16216273	chr19:16216273:A:G	5.98709e-65	-6.92185e-10	-0.0967416	1.67913e-05	-6.92185e-10	-0.91682
16216478	chr19:16216478:A:G	7.24157e-66	-6.92185e-10	-2.20909	1.14871e-05	-6.92185e-10	-1.29645
16216570	chr19:16216570:T:C	1.23447e-65	-1.65223	-0.0234797	3.3313e-07	-2.32152	-2.51538
16216892	chr19:16216892:A:G	3.20398e-65	-0.721953	-4.09089e-09	1.95811e-05	-0.763114	-4.09089e-09
16216920	chr19:16216920:C:T	4.70245e-65	-0.338264	-4.09089e-09	2.8821e-05	-0.376575	-4.09089e-09
16216944	chr19:16216944:T:C	1.60349e-65	-1.68106	0.266902	3.54868e-07	-2.31332	-2.46037
16217051	chr19:16217051:G:A	8.248e-66	-6.92185e-10	-2.07896	9.73978e-06	-6.92185e-10	-1.46146
16217118	chr19:16217118:G:A	5.32126e-66	-6.92185e-10	-2.51722	5.58046e-06	-6.92185e-10	-2.01841
16217234	chr19:16217234:A:C	6.13686e-65	-1.62073	1.5487	4.09506e-06	0.0743701	-2.40227
16217546	chr19:16217546:G:A	1.08953e-65	-6.92185e-10	-1.8006	3.79166e-06	-6.92185e-10	-2.40488
16217577	chr19:16217577:C:T	1.35048e-66	-2.35052	-1.53795	3.08213e-07	-2.46009	-2.45456
16217753	chr19:16217753:C:T	5.59757e-66	-6.92185e-10	-2.4666	3.46653e-06	-6.92185e-10	-2.49453
16217871	chr19:16217871:C:T	1.21188e-66	-2.36537	-1.63139	3.00272e-07	-2.45715	-2.48359
16218180	chr19:16218180:G:A	1.36528e-66	-2.35497	-1.5226	3.09905e-07	-2.45933	-2.44984
16218242	chr19:16218242:A:C	1.80497e-66	-2.41731	-1.18108	2.89308e-06	-2.343	-0.33236
16218487	chr19:16218487:T:C	4.80304e-65	-1.53076	1.21367	3.72161e-07	-2.36401	-2.3621
16218557	chr19:16218557:G:A	1.52015e-65	-1.69827	0.230728	3.55334e-07	-2.30629	-2.46609
16219126	chr19:16219126:A:G	1.58539e-65	-1.70326	0.277738	3.59953e-07	-2.30291	-2.45655
16219232	chr19:16219232:A:G	1.52626e-65	-1.71961	0.256083	3.60894e-07	-2.29519	-2.46166
16219397	chr19:16219397:TG:T	4.01916e-65	-1.43741	0.942137	3.78373e-07	-2.4101	-2.29945
16219401	chr19:16219401:T:G	2.58727e-65	-1.51753	0.581789	3.53269e-07	-2.39339	-2.38482
16219407	chr19:16219407:T:C	5.35396e-66	-6.92185e-10	-2.5111	3.26636e-06	-6.92185e-10	-2.554
16219607	chr19:16219607:A:C	5.2917e-66	-6.92185e-10	-2.52279	5.46927e-06	-6.92185e-10	-2.03853
16220005	chr19:16220005:G:A	5.4835e-66	-6.92185e-10	-2.48719	3.63141e-06	-6.92185e-10	-2.44806
16220542	chr19:16220542:C:T	1.48057e-65	-1.72864	0.234722	3.60958e-07	-2.29045	-2.46622
16220832	chr19:16220832:G:A	9.29058e-66	-6.92185e-10	-1.95993	4.14392e-06	-6.92185e-10	-2.31604
16221196	chr19:16221196:T:C	4.85369e-65	-1.60247	1.29586	3.87344e-07	-2.3383	-2.34783
16221275	chr19:16221275:C:T	1.57227e-65	-1.69001	0.256181	3.55641e-07	-2.30986	-2.46166
16221523	chr19:16221523:A:G	1.51991e-65	-1.69543	0.227726	3.55016e-07	-2.30649	-2.46678
16221689	chr19:16221689:A:C	7.92717e-66	-6.92185e-10	-2.11864	4.01418e-06	-6.92185e-10	-2.34785
16222188	chr19:16222188:TTATTATTAC:T	1.2034e-65	-1.20935	-0.491844	2.89928e-07	-2.45465	-2.52116
16222283	chr19:16222283:C:T	8.91501e-66	-6.92185e-10	-2.0012	4.11634e-06	-6.92185e-10	-2.32272
16223109	chr19:16223109:T:C	1.35416e-66	-2.32759	-1.55816	3.0323e-07	-2.46271	-2.46823
16223187	chr19:16223187:G:A	9.80171e-67	-1.97721	-2.23175	0.0942889	10.1647	-2.4483
16223203	chr19:16223203:T:G	1.79752e-65	-1.47696	0.177017	3.58023e-07	-2.42524	-2.3396
16223213	chr19:16223213:G:A	1.87363e-66	-2.307	-1.25406	3.33251e-07	-2.46266	-2.37388
16223312	chr19:16223312:C:G	1.41125e-65	-1.89449	0.352618	4.04812e-07	-2.19892	-2.4431
16223589	chr19:16223589:G:A	6.10134e-66	-6.92185e-10	-2.38042	3.33423e-06	-6.92185e-10	-2.53344
16223846	chr19:16223846:A:G	1.1678e-65	-6.92185e-10	-1.73123	7.70115e-06	-6.92185e-10	-1.69631
16224166	chr19:16224166:G:A	1.98549e-65	-1.65933	0.458846	3.64423e-07	-2.32464	-2.42248
16224349	chr19:16224349:C:T	1.45985e-66	-2.40541	-1.40518	3.09487e-07	-2.45132	-2.4592
16224482	chr19:16224482:G:A	5.96639e-67	-2.1558	-2.54957	3.47658e-07	-2.28663	-2.50759
16224559	chr19:16224559:C:T	2.93641e-65	-6.92185e-10	-0.80916	3.26677e-06	-6.92185e-10	-2.55388
16224688	chr19:16224688:C:T	6.02331e-66	-6.92185e-10	-2.3933	5.02952e-06	-6.92185e-10	-2.12236
16224796	chr19:16224796:C:G	5.12695e-66	-6.92185e-10	-2.55442	3.59593e-06	-6.92185e-10	-2.45788
16225031	chr19:16225031:C:T	6.29925e-66	-6.92185e-10	-2.3485	3.30349e-06	-6.92185e-10	-2.5427
16225088	chr19:16225088:A:T	1.70965e-65	-1.65154	0.301482	3.542e-07	-2.32544	-2.45013
16225383	chr19:16225383:A:G	1.62399e-65	-1.6587	0.257238	3.52054e-07	-2.3228	-2.45886
16225403	chr19:16225403:AG:A	1.74298e-65	-1.64783	0.317078	3.54436e-07	-2.32736	-2.44754
16225432	chr19:16225432:A:T	1.83799e-65	-1.61445	0.336778	3.5132e-07	-2.34031	-2.44343
16225529	chr19:16225529:G:A	5.26173e-66	-6.92185e-10	-2.52847	3.26613e-06	-6.92185e-10	-2.55408
16225900	chr19:16225900:G:T	1.68617e-66	-2.3851	-1.28137	2.65152e-06	-2.29666	-0.465891
16226022	chr19:16226022:C:T	4.46592e-65	-0.389872	-4.09089e-09	2.71495e-05	-0.436321	-4.09089e-09
16226137	chr19:16226137:TA:T	1.62481e-65	-1.69042	0.289457	3.59457e-07	-2.30897	-2.45187
16226140	chr19:16226140:AG:A	1.66252e-65	-1.64806	0.270044	3.51303e-07	-2.32698	-2.45681
16226612	chr19:16226612:T:C	4.28293e-65	-1.57099	1.13928	3.78178e-07	-2.3506	-2.35947
16226745	chr19:16226745:T:C	6.20148e-66	-6.92185e-10	-2.36414	5.22787e-06	-6.92185e-10	-2.08368
16226777	chr19:16226777:C:T	1.07839e-65	-1.7281	-0.0827772	3.47819e-07	-2.27649	-2.51726
16226848	chr19:16226848:C:T	1.5583e-65	-1.67155	0.228798	3.5256e-07	-2.31731	-2.4629
16226936	chr19:16226936:G:A	1.682e-65	-1.66553	0.299172	3.56363e-07	-2.3198	-2.44969
16227313	chr19:16227313:TG:T	2.1129e-66	-2.11204	-1.32883	3.11027e-07	-2.36514	-2.54042
16227721	chr19:16227721:G:A	1.59228e-65	-1.67892	0.257746	3.55682e-07	-2.31393	-2.45746
16227884	chr19:16227884:C:T	5.68782e-66	-6.92185e-10	-2.45061	4.99979e-06	-6.92185e-10	-2.12828
16228258	chr19:16228258:G:A	2.0905e-66	-2.13495	-1.31658	3.15814e-07	-2.35108	-2.5392
16228547	chr19:16228547:C:T	8.55923e-66	-6.92185e-10	-2.04192	3.59873e-06	-6.92185e-10	-2.4571
16228620	chr19:16228620:G:A	1.54577e-65	-1.45083	-4.09089e-09	9.03698e-06	-1.53635	-4.09089e-09
16228904	chr19:16228904:C:T	2.1428e-66	-2.14618	-1.28064	3.19571e-07	-2.34384	-2.53462
16229114	chr19:16229114:G:A	1.89266e-66	-2.2155	-1.33545	3.33243e-07	-2.29595	-2.54061
16229319	chr19:16229319:A:G	1.50627e-66	-1.6271	-2.1522	4.47357e-07	-2.19317	-2.34891
16229469	chr19:16229469:A:G	2.20405e-65	-1.7696	0.673553	4.05602e-07	-2.32849	-2.31157
16229601	chr19:16229601:G:A	6.03236e-66	-6.92185e-10	-2.39179	4.41275e-06	-6.92185e-10	-2.25318
16229935	chr19:16229935:G:A	5.18267e-66	-6.92185e-10	-2.54361	3.28498e-06	-6.92185e-10	-2.54832
16230485	chr19:16230485:G:C	1.74249e-65	-1.60414	0.273111	3.47115e-07	-2.34312	-2.45266
16230521	chr19:16230521:G:A	7.2007e-66	-6.92185e-10	-2.21475	3.75602e-06	-6.92185e-10	-2.41432
16230828	chr19:16230828:C:T	5.38689e-65	-1.45668	1.2543	3.70285e-07	-2.38458	-2.34658
16230938	chr19:16230938:G:A	7.93317e-66	-6.92185e-10	-2.11788	4.01557e-06	-6.92185e-10	-2.3475
16231157	chr19:16231157:G:A	6.69655e-66	-6.92185e-10	-2.28734	3.34403e-06	-6.92185e-10	-2.5305
16231333	chr19:16231333:A:G	2.382e-66	-2.14123	-1.17976	3.17409e-07	-2.34962	-2.53562
16231501	chr19:16231501:G:C	2.56922e-65	-1.58171	0.638963	3.77274e-07	-2.35312	-2.35935
16231692	chr19:16231692:C:T	2.07049e-66	-2.07579	-1.38535	3.04082e-07	-2.3824	-2.54574
16231781	chr19:16231781:T:A	1.60424e-65	-1.62437	0.210677	3.46192e-07	-2.33753	-2.46091
16231860	chr19:16231860:G:A	7.92717e-66	-6.92185e-10	-2.11864	4.01418e-06	-6.92185e-10	-2.34785
16231883	chr19:16231883:A:G	7.96006e-66	-6.92185e-10	-2.1145	4.02524e-06	-6.92185e-10	-2.3451
16232610	chr19:16232610:G:A	1.17564e-65	-6.92185e-10	-1.72453	7.75836e-06	-6.92185e-10	-1.68891
16233003	chr19:16233003:G:A	2.21108e-66	-2.36159	-1.03387	5.44762e-07	-2.45975	-1.88534
16233036	chr19:16233036:T:A	2.20805e-66	-2.0282	-1.36862	2.98331e-07	-2.40267	-2.54456
16233146	chr19:16233146:A:G	1.57355e-65	-1.62895	0.195932	3.45457e-07	-2.33536	-2.46521
16233154	chr19:16233154:A:G	3.35576e-63	-6.92185e-10	3.9295	6.97808e-06	-6.92185e-10	-1.79491
16233268	chr19:16233268:C:T	5.48197e-66	-6.92185e-10	-2.48747	3.52295e-06	-6.92185e-10	-2.47838
16233702	chr19:16233702:G:T	1.65929e-65	-1.37996	-4.09089e-09	3.58731e-06	-2.46028	-4.09089e-09
16233717	chr19:16233717:C:G	1.64431e-65	-1.73585	0.34682	3.64577e-07	-2.28524	-2.46145
16233817	chr19:16233817:C:T	1.69725e-65	-6.92185e-10	-1.35734	3.97677e-05	-6.92185e-10	-0.0546249
16233836	chr19:16233836:A:G	3.95452e-65	-1.49418	0.982692	3.50243e-07	-2.37601	-2.4108
16233948	chr19:16233948:G:A	5.67851e-66	-2.45224	-4.09089e-09	9.69763e-06	-1.4658	-4.09089e-09
16234288	chr19:16234288:T:C	3.85743e-65	-1.54183	1.00549	3.82025e-07	-2.36221	-2.33774
16235013	chr19:16235013:C:T	5.34603e-66	-6.92185e-10	-2.51258	1.06206e-05	-6.92185e-10	-1.37489
16235039	chr19:16235039:G:A	1.82427e-65	-6.92185e-10	-1.28517	7.44762e-06	-6.92185e-10	-1.72979
16235118	chr19:16235118:G:A	1.0836e-65	-6.92185e-10	-1.80605	5.8029e-06	-6.92185e-10	-1.97932
16235365	chr19:16235365:A:G	4.23397e-65	-1.82274	1.37954	4.60337e-07	-2.23693	-2.27655
16235940	chr19:16235940:C:T	6.77775e-66	-6.92185e-10	-2.27529	3.40711e-06	-6.92185e-10	-2.51181
16235992	chr19:16235992:C:T	6.33335e-66	-6.92185e-10	-2.3431	3.27625e-06	-6.92185e-10	-2.55098
16236204	chr19:16236204:C:T	7.26446e-66	-2.20594	-4.09089e-09	4.70803e-06	-2.18841	-4.09089e-09
16236302	chr19:16236302:T:C	6.00939e-66	-2.39561	-4.09089e-09	4.34886e-06	-2.26777	-4.09089e-09
16236438	chr19:16236438:G:A	1.86297e-66	-2.1402	-1.42656	3.11945e-07	-2.34778	-2.55483
16236607	chr19:16236607:T:C	9.71691e-63	-6.92185e-10	4.99269	3.83154e-06	-6.92185e-10	-2.39441
16236708	chr19:16236708:T:C	8.89612e-66	-6.92185e-10	-2.00332	3.78182e-06	-6.92185e-10	-2.40747
16236772	chr19:16236772:A:G	9.6913e-63	-6.92185e-10	4.99005	3.83308e-06	-6.92185e-10	-2.39401
16237197	chr19:16237197:G:T	1.53833e-65	-6.92185e-10	-1.45565	4.53218e-06	-6.92185e-10	-2.22648
16237376	chr19:16237376:G:T	8.09285e-66	-6.92185e-10	-2.09795	4.07923e-06	-6.92185e-10	-2.33177
16238039	chr19:16238039:C:T	1.86892e-66	-2.03813	-1.52544	2.99336e-07	-2.38914	-2.55473
16238382	chr19:16238382:T:C	5.15826e-66	-6.92185e-10	-2.54833	3.33115e-06	-6.92185e-10	-2.53436
16238440	chr19:16238440:T:C	1.84124e-66	-2.02984	-1.54865	2.98322e-07	-2.39239	-2.55487
16238475	chr19:16238475:A:G	1.87846e-66	-2.04912	-1.50936	3.00852e-07	-2.3844	-2.55442
16238542	chr19:16238542:G:A	1.24427e-63	-6.92185e-10	2.93737	4.041e-06	-6.92185e-10	-2.34119
16238789	chr19:16238789:G:A	1.54689e-65	-1.4501	-4.09089e-09	3.5783e-06	-2.46279	-4.09089e-09
16239419	chr19:16239419:C:A	5.16094e-66	-6.92185e-10	-2.54781	3.33383e-06	-6.92185e-10	-2.53356
16239429	chr19:16239429:C:G	5.17246e-66	-6.92185e-10	-2.54558	4.89563e-06	-6.92185e-10	-2.14934
16239671	chr19:16239671:G:A	5.19397e-66	-6.92185e-10	-2.54143	5.03175e-06	-6.92185e-10	-2.12191
16239825	chr19:16239825:A:G	2.07858e-66	-2.00593	-1.45132	2.95856e-07	-2.40293	-2.55263
16239978	chr19:16239978:A:G	6.04444e-65	-1.36391	1.2767	6.0495e-06	0.450716	-2.38842
16240041	chr19:16240041:G:T	5.15482e-66	-6.92185e-10	-2.549	3.32812e-06	-6.92185e-10	-2.53527
16240059	chr19:16240059:A:C	6.04842e-66	-6.92185e-10	-2.38913	3.2878e-06	-6.92185e-10	-2.54746
16240109	chr19:16240109:A:G	9.75569e-63	-6.92185e-10	4.99667	3.82938e-06	-6.92185e-10	-2.39498
16240916	chr19:16240916:T:C	5.142e-66	-6.92185e-10	-2.55149	3.31286e-06	-6.92185e-10	-2.53987
16241010	chr19:16241010:A:T	5.12471e-66	-6.92185e-10	-2.55486	3.27824e-06	-6.92185e-10	-2.55037
16241186	chr19:16241186:C:T	3.49206e-61	-6.92185e-10	8.57449	3.2945e-06	-6.92185e-10	-2.54543
16241592	chr19:16241592:C:T	1.51195e-66	-2.04525	-1.73029	2.29007e-06	-0.365077	-2.54402
16241673	chr19:16241673:G:A	2.09234e-66	-1.95756	-1.4931	2.90935e-07	-2.41817	-2.55417
16241949	chr19:16241949:C:T	2.265e-66	-1.98183	-1.38952	2.94735e-07	-2.4103	-2.54906
16242688	chr19:16242688:G:T	7.3185e-66	-6.92185e-10	-2.19853	3.88317e-06	-6.92185e-10	-2.38103
16242827	chr19:16242827:T:C	2.46593e-66	-1.9417	-1.34466	2.91876e-07	-2.42288	-2.54622
16242979	chr19:16242979:C:T	6.39855e-66	-2.33286	-4.09089e-09	4.13859e-06	-2.31732	-4.09089e-09
16244324	chr19:16244324:A:G	3.1227e-66	-1.9235	-1.12673	2.9505e-07	-2.42676	-2.53153
16244627	chr19:16244627:G:A	5.59317e-66	-6.92185e-10	-2.46739	3.29409e-06	-6.92185e-10	-2.54555
16244647	chr19:16244647:G:A	2.36713e-66	-1.96174	-1.36551	2.93831e-07	-2.41557	-2.54685
16244703	chr19:16244703:G:A	4.2488e-66	-1.955	-0.787295	3.18292e-07	-2.4151	-2.46737
16244755	chr19:16244755:G:A	2.52983e-66	-2.08389	-1.17689	3.1461e-07	-2.36242	-2.53168
16244795	chr19:16244795:AGT:A	8.25033e-66	-6.92185e-10	-2.07868	4.23724e-06	-6.92185e-10	-2.29377
16244841	chr19:16244841:T:A	1.15306e-66	-1.91442	-2.13209	2.6184e-06	-0.220546	-2.55457
16245143	chr19:16245143:G:A	2.47703e-66	-1.99304	-1.28883	2.98549e-07	-2.40641	-2.54009
16245148	chr19:16245148:G:A	2.52401e-66	-1.95115	-1.31193	2.94139e-07	-2.4193	-2.54208
16245170	chr19:16245170:A:G	5.95205e-66	-6.92185e-10	-2.4052	3.35307e-06	-6.92185e-10	-2.5278
16245275	chr19:16245275:C:T	2.12953e-66	-2.02606	-1.40697	2.50493e-06	-0.332499	-2.48692
16245414	chr19:16245414:C:T	1.96565e-66	-2.02196	-1.49114	2.56397e-06	-0.289556	-2.50657
16245720	chr19:16245720:G:A	5.73447e-66	-6.92185e-10	-2.44244	3.31461e-06	-6.92185e-10	-2.53934
16245739	chr19:16245739:G:A	1.91696e-66	-2.04752	-1.49067	2.42471e-06	-0.347231	-2.50474
16245795	chr19:16245795:G:A	1.91287e-66	-1.99278	-1.54755	2.69305e-06	-0.230018	-2.51699
16245874	chr19:16245874:G:T	8.17415e-66	-6.92185e-10	-2.08796	3.97264e-06	-6.92185e-10	-2.35825
16245900	chr19:16245900:A:G	6.78806e-65	-6.92185e-10	0.0288181	1.85444e-05	-6.92185e-10	-0.817511
16245930	chr19:16245930:T:C	1.35518e-65	-6.92185e-10	-1.58241	3.7965e-06	-6.92185e-10	-2.4036
16246336	chr19:16246336:G:A	8.0321e-66	-6.92185e-10	-2.10549	4.14829e-06	-6.92185e-10	-2.31498
16246427	chr19:16246427:A:T	2.57384e-66	-2.09997	-1.14356	3.24546e-07	-2.34194	-2.52107
16246588	chr19:16246588:A:G	5.14052e-66	-6.92185e-10	-2.55178	3.33681e-06	-6.92185e-10	-2.53266
16246611	chr19:16246611:C:CT	8.0321e-66	-6.92185e-10	-2.10549	4.14829e-06	-6.92185e-10	-2.31498
16246877	chr19:16246877:C:A	1.3989e-66	-2.40493	-1.44832	4.49839e-07	-2.44439	-2.09216
16247025	chr19:16247025:G:A	5.32537e-66	-6.92185e-10	-2.51645	4.29401e-06	-6.92185e-10	-2.28046
16247032	chr19:16247032:C:T	1.95233e-65	-6.92185e-10	-1.21732	6.66713e-06	-6.92185e-10	-1.84049
16247638	chr19:16247638:T:C	2.42845e-66	-1.91975	-1.38193	5.04141e-06	0.272671	-2.39267
16247729	chr19:16247729:C:G	5.30195e-66	-6.92185e-10	-2.52086	4.1225e-06	-6.92185e-10	-2.32122
16248279	chr19:16248279:A:G	4.87836e-67	-2.3884	-2.51831	0.0926054	9.91367	-2.21525
16248626	chr19:16248626:G:A	1.0307e-65	-6.92185e-10	-1.85611	4.60169e-06	-6.92185e-10	-2.21126
16248635	chr19:16248635:C:T	5.91377e-67	-2.36699	-2.34724	0.0952055	10.1884	-2.46226
16248752	chr19:16248752:C:T	7.5283e-66	-6.92185e-10	-2.17026	3.92721e-06	-6.92185e-10	-2.36975
16248826	chr19:16248826:G:A	5.74502e-67	-2.36096	-2.38222	0.104412	10.255	-2.43657
16249148	chr19:16249148:G:A	5.15413e-66	-6.92185e-10	-2.54913	7.09241e-06	-6.92185e-10	-1.77865
16249239	chr19:16249239:G:C	5.98457e-66	-6.92185e-10	-2.39975	4.92922e-06	-6.92185e-10	-2.1425
16249443	chr19:16249443:T:G	5.81054e-67	-2.3376	-2.39425	0.134245	10.4962	-2.4265
16249695	chr19:16249695:T:C	7.62382e-66	-6.92185e-10	-2.15765	3.96207e-06	-6.92185e-10	-2.36091
16250004	chr19:16250004:G:A	5.2492e-67	-2.38097	-2.45247	0.0879084	10.0096	-2.36322
16250098	chr19:16250098:A:T	5.20572e-66	-6.92185e-10	-2.53917	4.91323e-06	-6.92185e-10	-2.14575
16250115	chr19:16250115:A:G	7.47705e-67	-2.00243	-2.47725	3.47247e-06	-0.0428719	-2.44994
16250729	chr19:16250729:A:C	1.2458e-66	-1.54676	-2.4224	4.05328e-06	0.21671	-2.55486
16250853	chr19:16250853:G:A	5.14916e-66	-6.92185e-10	-2.5501	3.31078e-06	-6.92185e-10	-2.5405
16250971	chr19:16250971:G:A	2.2333e-65	-6.92185e-10	-1.08287	7.43827e-06	-6.92185e-10	-1.73104
16251169	chr19:16251169:T:A	1.03732e-66	-1.91053	-2.24176	4.1176e-07	-2.13267	-2.49233
16251261	chr19:16251261:C:T	2.44134e-66	-1.82745	-1.46893	5.69145e-07	-2.3408	-1.9605
16251315	chr19:16251315:C:T	8.87906e-66	-2.00524	-4.09089e-09	5.38293e-06	-2.05445	-4.09089e-09
16251463	chr19:16251463:G:A	2.66155e-66	-2.43433	-0.77569	4.98877e-06	-2.35831	0.227823
16251639	chr19:16251639:G:T	9.22962e-66	-1.02174	-0.94477	2.86864e-07	-2.46083	-2.5256
16252089	chr19:16252089:C:T	1.37282e-65	-0.736943	-0.832537	3.00894e-07	-2.43656	-2.50212
16252279	chr19:16252279:A:G	8.92588e-66	-6.92185e-10	-1.99998	4.36167e-06	-6.92185e-10	-2.26482
16252693	chr19:16252693:G:T	1.74446e-65	-0.965889	-0.364015	1.39736e-05	1.39061	-2.49112
16253472	chr19:16253472:CACAAA:C	5.37036e-66	-1.08183	-1.42621	2.82433e-07	-2.46285	-2.53914
16253737	chr19:16253737:A:G	5.25522e-66	-6.92185e-10	-2.52971	3.85275e-06	-6.92185e-10	-2.38889
16253903	chr19:16253903:G:A	1.59941e-66	-1.30529	-2.41401	3.66995e-07	-2.4202	-2.31989
16254287	chr19:16254287:T:C	6.03015e-66	-1.08355	-1.30861	2.84349e-07	-2.45141	-2.54383
16254369	chr19:16254369:G:A	1.77278e-66	-1.58546	-2.03092	2.82905e-07	-2.45325	-2.54707
16254775	chr19:16254775:T:C	1.96891e-66	-1.29724	-2.21421	3.12832e-07	-2.41808	-2.48169
16254790	chr19:16254790:A:G	5.86067e-66	-0.83257	-1.5881	2.92734e-07	-2.45117	-2.515
16254844	chr19:16254844:C:T	1.89344e-66	-1.3457	-2.20484	3.08554e-07	-2.42788	-2.48566
16255159	chr19:16255159:T:G	4.99775e-66	-0.973314	-1.60663	2.91465e-07	-2.46025	-2.51027
16255188	chr19:16255188:CTATG:C	7.80053e-66	-2.13474	-4.09089e-09	5.61721e-06	-2.01184	-4.09089e-09
16255729	chr19:16255729:G:C	5.36116e-67	-2.43758	-2.37476	0.0663588	8.67267	-1.30752
16255734	chr19:16255734:T:C	5.13207e-66	-0.843201	-1.71022	1.03079e-05	1.1455	-2.55027
16255863	chr19:16255863:C:T	5.17079e-66	-6.92185e-10	-2.54591	3.62993e-06	-6.92185e-10	-2.44847
16255864	chr19:16255864:G:A	2.47259e-65	-6.92185e-10	-0.981082	8.9344e-06	-6.92185e-10	-1.54777
16255898	chr19:16255898:GC:AC	5.97297e-66	-2.40169	-4.09089e-09	4.50493e-05	0.0700763	-4.09089e-09
16256126	chr19:16256126:A:G	5.04923e-66	-0.982524	-1.58717	2.89856e-07	-2.46078	-2.51527
16256169	chr19:16256169:A:G	5.48681e-65	-0.837898	0.653898	1.17529e-05	1.27454	-2.54812
16257213	chr19:16257213:T:C	5.88365e-66	-1.03183	-1.38493	2.80038e-07	-2.46196	-2.54855
16257273	chr19:16257273:A:G	4.02638e-66	-1.23542	-1.56065	2.78675e-07	-2.46158	-2.55381
16257316	chr19:16257316:G:C	6.81095e-66	-6.92185e-10	-2.2704	3.40778e-06	-6.92185e-10	-2.51162
16257713	chr19:16257713:A:G	4.39611e-67	-2.45785	-2.55295	0.0182237	8.04313	-1.97033
16257717	chr19:16257717:A:C	5.10944e-66	-1.03266	-1.52518	2.78514e-07	-2.46114	-2.55483
16258113	chr19:16258113:T:A	6.24837e-63	-1.04293	5.59407	1.73094e-05	0.998584	-1.88501
16258190	chr19:16258190:C:T	6.52045e-57	18.4093	-4.09089e-09	1.82626e-05	-0.832825	-4.09089e-09
16258309	chr19:16258309:TA:T	5.47093e-66	-6.92185e-10	-2.48948	3.28097e-06	-6.92185e-10	-2.54954
16258482	chr19:16258482:G:C	1.20035e-66	-1.47164	-2.53468	5.23744e-07	-2.44247	-1.94197
16258488	chr19:16258488:A:T	6.35482e-64	-6.92185e-10	2.26545	4.29956e-05	-6.92185e-10	0.0234176
16258599	chr19:16258599:C:T	2.31127e-66	-1.341	-2.01013	2.99141e-07	-2.4472	-2.49731
16258600	chr19:16258600:G:A	5.49907e-66	-6.92185e-10	-2.48435	5.25663e-06	-6.92185e-10	-2.07819
16258665	chr19:16258665:G:A	4.90525e-67	-2.34656	-2.55465	0.0714775	9.4258	-1.98635
16258764	chr19:16258764:C:T	5.58975e-66	-6.92185e-10	-2.468	3.90214e-06	-6.92185e-10	-2.37616
16259176	chr19:16259176:G:A	1.29654e-66	-1.79632	-2.13291	2.85643e-07	-2.4601	-2.53059
16259205	chr19:16259205:C:T	4.27999e-66	-2.38718	-0.3478	2.18817e-06	-1.92516	-1.02945
16259210	chr19:16259210:C:T	9.9133e-66	-1.89506	-4.09089e-09	7.42367e-06	-1.73301	-4.09089e-09
16259259	chr19:16259259:C:T	5.17864e-66	-6.92185e-10	-2.54439	4.31749e-06	-6.92185e-10	-2.27501
16259305	chr19:16259305:A:G	1.32795e-63	-6.92185e-10	3.00246	3.26734e-06	-6.92185e-10	-2.5537
16259399	chr19:16259399:G:A	3.64822e-66	-1.13963	-1.75506	2.87558e-07	-2.46276	-2.52125
16259558	chr19:16259558:C:T	2.06265e-66	-2.44859	-1.01635	3.50276e-06	-2.46127	-0.0228627
16259677	chr19:16259677:C:A	1.55176e-65	-1.07889	-0.368061	1.11371e-05	1.20162	-2.52901
16259860	chr19:16259860:A:T	1.91453e-65	-1.04949	-0.187391	1.1908e-05	1.24702	-2.50749
16260254	chr19:16260254:G:A	1.37198e-65	-1.43063	-0.139469	3.53868e-07	-2.43216	-2.34436
16260336	chr19:16260336:G:A	2.31083e-66	-1.37172	-1.97961	3.11924e-07	-2.44266	-2.46001
16260354	chr19:16260354:C:T	5.14574e-66	-6.92185e-10	-2.55076	4.14837e-06	-6.92185e-10	-2.31496
16260654	chr19:16260654:G:A	1.30458e-65	-1.49782	-0.122649	3.6063e-07	-2.41903	-2.33856
16260658	chr19:16260658:C:T	4.63583e-67	-2.40315	-2.55455	0.0394633	8.82451	-1.97906
16260979	chr19:16260979:T:C	1.43489e-66	-2.46238	-1.36547	2.42961e-06	-2.4419	-0.408049
16261007	chr19:16261007:C:T	4.76409e-67	-2.39977	-2.53064	0.051975	8.85453	-1.73369
16261046	chr19:16261046:C:T	2.00138e-66	-2.44776	-1.04733	3.51519e-06	-2.46129	-0.0192978
16261181	chr19:16261181:C:T	6.03016e-66	-6.92185e-10	-2.39216	3.58809e-06	-6.92185e-10	-2.46006
16261329	chr19:16261329:CT:C	6.29358e-66	-6.92185e-10	-2.3494	7.68487e-06	-6.92185e-10	-1.69843
16261880	chr19:16261880:G:A	6.44175e-66	-6.92185e-10	-2.32613	8.09434e-06	-6.92185e-10	-1.64651
16261951	chr19:16261951:T:C	5.12469e-66	-6.92185e-10	-2.55486	3.34456e-06	-6.92185e-10	-2.53035
16262171	chr19:16262171:C:T	6.71364e-66	-6.92185e-10	-2.28479	3.50249e-06	-6.92185e-10	-2.48421
16262260	chr19:16262260:G:A	1.59153e-65	-1.43197	0.0103129	4.39554e-07	-2.42934	-2.13034
16262796	chr19:16262796:G:A	5.15106e-66	-6.92185e-10	-2.54973	3.8773e-06	-6.92185e-10	-2.38254
16263080	chr19:16263080:A:G	1.87522e-65	-1.92914	0.671524	3.42165e-07	-2.45885	-2.3513
16263770	chr19:16263770:C:T	5.35401e-66	-6.92185e-10	-2.51109	3.31889e-06	-6.92185e-10	-2.53805
16263832	chr19:16263832:C:T	7.12579e-66	-2.22521	-4.09089e-09	3.98635e-06	-2.35481	-4.09089e-09
16263891	chr19:16263891:A:G	8.76745e-66	-2.01789	-4.09089e-09	4.76954e-06	-2.17543	-4.09089e-09
16264106	chr19:16264106:G:A	1.07328e-65	-6.92185e-10	-1.81563	4.31884e-06	-6.92185e-10	-2.27469
16264107	chr19:16264107:G:A	8.20109e-67	-2.42737	-1.95988	1.50403e-06	-2.1828	-1.14673
16264362	chr19:16264362:G:A	1.65443e-66	-1.28748	-2.398	3.97294e-07	-2.14666	-2.5141
16264384	chr19:16264384:A:C	1.19121e-66	-1.45973	-2.55423	3.33081e-07	-2.39883	-2.43822
16264470	chr19:16264470:C:G	1.36005e-66	-1.33319	-2.54823	1.77656e-06	-0.608817	-2.55418
16264543	chr19:16264543:G:A	4.47414e-67	-2.46044	-2.53276	5.79884e-07	-2.44865	-1.83396
16264855	chr19:16264855:C:A	6.55352e-66	-6.92185e-10	-2.30893	4.73889e-05	-6.92185e-10	0.120708
16264925	chr19:16264925:C:T	6.07982e-66	-6.92185e-10	-2.38396	3.06007e-05	-6.92185e-10	-0.316657
16265018	chr19:16265018:T:C	1.68448e-66	-1.15798	-2.5095	3.04878e-07	-2.4058	-2.51972
16265335	chr19:16265335:A:G	8.95184e-67	-1.79223	-2.50742	1.29171e-06	-2.46048	-1.02123
16265481	chr19:16265481:G:A	5.13645e-66	-6.92185e-10	-2.55257	3.50461e-06	-6.92185e-10	-2.4836
16265580	chr19:16265580:C:T	1.04971e-66	-1.7005	-2.43992	9.0938e-07	-2.45554	-1.37713
16265662	chr19:16265662:C:T	8.57536e-66	-6.92185e-10	-2.04004	4.22693e-06	-6.92185e-10	-2.2962
16265812	chr19:16265812:C:T	5.14429e-66	-6.92185e-10	-2.55104	3.47174e-06	-6.92185e-10	-2.49302
16265973	chr19:16265973:C:A	8.63512e-67	-1.80879	-2.52689	7.85904e-07	-1.68926	-2.28934
16266333	chr19:16266333:G:A	5.41351e-66	-6.92185e-10	-2.50004	0.000320879	-6.92185e-10	2.03338
16266420	chr19:16266420:C:T	1.88722e-65	-1.25124	-4.09089e-09	1.25014e-05	-1.21184	-4.09089e-09
16266491	chr19:16266491:T:A	4.82067e-65	-0.313435	-4.09089e-09	2.62826e-05	-0.468775	-4.09089e-09
16266532	chr19:16266532:G:A	8.39562e-66	-6.92185e-10	-2.06122	4.19955e-06	-6.92185e-10	-2.3027
16266830	chr19:16266830:C:T	6.02449e-66	-6.92185e-10	-2.3931	5.65882e-06	-6.92185e-10	-2.00446
16266842	chr19:16266842:C:T	8.84479e-66	-6.92185e-10	-2.0091	4.22844e-06	-6.92185e-10	-2.29585
16266889	chr19:16266889:T:C	6.68413e-66	-6.92185e-10	-2.2892	3.38962e-06	-6.92185e-10	-2.51696
16266921	chr19:16266921:T:C	3.02112e-66	-0.529378	-2.55393	0.000325262	1.6617	0.385251
16267023	chr19:16267023:G:A	5.39427e-66	-6.92185e-10	-2.50359	3.26414e-06	-6.92185e-10	-2.55468
16267642	chr19:16267642:A:T	5.15439e-66	-6.92185e-10	-2.54908	3.9499e-06	-6.92185e-10	-2.36399
16267832	chr19:16267832:G:A	5.57651e-66	-6.92185e-10	-2.47037	3.6624e-06	-6.92185e-10	-2.43956
16267881	chr19:16267881:C:T	5.30511e-66	-6.92185e-10	-2.52026	3.51908e-06	-6.92185e-10	-2.47948
16268049	chr19:16268049:G:A	1.73762e-66	-1.62959	-2.00683	3.57543e-07	-2.44294	-2.32324
16268317	chr19:16268317:G:A	1.04589e-66	-1.7369	-2.40717	1.12167e-06	-1.61092	-2.01194
16268504	chr19:16268504:G:A	5.80359e-66	-6.92185e-10	-2.43046	4.53488e-05	-6.92185e-10	0.0767026
16268627	chr19:16268627:G:A	5.42476e-66	-6.92185e-10	-2.49796	3.62588e-06	-6.92185e-10	-2.44958
16269437	chr19:16269437:C:T	2.73147e-65	-6.92185e-10	-0.881508	1.23099e-05	-6.92185e-10	-1.22728
16269516	chr19:16269516:C:T	1.4369e-65	-1.70683	0.182974	4.33704e-07	-2.02619	-2.54688
16270085	chr19:16270085:C:A	2.28562e-65	1.30994	-2.36965	7.88222e-06	0.863599	-2.53667
16271520	chr19:16271520:A:G	2.32094e-65	-6.92185e-10	-1.04438	8.99274e-06	-6.92185e-10	-1.54126
16272136	chr19:16272136:C:T	2.33806e-65	-6.92185e-10	-1.03702	0.000124158	-6.92185e-10	1.08387
16272355	chr19:16272355:T:A	8.917e-66	-6.92185e-10	-2.00097	1.05635e-05	-6.92185e-10	-1.38027
16272547	chr19:16272547:A:C	5.29938e-66	-6.92185e-10	-2.52134	8.92094e-05	-6.92185e-10	0.753306
16272808	chr19:16272808:T:C	5.67729e-66	-6.92185e-10	-2.45246	4.85225e-06	-6.92185e-10	-2.15824
16273713	chr19:16273713:C:T	7.0359e-65	-6.92185e-10	0.0646779	1.74483e-05	-6.92185e-10	-0.878439
16273725	chr19:16273725:G:A	9.09241e-66	-6.92185e-10	-1.98149	9.94211e-06	-6.92185e-10	-1.4409
16273905	chr19:16273905:G:T	9.45337e-66	0.544337	-2.4869	1.46705e-06	-1.71112	-1.64331
16274255	chr19:16274255:C:T	2.05906e-65	-6.92185e-10	-1.1641	6.9196e-05	-6.92185e-10	0.499264
16274286	chr19:16274286:G:A	5.1252e-66	-6.92185e-10	-2.55476	3.58226e-06	-6.92185e-10	-2.46169
16274460	chr19:16274460:A:G	1.88831e-65	-6.92185e-10	-1.25067	9.15333e-05	-6.92185e-10	0.779023
16274643	chr19:16274643:G:A	7.50916e-66	-6.92185e-10	-2.17281	7.51138e-06	-6.92185e-10	-1.72126
16274746	chr19:16274746:C:T	1.77593e-65	-6.92185e-10	-1.31202	6.89925e-05	-6.92185e-10	0.496318
16274818	chr19:16274818:A:G	7.07652e-66	-6.92185e-10	-2.23215	3.89545e-06	-6.92185e-10	-2.37787
16274839	chr19:16274839:C:G	1.25654e-66	-2.25	-1.71057	1.07035e-06	-2.45118	-1.21851
16274840	chr19:16274840:T:C	1.85116e-65	-6.92185e-10	-1.27053	7.34792e-05	-6.92185e-10	0.559322
16274903	chr19:16274903:T:C	7.69951e-66	0.306781	-2.45456	1.45452e-06	-1.81386	-1.54914
16274959	chr19:16274959:G:A	9.18319e-66	-2.3726	0.401045	3.02962e-07	-2.45333	-2.4785
16275248	chr19:16275248:G:A	8.15653e-67	-2.10064	-2.29206	6.73263e-07	-1.70816	-2.42514
16275253	chr19:16275253:C:T	8.40008e-66	-6.92185e-10	-2.06069	9.96059e-06	-6.92185e-10	-1.43904
16275267	chr19:16275267:G:A	6.3951e-66	-6.92185e-10	-2.3334	3.37869e-06	-6.92185e-10	-2.52019
16275281	chr19:16275281:T:C	1.8214e-65	-6.92185e-10	-1.28674	7.26868e-05	-6.92185e-10	0.54848
16275590	chr19:16275590:G:C	6.80009e-66	-6.92185e-10	-2.272	7.85965e-06	-6.92185e-10	-1.67594
16275982	chr19:16275982:C:T	5.39104e-66	-6.92185e-10	-2.50419	3.80371e-06	-6.92185e-10	-2.4017
16276829	chr19:16276829:T:C	7.44002e-67	-2.32188	-2.16276	9.12997e-07	-2.16162	-1.66708
16276889	chr19:16276889:A:G	3.87254e-66	-2.43942	-0.395603	2.86622e-07	-2.43282	-2.55445
16277947	chr19:16277947:T:C	5.59778e-66	-6.92185e-10	-2.46656	3.28592e-06	-6.92185e-10	-2.54803
16277948	chr19:16277948:G:A	5.72637e-66	-6.92185e-10	-2.44385	3.26759e-06	-6.92185e-10	-2.55363
16278037	chr19:16278037:G:A	6.1496e-65	-6.92185e-10	-0.0699599	8.45524e-06	-6.92185e-10	-1.60289
16278240	chr19:16278240:G:A	6.76943e-66	-6.92185e-10	-2.27652	0.000154109	-6.92185e-10	1.29998
16278338	chr19:16278338:A:G	5.17895e-66	-6.92185e-10	-2.54433	3.76967e-06	-6.92185e-10	-2.41069
16278364	chr19:16278364:C:T	5.70022e-66	-6.92185e-10	-2.44843	3.26626e-06	-6.92185e-10	-2.55403
16278465	chr19:16278465:G:A	4.31016e-65	-0.425373	-4.09089e-09	2.4066e-05	-0.556879	-4.09089e-09
16278476	chr19:16278476:A:G	1.69974e-64	-6.92185e-10	0.946716	4.22616e-05	-6.92185e-10	0.00619781
16278477	chr19:16278477:T:C	1.59027e-65	-6.92185e-10	-1.42244	7.04666e-06	-6.92185e-10	-1.78513
16278647	chr19:16278647:A:G	5.62158e-67	-2.2179	-2.54701	6.9472e-07	-1.88701	-2.21492
16278648	chr19:16278648:C:T	7.49197e-66	-6.92185e-10	-2.1751	3.59722e-06	-6.92185e-10	-2.45752
16279370	chr19:16279370:G:T	6.44538e-66	-2.32557	-4.09089e-09	3.82885e-06	-2.39512	-4.09089e-09
16279560	chr19:16279560:C:T	5.64518e-66	-6.92185e-10	-2.45813	3.28063e-06	-6.92185e-10	-2.54964
16279677	chr19:16279677:T:C	1.53686e-65	-6.92185e-10	-1.4566	3.35403e-06	-6.92185e-10	-2.52752
16279948	chr19:16279948:G:A	5.95438e-66	-6.92185e-10	-2.40481	3.7315e-06	-6.92185e-10	-2.42087
16280054	chr19:16280054:A:C	5.87317e-66	-6.92185e-10	-2.41854	3.67222e-06	-6.92185e-10	-2.43688
16280312	chr19:16280312:G:T	5.18254e-66	-6.92185e-10	-2.54364	3.76554e-06	-6.92185e-10	-2.41179
16280352	chr19:16280352:ACT:A	6.71032e-66	-6.92185e-10	-2.28529	4.41492e-06	-6.92185e-10	-2.25269
16280507	chr19:16280507:C:T	1.25715e-66	-1.6662	-2.29389	1.44484e-06	-1.40139	-1.9683
16280916	chr19:16280916:G:T	8.905e-67	-1.75458	-2.55032	7.8996e-07	-1.50088	-2.47257
16281097	chr19:16281097:C:A	5.27636e-66	-6.92185e-10	-2.5257	3.39543e-06	-6.92185e-10	-2.51525
16281293	chr19:16281293:C:T	5.68252e-67	-2.20043	-2.55369	3.20427e-07	-2.42726	-2.44852
16281352	chr19:16281352:T:C	2.04101e-66	-1.78201	-1.69347	5.07764e-06	-2.23197	0.11914
16281382	chr19:16281382:G:A	5.35671e-66	-6.92185e-10	-2.51058	4.92269e-06	-6.92185e-10	-2.14383
16281549	chr19:16281549:A:G	9.28284e-67	-2.33654	-1.92681	3.53973e-07	-2.46036	-2.31586
16281570	chr19:16281570:T:C	5.31433e-66	-6.92185e-10	-2.51853	4.79614e-06	-6.92185e-10	-2.16987
16281725	chr19:16281725:T:A	5.35196e-66	-6.92185e-10	-2.51147	3.57274e-06	-6.92185e-10	-2.46435
16281864	chr19:16281864:T:TC	5.34096e-66	-6.92185e-10	-2.51353	4.93021e-06	-6.92185e-10	-2.1423
16282066	chr19:16282066:G:A	5.74178e-66	-6.92185e-10	-2.44116	3.62349e-06	-6.92185e-10	-2.45024
16282548	chr19:16282548:G:T	5.28357e-66	-6.92185e-10	-2.52433	3.3127e-06	-6.92185e-10	-2.53992
16283187	chr19:16283187:T:C	3.44343e-65	-6.92185e-10	-0.64988	1.02656e-05	-6.92185e-10	-1.40888
16283349	chr19:16283349:A:T	9.4685e-67	-1.90876	-2.33479	9.25447e-07	-1.57768	-2.23747
16283955	chr19:16283955:C:G	8.22495e-67	-1.96515	-2.41919	7.80095e-07	-1.65428	-2.33174
16284035	chr19:16284035:T:C	1.15184e-65	-6.92185e-10	-1.74499	8.72961e-06	-6.92185e-10	-1.57096
16284315	chr19:16284315:A:AG	7.18406e-66	-6.92185e-10	-2.21707	3.81123e-06	-6.92185e-10	-2.39973
16284477	chr19:16284477:C:T	5.69047e-66	-6.92185e-10	-2.45014	3.36334e-06	-6.92185e-10	-2.52475
16284723	chr19:16284723:T:A	5.88569e-67	-2.44701	-2.27199	8.58702e-07	-2.13184	-1.75817
16284785	chr19:16284785:G:A	7.20099e-67	-2.06582	-2.45148	1.01459e-06	-2.4021	-1.32109
16285015	chr19:16285015:C:A	1.30907e-66	-1.37252	-2.54709	7.17975e-07	-1.93685	-2.13215
16285042	chr19:16285042:G:A	7.58255e-65	-6.92185e-10	0.139503	2.06426e-05	-6.92185e-10	-0.710325
16285483	chr19:16285483:C:G	5.26273e-66	-6.92185e-10	-2.52828	3.9102e-06	-6.92185e-10	-2.37409
16285951	chr19:16285951:G:T	5.6536e-66	-6.92185e-10	-2.45664	1.17116e-05	-6.92185e-10	-1.2771
16285982	chr19:16285982:T:G	5.51354e-66	-6.92185e-10	-2.48172	3.40827e-06	-6.92185e-10	-2.51148
16286480	chr19:16286480:G:A	1.8902e-65	-1.24967	-4.09089e-09	1.50376e-05	-1.02713	-4.09089e-09
16286557	chr19:16286557:C:T	1.26953e-65	-1.6477	-4.09089e-09	8.89056e-06	-1.55269	-4.09089e-09
16286819	chr19:16286819:G:C	6.04662e-65	-6.92185e-10	-0.0868482	3.7203e-06	-6.92185e-10	-2.42388
16287091	chr19:16287091:T:C	5.42368e-66	-6.92185e-10	-2.49816	3.27832e-06	-6.92185e-10	-2.55035
16287198	chr19:16287198:C:G	1.38538e-65	-6.92185e-10	-1.56037	5.7094e-06	-6.92185e-10	-1.99557
16287532	chr19:16287532:T:C	7.84245e-67	-1.90999	-2.52197	6.77229e-07	-2.11044	-2.01699
16287558	chr19:16287558:T:C	1.52793e-66	-1.21204	-2.55297	1.01694e-06	-1.38248	-2.3384
16287785	chr19:16287785:G:A	1.1298e-66	-2.05465	-2.01224	3.06871e-07	-2.43114	-2.48786
16288240	chr19:16288240:A:G	7.67127e-67	-2.31485	-2.13918	1.73055e-06	-1.04381	-2.14543
16288352	chr19:16288352:G:A	7.23381e-66	-6.92185e-10	-2.21017	4.77794e-06	-6.92185e-10	-2.17367
16288797	chr19:16288797:A:G	7.61646e-66	-6.92185e-10	-2.15862	5.04736e-06	-6.92185e-10	-2.11881
16288876	chr19:16288876:T:C	8.0766e-67	-1.89303	-2.50952	7.28662e-07	-2.09683	-1.9574
16288913	chr19:16288913:C:T	7.62434e-67	-1.90834	-2.55184	5.85403e-07	-2.10776	-2.16537
16289195	chr19:16289195:C:T	7.25523e-66	-6.92185e-10	-2.20721	3.88326e-06	-6.92185e-10	-2.381
16289342	chr19:16289342:C:T	1.26636e-65	-1.6502	-4.09089e-09	8.13521e-06	-1.64148	-4.09089e-09
16291034	chr19:16291034:G:A	5.99538e-66	-2.39794	-4.09089e-09	3.79607e-06	-2.40371	-4.09089e-09
16291055	chr19:16291055:G:C	5.89049e-66	-2.41559	-4.09089e-09	3.71546e-06	-2.42518	-4.09089e-09
16291163	chr19:16291163:C:T	1.01465e-65	-6.92185e-10	-1.8718	4.64963e-06	-6.92185e-10	-2.20089
16291247	chr19:16291247:T:C	9.39264e-67	-1.93431	-2.31728	9.8378e-07	-1.21848	-2.53555
16291551	chr19:16291551:T:C	9.18873e-66	-6.92185e-10	-1.97095	4.30663e-06	-6.92185e-10	-2.27752
16291562	chr19:16291562:A:G	5.21332e-66	-6.92185e-10	-2.53772	3.26538e-06	-6.92185e-10	-2.55431
16292192	chr19:16292192:C:T	2.17127e-65	-6.92185e-10	-1.11104	3.26418e-06	-6.92185e-10	-2.55467
16292398	chr19:16292398:A:C	5.93618e-66	-6.92185e-10	-2.40787	3.29588e-06	-6.92185e-10	-2.54501
16292524	chr19:16292524:C:T	6.4669e-66	-6.92185e-10	-2.32224	3.38255e-06	-6.92185e-10	-2.51905
16292625	chr19:16292625:A:G	5.53431e-66	-6.92185e-10	-2.47797	3.28238e-06	-6.92185e-10	-2.54911
16292949	chr19:16292949:C:T	1.50722e-64	-6.92185e-10	0.826502	3.35938e-06	-6.92185e-10	-2.52592
16293065	chr19:16293065:G:A	5.30925e-66	-6.92185e-10	-2.51948	3.44782e-06	-6.92185e-10	-2.49994
16293526	chr19:16293526:G:A	3.19166e-64	-6.92185e-10	1.57678	4.62602e-06	-6.92185e-10	-2.20598
16293650	chr19:16293650:C:T	5.17128e-66	-6.92185e-10	-2.54581	3.33999e-06	-6.92185e-10	-2.53171
16293710	chr19:16293710:C:T	1.71208e-66	-1.10953	-2.54169	1.44034e-06	-1.18872	-2.18408
16293849	chr19:16293849:T:A	1.78622e-66	-1.18802	-2.42081	7.33901e-07	-1.49776	-2.5493
16293894	chr19:16293894:T:C	4.46171e-67	-2.45936	-2.53662	4.12125e-07	-2.11128	-2.51283
16293911	chr19:16293911:C:T	1.98052e-66	-0.960661	-2.54491	1.62822e-06	-1.04619	-2.204
16294012	chr19:16294012:C:T	6.00354e-66	-6.92185e-10	-2.39658	3.51492e-06	-6.92185e-10	-2.48066
16294043	chr19:16294043:A:G	5.00089e-66	-1.06966	-1.50966	6.64687e-07	-1.592	-2.55412
16294067	chr19:16294067:C:A	1.62345e-66	-2.38248	-1.3219	4.97246e-07	-2.00102	-2.43533
16294085	chr19:16294085:T:C	2.946e-64	-6.92185e-10	1.49669	3.68042e-06	-6.92185e-10	-2.43465
16294249	chr19:16294249:G:A	2.10562e-66	-2.45947	-0.984848	3.63935e-07	-2.22272	-2.52574
16294296	chr19:16294296:T:C	6.32008e-66	-6.92185e-10	-2.3452	7.25188e-05	-6.92185e-10	0.546165
16294306	chr19:16294306:T:C	2.13166e-66	-0.879459	-2.55257	1.65981e-06	-0.972114	-2.25886
16294428	chr19:16294428:T:G	5.13804e-66	-6.92185e-10	-2.55226	3.32383e-06	-6.92185e-10	-2.53656
16294433	chr19:16294433:C:T	2.90294e-66	-0.91602	-2.20719	2.11966e-06	-0.712416	-2.27401
16294462	chr19:16294462:C:T	5.41657e-66	-6.92185e-10	-2.49947	3.27536e-06	-6.92185e-10	-2.55125
16294593	chr19:16294593:G:A	1.98059e-66	-0.955018	-2.55052	1.57686e-06	-1.04332	-2.23893
16294921	chr19:16294921:A:G	5.37571e-66	-6.92185e-10	-2.50704	3.28231e-06	-6.92185e-10	-2.54913
16295199	chr19:16295199:C:T	1.23001e-66	-1.4943	-2.48761	5.33151e-07	-1.8142	-2.55243
16295223	chr19:16295223:A:G	1.15617e-66	-1.49068	-2.55314	5.66987e-07	-1.81094	-2.49416
16295451	chr19:16295451:G:A	1.18936e-66	-1.46253	-2.55299	5.80564e-07	-1.78657	-2.49486
16295775	chr19:16295775:CCTG:C	8.03852e-66	-6.92185e-10	-2.10469	4.77403e-06	-6.92185e-10	-2.17449
16295785	chr19:16295785:C:T	5.97542e-65	-6.92185e-10	-0.0986929	1.85117e-05	-6.92185e-10	-0.819275
16296007	chr19:16296007:C:T	1.45892e-66	-2.40527	-1.40597	4.06724e-07	-2.09907	-2.53824
16296033	chr19:16296033:A:G	1.28934e-66	-1.38688	-2.54792	6.49304e-07	-1.73955	-2.42999
16296200	chr19:16296200:G:C	1.11132e-66	-1.52994	-2.55345	5.99266e-07	-1.81739	-2.43234
16296936	chr19:16296936:G:A	5.49533e-67	-2.4622	-2.32542	3.66596e-07	-2.32883	-2.41235
16296965	chr19:16296965:A:G	3.10654e-66	-1.27045	-1.78497	5.15981e-06	-1.25627	-0.840514
16297198	chr19:16297198:T:C	4.48946e-67	-2.44617	-2.54362	4.3214e-07	-2.46213	-2.11456
16297607	chr19:16297607:T:G	1.10826e-65	0.339332	-2.12289	1.29708e-05	0.871363	-2.04635
16297797	chr19:16297797:TC:T	6.00449e-66	-6.92185e-10	-2.39642	7.58621e-06	-6.92185e-10	-1.71135
16297828	chr19:16297828:T:C	6.45189e-66	-6.92185e-10	-2.32456	4.18198e-06	-6.92185e-10	-2.3069
16298165	chr19:16298165:G:A	8.86881e-65	0.192587	0.103606	1.7386e-05	-0.0596533	-0.822362
16298274	chr19:16298274:A:G	5.15575e-66	-6.92185e-10	-2.54882	3.26641e-06	-6.92185e-10	-2.55399
16298288	chr19:16298288:C:T	1.41287e-66	-1.33109	-2.51222	6.39027e-07	-1.64055	-2.54494
16298413	chr19:16298413:AT:A	1.78174e-65	-6.92185e-10	-1.30876	1.03987e-05	-6.92185e-10	-1.396
16298552	chr19:16298552:T:C	2.17017e-65	-6.92185e-10	-1.11154	1.3594e-05	-6.92185e-10	-1.12805
16298567	chr19:16298567:G:C	7.98405e-67	-1.85978	-2.55429	4.30474e-07	-2.05897	-2.52158
16298711	chr19:16298711:A:T	3.64349e-66	-1.206	-1.68999	8.19628e-06	-0.72131	-0.91269
16298826	chr19:16298826:G:A	9.53586e-66	-6.92185e-10	-1.93387	1.20625e-05	-6.92185e-10	-1.24758
16298968	chr19:16298968:G:A	5.09584e-67	-2.32262	-2.54048	3.06563e-07	-2.45605	-2.46397
16299092	chr19:16299092:C:G	3.08591e-64	2.51231	-0.969225	1.95553e-05	0.37548	-1.13992
16299330	chr19:16299330:G:A	2.73412e-66	-1.70941	-1.47372	1.8056e-06	-1.99694	-1.14985
16299386	chr19:16299386:G:A	1.2002e-65	0.559939	-2.26379	1.75036e-05	1.24758	-2.12286
16299539	chr19:16299539:C:T	5.65393e-66	-6.92185e-10	-2.45658	3.26455e-06	-6.92185e-10	-2.55456
16299602	chr19:16299602:G:A	6.35989e-66	-6.92185e-10	-2.33892	4.34203e-06	-6.92185e-10	-2.26934
16299631	chr19:16299631:C:T	1.202e-66	-2.26601	-1.73893	1.06074e-06	-2.44533	-1.23338
16299647	chr19:16299647:G:A	1.04066e-65	0.555682	-2.40217	1.49406e-05	1.25957	-2.29317
16299719	chr19:16299719:C:T	6.77839e-67	-2.45845	-2.11932	6.40378e-07	-2.34513	-1.83824
16300563	chr19:16300563:G:T	4.81126e-66	-1.96964	-0.648332	5.79048e-06	-2.12213	0.140661
16300765	chr19:16300765:C:T	7.64875e-66	-6.92185e-10	-2.15439	4.07731e-06	-6.92185e-10	-2.33224
16300798	chr19:16300798:C:T	1.29451e-66	-1.39673	-2.53407	1.34598e-06	-0.886798	-2.55376
16300903	chr19:16300903:TC:T	1.32191e-66	-1.37704	-2.53282	1.37975e-06	-0.861747	-2.55403
16300913	chr19:16300913:C:T	2.11653e-66	-2.05735	-1.38181	2.3682e-06	-2.23345	-0.642095
16300941	chr19:16300941:C:T	7.52438e-66	-6.92185e-10	-2.17078	4.02508e-06	-6.92185e-10	-2.34513
16300943	chr19:16300943:C:T	7.71157e-66	0.375877	-2.52209	1.01707e-05	0.151659	-1.56983
16301299	chr19:16301299:C:T	1.33657e-66	-1.38778	-2.51105	1.33316e-06	-0.934579	-2.51555
16301343	chr19:16301343:G:A	2.49069e-66	-2.0665	-1.20988	2.82254e-06	-2.24193	-0.458116
16301397	chr19:16301397:C:A	5.21577e-66	-6.92185e-10	-2.53725	3.2792e-06	-6.92185e-10	-2.55008
16301401	chr19:16301401:G:A	5.74051e-66	-2.44138	-4.09089e-09	3.70487e-06	-2.42803	-4.09089e-09
16301825	chr19:16301825:G:A	2.62329e-66	-2.06055	-1.16395	3.11112e-06	-2.23678	-0.365916
16301930	chr19:16301930:C:CCCAGGGGTCT	1.04316e-65	-6.92185e-10	-1.84409	7.06174e-06	-6.92185e-10	-1.78299
16301942	chr19:16301942:C:T	1.16347e-65	-6.92185e-10	-1.73494	6.94186e-06	-6.92185e-10	-1.80011
16302031	chr19:16302031:T:C	1.64159e-66	-1.76177	-1.93149	2.39567e-06	-1.86704	-0.996976
16302068	chr19:16302068:C:T	2.09375e-66	-2.12413	-1.32584	2.39257e-06	-2.28207	-0.583245
16302584	chr19:16302584:C:T	6.6529e-66	-0.152931	-2.14095	1.32e-05	-0.402368	-0.755094
16302659	chr19:16302659:G:A	6.58731e-66	-6.92185e-10	-2.30379	5.11285e-06	-6.92185e-10	-2.10592
16302807	chr19:16302807:G:A	1.4237e-66	-1.31129	-2.52439	1.4422e-06	-0.843444	-2.52806
16302835	chr19:16302835:G:A	8.74426e-65	2.8305	-2.54845	1.41066e-05	1.44731	-2.53834
16302865	chr19:16302865:G:A	1.37778e-66	-1.35689	-2.51157	1.38052e-06	-0.897555	-2.51766
16302896	chr19:16302896:G:A	5.29816e-66	-6.92185e-10	-2.52157	3.32976e-06	-6.92185e-10	-2.53478
16303033	chr19:16303033:G:A	6.33536e-66	-2.34279	-4.09089e-09	4.01604e-06	-2.34738	-4.09089e-09
16303114	chr19:16303114:G:A	6.64385e-66	-2.0041	-0.291138	6.37909e-06	-2.17889	0.294238
16303525	chr19:16303525:C:A	5.76824e-66	-6.92185e-10	-2.43657	3.38439e-06	-6.92185e-10	-2.51851
16304231	chr19:16304231:G:T	5.30345e-66	-6.92185e-10	-2.52058	3.63642e-06	-6.92185e-10	-2.44668
16304303	chr19:16304303:C:T	5.14865e-66	-6.92185e-10	-2.5502	3.29696e-06	-6.92185e-10	-2.54468
16304445	chr19:16304445:G:A	7.70354e-66	-6.92185e-10	-2.14725	3.69436e-06	-6.92185e-10	-2.43087
16305110	chr19:16305110:G:A	2.14173e-66	-2.41355	-1.01377	8.31353e-07	-2.4625	-1.45988
16305222	chr19:16305222:C:A	9.3685e-66	-6.92185e-10	-1.95158	6.50856e-06	-6.92185e-10	-1.86456
16305272	chr19:16305272:G:C	1.71424e-66	-2.19311	-1.45686	1.43468e-06	-2.32786	-1.04887
16305619	chr19:16305619:T:C	3.47786e-66	-1.80182	-1.14069	7.1787e-07	-2.12923	-1.93991
16305663	chr19:16305663:T:C	1.05919e-65	-6.92185e-10	-1.82885	4.97146e-06	-6.92185e-10	-2.13397
16305844	chr19:16305844:A:T	6.71303e-66	-6.92185e-10	-2.28488	4.63132e-06	-6.92185e-10	-2.20484
16306200	chr19:16306200:C:T	9.632e-67	-1.70924	-2.51719	7.99085e-07	-1.96584	-1.99612
16306387	chr19:16306387:C:T	1.29553e-66	-1.37561	-2.5544	1.32961e-06	-0.904633	-2.54816
16306785	chr19:16306785:C:A	7.43686e-66	-6.92185e-10	-2.18248	3.29566e-06	-6.92185e-10	-2.54507
16306865	chr19:16306865:G:A	5.15401e-66	-0.586246	-1.96291	5.47657e-07	-1.78492	-2.55487
16307347	chr19:16307347:G:A	5.16218e-66	-6.92185e-10	-2.54757	3.29309e-06	-6.92185e-10	-2.54585
16307394	chr19:16307394:T:C	5.18157e-66	-6.92185e-10	-2.54382	5.01514e-06	-6.92185e-10	-2.12522
16307686	chr19:16307686:A:G	8.97255e-65	2.85725	-2.54943	1.68302e-05	1.55279	-2.4673
16307756	chr19:16307756:C:T	8.20554e-67	-1.89532	-2.49139	7.84119e-07	-2.10594	-1.87494
16307854	chr19:16307854:T:G	7.18002e-66	-6.92185e-10	-2.21763	4.78086e-06	-6.92185e-10	-2.17306
16307930	chr19:16307930:A:AG	7.11259e-65	1.11965	-1.04413	5.85714e-06	0.422007	-2.39203
16308129	chr19:16308129:A:C	1.11684e-65	-6.92185e-10	-1.77584	4.81558e-06	-6.92185e-10	-2.16582
16308397	chr19:16308397:A:G	8.59894e-65	2.80681	-2.54152	1.65171e-05	1.5073	-2.44059
16308472	chr19:16308472:G:A	6.79415e-65	1.07652	-1.0468	5.62633e-06	0.383111	-2.39333
16308554	chr19:16308554:G:T	8.71655e-67	-1.89741	-2.42889	9.65888e-07	-2.10466	-1.66773
16308699	chr19:16308699:GACCAGC:G	7.66119e-65	1.20425	-1.05443	6.32598e-06	0.496804	-2.38982
16309664	chr19:16309664:T:C	1.12953e-65	-6.92185e-10	-1.76454	4.90018e-06	-6.92185e-10	-2.14841
16309947	chr19:16309947:C:T	1.5291e-66	-1.31172	-2.45254	1.96198e-06	-0.742671	-2.32106
16309974	chr19:16309974:T:G	8.11002e-66	-6.92185e-10	-2.09583	3.33572e-06	-6.92185e-10	-2.53299
16310043	chr19:16310043:C:G	1.2265e-65	-1.68218	-4.09089e-09	1.6944e-05	-0.907768	-4.09089e-09
16310213	chr19:16310213:T:C	7.327e-66	-6.92185e-10	-2.19737	4.79244e-06	-6.92185e-10	-2.17064
16310341	chr19:16310341:C:T	4.74718e-65	2.22143	-2.55022	9.48731e-06	0.979389	-2.46711
16310497	chr19:16310497:A:G	7.27553e-66	-6.92185e-10	-2.20442	4.86938e-06	-6.92185e-10	-2.15471
16310643	chr19:16310643:T:C	1.31629e-65	-6.92185e-10	-1.61153	5.97327e-06	-6.92185e-10	-1.95038
16310721	chr19:16310721:C:T	5.25228e-66	-6.92185e-10	-2.53027	4.68883e-06	-6.92185e-10	-2.1925
16310851	chr19:16310851:C:G	5.58358e-66	-6.92185e-10	-2.4691	3.77819e-06	-6.92185e-10	-2.40843
16310900	chr19:16310900:C:T	3.99048e-65	1.04771	-1.55015	5.57167e-06	0.509919	-2.5299
16310945	chr19:16310945:C:T	1.00475e-65	-6.92185e-10	-1.88161	7.19123e-06	-6.92185e-10	-1.76482
16311168	chr19:16311168:A:G	6.77639e-67	-2.04624	-2.53183	6.2544e-07	-2.1735	-2.03348
16311309	chr19:16311309:G:C	1.09933e-65	-6.92185e-10	-1.79165	4.78472e-06	-6.92185e-10	-2.17225
16312224	chr19:16312224:C:T	7.08019e-67	-2.16212	-2.3721	8.34767e-07	-2.25457	-1.66372
16312755	chr19:16312755:C:A	9.42346e-65	2.80426	-2.44741	1.98228e-05	1.48159	-2.23243
16312872	chr19:16312872:A:G	4.82407e-66	-0.489418	-2.1259	9.15824e-07	-1.50074	-2.32487
16313168	chr19:16313168:G:A	1.35229e-64	3.15751	-2.43948	2.71322e-05	1.78491	-2.22187
16313631	chr19:16313631:G:A	5.13021e-66	-6.92185e-10	-2.55379	3.27683e-06	-6.92185e-10	-2.5508
16313698	chr19:16313698:A:C	1.05158e-65	-6.92185e-10	-1.83605	7.55866e-06	-6.92185e-10	-1.71499
16314145	chr19:16314145:G:A	7.77193e-66	-6.92185e-10	-2.13841	5.25838e-06	-6.92185e-10	-2.07786
16314202	chr19:16314202:G:A	1.33026e-66	-1.35111	-2.55245	1.30952e-06	-0.913557	-2.55447
16314405	chr19:16314405:C:T	5.137e-66	-6.92185e-10	-2.55246	3.36614e-06	-6.92185e-10	-2.52391
16314543	chr19:16314543:T:C	5.60103e-65	1.07222	-1.23561	6.04208e-06	0.507251	-2.44618
16314692	chr19:16314692:G:A	3.59276e-66	-2.4468	-0.463213	5.08404e-07	-2.46276	-1.9514
16314699	chr19:16314699:A:AT	6.57682e-65	1.3849	-1.38769	8.59315e-06	0.880514	-2.46723
16315008	chr19:16315008:T:A	5.47814e-66	-6.92185e-10	-2.48817	3.32932e-06	-6.92185e-10	-2.53491
16315050	chr19:16315050:G:A	8.4454e-65	1.19457	-0.947298	8.26024e-06	0.672866	-2.29909
16315125	chr19:16315125:T:C	1.07758e-64	1.42954	-0.938588	1.03691e-05	0.895399	-2.29425
16315602	chr19:16315602:T:C	9.20592e-65	2.82054	-2.48704	1.92482e-05	1.51473	-2.29499
16315761	chr19:16315761:G:C	9.29672e-65	1.27232	-0.929003	9.06587e-06	0.760023	-2.29319
16315846	chr19:16315846:A:G	1.25164e-64	1.63293	-0.992233	1.25719e-05	1.11005	-2.31627
16315912	chr19:16315912:T:C	8.59931e-65	1.32294	-1.05761	9.09003e-06	0.80937	-2.33987
16315916	chr19:16315916:G:A	5.31631e-66	-6.92185e-10	-2.51815	3.64373e-06	-6.92185e-10	-2.44467
16315939	chr19:16315939:CT:C	6.62123e-67	-2.12064	-2.48059	7.33385e-07	-2.18337	-1.8644
16315941	chr19:16315941:T:C	6.5683e-67	-2.12797	-2.4813	7.27449e-07	-2.18907	-1.86682
16316060	chr19:16316060:C:T	5.25928e-67	-2.28259	-2.54893	4.07901e-07	-2.46241	-2.172
16316293	chr19:16316293:T:C	6.74516e-66	-6.92185e-10	-2.28011	3.78626e-06	-6.92185e-10	-2.4063
16316300	chr19:16316300:A:G	1.70032e-64	1.82373	-0.876676	1.45187e-05	1.23877	-2.30101
16316364	chr19:16316364:A:G	3.42855e-64	3.54153	-1.89316	0.000100978	2.1451	-1.26787
16316796	chr19:16316796:A:G	2.31253e-66	-1.59887	-1.75172	1.92559e-06	-2.19747	-0.884975
16316913	chr19:16316913:A:G	6.13299e-66	-2.37525	-4.09089e-09	3.75897e-06	-2.41353	-4.09089e-09
16317242	chr19:16317242:G:A	2.01523e-66	-1.64809	-1.84011	1.60995e-06	-2.22744	-1.03404
16317370	chr19:16317370:C:T	1.04937e-65	-6.92185e-10	-1.83816	7.45648e-06	-6.92185e-10	-1.7286
16317587	chr19:16317587:A:G	2.23808e-66	-1.68446	-1.69885	1.9653e-06	-2.24693	-0.815105
16317716	chr19:16317716:G:C	5.99649e-66	-6.92185e-10	-2.39776	4.00296e-06	-6.92185e-10	-2.35065
16317729	chr19:16317729:G:A	5.82943e-66	-6.92185e-10	-2.42601	3.88774e-06	-6.92185e-10	-2.37985
16317936	chr19:16317936:G:A	3.92808e-66	-0.886268	-1.93451	7.29932e-06	-0.251305	-1.49859
16317992	chr19:16317992:C:T	6.60893e-65	2.45387	-2.4518	1.49124e-05	1.19902	-2.2345
16318214	chr19:16318214:G:A	1.21076e-65	-1.6951	-4.09089e-09	3.61075e-06	-2.45376	-4.09089e-09
16318303	chr19:16318303:C:T	1.14487e-65	-6.92185e-10	-1.75106	4.93793e-06	-6.92185e-10	-2.14073
16318486	chr19:16318486:A:C	1.13926e-65	-6.92185e-10	-1.75597	4.92001e-06	-6.92185e-10	-2.14437
16318564	chr19:16318564:C:T	1.46558e-66	-1.25253	-2.55415	1.49037e-06	-0.792514	-2.54614
16318900	chr19:16318900:C:T	2.17486e-66	-1.34706	-2.06491	3.89516e-06	-0.746258	-1.63169
16318911	chr19:16318911:G:A	2.64993e-66	-1.02313	-2.19127	4.33046e-06	-0.411935	-1.86007
16319106	chr19:16319106:A:G	7.656e-67	-2.41189	-2.04414	2.7807e-07	-2.4627	-2.55486
16319133	chr19:16319133:A:C	8.29153e-66	-6.92185e-10	-2.0737	6.77897e-06	-6.92185e-10	-1.82386
16319138	chr19:16319138:C:T	4.67606e-66	-0.482306	-2.16417	8.6695e-06	0.215453	-1.79332
16319191	chr19:16319191:T:C	1.8819e-66	-1.62167	-1.93499	1.38638e-06	-2.22276	-1.18822
16319192	chr19:16319192:G:A	5.00132e-66	-0.690437	-1.88879	9.68107e-06	-0.015146	-1.45236
16319400	chr19:16319400:A:G	4.52543e-66	-0.684058	-1.99516	8.65824e-06	-0.00052261	-1.57865
16319503	chr19:16319503:C:T	3.28569e-65	-6.92185e-10	-0.696772	1.15002e-05	-6.92185e-10	-1.29531
16319636	chr19:16319636:T:G	1.16691e-66	-1.64921	-2.38536	6.94566e-07	-2.22053	-1.88162
16319991	chr19:16319991:C:G	5.12557e-66	-6.92185e-10	-2.55469	3.26997e-06	-6.92185e-10	-2.5529
16320056	chr19:16320056:T:G	8.15237e-66	-6.92185e-10	-2.09062	4.89511e-06	-6.92185e-10	-2.14944
16320264	chr19:16320264:G:T	2.08239e-66	-1.00006	-2.45535	2.71222e-06	-0.433588	-2.30633
16321002	chr19:16321002:T:G	1.02494e-66	-1.68383	-2.48048	5.22167e-07	-2.23049	-2.15696
16321185	chr19:16321185:A:G	6.75559e-65	2.50263	-2.47861	1.42114e-05	1.2107	-2.29433
16321276	chr19:16321276:C:T	6.13111e-66	-6.92185e-10	-2.37556	4.55838e-06	-6.92185e-10	-2.22071
16321596	chr19:16321596:C:T	5.12465e-66	-6.92185e-10	-2.55487	3.32325e-06	-6.92185e-10	-2.53674
16322020	chr19:16322020:A:T	1.63228e-66	-1.15563	-2.54333	1.71149e-06	-0.673657	-2.52666
16322281	chr19:16322281:G:C	3.4157e-65	1.4152	-2.07316	1.30453e-05	0.297564	-1.46682
16322439	chr19:16322439:G:A	1.71993e-65	-1.34406	-4.09089e-09	1.22077e-05	-1.23561	-4.09089e-09
16323359	chr19:16323359:T:C	1.22488e-66	-2.02143	-1.96466	5.68557e-07	-2.27996	-2.02237
16323643	chr19:16323643:G:A	1.20756e-66	-1.81007	-2.19026	9.14522e-07	-2.20643	-1.62061
16324126	chr19:16324126:C:T	2.08223e-66	-2.16799	-1.2875	5.42949e-06	-2.23202	0.186187
16324200	chr19:16324200:G:A	5.52448e-67	-2.23976	-2.54257	4.862e-07	-2.31512	-2.1437
16324564	chr19:16324564:C:T	1.92196e-65	-6.92185e-10	-1.233	7.39756e-06	-6.92185e-10	-1.73653
16325062	chr19:16325062:G:A	5.2622e-66	-6.92185e-10	-2.52838	3.37649e-06	-6.92185e-10	-2.52084
16325164	chr19:16325164:G:A	1.3223e-65	-6.92185e-10	-1.60697	6.76112e-06	-6.92185e-10	-1.82649
16325451	chr19:16325451:T:C	6.41682e-67	-2.45279	-2.17981	8.7635e-07	-2.42955	-1.44012
16327202	chr19:16327202:C:A	1.62827e-65	1.1307	-2.52952	2.8596e-06	-0.138501	-2.5485
16327251	chr19:16327251:A:AC	1.73689e-65	0.514721	-1.84897	2.50649e-06	-1.69694	-1.12186
16327504	chr19:16327504:A:T	1.09582e-66	-2.36319	-1.73424	1.47437e-06	-2.4374	-0.912056
16327548	chr19:16327548:C:T	5.12779e-66	-6.92185e-10	-2.55426	6.57232e-06	-6.92185e-10	-1.85481
16327881	chr19:16327881:G:C	1.31263e-65	-6.92185e-10	-1.61431	3.27288e-06	-6.92185e-10	-2.55201
16328025	chr19:16328025:A:AT	4.79223e-66	-0.154953	-2.46698	4.18384e-07	-2.06616	-2.54287
16328091	chr19:16328091:G:C	1.96275e-65	-6.92185e-10	-1.212	1.1437e-05	-6.92185e-10	-1.30082
16328687	chr19:16328687:C:T	6.21625e-67	-2.38554	-2.27881	4.1285e-07	-2.42388	-2.19847
16328989	chr19:16328989:T:C	2.88676e-66	-0.701029	-2.42777	4.87193e-07	-1.93372	-2.52305
16329019	chr19:16329019:C:T	3.65109e-66	-0.989894	-1.90401	3.8926e-06	-0.277047	-2.10156
16329024	chr19:16329024:A:C	5.01354e-67	-2.34058	-2.53879	3.01486e-07	-2.46285	-2.47386
16329709	chr19:16329709:C:T	5.67512e-66	-2.45284	-4.09089e-09	3.66703e-06	-2.4383	-4.09089e-09
16329785	chr19:16329785:G:A	5.12561e-66	-6.92185e-10	-2.55468	3.34771e-06	-6.92185e-10	-2.5294
16329855	chr19:16329855:G:A	2.01989e-65	-6.92185e-10	-1.18331	8.94921e-06	-6.92185e-10	-1.54611
16330034	chr19:16330034:C:A	1.79212e-66	-1.28092	-2.32461	6.46364e-07	-1.7616	-2.41248
16330232	chr19:16330232:C:T	1.10015e-66	-1.71765	-2.37584	1.42976e-06	-0.965665	-2.41451
16330341	chr19:16330341:C:T	9.49967e-66	-1.93767	-4.09089e-09	5.1525e-06	-2.0982	-4.09089e-09
16330988	chr19:16330988:A:G	3.02994e-65	1.18162	-1.95942	1.36825e-05	0.418768	-1.54033
16331162	chr19:16331162:G:A	8.6288e-67	-2.06641	-2.27001	3.40827e-07	-2.2824	-2.53166
16331385	chr19:16331385:C:T	9.30427e-67	-2.32788	-1.93316	3.37067e-07	-2.42238	-2.40277
16331798	chr19:16331798:A:G	5.13779e-67	-2.43727	-2.41762	2.89295e-07	-2.42394	-2.55405
16331801	chr19:16331801:C:T	2.70341e-66	-0.926731	-2.26769	4.52728e-07	-2.20292	-2.32722
16331971	chr19:16331971:C:T	5.20292e-67	-2.31995	-2.52235	2.85138e-07	-2.44118	-2.55128
16332081	chr19:16332081:T:C	5.77755e-66	-6.92185e-10	-2.43495	4.198e-06	-6.92185e-10	-2.30307
16332412	chr19:16332412:T:C	4.68245e-67	-2.39455	-2.55314	3.40956e-07	-2.45438	-2.3593
16332414	chr19:16332414:G:A	7.93134e-66	-6.92185e-10	-2.11811	5.20293e-06	-6.92185e-10	-2.08846
16332896	chr19:16332896:C:T	8.18307e-67	-1.8482	-2.54125	4.30915e-07	-2.18966	-2.38987
16333362	chr19:16333362:C:T	2.59184e-65	-6.92185e-10	-0.933977	3.62028e-06	-6.92185e-10	-2.45113
16333677	chr19:16333677:A:G	7.02347e-65	0.0629099	-4.09089e-09	3.65872e-06	-2.44057	-4.09089e-09
16333886	chr19:16333886:C:A	3.28703e-66	-0.974615	-2.02433	6.23083e-06	-0.848268	-1.0599
16334015	chr19:16334015:T:G	3.76439e-66	-0.964005	-1.89934	5.01083e-06	0.0394663	-2.16554
16334019	chr19:16334019:T:G	3.65152e-66	-0.94261	-1.95118	4.88885e-06	0.0629216	-2.21365
16334136	chr19:16334136:C:T	6.42636e-66	-6.92185e-10	-2.32852	3.98536e-06	-6.92185e-10	-2.35505
16334586	chr19:16334586:G:A	7.53709e-66	-6.92185e-10	-2.1691	5.1536e-06	-6.92185e-10	-2.09798
16334626	chr19:16334626:T:G	2.86765e-65	-6.92185e-10	-0.832854	0.000282165	-6.92185e-10	1.90481
16334739	chr19:16334739:C:T	7.64746e-66	-6.92185e-10	-2.15456	3.35829e-06	-6.92185e-10	-2.52625
16334941	chr19:16334941:T:A	5.2103e-66	-6.92185e-10	-2.53829	3.36052e-06	-6.92185e-10	-2.52558
16334995	chr19:16334995:C:G	4.55331e-66	-0.589003	-2.08408	9.40494e-07	-1.44084	-2.35819
16335337	chr19:16335337:C:T	1.01831e-66	-1.62986	-2.54093	7.75352e-07	-1.51337	-2.47874
16335485	chr19:16335485:G:A	8.37627e-66	-6.92185e-10	-2.06353	4.92806e-06	-6.92185e-10	-2.14273
16335884	chr19:16335884:C:T	1.0162e-65	-6.92185e-10	-1.87027	5.53793e-06	-6.92185e-10	-2.02606
16335982	chr19:16335982:T:C	5.83172e-66	-2.42562	-4.09089e-09	3.58097e-06	-2.46205	-4.09089e-09
16336265	chr19:16336265:C:T	1.05814e-65	-6.92185e-10	-1.82983	5.74838e-06	-6.92185e-10	-1.98876
16336401	chr19:16336401:A:G	6.99582e-67	-2.28742	-2.25879	6.50601e-07	-2.28865	-1.87889
16337240	chr19:16337240:G:A	2.40308e-65	-6.92185e-10	-1.00959	3.3932e-06	-6.92185e-10	-2.51591
16337634	chr19:16337634:A:G	2.0419e-65	-6.92185e-10	-1.17247	1.35606e-05	-6.92185e-10	-1.13051
16337803	chr19:16337803:C:T	1.32152e-65	-6.92185e-10	-1.60757	6.88624e-06	-6.92185e-10	-1.80815
16338313	chr19:16338313:A:G	6.877e-66	-6.92185e-10	-2.26075	4.60216e-06	-6.92185e-10	-2.21115
16338522	chr19:16338522:T:C	5.84902e-66	-2.42266	-4.09089e-09	3.82306e-06	-2.39663	-4.09089e-09
16338706	chr19:16338706:C:T	7.89398e-67	-2.38287	-2.04255	4.50132e-07	-2.43863	-2.09726
16339791	chr19:16339791:A:T	7.54064e-67	-2.41139	-2.05982	4.54825e-07	-2.41265	-2.11287
16339792	chr19:16339792:C:T	5.94209e-66	-6.92185e-10	-2.40687	4.74406e-06	-6.92185e-10	-2.18079
16339831	chr19:16339831:G:A	4.56766e-67	-2.42775	-2.54476	3.06046e-07	-2.41698	-2.50472
16340098	chr19:16340098:C:T	5.1295e-66	-6.92185e-10	-2.55392	3.36923e-06	-6.92185e-10	-2.523
16340418	chr19:16340418:TTTA:T	6.43051e-66	-6.92185e-10	-2.32788	3.73388e-06	-6.92185e-10	-2.42023
16340613	chr19:16340613:A:G	4.85665e-67	-2.35746	-2.55371	2.9003e-07	-2.42113	-2.55433
16340765	chr19:16340765:A:C	2.38935e-66	-2.45318	-0.864734	3.90583e-06	-2.0364	-0.338814
16341878	chr19:16341878:C:T	1.15442e-64	0.559833	-4.09089e-09	8.32786e-05	0.684512	-4.09089e-09
16342985	chr19:16342985:G:T	5.92593e-67	-2.36572	-2.34646	3.06927e-07	-2.44229	-2.47654
16343299	chr19:16343299:A:G	6.0694e-67	-2.43458	-2.25368	4.04525e-07	-2.38173	-2.26099
16343443	chr19:16343443:A:T	7.49725e-66	-2.1744	-4.09089e-09	4.86479e-06	-2.15566	-4.09089e-09
16343632	chr19:16343632:G:A	6.20917e-67	-2.43152	-2.23397	4.10707e-07	-2.38381	-2.24375
16343917	chr19:16343917:A:G	5.69935e-67	-2.37787	-2.3733	3.35829e-07	-2.33979	-2.48905
16344025	chr19:16344025:T:C	6.31446e-67	-2.39754	-2.25113	3.90224e-07	-2.42127	-2.25744
16344203	chr19:16344203:C:T	6.73125e-67	-2.27925	-2.3055	3.53535e-07	-2.46174	-2.31571
16344381	chr19:16344381:C:T	6.55888e-67	-2.32766	-2.28303	3.67064e-07	-2.45393	-2.28597
16344391	chr19:16344391:T:G	6.88236e-67	-2.25015	-2.31241	3.50231e-07	-2.46281	-2.32403
16344811	chr19:16344811:C:T	5.90635e-67	-2.30283	-2.41266	3.3162e-07	-2.43243	-2.40902
16344962	chr19:16344962:A:G	5.54139e-67	-2.36043	-2.41885	3.35976e-07	-2.31457	-2.51382
16345449	chr19:16345449:C:T	6.31627e-67	-2.41668	-2.23171	3.6135e-07	-2.34408	-2.4115
16345653	chr19:16345653:G:A	5.8585e-66	-6.92185e-10	-2.42104	3.56957e-06	-6.92185e-10	-2.46524
16346526	chr19:16346526:A:G	5.63399e-67	-2.29558	-2.46711	2.8171e-07	-2.44997	-2.55458
16346537	chr19:16346537:T:C	7.22612e-67	-2.44648	-2.06733	4.97473e-07	-2.34852	-2.08738
16346707	chr19:16346707:G:A	4.03046e-66	-2.43152	-0.363533	5.71684e-06	-2.20714	0.212872
16347167	chr19:16347167:A:T	1.25734e-65	-6.92185e-10	-1.65735	7.13152e-06	-6.92185e-10	-1.77316
16347302	chr19:16347302:T:C	9.67464e-66	-6.92185e-10	-1.91942	3.51815e-06	-6.92185e-10	-2.47975
16347498	chr19:16347498:G:A	6.11809e-66	-6.92185e-10	-2.37768	3.38591e-06	-6.92185e-10	-2.51806
16347717	chr19:16347717:G:A	5.95725e-66	-2.40432	-4.09089e-09	3.60279e-06	-2.45597	-4.09089e-09
16348194	chr19:16348194:A:G	6.27413e-66	-6.92185e-10	-2.3525	3.41509e-06	-6.92185e-10	-2.50948
16348332	chr19:16348332:C:A	5.8822e-66	-6.92185e-10	-2.417	3.58475e-06	-6.92185e-10	-2.46099
16348337	chr19:16348337:G:A	4.47743e-67	-2.43856	-2.55391	3.12927e-07	-2.43165	-2.46781
16348801	chr19:16348801:A:G	6.35512e-66	-6.92185e-10	-2.33967	3.43678e-06	-6.92185e-10	-2.50315
16349103	chr19:16349103:A:G	8.4345e-67	-2.04835	-2.31083	2.98239e-07	-2.45555	-2.49199
16349531	chr19:16349531:G:C	5.6968e-66	-2.44903	-4.09089e-09	3.59636e-06	-2.45776	-4.09089e-09
16349717	chr19:16349717:A:G	5.43445e-66	-6.92185e-10	-2.49617	3.34801e-06	-6.92185e-10	-2.52931
16350256	chr19:16350256:C:G	7.82333e-67	-2.4568	-1.97761	5.67598e-07	-2.30818	-1.99584
16350514	chr19:16350514:G:A	8.2037e-67	-2.46286	-1.92407	6.32976e-07	-2.23719	-1.95782
16351606	chr19:16351606:G:A	7.18604e-66	-2.21679	-4.09089e-09	4.8376e-06	-2.16126	-4.09089e-09
16351890	chr19:16351890:C:T	1.15299e-65	-1.74399	-4.09089e-09	8.03753e-06	-1.65356	-4.09089e-09
16352061	chr19:16352061:T:C	5.55156e-66	-6.92185e-10	-2.47485	3.56603e-06	-6.92185e-10	-2.46623
16352581	chr19:16352581:A:G	8.41026e-66	-2.05948	-4.09089e-09	5.34063e-06	-2.06234	-4.09089e-09
16352685	chr19:16352685:G:A	5.86174e-66	-6.92185e-10	-2.42049	3.40721e-06	-6.92185e-10	-2.51179
16352716	chr19:16352716:C:T	5.766e-66	-2.43695	-4.09089e-09	3.66111e-06	-2.43991	-4.09089e-09
16352897	chr19:16352897:G:A	4.895e-67	-2.43593	-2.46737	3.50404e-07	-2.43619	-2.35016
16353158	chr19:16353158:T:A	4.90706e-67	-2.46113	-2.43971	3.32363e-07	-2.4535	-2.38571
16353242	chr19:16353242:C:T	8.24717e-67	-2.45213	-1.92951	6.78539e-07	-2.45212	-1.67338
16353826	chr19:16353826:C:T	1.7299e-65	-6.92185e-10	-1.33828	1.20005e-05	-6.92185e-10	-1.25273
16354399	chr19:16354399:G:A	2.61309e-66	-2.44955	-0.778846	3.44974e-06	-2.20612	-0.293266
16355139	chr19:16355139:A:T	5.12814e-66	-6.92185e-10	-2.55419	3.27624e-06	-6.92185e-10	-2.55098
16355633	chr19:16355633:A:G	5.87975e-66	-2.41742	-4.09089e-09	3.777e-06	-2.40875	-4.09089e-09
16356943	chr19:16356943:G:A	9.48575e-67	-1.96567	-2.27606	5.1e-07	-2.10376	-2.30727
16356948	chr19:16356948:A:G	6.0601e-67	-2.33042	-2.35937	3.71955e-07	-2.37735	-2.34931
16357168	chr19:16357168:G:C	6.10727e-66	-6.92185e-10	-2.37945	3.68387e-06	-6.92185e-10	-2.43372
16357192	chr19:16357192:G:A	5.97305e-66	-6.92185e-10	-2.40167	3.4547e-06	-6.92185e-10	-2.49794
16358052	chr19:16358052:G:A	6.82651e-66	-6.92185e-10	-2.26812	5.97871e-06	-6.92185e-10	-1.94948
16358693	chr19:16358693:C:T	5.17127e-66	-6.92185e-10	-2.54581	3.27884e-06	-6.92185e-10	-2.55019
16359185	chr19:16359185:G:GA	2.67257e-65	-6.92185e-10	-0.903306	1.67166e-05	-6.92185e-10	-0.92128
16359344	chr19:16359344:C:T	5.8688e-66	-6.92185e-10	-2.41928	3.27477e-06	-6.92185e-10	-2.55143
16359716	chr19:16359716:G:C	5.67247e-66	-2.45331	-4.09089e-09	3.73194e-06	-2.42075	-4.09089e-09
16359748	chr19:16359748:G:C	1.65612e-65	-6.92185e-10	-1.38187	1.73051e-05	-6.92185e-10	-0.886678
16359866	chr19:16359866:T:A	7.21095e-67	-2.06498	-2.45094	2.91213e-07	-2.42012	-2.55126
16360338	chr19:16360338:T:C	5.66249e-66	-2.45507	-4.09089e-09	3.61218e-06	-2.45337	-4.09089e-09
16360414	chr19:16360414:A:G	5.12472e-66	-6.92185e-10	-2.55486	3.26718e-06	-6.92185e-10	-2.55375
16360904	chr19:16360904:A:G	6.4559e-66	-2.32394	-4.09089e-09	3.72862e-06	-2.42164	-4.09089e-09
16361060	chr19:16361060:G:C	4.82908e-67	-2.38836	-2.5285	3.99339e-07	-2.41205	-2.24358
16362001	chr19:16362001:A:G	1.05809e-65	-6.92185e-10	-1.82988	3.76442e-06	-6.92185e-10	-2.41209
16362626	chr19:16362626:C:T	1.40723e-65	-1.54473	-4.09089e-09	9.8095e-06	-1.45433	-4.09089e-09
16363199	chr19:16363199:G:A	1.47551e-65	-6.92185e-10	-1.49735	8.09357e-06	-6.92185e-10	-1.64661
16363504	chr19:16363504:C:T	3.67943e-65	-6.92185e-10	-0.583589	2.7085e-05	-6.92185e-10	-0.4387
16364349	chr19:16364349:T:G	2.92622e-65	-6.92185e-10	-0.812634	2.15215e-05	-6.92185e-10	-0.668629
16364577	chr19:16364577:G:A	6.97437e-67	-2.37603	-2.17325	4.88368e-07	-2.40451	-2.04986
16364761	chr19:16364761:A:AG	1.65646e-65	-6.92185e-10	-1.38166	8.765e-06	-6.92185e-10	-1.56691
16364788	chr19:16364788:G:A	1.65615e-65	-6.92185e-10	-1.38185	1.72964e-05	-6.92185e-10	-0.887181
16365193	chr19:16365193:C:T	1.7936e-65	-6.92185e-10	-1.30212	1.87861e-05	-6.92185e-10	-0.804563
16365719	chr19:16365719:C:G	1.45819e-65	-6.92185e-10	-1.50915	7.87545e-06	-6.92185e-10	-1.67393
16366090	chr19:16366090:A:T	5.24321e-66	-6.92185e-10	-2.532	3.3089e-06	-6.92185e-10	-2.54106
16366444	chr19:16366444:G:C	5.98529e-67	-2.38551	-2.3167	4.18436e-07	-2.39575	-2.21316
16367318	chr19:16367318:C:T	5.37653e-66	-6.92185e-10	-2.50689	3.46574e-06	-6.92185e-10	-2.49475
16367835	chr19:16367835:G:A	1.04158e-66	-1.63103	-2.51716	7.37721e-07	-1.50394	-2.53793
16367986	chr19:16367986:T:A	1.40963e-66	-1.9125	-1.9331	3.58741e-07	-2.35011	-2.41272
16368211	chr19:16368211:T:A	6.45392e-67	-2.12059	-2.50624	2.9935e-07	-2.41784	-2.52598
16368712	chr19:16368712:CCTAA:C	6.00988e-66	-2.39553	-4.09089e-09	5.87792e-06	-1.96648	-4.09089e-09
16368766	chr19:16368766:C:A	7.72705e-66	-6.92185e-10	-2.14421	4.66106e-06	-6.92185e-10	-2.19844
16368805	chr19:16368805:A:G	4.76634e-67	-2.38238	-2.54756	3.07461e-07	-2.37729	-2.5398
16368849	chr19:16368849:C:T	4.80206e-67	-2.37375	-2.54872	3.08847e-07	-2.37122	-2.54137
16368866	chr19:16368866:T:C	7.82689e-65	0.171219	-4.09089e-09	5.7647e-05	0.316657	-4.09089e-09
16369113	chr19:16369113:G:A	5.64266e-66	-2.45858	-4.09089e-09	3.58538e-06	-2.46082	-4.09089e-09
16369260	chr19:16369260:C:T	6.12604e-67	-2.1837	-2.49527	2.90044e-07	-2.43849	-2.53692
16369431	chr19:16369431:G:A	5.667e-66	-6.92185e-10	-2.45427	3.45551e-06	-6.92185e-10	-2.49771
16369884	chr19:16369884:T:C	6.71456e-66	-6.92185e-10	-2.28465	3.48437e-06	-6.92185e-10	-2.48939
16370050	chr19:16370050:C:G	6.15057e-66	-2.37239	-4.09089e-09	3.99166e-06	-2.35347	-4.09089e-09
16370158	chr19:16370158:G:A	6.06723e-66	-6.92185e-10	-2.38603	3.84463e-06	-6.92185e-10	-2.391
16371285	chr19:16371285:C:T	5.25339e-66	-6.92185e-10	-2.53006	3.35163e-06	-6.92185e-10	-2.52823
16372675	chr19:16372675:G:A	1.07028e-65	-1.81843	-4.09089e-09	7.71679e-06	-1.69428	-4.09089e-09
16373232	chr19:16373232:AG:A	5.64132e-66	-6.92185e-10	-2.45881	3.54886e-06	-6.92185e-10	-2.47105
16373826	chr19:16373826:A:G	4.88916e-66	-2.3649	-0.237012	2.54302e-06	-2.19041	-0.613919
16374453	chr19:16374453:A:G	2.04314e-65	-6.92185e-10	-1.17186	1.12591e-05	-6.92185e-10	-1.3165
16374646	chr19:16374646:C:T	6.26849e-66	-2.3534	-4.09089e-09	3.89367e-06	-2.37833	-4.09089e-09
16375018	chr19:16375018:A:G	5.72633e-66	-6.92185e-10	-2.44386	3.3142e-06	-6.92185e-10	-2.53946
16375200	chr19:16375200:G:A	8.4624e-66	-6.92185e-10	-2.0533	3.37219e-06	-6.92185e-10	-2.52212
16375382	chr19:16375382:A:G	9.37111e-66	-6.92185e-10	-1.9513	3.44899e-06	-6.92185e-10	-2.4996
16375597	chr19:16375597:G:A	5.65042e-66	-2.4572	-4.09089e-09	3.60398e-06	-2.45564	-4.09089e-09
16375773	chr19:16375773:C:T	6.5539e-66	-2.30887	-4.09089e-09	4.04982e-06	-2.33901	-4.09089e-09
16376384	chr19:16376384:T:C	6.17965e-67	-2.15081	-2.51945	2.98972e-07	-2.42968	-2.5154
16377094	chr19:16377094:T:C	9.19382e-67	-2.40259	-1.8704	6.36619e-07	-2.11128	-2.07799
16378427	chr19:16378427:G:A	1.6705e-65	-6.92185e-10	-1.37323	1.78235e-05	-6.92185e-10	-0.85716
16378636	chr19:16378636:C:T	4.87684e-67	-2.39058	-2.51644	3.28656e-07	-2.43924	-2.41118
16378662	chr19:16378662:G:A	5.14294e-66	-6.92185e-10	-2.55131	3.34103e-06	-6.92185e-10	-2.5314
16379026	chr19:16379026:G:A	5.84058e-66	-2.4241	-4.09089e-09	3.61539e-06	-2.45248	-4.09089e-09
16379085	chr19:16379085:C:T	1.48712e-65	-1.48951	-4.09089e-09	1.04998e-05	-1.38632	-4.09089e-09
16379414	chr19:16379414:C:A	6.51162e-66	-6.92185e-10	-2.31534	3.37102e-06	-6.92185e-10	-2.52246
16379783	chr19:16379783:A:C	6.61799e-67	-2.10721	-2.49452	2.92927e-07	-2.43249	-2.53302
16379784	chr19:16379784:G:T	6.949e-67	-2.02103	-2.53189	3.11992e-07	-2.40304	-2.49942
16380006	chr19:16380006:T:C	4.38117e-67	-2.46274	-2.55146	2.97544e-07	-2.45844	-2.49143
16380074	chr19:16380074:C:T	2.27342e-65	-6.92185e-10	-1.06506	1.4749e-05	-6.92185e-10	-1.04651
16380353	chr19:16380353:G:A	5.46282e-66	-6.92185e-10	-2.49097	3.51983e-06	-6.92185e-10	-2.47927
16381345	chr19:16381345:C:T	1.48546e-65	-6.92185e-10	-1.49062	9.96605e-06	-6.92185e-10	-1.4385
16382029	chr19:16382029:C:A	5.64079e-66	-2.45891	-4.09089e-09	3.5787e-06	-2.46268	-4.09089e-09
16382218	chr19:16382218:C:T	1.47691e-65	-6.92185e-10	-1.4964	8.03449e-06	-6.92185e-10	-1.65394
16383342	chr19:16383342:C:T	1.55478e-65	-6.92185e-10	-1.44501	8.7709e-06	-6.92185e-10	-1.56624
16384476	chr19:16384476:A:G	4.85248e-67	-2.36347	-2.54856	3.13802e-07	-2.35762	-2.53905
16384624	chr19:16384624:C:T	1.65783e-65	-6.92185e-10	-1.38084	8.92594e-06	-6.92185e-10	-1.54872
16384631	chr19:16384631:GTCC:G	2.39724e-65	-6.92185e-10	-1.01203	1.38939e-05	-6.92185e-10	-1.10623
16384730	chr19:16384730:T:C	5.77798e-67	-2.33713	-2.40033	3.52669e-07	-2.33767	-2.44223
16384749	chr19:16384749:G:A	4.24629e-64	-6.92185e-10	1.86228	0.000265401	-6.92185e-10	1.84356
16385525	chr19:16385525:G:A	1.04734e-65	-6.92185e-10	-1.8401	3.75387e-06	-6.92185e-10	-2.41489
16385697	chr19:16385697:C:T	8.776e-67	-2.36148	-1.95802	3.84891e-07	-2.43368	-2.2588
16385789	chr19:16385789:G:A	8.39399e-66	-6.92185e-10	-2.06142	5.06399e-06	-6.92185e-10	-2.11553
16385981	chr19:16385981:G:A	4.98795e-67	-2.43696	-2.44753	4.02818e-07	-2.33914	-2.30781
16387416	chr19:16387416:G:A	1.50028e-65	-6.92185e-10	-1.4807	1.02157e-05	-6.92185e-10	-1.41375
16387607	chr19:16387607:G:C	6.02006e-67	-2.18035	-2.51607	2.95049e-07	-2.43945	-2.51885
16388464	chr19:16388464:T:C	8.99686e-66	-6.92185e-10	-1.99206	5.43268e-06	-6.92185e-10	-2.04525
16388584	chr19:16388584:T:C	1.64104e-65	-6.92185e-10	-1.39102	1.72147e-05	-6.92185e-10	-0.891919
16388758	chr19:16388758:C:T	7.78889e-67	-2.33408	-2.10474	5.43839e-07	-2.39747	-1.94931
16389126	chr19:16389126:T:C	5.26689e-67	-2.40592	-2.42416	3.03737e-07	-2.38732	-2.54195
16389611	chr19:16389611:A:G	8.55239e-66	-2.04272	-4.09089e-09	5.8061e-06	-1.97877	-4.09089e-09
16390022	chr19:16390022:T:C	2.00672e-65	-6.92185e-10	-1.18984	9.10502e-06	-6.92185e-10	-1.52885
16391811	chr19:16391811:A:G	8.40928e-67	-2.34732	-2.01486	6.29865e-07	-1.98775	-2.21218
16391913	chr19:16391913:G:A	8.10971e-66	-6.92185e-10	-2.09587	3.33666e-06	-6.92185e-10	-2.53271
16392648	chr19:16392648:C:T	6.37655e-66	-2.33631	-4.09089e-09	4.49292e-06	-2.23518	-4.09089e-09
16393048	chr19:16393048:A:C	1.04503e-66	-2.27611	-1.86878	6.88601e-07	-1.84182	-2.26895
16393153	chr19:16393153:G:C	1.03043e-65	-6.92185e-10	-1.85637	5.46972e-06	-6.92185e-10	-2.03845
16393529	chr19:16393529:G:A	6.33788e-64	0.53925	1.72353	0.000454486	-0.691315	3.0728
16393694	chr19:16393694:A:T	9.88603e-67	-1.66254	-2.53785	8.86513e-07	-1.30352	-2.55462
16393705	chr19:16393705:A:C	5.42088e-67	-2.27256	-2.5287	3.56852e-07	-2.24988	-2.51824
16394295	chr19:16394295:T:C	7.83923e-67	-2.44377	-1.98861	6.46632e-07	-2.27675	-1.8969
16394417	chr19:16394417:C:T	5.73619e-67	-2.22518	-2.51954	3.54907e-07	-2.34658	-2.427
16394860	chr19:16394860:T:C	8.91845e-66	-6.92185e-10	-2.00081	3.41325e-06	-6.92185e-10	-2.51001
16394911	chr19:16394911:T:A	3.5177e-65	-0.62854	-4.09089e-09	1.83464e-05	-0.828245	-4.09089e-09
16396329	chr19:16396329:A:G	9.01453e-67	-2.27221	-2.02047	1.15408e-06	-1.78964	-1.80474
16396526	chr19:16396526:C:T	1.08813e-65	-1.80189	-4.09089e-09	7.43045e-06	-1.73209	-4.09089e-09
16396778	chr19:16396778:A:G	1.34667e-65	-6.92185e-10	-1.58872	7.26048e-06	-6.92185e-10	-1.75523
16396911	chr19:16396911:A:G	8.67008e-67	-2.2304	-2.10124	6.03398e-07	-2.11211	-2.13075
16397382	chr19:16397382:G:A	1.45965e-65	-6.92185e-10	-1.50815	7.8441e-06	-6.92185e-10	-1.67792
16397732	chr19:16397732:A:C	7.11454e-67	-2.12566	-2.40372	4.4487e-07	-2.1711	-2.37655
16398249	chr19:16398249:T:G	2.8546e-63	-6.92185e-10	3.76776	0.00154587	-6.92185e-10	3.60566
16398673	chr19:16398673:A:C	7.73382e-66	-2.14333	-4.09089e-09	5.58445e-06	-2.01769	-4.09089e-09
16399468	chr19:16399468:C:T	7.94849e-67	-1.9334	-2.48513	3.10302e-07	-2.37346	-2.53443
16399759	chr19:16399759:C:G	2.58895e-65	-6.92185e-10	-0.935096	1.681e-05	-6.92185e-10	-0.915704
16399975	chr19:16399975:T:C	6.41485e-67	-2.21792	-2.41498	4.07966e-07	-2.25381	-2.38044
16400054	chr19:16400054:T:G	1.27499e-65	-6.92185e-10	-1.64341	1.25057e-05	-6.92185e-10	-1.2115
16400208	chr19:16400208:G:A	1.63578e-65	-6.92185e-10	-1.39423	9.17198e-06	-6.92185e-10	-1.52153
16400652	chr19:16400652:G:T	1.75369e-64	0.977962	-4.09089e-09	0.000132534	1.14916	-4.09089e-09
16401332	chr19:16401332:AAGC:A	1.31485e-65	-6.92185e-10	-1.61263	1.30674e-05	-6.92185e-10	-1.16756
16401567	chr19:16401567:G:A	1.15988e-65	-1.73803	-4.09089e-09	7.84857e-06	-1.67735	-4.09089e-09
16401671	chr19:16401671:A:G	1.00419e-65	-6.92185e-10	-1.88217	3.53673e-06	-6.92185e-10	-2.47448
16402502	chr19:16402502:T:A	7.09119e-65	0.0725058	-4.09089e-09	3.73997e-05	-0.116017	-4.09089e-09
16402604	chr19:16402604:T:C	2.6653e-63	-6.92185e-10	3.69914	0.00144489	-6.92185e-10	3.53811
16403007	chr19:16403007:G:A	5.12866e-66	-6.92185e-10	-2.55409	3.53773e-06	-6.92185e-10	-2.47419
16403019	chr19:16403019:C:T	5.47857e-66	-6.92185e-10	-2.48809	3.4931e-06	-6.92185e-10	-2.48689
16403290	chr19:16403290:C:T	5.20437e-66	-6.92185e-10	-2.53943	3.48328e-06	-6.92185e-10	-2.48971
16403960	chr19:16403960:A:G	6.80518e-67	-2.41625	-2.15759	5.85188e-07	-2.38001	-1.89349
16404518	chr19:16404518:A:G	5.12667e-66	-6.92185e-10	-2.55448	3.47385e-06	-6.92185e-10	-2.49242
16404569	chr19:16404569:G:A	8.79836e-66	-2.01437	-4.09089e-09	5.70109e-06	-1.99702	-4.09089e-09
16405266	chr19:16405266:G:C	2.1998e-65	-6.92185e-10	-1.09798	1.34333e-05	-6.92185e-10	-1.13994
16405399	chr19:16405399:G:A	9.06565e-66	-6.92185e-10	-1.98444	3.43243e-06	-6.92185e-10	-2.50441
16406292	chr19:16406292:TGGAG:T	1.4444e-65	-6.92185e-10	-1.51865	1.46056e-05	-6.92185e-10	-1.05627
16406369	chr19:16406369:A:G	1.02835e-65	-6.92185e-10	-1.85839	5.64259e-06	-6.92185e-10	-2.00734
16406470	chr19:16406470:C:A	6.58574e-66	-2.30403	-4.09089e-09	3.82433e-06	-2.3963	-4.09089e-09
16406555	chr19:16406555:C:A	5.61981e-66	-2.46263	-4.09089e-09	3.58828e-06	-2.46001	-4.09089e-09
16406709	chr19:16406709:C:T	1.42475e-65	-6.92185e-10	-1.53235	1.43739e-05	-6.92185e-10	-1.07226
16407820	chr19:16407820:C:T	2.73719e-65	-0.879416	-4.09089e-09	1.68954e-05	-0.910637	-4.09089e-09
16408171	chr19:16408171:C:G	1.42475e-65	-6.92185e-10	-1.53235	1.43739e-05	-6.92185e-10	-1.07226
16408234	chr19:16408234:A:G	7.52285e-67	-2.45506	-2.01851	6.26021e-07	-2.2623	-1.94375
16408252	chr19:16408252:C:T	5.86821e-66	-6.92185e-10	-2.41938	3.58123e-06	-6.92185e-10	-2.46197
16408487	chr19:16408487:CAAAATTTTG:C	1.37763e-65	-6.92185e-10	-1.56598	1.3791e-05	-6.92185e-10	-1.11367
16408676	chr19:16408676:C:T	1.58721e-65	-6.92185e-10	-1.42437	1.6377e-05	-6.92185e-10	-0.941804
16408725	chr19:16408725:G:A	1.46127e-65	-6.92185e-10	-1.50704	1.48376e-05	-6.92185e-10	-1.04051
16409247	chr19:16409247:A:G	9.46225e-66	-6.92185e-10	-1.94162	3.46788e-06	-6.92185e-10	-2.49414
16409592	chr19:16409592:A:C	6.41728e-67	-2.25715	-2.37537	4.25363e-07	-2.23558	-2.35691
16409797	chr19:16409797:G:A	1.23652e-65	-6.92185e-10	-1.67404	7.71609e-06	-6.92185e-10	-1.69437
16410222	chr19:16410222:A:G	3.62214e-63	-6.92185e-10	4.00589	0.0019214	-6.92185e-10	3.82313
16410268	chr19:16410268:G:A	6.97398e-66	-2.24675	-4.09089e-09	5.70231e-06	-1.99681	-4.09089e-09
16410535	chr19:16410535:C:G	1.25541e-65	-6.92185e-10	-1.65888	1.23052e-05	-6.92185e-10	-1.22766
16411899	chr19:16411899:G:A	1.37818e-65	-6.92185e-10	-1.56558	1.37912e-05	-6.92185e-10	-1.11365
16412000	chr19:16412000:C:T	6.78332e-67	-2.0745	-2.50255	2.96513e-07	-2.42437	-2.52898
16412778	chr19:16412778:G:A	7.62366e-67	-1.94311	-2.51715	3.13228e-07	-2.37979	-2.51872
16412973	chr19:16412973:C:A	1.48363e-65	-6.92185e-10	-1.49186	7.99041e-06	-6.92185e-10	-1.65944
16413375	chr19:16413375:G:A	1.03808e-65	-6.92185e-10	-1.84897	3.58556e-06	-6.92185e-10	-2.46077
16414345	chr19:16414345:G:A	1.5462e-65	-6.92185e-10	-1.45055	8.29328e-06	-6.92185e-10	-1.62223
16414520	chr19:16414520:C:T	2.98126e-66	-1.18269	-1.9139	2.1698e-06	-1.93548	-1.02756
16415000	chr19:16415000:C:A	5.12978e-66	-6.92185e-10	-2.55387	3.26905e-06	-6.92185e-10	-2.55318
16415438	chr19:16415438:C:G	1.33682e-65	-6.92185e-10	-1.59605	1.32163e-05	-6.92185e-10	-1.15623
16415590	chr19:16415590:G:A	1.23699e-65	-6.92185e-10	-1.67367	7.72047e-06	-6.92185e-10	-1.6938
16415976	chr19:16415976:G:A	7.78657e-67	-1.93276	-2.50635	3.13003e-07	-2.37383	-2.52539
16416560	chr19:16416560:C:A	7.28163e-66	-6.92185e-10	-2.20358	4.00391e-06	-6.92185e-10	-2.35041
16416846	chr19:16416846:G:A	1.04343e-65	-6.92185e-10	-1.84383	3.59167e-06	-6.92185e-10	-2.45906
16416923	chr19:16416923:C:A	7.61628e-66	-2.15864	-4.09089e-09	4.66869e-06	-2.1968	-4.09089e-09
16417070	chr19:16417070:A:T	1.43162e-65	-6.92185e-10	-1.52754	1.44636e-05	-6.92185e-10	-1.06605
16417171	chr19:16417171:G:A	4.91668e-67	-2.37545	-2.52343	3.25748e-07	-2.42767	-2.43165
16417464	chr19:16417464:T:A	1.38743e-65	-6.92185e-10	-1.55889	1.38647e-05	-6.92185e-10	-1.10834
16417468	chr19:16417468:G:GCAAATACCA	1.37503e-65	-6.92185e-10	-1.56787	1.37135e-05	-6.92185e-10	-1.1193
16417470	chr19:16417470:T:A	1.37503e-65	-6.92185e-10	-1.56787	1.37135e-05	-6.92185e-10	-1.1193
16418126	chr19:16418126:T:C	5.26569e-66	-6.92185e-10	-2.52772	3.27776e-06	-6.92185e-10	-2.55052
16419048	chr19:16419048:G:A	6.05801e-66	-6.92185e-10	-2.38755	4.93444e-06	-6.92185e-10	-2.14144
16419327	chr19:16419327:C:T	3.75265e-64	1.7387	-4.09089e-09	0.000229463	1.69806	-4.09089e-09
16419332	chr19:16419332:G:A	7.3581e-67	-2.01732	-2.47839	2.98483e-07	-2.40455	-2.54217
16419337	chr19:16419337:T:A	5.37642e-66	-6.92185e-10	-2.50691	3.59763e-06	-6.92185e-10	-2.4574
16419487	chr19:16419487:A:G	1.47648e-65	-6.92185e-10	-1.49669	1.51866e-05	-6.92185e-10	-1.01726
16419626	chr19:16419626:A:G	1.41223e-65	-6.92185e-10	-1.54117	1.43933e-05	-6.92185e-10	-1.07092
16419821	chr19:16419821:T:C	4.68991e-67	-2.4553	-2.4908	2.81118e-07	-2.45511	-2.55155
16420056	chr19:16420056:A:G	1.47625e-65	-6.92185e-10	-1.49684	7.97612e-06	-6.92185e-10	-1.66123
16420543	chr19:16420543:T:A	1.29839e-65	-6.92185e-10	-1.62522	1.29406e-05	-6.92185e-10	-1.17731
16421081	chr19:16421081:G:A	1.4006e-65	-6.92185e-10	-1.54945	1.41866e-05	-6.92185e-10	-1.08539
16421235	chr19:16421235:C:T	5.65669e-66	-2.45609	-4.09089e-09	3.58517e-06	-2.46087	-4.09089e-09
16422154	chr19:16422154:C:T	2.65762e-65	-0.908916	-4.09089e-09	1.02255e-05	-1.4128	-4.09089e-09
16422273	chr19:16422273:G:A	5.72128e-66	-6.92185e-10	-2.44474	3.67826e-06	-6.92185e-10	-2.43524
16423227	chr19:16423227:T:C	4.41938e-67	-2.4566	-2.54892	2.97398e-07	-2.46286	-2.4875
16423396	chr19:16423396:T:C	4.88238e-66	-0.71935	-1.88395	3.13102e-06	-1.62361	-0.972714
16424099	chr19:16424099:G:A	8.23248e-67	-1.96284	-2.42059	3.00796e-07	-2.38569	-2.55331
16424308	chr19:16424308:G:A	1.48883e-65	-6.92185e-10	-1.48836	3.26574e-06	-6.92185e-10	-2.55419
16424418	chr19:16424418:C:T	1.19506e-65	-6.92185e-10	-1.70815	6.4312e-06	-6.92185e-10	-1.87652
16425560	chr19:16425560:C:T	1.1651e-65	-6.92185e-10	-1.73354	6.41483e-06	-6.92185e-10	-1.87907
16426195	chr19:16426195:C:T	7.4098e-67	-1.97897	-2.50975	3.08936e-07	-2.38968	-2.52262
16426404	chr19:16426404:C:T	1.91721e-63	-6.92185e-10	3.36969	0.00104707	-6.92185e-10	3.21607
16426728	chr19:16426728:G:A	5.62166e-66	-2.4623	-4.09089e-09	4.29494e-06	-2.28024	-4.09089e-09
16426981	chr19:16426981:G:A	4.74574e-67	-2.44596	-2.48831	2.79191e-07	-2.46092	-2.55262
16427663	chr19:16427663:G:A	1.36947e-65	-6.92185e-10	-1.57192	1.36107e-05	-6.92185e-10	-1.12683
16427766	chr19:16427766:C:T	6.66149e-66	-2.29259	-4.09089e-09	3.66975e-06	-2.43756	-4.09089e-09
16427981	chr19:16427981:A:T	1.65084e-65	-6.92185e-10	-1.38506	8.29652e-06	-6.92185e-10	-1.62184
16428543	chr19:16428543:GACAGA:G	6.54991e-67	-2.4609	-2.15117	5.41024e-07	-2.46099	-1.89098
16428903	chr19:16428903:G:A	9.38661e-66	-1.94965	-4.09089e-09	8.10851e-06	-1.64477	-4.09089e-09
16429017	chr19:16429017:T:C	7.81941e-66	-6.92185e-10	-2.13232	4.76202e-06	-6.92185e-10	-2.17701
16429069	chr19:16429069:G:GA	6.07651e-67	-2.27835	-2.40874	4.01259e-07	-2.25749	-2.39334
16429366	chr19:16429366:G:C	8.61261e-66	-6.92185e-10	-2.0357	5.20465e-06	-6.92185e-10	-2.08813
16430251	chr19:16430251:A:G	5.64596e-67	-2.24284	-2.51773	3.70942e-07	-2.22068	-2.50871
16430374	chr19:16430374:A:G	1.01928e-66	-2.17794	-1.99189	1.3924e-06	-1.63457	-1.77209
16430429	chr19:16430429:T:A	6.46761e-66	-6.92185e-10	-2.32213	4.57869e-06	-6.92185e-10	-2.21627
16430455	chr19:16430455:G:A	1.53162e-65	-6.92185e-10	-1.46002	7.76445e-06	-6.92185e-10	-1.68812
16430596	chr19:16430596:T:A	1.50184e-65	-6.92185e-10	-1.47965	7.63824e-06	-6.92185e-10	-1.70451
16430720	chr19:16430720:G:A	6.0796e-66	-2.38399	-4.09089e-09	3.60924e-06	-2.45418	-4.09089e-09
16431423	chr19:16431423:C:T	2.44808e-65	-6.92185e-10	-0.991044	1.66914e-05	-6.92185e-10	-0.922788
16432472	chr19:16432472:G:A	5.79203e-66	-2.43245	-4.09089e-09	3.75786e-06	-2.41383	-4.09089e-09
16432634	chr19:16432634:T:C	6.46896e-67	-2.18652	-2.43799	2.8498e-07	-2.44124	-2.55177
16433040	chr19:16433040:G:A	5.13478e-66	-6.92185e-10	-2.55289	3.26668e-06	-6.92185e-10	-2.5539
16433888	chr19:16433888:G:T	2.012e-63	-6.92185e-10	3.41795	0.00106566	-6.92185e-10	3.23367
16434067	chr19:16434067:T:G	9.54327e-66	-6.92185e-10	-1.9331	3.47341e-06	-6.92185e-10	-2.49254
16434268	chr19:16434268:G:A	5.65662e-66	-6.92185e-10	-2.45611	3.53464e-06	-6.92185e-10	-2.47507
16435316	chr19:16435316:A:G	5.99659e-67	-2.19126	-2.50907	2.92802e-07	-2.44097	-2.52497
16435573	chr19:16435573:A:G	5.7658e-67	-2.21959	-2.51998	2.93594e-07	-2.44813	-2.5151
16435698	chr19:16435698:CAG:C	5.26911e-67	-2.40555	-2.42411	3.8801e-07	-2.4473	-2.23711
16436158	chr19:16436158:G:A	5.71358e-67	-2.19659	-2.55208	3.63461e-07	-2.20021	-2.54955
16436245	chr19:16436245:A:G	5.13766e-66	-6.92185e-10	-2.55233	3.26373e-06	-6.92185e-10	-2.55481
16436336	chr19:16436336:T:C	8.38181e-66	-6.92185e-10	-2.06287	4.7605e-06	-6.92185e-10	-2.17733
16436507	chr19:16436507:T:C	1.51609e-65	-6.92185e-10	-1.47022	1.55184e-05	-6.92185e-10	-0.995654
16436719	chr19:16436719:G:A	2.01055e-63	-6.92185e-10	3.41723	0.00106376	-6.92185e-10	3.23189
16436796	chr19:16436796:G:A	6.29175e-66	-2.34969	-4.09089e-09	4.13339e-06	-2.31858	-4.09089e-09
16436967	chr19:16436967:C:T	8.19924e-67	-2.08865	-2.29882	4.17041e-07	-2.08752	-2.52473
16437118	chr19:16437118:G:A	1.81785e-66	-2.44884	-1.14243	2.47063e-06	-2.45111	-0.382094
16437474	chr19:16437474:G:A	1.86596e-63	-6.92185e-10	3.3426	0.000981035	-6.92185e-10	3.15093
16437564	chr19:16437564:A:G	6.37351e-67	-2.46029	-2.17908	6.23619e-07	-2.10938	-2.10051
16437654	chr19:16437654:A:G	1.849e-65	-6.92185e-10	-1.2717	3.28721e-06	-6.92185e-10	-2.54764
16438233	chr19:16438233:A:C	8.91713e-66	-6.92185e-10	-2.00096	3.40418e-06	-6.92185e-10	-2.51268
16438428	chr19:16438428:A:G	1.11581e-65	-6.92185e-10	-1.77677	6.16809e-06	-6.92185e-10	-1.91829
16438859	chr19:16438859:C:T	6.07367e-67	-2.13455	-2.553	3.98024e-07	-2.10748	-2.55145
16439622	chr19:16439622:T:C	1.16237e-65	-1.73589	-4.09089e-09	7.40157e-06	-1.73599	-4.09089e-09
16439641	chr19:16439641:T:C	6.84399e-66	-6.92185e-10	-2.26556	3.51426e-06	-6.92185e-10	-2.48085
16439996	chr19:16439996:G:A	6.32483e-66	-6.92185e-10	-2.34445	4.90962e-06	-6.92185e-10	-2.14648
16440576	chr19:16440576:T:C	3.0166e-65	-6.92185e-10	-0.782215	1.97393e-05	-6.92185e-10	-0.75507
16441198	chr19:16441198:C:T	1.56511e-63	-6.92185e-10	3.16678	0.000827216	-6.92185e-10	2.98039
16441199	chr19:16441199:G:A	5.90292e-67	-2.16561	-2.55046	3.88898e-07	-2.13464	-2.54748
16441340	chr19:16441340:C:T	5.50613e-66	-6.92185e-10	-2.48307	3.54378e-06	-6.92185e-10	-2.47249
16441484	chr19:16441484:C:A	1.52724e-65	-6.92185e-10	-1.46289	1.56577e-05	-6.92185e-10	-0.986716
16441485	chr19:16441485:C:T	1.63913e-65	-6.92185e-10	-1.39218	9.76934e-06	-6.92185e-10	-1.45843
16441498	chr19:16441498:A:G	1.46621e-65	-6.92185e-10	-1.50367	7.79018e-06	-6.92185e-10	-1.68482
16442354	chr19:16442354:C:T	1.60462e-63	-6.92185e-10	3.19171	0.000804078	-6.92185e-10	2.95202
16442478	chr19:16442478:G:C	6.07196e-66	-6.92185e-10	-2.38525	4.95173e-06	-6.92185e-10	-2.13794
16442747	chr19:16442747:G:A	1.54046e-65	-6.92185e-10	-1.45426	1.58566e-05	-6.92185e-10	-0.974094
16442965	chr19:16442965:G:A	1.25408e-65	-6.92185e-10	-1.65995	6.94458e-06	-6.92185e-10	-1.79972
16443233	chr19:16443233:A:ACT	5.53057e-66	-6.92185e-10	-2.47864	3.52025e-06	-6.92185e-10	-2.47915
16443411	chr19:16443411:C:CT	1.52866e-65	-6.92185e-10	-1.46195	1.56707e-05	-6.92185e-10	-0.985889
16443624	chr19:16443624:C:T	4.76294e-67	-2.39796	-2.5327	2.94125e-07	-2.40678	-2.55465
16443717	chr19:16443717:A:G	5.5385e-67	-2.2897	-2.4901	3.65384e-07	-2.26905	-2.47543
16444342	chr19:16444342:A:C	8.25906e-67	-2.44017	-1.94004	8.05223e-07	-2.34508	-1.60924
16444700	chr19:16444700:C:G	5.12558e-66	-6.92185e-10	-2.55469	3.27687e-06	-6.92185e-10	-2.55079
16444874	chr19:16444874:G:A	1.41433e-65	-6.92185e-10	-1.53969	1.42534e-05	-6.92185e-10	-1.08069
16445011	chr19:16445011:G:A	1.42548e-65	-6.92185e-10	-1.53184	1.43868e-05	-6.92185e-10	-1.07137
16445174	chr19:16445174:G:A	5.69334e-67	-2.19948	-2.55274	3.74374e-07	-2.16973	-2.55045
16445411	chr19:16445411:G:C	5.0977e-67	-2.40277	-2.45996	3.67718e-07	-2.44461	-2.29351
16445432	chr19:16445432:T:C	8.62631e-66	-6.92185e-10	-2.03412	5.20926e-06	-6.92185e-10	-2.08724
16445810	chr19:16445810:T:C	5.6042e-67	-2.24918	-2.51882	3.68152e-07	-2.22858	-2.50836
16445929	chr19:16445929:G:A	1.32505e-65	-6.92185e-10	-1.6049	1.29161e-05	-6.92185e-10	-1.17921
16446117	chr19:16446117:T:C	5.74366e-66	-6.92185e-10	-2.44084	3.52034e-06	-6.92185e-10	-2.47912
16447482	chr19:16447482:A:G	1.44895e-65	-6.92185e-10	-1.51551	9.91798e-06	-6.92185e-10	-1.44333
16447955	chr19:16447955:C:A	6.67689e-67	-2.46264	-2.13022	5.99661e-07	-2.15225	-2.09682
16448187	chr19:16448187:G:A	1.34481e-64	0.712493	-4.09089e-09	0.000102014	0.887431	-4.09089e-09
16448297	chr19:16448297:G:A	4.67772e-67	-2.39563	-2.55308	3.31043e-07	-2.44201	-2.40117
16448568	chr19:16448568:G:T	8.81118e-66	-6.92185e-10	-2.01291	7.91029e-06	-6.92185e-10	-1.66952
16448610	chr19:16448610:A:G	6.39872e-67	-2.45788	-2.17754	6.63587e-07	-2.09193	-2.05584
16448824	chr19:16448824:C:T	1.38518e-65	-6.92185e-10	-1.56052	7.53331e-06	-6.92185e-10	-1.71835
16449082	chr19:16449082:TG:T	1.22853e-65	-6.92185e-10	-1.68053	6.69572e-06	-6.92185e-10	-1.83621
16449993	chr19:16449993:A:G	1.59272e-65	-6.92185e-10	-1.4209	1.7974e-05	-6.92185e-10	-0.848755
16449998	chr19:16449998:T:A	1.36481e-65	-6.92185e-10	-1.57533	7.27447e-06	-6.92185e-10	-1.75331
16450099	chr19:16450099:T:A	5.54625e-67	-2.24088	-2.53751	3.92489e-07	-2.1577	-2.51523
16450276	chr19:16450276:C:T	3.2813e-65	-0.698108	-4.09089e-09	2.35233e-05	-0.57969	-4.09089e-09
16450612	chr19:16450612:C:A	3.43069e-63	-6.92185e-10	3.95159	0.00187172	-6.92185e-10	3.79693
16450795	chr19:16450795:A:G	2.27135e-63	-6.92185e-10	3.5392	0.00126756	-6.92185e-10	3.40717
16450898	chr19:16450898:T:C	1.67863e-65	-6.92185e-10	-1.36837	1.7626e-05	-6.92185e-10	-0.868304
16451241	chr19:16451241:G:A	1.18764e-65	-6.92185e-10	-1.71438	6.37131e-06	-6.92185e-10	-1.88587
16451557	chr19:16451557:T:C	2.30895e-66	-2.21708	-1.13506	2.94009e-06	-1.71515	-0.944084
16451808	chr19:16451808:C:T	4.59726e-67	-2.41205	-2.55401	2.89338e-07	-2.45085	-2.52699
16452077	chr19:16452077:T:C	5.74393e-66	-6.92185e-10	-2.44079	3.68307e-06	-6.92185e-10	-2.43393
16452216	chr19:16452216:T:C	1.68965e-66	-2.45886	-1.20555	1.53192e-06	-2.24164	-1.06952
16452526	chr19:16452526:A:G	1.10882e-65	-6.92185e-10	-1.78305	3.91908e-06	-6.92185e-10	-2.37182
16452860	chr19:16452860:G:A	1.13735e-65	-6.92185e-10	-1.75765	6.91316e-06	-6.92185e-10	-1.80425
16452897	chr19:16452897:T:C	8.43598e-67	-2.46142	-1.89759	8.3839e-07	-2.1263	-1.78765
16452916	chr19:16452916:C:A	5.74473e-66	-2.44065	-4.09089e-09	3.82035e-06	-2.39734	-4.09089e-09
16453692	chr19:16453692:G:A	2.08572e-65	-6.92185e-10	-1.15123	1.20467e-05	-6.92185e-10	-1.24889
16454372	chr19:16454372:A:G	6.68232e-66	-6.92185e-10	-2.28947	3.26357e-06	-6.92185e-10	-2.55486
16455090	chr19:16455090:T:C	5.03009e-67	-2.3571	-2.51898	3.68501e-07	-2.45723	-2.27876
16455176	chr19:16455176:G:A	2.12524e-65	-6.92185e-10	-1.13246	9.99877e-06	-6.92185e-10	-1.43522
16455183	chr19:16455183:C:T	1.30022e-66	-2.39039	-1.53601	9.05347e-07	-2.44082	-1.3963
16456148	chr19:16456148:C:T	2.75858e-63	-6.92185e-10	3.73354	0.00152016	-6.92185e-10	3.58889
16456185	chr19:16456185:A:G	2.1208e-65	-6.92185e-10	-1.13455	1.48199e-05	-6.92185e-10	-1.04171
16456200	chr19:16456200:C:CAAAA	1.81273e-65	-6.92185e-10	-1.29152	1.96834e-05	-6.92185e-10	-0.757905
16456449	chr19:16456449:G:C	5.16553e-66	-6.92185e-10	-2.54692	3.29021e-06	-6.92185e-10	-2.54673
16456540	chr19:16456540:T:C	9.26282e-67	-2.46263	-1.80288	8.6514e-07	-2.18223	-1.70031
16456816	chr19:16456816:T:C	2.39545e-63	-6.92185e-10	3.59239	0.0013086	-6.92185e-10	3.43903
16456956	chr19:16456956:A:C	4.82737e-67	-2.41534	-2.50188	3.94084e-07	-2.44048	-2.2284
16456991	chr19:16456991:C:T	6.22794e-66	-6.92185e-10	-2.35989	3.26482e-06	-6.92185e-10	-2.55448
16457356	chr19:16457356:G:A	5.84624e-66	-6.92185e-10	-2.42313	3.65299e-06	-6.92185e-10	-2.44214
16457435	chr19:16457435:A:C	4.89796e-67	-2.40563	-2.49707	3.95612e-07	-2.44582	-2.21918
16457480	chr19:16457480:A:G	4.74928e-67	-2.41625	-2.51728	3.77848e-07	-2.43931	-2.27163
16457748	chr19:16457748:G:A	5.4657e-66	-6.92185e-10	-2.49044	3.28644e-06	-6.92185e-10	-2.54788
16458287	chr19:16458287:C:T	1.44194e-65	-6.92185e-10	-1.52036	7.57071e-06	-6.92185e-10	-1.71339
16459032	chr19:16459032:G:A	4.85087e-65	-0.30719	-4.09089e-09	4.01799e-06	-2.3469	-4.09089e-09
16459102	chr19:16459102:A:C	5.43755e-67	-2.24463	-2.55356	3.53292e-07	-2.22362	-2.55452
16459412	chr19:16459412:C:T	7.56275e-66	-6.92185e-10	-2.1657	4.30052e-06	-6.92185e-10	-2.27895
16460241	chr19:16460241:A:G	9.1259e-66	-6.92185e-10	-1.97782	7.28091e-06	-6.92185e-10	-1.75242
16460287	chr19:16460287:A:G	5.09812e-67	-2.456	-2.40664	3.40549e-07	-2.46238	-2.35249
16460345	chr19:16460345:T:A	2.58878e-64	-6.92185e-10	1.36742	0.000186978	-6.92185e-10	1.49331
16460625	chr19:16460625:T:C	3.37315e-66	-0.437103	-2.53598	1.82892e-06	-0.579664	-2.55429
16460698	chr19:16460698:G:A	6.17886e-66	-2.3678	-4.09089e-09	3.85394e-06	-2.38858	-4.09089e-09
16460914	chr19:16460914:C:T	1.07297e-65	-1.81592	-4.09089e-09	7.25882e-06	-1.75546	-4.09089e-09
16461135	chr19:16461135:C:G	1.99451e-63	-6.92185e-10	3.40922	0.00114436	-6.92185e-10	3.30492
16461543	chr19:16461543:AC:A	1.20761e-65	-6.92185e-10	-1.69771	7.17287e-06	-6.92185e-10	-1.76737
16461545	chr19:16461545:C:G	1.19752e-65	-6.92185e-10	-1.70609	7.10404e-06	-6.92185e-10	-1.77702
16462034	chr19:16462034:G:A	6.68637e-67	-2.11125	-2.48019	4.31297e-07	-2.1098	-2.46884
16462321	chr19:16462321:TG:T	1.2363e-65	-6.92185e-10	-1.67422	7.35224e-06	-6.92185e-10	-1.74268
16463019	chr19:16463019:G:A	5.55781e-66	-6.92185e-10	-2.47373	3.27806e-06	-6.92185e-10	-2.55043
16463106	chr19:16463106:T:C	3.01181e-65	-6.92185e-10	-0.783805	1.62449e-05	-6.92185e-10	-0.949904
16463465	chr19:16463465:T:C	5.6829e-66	-2.45147	-4.09089e-09	3.73809e-06	-2.4191	-4.09089e-09
16463697	chr19:16463697:T:C	5.863e-67	-2.21622	-2.50663	3.72231e-07	-2.23373	-2.49219
16463788	chr19:16463788:G:A	6.97353e-66	-6.92185e-10	-2.24681	3.89178e-06	-6.92185e-10	-2.37881
16464057	chr19:16464057:C:T	1.63533e-65	-6.92185e-10	-1.39451	9.16144e-06	-6.92185e-10	-1.52268
16464120	chr19:16464120:T:C	7.05166e-66	-6.92185e-10	-2.23567	4.62706e-06	-6.92185e-10	-2.20576
16464268	chr19:16464268:G:A	5.52736e-66	-6.92185e-10	-2.47922	3.33212e-06	-6.92185e-10	-2.53407
16464701	chr19:16464701:C:A	4.18808e-66	-0.239842	-2.51685	2.30286e-06	-0.353734	-2.54979
16464995	chr19:16464995:C:T	2.2873e-65	-6.92185e-10	-1.05897	3.42668e-06	-6.92185e-10	-2.50609
16465058	chr19:16465058:A:G	5.76746e-66	-2.4367	-4.09089e-09	3.59996e-06	-2.45676	-4.09089e-09
16465080	chr19:16465080:A:G	7.0702e-66	-6.92185e-10	-2.23304	4.17417e-06	-6.92185e-10	-2.30877
16465124	chr19:16465124:A:G	1.67967e-63	-6.92185e-10	3.23742	0.00135269	-6.92185e-10	3.47217
16465308	chr19:16465308:T:C	1.63743e-65	-6.92185e-10	-1.39322	9.38446e-06	-6.92185e-10	-1.49862
16465481	chr19:16465481:G:A	5.30408e-66	-6.92185e-10	-2.52046	3.56622e-06	-6.92185e-10	-2.46617
16465578	chr19:16465578:G:T	2.85688e-63	-6.92185e-10	3.76855	0.00192477	-6.92185e-10	3.82488
16465615	chr19:16465615:G:A	2.84921e-63	-6.92185e-10	3.76586	0.00190012	-6.92185e-10	3.81199
16465681	chr19:16465681:CT:C	5.62112e-66	-6.92185e-10	-2.4624	3.79837e-06	-6.92185e-10	-2.40311
16466180	chr19:16466180:G:T	1.45728e-64	0.347431	0.445381	0.000102944	0.455189	0.441315
16466392	chr19:16466392:G:A	1.31941e-66	-1.85883	-2.05292	9.47997e-07	-1.75091	-2.04018
16466471	chr19:16466471:T:C	1.81717e-66	-1.04458	-2.54708	5.30574e-06	0.462692	-2.53158
16466485	chr19:16466485:C:T	2.50777e-65	-6.92185e-10	-0.966954	1.60713e-05	-6.92185e-10	-0.960644
16466591	chr19:16466591:A:G	5.1583e-66	-6.92185e-10	-2.54832	3.27246e-06	-6.92185e-10	-2.55214
16466611	chr19:16466611:C:A	6.53106e-66	-1.83467	-0.477696	1.75976e-06	-2.21289	-0.959613
16466836	chr19:16466836:G:A	6.05e-66	-2.13021	-0.258662	3.94942e-06	-2.45191	0.0878012
16466859	chr19:16466859:C:T	5.92045e-66	0.0405554	-2.45107	4.09811e-06	0.130391	-2.45754
16468070	chr19:16468070:C:T	5.59662e-66	-0.478375	-1.9884	3.4679e-06	-0.437555	-2.05658
16468384	chr19:16468384:T:C	7.82994e-67	-1.91851	-2.51505	4.63964e-07	-2.31309	-2.19254
16468449	chr19:16468449:G:A	1.49317e-65	-6.92185e-10	-1.48545	8.49187e-06	-6.92185e-10	-1.59857
16469089	chr19:16469089:A:G	7.39823e-67	-2.12437	-2.3659	2.9908e-07	-2.43371	-2.51102
16469234	chr19:16469234:G:A	1.74821e-66	-1.11667	-2.51367	6.31743e-06	0.453937	-2.34831
16469586	chr19:16469586:AG:A	6.08534e-66	-2.38305	-4.09089e-09	3.84782e-06	-2.39017	-4.09089e-09
16469603	chr19:16469603:T:C	1.93573e-66	-1.01912	-2.50933	7.43585e-06	0.606613	-2.33798
16469824	chr19:16469824:G:A	3.31596e-66	-0.539643	-2.45054	1.98856e-06	-0.646142	-2.40413
16469951	chr19:16469951:T:C	5.84209e-66	-6.92185e-10	-2.42384	3.60082e-06	-6.92185e-10	-2.45652
16470213	chr19:16470213:C:T	3.5128e-66	-0.496394	-2.43612	2.14046e-06	-0.59191	-2.38475
16470643	chr19:16470643:G:C	1.45596e-65	-6.92185e-10	-1.51068	8.29852e-06	-6.92185e-10	-1.6216
16471371	chr19:16471371:A:T	1.45919e-65	-6.92185e-10	-1.50846	8.3027e-06	-6.92185e-10	-1.6211
16471680	chr19:16471680:G:T	2.53327e-65	-6.92185e-10	-0.956836	1.61964e-05	-6.92185e-10	-0.952888
16472131	chr19:16472131:C:A	1.3182e-66	-1.79999	-2.11267	9.5438e-07	-1.68655	-2.09783
16472876	chr19:16472876:G:A	6.26262e-66	-0.498165	-1.85617	3.93298e-06	-0.453047	-1.91523
16473052	chr19:16473052:G:A	1.92894e-66	-0.999871	-2.53209	6.55007e-06	0.537865	-2.39607
16473068	chr19:16473068:G:A	1.80771e-66	-1.05545	-2.54142	5.26773e-06	0.463048	-2.53913
16473495	chr19:16473495:G:A	5.1836e-66	-0.107955	-2.43548	3.57181e-06	-0.0217643	-2.44284
16473724	chr19:16473724:C:T	1.8872e-66	-1.01798	-2.53586	6.40568e-06	0.527029	-2.40752
16473749	chr19:16473749:A:T	5.66149e-66	-6.92185e-10	-2.45524	4.56723e-06	-6.92185e-10	-2.21877
16473815	chr19:16473815:C:T	1.34242e-65	-6.92185e-10	-1.59188	8.57779e-06	-6.92185e-10	-1.5885
16474259	chr19:16474259:T:G	2.01663e-66	-0.933158	-2.55435	7.08196e-06	0.725376	-2.5055
16474462	chr19:16474462:G:A	9.07885e-66	-6.92185e-10	-1.98298	3.60517e-06	-6.92185e-10	-2.45531
16474532	chr19:16474532:G:A	2.10179e-66	-0.922683	-2.52346	8.20953e-06	0.737958	-2.37034
16475067	chr19:16475067:C:CAA	5.16639e-67	-2.34106	-2.50828	2.80207e-07	-2.4626	-2.5473
16475080	chr19:16475080:C:T	8.95304e-66	-1.99694	-4.09089e-09	7.71764e-06	-1.69417	-4.09089e-09
16475835	chr19:16475835:A:G	6.34322e-67	-2.14201	-2.50212	2.82944e-07	-2.44539	-2.55479
16475987	chr19:16475987:G:A	6.40779e-66	-6.92185e-10	-2.33142	3.59435e-06	-6.92185e-10	-2.45832
16476115	chr19:16476115:T:A	1.87401e-66	-1.02818	-2.53268	6.32097e-06	0.503747	-2.39756
16476370	chr19:16476370:G:A	5.6165e-66	-6.92185e-10	-2.46322	4.45864e-06	-6.92185e-10	-2.24284
16476717	chr19:16476717:T:C	5.9168e-66	0.0232768	-2.43441	4.06755e-06	0.106698	-2.44134
16476947	chr19:16476947:C:T	5.57524e-66	-6.92185e-10	-2.4706	3.35271e-06	-6.92185e-10	-2.52791
16476970	chr19:16476970:T:C	5.28288e-66	-6.92185e-10	-2.52446	3.32529e-06	-6.92185e-10	-2.53612
16477047	chr19:16477047:C:T	6.01565e-66	-6.92185e-10	-2.39457	3.27116e-06	-6.92185e-10	-2.55253
16477079	chr19:16477079:G:A	1.55346e-65	-1.44586	-4.09089e-09	9.48883e-06	-1.48756	-4.09089e-09
16477409	chr19:16477409:C:CA	1.12903e-66	-1.7119	-2.35567	5.82155e-07	-2.07383	-2.20487
16477736	chr19:16477736:C:A	8.47979e-66	-6.92185e-10	-2.05125	4.4718e-06	-6.92185e-10	-2.23989
16477847	chr19:16477847:T:TTTTTC	2.10374e-63	-6.92185e-10	3.46254	0.00146877	-6.92185e-10	3.5545
16477969	chr19:16477969:C:T	5.437e-67	-2.42133	-2.37695	2.81008e-07	-2.46192	-2.54513
16478524	chr19:16478524:G:A	2.02935e-65	-6.92185e-10	-1.17863	1.34276e-05	-6.92185e-10	-1.14037
16478536	chr19:16478536:C:T	1.01126e-65	-6.92185e-10	-1.87515	7.05994e-06	-6.92185e-10	-1.78324
16478646	chr19:16478646:C:G	1.09992e-66	-1.77722	-2.31647	5.84033e-07	-2.12239	-2.15308
16478790	chr19:16478790:T:G	5.72504e-66	-6.92185e-10	-2.44408	4.67664e-06	-6.92185e-10	-2.1951
16478939	chr19:16478939:T:C	1.02274e-66	-1.82359	-2.34286	5.46582e-07	-2.15517	-2.18658
16478955	chr19:16478955:G:C	2.06622e-63	-6.92185e-10	3.44454	0.00145524	-6.92185e-10	3.54525
16478974	chr19:16478974:AG:A	3.32264e-65	-6.92185e-10	-0.685589	1.85711e-05	-6.92185e-10	-0.816073
16479360	chr19:16479360:T:G	1.16953e-66	-1.82275	-2.20958	6.57002e-07	-2.15336	-2.00438
16479449	chr19:16479449:G:A	1.04817e-66	-1.84163	-2.30025	5.69153e-07	-2.16692	-2.13437
16479549	chr19:16479549:C:T	9.16947e-66	-1.97305	-4.09089e-09	5.59083e-06	-2.01655	-4.09089e-09
16480425	chr19:16480425:G:A	2.24532e-66	-1.85651	-1.52358	9.25937e-07	-2.39771	-1.41692
16480427	chr19:16480427:C:T	1.32169e-65	-6.92185e-10	-1.60744	1.33912e-05	-6.92185e-10	-1.14308
16480533	chr19:16480533:C:CA	1.80031e-65	-6.92185e-10	-1.29839	1.14289e-05	-6.92185e-10	-1.30154
16480653	chr19:16480653:G:A	5.57847e-66	-1.74855	-0.721471	3.88305e-06	-2.10257	-0.278487
16480884	chr19:16480884:G:A	9.81056e-67	-1.90544	-2.30262	5.40629e-07	-2.21726	-2.13544
16480889	chr19:16480889:T:C	8.30981e-67	-1.89302	-2.48106	5.03058e-07	-2.29416	-2.13057
16481412	chr19:16481412:C:T	1.51124e-65	-6.92185e-10	-1.47342	8.65249e-06	-6.92185e-10	-1.57983
16481686	chr19:16481686:A:T	1.95663e-65	-6.92185e-10	-1.21512	1.03413e-05	-6.92185e-10	-1.40153
16482201	chr19:16482201:C:T	2.10885e-66	-1.81803	-1.62475	8.41435e-07	-2.38376	-1.52656
16482518	chr19:16482518:C:T	5.13542e-66	-6.92185e-10	-2.55277	3.26448e-06	-6.92185e-10	-2.55458
16482548	chr19:16482548:C:T	1.2918e-65	-6.92185e-10	-1.63031	1.27835e-05	-6.92185e-10	-1.18953
16482762	chr19:16482762:G:A	1.97436e-66	-2.15817	-1.35052	1.08781e-06	-2.1105	-1.54301
16482969	chr19:16482969:C:A	1.11401e-66	-1.96017	-2.1208	7.02077e-07	-1.88595	-2.20544
16482971	chr19:16482971:A:G	1.11558e-66	-1.9661	-2.11346	7.01462e-07	-1.89239	-2.19988
16483608	chr19:16483608:T:G	9.21472e-67	-1.97164	-2.29908	6.07026e-07	-1.89905	-2.33781
16483609	chr19:16483609:T:G	9.01311e-67	-1.97921	-2.31363	5.93575e-07	-1.90783	-2.35144
16484156	chr19:16484156:A:G	9.92922e-67	-1.88979	-2.30624	5.47177e-07	-2.20215	-2.13851
16484232	chr19:16484232:C:A	7.03155e-66	-6.92185e-10	-2.23853	4.17247e-06	-6.92185e-10	-2.30917
16484562	chr19:16484562:G:A	5.64021e-66	-6.92185e-10	-2.45901	3.33618e-06	-6.92185e-10	-2.53285
16484569	chr19:16484569:G:A	1.00532e-66	-1.8895	-2.29412	5.56936e-07	-2.2022	-2.12078
16485746	chr19:16485746:C:T	5.28685e-66	-6.92185e-10	-2.52371	3.26386e-06	-6.92185e-10	-2.55477
16485778	chr19:16485778:C:T	1.38876e-65	-6.92185e-10	-1.55793	9.64409e-06	-6.92185e-10	-1.47134
16485984	chr19:16485984:G:C	1.0713e-66	-1.77615	-2.34391	5.71996e-07	-2.12356	-2.17274
16486636	chr19:16486636:AAAG:A	1.18148e-65	-6.92185e-10	-1.71958	1.14084e-05	-6.92185e-10	-1.30333
16487024	chr19:16487024:C:T	7.88366e-66	-6.92185e-10	-2.12414	5.08653e-06	-6.92185e-10	-2.11108
16487084	chr19:16487084:C:T	4.48892e-64	-6.92185e-10	1.91785	0.000293035	-6.92185e-10	1.94261
16487309	chr19:16487309:T:A	1.63966e-65	-6.92185e-10	-1.39186	1.04674e-05	-6.92185e-10	-1.38941
16487339	chr19:16487339:G:A	3.10934e-66	-1.69852	-1.356	1.22747e-06	-2.34017	-1.19256
16487395	chr19:16487395:G:A	8.55263e-66	-2.04269	-4.09089e-09	5.76483e-06	-1.9859	-4.09089e-09
16487458	chr19:16487458:C:T	1.07579e-66	-1.9239	-2.19198	6.22085e-07	-2.23209	-1.98026
16487559	chr19:16487559:A:G	5.4587e-66	-6.92185e-10	-2.49172	3.29405e-06	-6.92185e-10	-2.54556
16487622	chr19:16487622:T:G	1.10412e-66	-1.77967	-2.31022	5.90459e-07	-2.12629	-2.13825
16487910	chr19:16487910:T:C	7.92423e-66	-2.11901	-4.09089e-09	5.27551e-06	-2.0746	-4.09089e-09
16488003	chr19:16488003:C:T	1.04288e-66	-1.80095	-2.346	5.59557e-07	-2.14196	-2.17633
16488055	chr19:16488055:T:C	1.08342e-66	-1.78912	-2.31969	5.82895e-07	-2.13481	-2.14262
16488169	chr19:16488169:G:A	1.06573e-66	-1.79406	-2.33121	5.72608e-07	-2.13721	-2.15802
16489049	chr19:16489049:G:A	5.52792e-66	-6.92185e-10	-2.47912	3.30475e-06	-6.92185e-10	-2.54232
16489062	chr19:16489062:T:C	1.36933e-65	-6.92185e-10	-1.57202	1.37114e-05	-6.92185e-10	-1.11945
16490012	chr19:16490012:T:C	4.88463e-67	-2.3545	-2.55093	2.93963e-07	-2.46001	-2.50197
16490274	chr19:16490274:A:T	7.51039e-64	-6.92185e-10	2.43253	0.000538175	-6.92185e-10	2.5505
16490343	chr19:16490343:T:C	3.41664e-66	-1.70556	-1.25472	1.35479e-06	-2.34127	-1.09276
16490357	chr19:16490357:G:A	5.52109e-66	-0.46892	-2.01144	3.48405e-06	-0.434061	-2.05542
16490383	chr19:16490383:C:T	1.06786e-66	-1.77775	-2.34553	5.67916e-07	-2.12386	-2.17961
16490600	chr19:16490600:A:T	1.95815e-66	-2.18084	-1.3361	2.44261e-06	-2.00942	-0.835191
16491006	chr19:16491006:C:T	1.92091e-66	-1.75031	-1.78582	7.48764e-07	-2.36016	-1.66685
16491119	chr19:16491119:ATTAG:A	1.24764e-65	-6.92185e-10	-1.66509	1.26233e-05	-6.92185e-10	-1.20214
16491123	chr19:16491123:G:A	7.78426e-67	-1.92753	-2.51188	2.86758e-07	-2.43193	-2.55487
16491997	chr19:16491997:T:C	2.31878e-66	-1.64568	-1.70221	8.4232e-07	-2.3157	-1.59358
16492296	chr19:16492296:A:G	1.11265e-66	-1.75827	-2.32392	5.92018e-07	-2.11087	-2.15103
16492594	chr19:16492594:G:A	8.5356e-64	-6.92185e-10	2.56048	0.000602082	-6.92185e-10	2.66271
16493230	chr19:16493230:T:G	9.91594e-64	-6.92185e-10	2.71038	0.000685736	-6.92185e-10	2.79281
16493460	chr19:16493460:C:T	5.65405e-66	-0.950502	-1.50606	4.27359e-06	-0.970154	-1.31507
16493579	chr19:16493579:T:C	1.17147e-66	-1.68483	-2.34585	4.16726e-07	-2.12877	-2.48424
16493866	chr19:16493866:T:C	9.34794e-67	-1.80944	-2.44692	3.71444e-07	-2.17738	-2.55066
16494575	chr19:16494575:T:C	1.92775e-65	-6.92185e-10	-1.23	9.90611e-06	-6.92185e-10	-1.44453
16495259	chr19:16495259:T:C	5.97196e-67	-2.29067	-2.41377	2.80745e-07	-2.46148	-2.54651
16495484	chr19:16495484:G:A	5.13154e-66	-6.92185e-10	-2.55353	3.40193e-06	-6.92185e-10	-2.51334
16495574	chr19:16495574:AAAAAAG:A	5.49812e-66	-6.92185e-10	-2.48453	3.29382e-06	-6.92185e-10	-2.54563
16495931	chr19:16495931:G:C	6.02361e-67	-2.37511	-2.32072	2.91407e-07	-2.45416	-2.51655
16496687	chr19:16496687:G:A	4.64836e-67	-2.41633	-2.53868	2.95994e-07	-2.43049	-2.52461
16497400	chr19:16497400:A:G	4.62945e-67	-2.41468	-2.54439	2.9886e-07	-2.43322	-2.51223
16497512	chr19:16497512:C:T	5.6072e-66	-6.92185e-10	-2.46488	3.33202e-06	-6.92185e-10	-2.5341
16497734	chr19:16497734:A:C	4.68667e-67	-2.39999	-2.54681	2.97634e-07	-2.44209	-2.50748
16498277	chr19:16498277:G:A	2.09677e-65	-6.92185e-10	-1.14595	1.09741e-05	-6.92185e-10	-1.34215
16498625	chr19:16498625:G:T	6.00269e-66	-6.92185e-10	-2.39672	3.34641e-06	-6.92185e-10	-2.52979
16498642	chr19:16498642:G:A	1.07613e-66	-2.15892	-1.95664	3.61658e-07	-2.43598	-2.31876
16498816	chr19:16498816:G:A	2.25516e-65	-6.92185e-10	-1.07313	1.48089e-05	-6.92185e-10	-1.04245
16499083	chr19:16499083:C:T	5.93373e-67	-2.21121	-2.49966	3.94563e-07	-2.29013	-2.37752
16499121	chr19:16499121:G:T	5.92821e-67	-2.19586	-2.51593	3.88802e-07	-2.27748	-2.40489
16499501	chr19:16499501:T:C	6.2542e-67	-2.15388	-2.50439	4.08397e-07	-2.2426	-2.3906
16499722	chr19:16499722:A:G	4.72068e-66	-2.46103	-0.175952	7.15426e-06	-2.37137	0.601396
16499723	chr19:16499723:C:T	6.03864e-67	-2.17817	-2.51517	3.94373e-07	-2.26146	-2.40668
16499882	chr19:16499882:C:T	6.89894e-66	-6.92185e-10	-2.25756	4.12706e-06	-6.92185e-10	-2.32011
16500085	chr19:16500085:C:T	1.52451e-65	0.272248	-1.73692	1.07484e-05	0.445655	-1.80857
16500124	chr19:16500124:T:C	1.1558e-66	-2.17768	-1.86646	3.81949e-07	-2.44198	-2.25817
16500716	chr19:16500716:T:A	5.84976e-67	-2.21987	-2.50525	3.87427e-07	-2.29737	-2.38853
16501167	chr19:16501167:T:C	5.73324e-67	-2.21677	-2.52846	3.71706e-07	-2.29372	-2.43361
16501275	chr19:16501275:C:T	7.26912e-64	-6.92185e-10	2.39987	0.00044438	-6.92185e-10	2.359
16501979	chr19:16501979:A:G	4.66713e-67	-2.42382	-2.52715	3.24182e-07	-2.44874	-2.41539
16502665	chr19:16502665:C:A	5.793e-67	-2.21529	-2.51958	3.78865e-07	-2.29362	-2.41463
16502922	chr19:16502922:C:T	1.09233e-66	-2.17849	-1.92213	3.69515e-07	-2.4408	-2.29244
16503854	chr19:16503854:T:C	5.77605e-67	-2.2154	-2.5224	3.76588e-07	-2.29315	-2.42114
16503863	chr19:16503863:C:T	6.31088e-66	-6.92185e-10	-2.34666	3.55908e-06	-6.92185e-10	-2.46818
16504632	chr19:16504632:A:G	1.31752e-65	0.164884	-1.77548	9.44327e-06	0.331278	-1.82366
16505022	chr19:16505022:T:C	1.94674e-66	-0.975387	-2.54739	1.07763e-06	-1.10809	-2.55483
16505705	chr19:16505705:C:T	1.71813e-66	-1.39367	-2.25403	1.14305e-06	-1.32217	-2.28181
16506089	chr19:16506089:C:A	5.39898e-66	-1.12131	-1.38141	3.35807e-06	-1.2091	-1.31722
16506133	chr19:16506133:G:A	5.42398e-66	-2.45656	-0.0415407	8.77309e-06	-2.34083	0.774843
16506218	chr19:16506218:GC:G	7.59498e-67	-2.01837	-2.44566	3.03636e-07	-2.37751	-2.5521
16506675	chr19:16506675:C:T	5.47747e-66	-6.92185e-10	-2.48829	4.34509e-06	-6.92185e-10	-2.26863
16506948	chr19:16506948:C:T	5.21601e-66	-6.92185e-10	-2.5372	3.26391e-06	-6.92185e-10	-2.55475
16507419	chr19:16507419:A:G	3.60233e-65	-0.604768	-4.09089e-09	1.30027e-05	-1.17252	-4.09089e-09
16508100	chr19:16508100:C:T	8.43255e-64	-6.92185e-10	2.54834	0.000749638	-6.92185e-10	2.88191
16508127	chr19:16508127:A:G	2.60304e-65	-6.92185e-10	-0.929666	1.70388e-05	-6.92185e-10	-0.902184
16508156	chr19:16508156:C:CT	1.43782e-66	-1.51142	-2.31439	9.65968e-07	-1.43772	-2.33458
16508354	chr19:16508354:T:C	5.66629e-67	-2.29486	-2.46212	2.81042e-07	-2.4627	-2.54423
16509491	chr19:16509491:C:T	4.18105e-65	-0.455785	-4.09089e-09	2.66989e-05	-0.453059	-4.09089e-09
16509905	chr19:16509905:C:T	1.70212e-63	-6.92185e-10	3.2507	0.00110683	-6.92185e-10	3.27157
16510572	chr19:16510572:C:G	1.71641e-63	-6.92185e-10	3.25906	0.00111759	-6.92185e-10	3.28125
16511433	chr19:16511433:T:C	7.52016e-67	-1.92309	-2.55084	4.66808e-07	-1.94753	-2.55199
16511636	chr19:16511636:G:A	5.42446e-66	-6.92185e-10	-2.49801	4.22138e-06	-6.92185e-10	-2.29752
16511719	chr19:16511719:T:C	3.0737e-66	-0.539108	-2.52694	1.77399e-06	-0.648401	-2.51605
16511827	chr19:16511827:C:T	1.92789e-65	-6.92185e-10	-1.22992	1.03222e-05	-6.92185e-10	-1.40338
16512110	chr19:16512110:C:A	1.91521e-66	-2.17007	-1.36904	2.42408e-06	-1.99397	-0.858255
16512182	chr19:16512182:T:C	5.41655e-66	-6.92185e-10	-2.49947	4.23388e-06	-6.92185e-10	-2.29456
16512487	chr19:16512487:A:C	5.24744e-66	-6.92185e-10	-2.53119	3.29301e-06	-6.92185e-10	-2.54588
16512800	chr19:16512800:AG:A	1.01997e-66	-1.62456	-2.5446	6.84592e-07	-1.56404	-2.55257
16512820	chr19:16512820:T:C	7.27137e-67	-1.95674	-2.55083	4.78206e-07	-1.92326	-2.55213
16513180	chr19:16513180:C:T	2.45935e-66	-0.78317	-2.50587	1.42039e-06	-0.885982	-2.50076
16513606	chr19:16513606:A:G	5.20832e-66	-6.92185e-10	-2.53867	3.2879e-06	-6.92185e-10	-2.54743
16514564	chr19:16514564:G:A	1.01986e-65	-1.86668	-4.09089e-09	7.10423e-06	-1.77699	-4.09089e-09
16515605	chr19:16515605:C:G	1.44196e-64	-6.92185e-10	0.782239	0.000103858	-6.92185e-10	0.90534
16515842	chr19:16515842:G:A	5.19928e-66	-6.92185e-10	-2.54041	3.31457e-06	-6.92185e-10	-2.53935
16516592	chr19:16516592:G:A	7.5456e-66	-6.92185e-10	-2.16797	4.03039e-06	-6.92185e-10	-2.34382
16517375	chr19:16517375:G:A	3.95807e-66	-1.03103	-1.78215	2.76627e-06	-0.909545	-1.81063
16517700	chr19:16517700:A:AGCCAGAGGGAGACAGGGTGGATGGGAGAAGCCCT	5.5657e-66	-6.92185e-10	-2.47231	3.31661e-06	-6.92185e-10	-2.53874
16517768	chr19:16517768:C:T	5.87368e-66	-6.92185e-10	-2.41845	3.65092e-06	-6.92185e-10	-2.4427
16518039	chr19:16518039:G:A	1.50424e-66	-1.68616	-2.09449	9.57348e-07	-2.16103	-1.62024
16518143	chr19:16518143:G:C	2.23286e-66	-0.838086	-2.54756	1.21412e-06	-0.988837	-2.55482
16518738	chr19:16518738:G:A	5.29671e-66	-6.92185e-10	-2.52185	3.62763e-06	-6.92185e-10	-2.4491
16518806	chr19:16518806:G:A	6.42171e-66	-6.92185e-10	-2.32925	3.59555e-06	-6.92185e-10	-2.45798
16518870	chr19:16518870:C:T	5.75956e-65	-6.92185e-10	-0.135486	3.81642e-05	-6.92185e-10	-0.0957822
16519285	chr19:16519285:G:A	3.38067e-65	-6.92185e-10	-0.668274	1.993e-05	-6.92185e-10	-0.745452
16519802	chr19:16519802:G:A	1.41858e-66	-1.43085	-2.40843	9.58431e-07	-1.36367	-2.41647
16519951	chr19:16519951:G:A	6.40366e-66	-6.92185e-10	-2.33206	3.59342e-06	-6.92185e-10	-2.45858
16520336	chr19:16520336:G:A	2.28495e-66	-2.44601	-0.91658	2.88576e-06	-2.46122	-0.216677
16520511	chr19:16520511:T:C	6.60223e-67	-2.18147	-2.42264	5.10914e-07	-2.16362	-2.24562
16520626	chr19:16520626:A:G	5.57789e-66	-6.92185e-10	-2.47012	3.32031e-06	-6.92185e-10	-2.53762
16520698	chr19:16520698:G:A	3.99339e-65	-6.92185e-10	-0.501707	2.55659e-05	-6.92185e-10	-0.496421
16520988	chr19:16520988:T:A	4.09441e-65	-6.92185e-10	-0.476726	2.62134e-05	-6.92185e-10	-0.471408
16521686	chr19:16521686:C:A	5.57754e-66	-6.92185e-10	-2.47018	3.53782e-06	-6.92185e-10	-2.47417
16522065	chr19:16522065:T:C	5.20828e-66	-6.92185e-10	-2.53868	3.34893e-06	-6.92185e-10	-2.52904
16522084	chr19:16522084:C:T	5.16973e-66	-6.92185e-10	-2.54611	3.48213e-06	-6.92185e-10	-2.49004
16522157	chr19:16522157:C:T	6.01603e-65	-0.0919201	-4.09089e-09	3.77659e-05	-0.106273	-4.09089e-09
16522350	chr19:16522350:C:T	1.75173e-65	-1.32574	-4.09089e-09	6.39356e-06	-1.88239	-4.09089e-09
16522450	chr19:16522450:G:A	1.52597e-66	-1.24775	-2.51855	4.54101e-06	0.325186	-2.54972
16523139	chr19:16523139:T:C	4.51044e-67	-2.43891	-2.54621	3.06944e-07	-2.43666	-2.48211
16523699	chr19:16523699:C:T	5.15677e-66	-6.92185e-10	-2.54862	3.44056e-06	-6.92185e-10	-2.50205
16523892	chr19:16523892:G:A	1.14871e-65	-6.92185e-10	-1.74771	7.47179e-06	-6.92185e-10	-1.72655
16524517	chr19:16524517:T:C	9.4826e-66	-1.93947	-4.09089e-09	6.46004e-06	-1.87205	-4.09089e-09
16524546	chr19:16524546:ACT:A	1.20776e-65	0.856647	-2.55423	2.35592e-06	-0.444621	-2.43613
16524603	chr19:16524603:A:T	9.56905e-66	-6.92185e-10	-1.9304	6.12881e-06	-6.92185e-10	-1.92468
16525524	chr19:16525524:C:T	5.30363e-66	-6.92185e-10	-2.52054	3.27123e-06	-6.92185e-10	-2.55252
16525876	chr19:16525876:G:A	6.37367e-66	-6.92185e-10	-2.33676	4.4672e-06	-6.92185e-10	-2.24092
16525960	chr19:16525960:C:T	1.36735e-66	-1.76999	-2.10607	9.34556e-07	-1.73055	-2.07481
16526120	chr19:16526120:C:T	1.11498e-65	-6.92185e-10	-1.77752	7.26574e-06	-6.92185e-10	-1.75451
16526198	chr19:16526198:T:C	6.62589e-67	-2.05178	-2.54875	4.57368e-07	-2.00307	-2.51688
16526668	chr19:16526668:C:T	1.0228e-65	-6.92185e-10	-1.8638	6.62477e-06	-6.92185e-10	-1.84687
16528280	chr19:16528280:G:C	5.46882e-66	-6.92185e-10	-2.48987	3.29955e-06	-6.92185e-10	-2.54389
16528488	chr19:16528488:G:T	6.35982e-67	-2.46286	-2.17866	9.91634e-07	-2.05397	-1.69211
16528499	chr19:16528499:T:C	3.61153e-65	-6.92185e-10	-0.602216	2.12078e-05	-6.92185e-10	-0.683311
16528558	chr19:16528558:T:C	6.15932e-67	-2.46114	-2.21241	8.74967e-07	-2.10729	-1.76396
16529269	chr19:16529269:T:C	6.12588e-67	-2.46163	-2.21737	9.73275e-07	-2.01236	-1.75241
16529424	chr19:16529424:A:T	2.11525e-65	-1.13717	-4.09089e-09	1.49398e-05	-1.03365	-4.09089e-09
16529602	chr19:16529602:T:C	3.48559e-65	-6.92185e-10	-0.637709	2.04177e-05	-6.92185e-10	-0.721279
16529733	chr19:16529733:C:T	1.84126e-66	-1.02948	-2.549	1.02965e-06	-1.15362	-2.55484
16529948	chr19:16529948:C:T	5.63779e-66	-6.92185e-10	-2.45944	3.3392e-06	-6.92185e-10	-2.53195
16530092	chr19:16530092:T:C	1.90446e-66	-1.00329	-2.54145	1.12455e-06	-1.08044	-2.53986
16530381	chr19:16530381:C:T	8.86959e-66	0.536553	-2.54286	1.7978e-06	-0.672885	-2.47823
16530567	chr19:16530567:G:A	6.75796e-66	-2.27821	-4.09089e-09	3.82112e-06	-2.39714	-4.09089e-09
16531205	chr19:16531205:C:T	1.75896e-65	-1.32163	-4.09089e-09	1.13641e-05	-1.30722	-4.09089e-09
16531206	chr19:16531206:G:A	2.21902e-66	-2.45621	-0.935659	2.87987e-06	-2.45446	-0.225477
16531495	chr19:16531495:C:T	3.57314e-65	-6.92185e-10	-0.612904	2.08836e-05	-6.92185e-10	-0.698714
16531639	chr19:16531639:G:A	5.21745e-66	-6.92185e-10	-2.53692	3.61775e-06	-6.92185e-10	-2.45183
16531654	chr19:16531654:G:A	6.29721e-66	-2.34883	-4.09089e-09	4.06527e-06	-2.3352	-4.09089e-09
16531746	chr19:16531746:C:T	1.83845e-65	-1.27742	-4.09089e-09	1.60698e-05	-0.960741	-4.09089e-09
16531932	chr19:16531932:G:A	5.13321e-66	-6.92185e-10	-2.5532	3.44511e-06	-6.92185e-10	-2.50072
16531939	chr19:16531939:C:T	5.92901e-66	-6.92185e-10	-2.40907	3.37303e-06	-6.92185e-10	-2.52187
16532037	chr19:16532037:C:T	2.59819e-65	-6.92185e-10	-0.931534	3.49087e-06	-6.92185e-10	-2.48753
16532091	chr19:16532091:A:T	6.27281e-66	-6.92185e-10	-2.35271	3.56808e-06	-6.92185e-10	-2.46565
16532232	chr19:16532232:G:A	1.04219e-65	0.703491	-2.54851	2.08304e-06	-0.54475	-2.4591
16532274	chr19:16532274:A:G	6.91087e-66	-6.92185e-10	-2.25584	3.82767e-06	-6.92185e-10	-2.39542
16532426	chr19:16532426:G:C	6.22064e-67	-2.46265	-2.201	9.63898e-07	-2.03741	-1.73704
16532950	chr19:16532950:A:G	5.25714e-66	-6.92185e-10	-2.52934	3.91178e-06	-6.92185e-10	-2.37369
16533913	chr19:16533913:A:C	5.19248e-66	-6.92185e-10	-2.54172	3.26934e-06	-6.92185e-10	-2.55309
16533937	chr19:16533937:G:A	1.42657e-66	-1.4935	-2.34016	9.8236e-07	-1.41024	-2.34524
16534027	chr19:16534027:G:A	1.03506e-65	-6.92185e-10	-1.85189	3.7077e-06	-6.92185e-10	-2.42727
16534177	chr19:16534177:C:T	5.73713e-67	-2.46285	-2.28171	8.17545e-07	-2.06334	-1.87579
16534353	chr19:16534353:T:C	6.05211e-67	-2.46279	-2.22832	9.09049e-07	-2.04787	-1.78517
16534696	chr19:16534696:G:A	6.76558e-67	-2.08796	-2.49171	4.00722e-07	-2.38881	-2.26336
16535160	chr19:16535160:G:A	5.34738e-66	-6.92185e-10	-2.51233	4.07237e-06	-6.92185e-10	-2.33346
16536120	chr19:16536120:C:T	3.58978e-65	-6.92185e-10	-0.608256	2.0981e-05	-6.92185e-10	-0.694063
16536215	chr19:16536215:A:C	1.15628e-66	-1.83129	-2.21243	7.46291e-07	-1.77508	-2.25524
16536706	chr19:16536706:T:C	5.259e-67	-2.45116	-2.38041	8.15279e-07	-1.91712	-2.02478
16536880	chr19:16536880:C:T	5.28281e-66	-6.92185e-10	-2.52447	3.95607e-06	-6.92185e-10	-2.36243
16537186	chr19:16537186:C:T	5.85995e-66	-6.92185e-10	-2.42079	4.03511e-06	-6.92185e-10	-2.34265
16537220	chr19:16537220:G:GC	2.68708e-66	-2.46269	-0.737783	3.6422e-06	-2.4298	-0.0152919
16537235	chr19:16537235:C:T	5.6664e-66	-2.45438	-4.09089e-09	3.58529e-06	-2.46084	-4.09089e-09
16537312	chr19:16537312:G:A	1.31628e-63	-6.92185e-10	2.99363	0.000882286	-6.92185e-10	3.04484
16537682	chr19:16537682:C:T	5.38617e-66	-6.92185e-10	-2.5051	3.27399e-06	-6.92185e-10	-2.55167
16538034	chr19:16538034:G:A	5.69061e-66	-6.92185e-10	-2.45011	4.05902e-06	-6.92185e-10	-2.33674
16538645	chr19:16538645:T:C	1.86218e-65	-6.92185e-10	-1.2646	9.98777e-06	-6.92185e-10	-1.43632
16539021	chr19:16539021:C:A	1.06826e-65	-6.92185e-10	-1.82032	5.45011e-06	-6.92185e-10	-2.04204
16539179	chr19:16539179:G:A	5.42281e-66	-6.92185e-10	-2.49832	3.26439e-06	-6.92185e-10	-2.55461
16539219	chr19:16539219:C:G	5.44241e-66	-6.92185e-10	-2.49471	3.38914e-06	-6.92185e-10	-2.5171
16539233	chr19:16539233:T:C	8.37753e-67	-1.8111	-2.55486	4.81541e-07	-1.91383	-2.55461
16539241	chr19:16539241:A:G	5.61087e-66	-6.92185e-10	-2.46423	3.56385e-06	-6.92185e-10	-2.46684
16539308	chr19:16539308:T:C	7.01821e-67	-1.99138	-2.55163	5.38053e-07	-1.86254	-2.49494
16539383	chr19:16539383:G:A	3.20617e-65	-6.92185e-10	-0.721269	1.85393e-05	-6.92185e-10	-0.817788
16540324	chr19:16540324:C:T	1.55861e-66	-1.22671	-2.51843	8.76559e-07	-1.32928	-2.54015
16540622	chr19:16540622:T:C	4.43482e-67	-2.45564	-2.5464	3.18806e-07	-2.40361	-2.47724
16541100	chr19:16541100:G:A	6.70052e-66	-6.92185e-10	-2.28675	3.73144e-06	-6.92185e-10	-2.42089
16541248	chr19:16541248:G:A	5.13738e-66	-6.92185e-10	-2.55239	3.39733e-06	-6.92185e-10	-2.51469
16542438	chr19:16542438:G:A	6.77715e-67	-2.45593	-2.12203	1.25092e-06	-1.9477	-1.5661
16542621	chr19:16542621:A:G	3.12233e-65	-6.92185e-10	-0.747767	1.79449e-05	-6.92185e-10	-0.850372
16542741	chr19:16542741:T:C	6.38392e-67	-2.45769	-2.18004	1.08795e-06	-1.96636	-1.68703
16542873	chr19:16542873:G:A	3.17916e-65	-6.92185e-10	-0.729729	2.07054e-05	-6.92185e-10	-0.707284
16543418	chr19:16543418:TA:T	1.89343e-65	-6.92185e-10	-1.24796	1.00359e-05	-6.92185e-10	-1.43151
16543583	chr19:16543583:G:C	1.06168e-66	-2.13796	-1.99112	7.04141e-07	-2.08667	-2.00179
16543679	chr19:16543679:G:T	5.12865e-66	-6.92185e-10	-2.55409	3.30867e-06	-6.92185e-10	-2.54114
16544046	chr19:16544046:TTG:T	2.73443e-66	-1.47206	-1.71095	1.66017e-06	-1.55193	-1.67884
16544888	chr19:16544888:C:A	5.979e-66	-2.40068	-4.09089e-09	7.79891e-06	-1.6837	-4.09089e-09
16545121	chr19:16545121:G:T	1.02289e-65	-1.86372	-4.09089e-09	5.307e-06	-2.06865	-4.09089e-09
16545266	chr19:16545266:G:A	3.05454e-66	-0.529399	-2.5429	1.08876e-06	-1.21711	-2.43554
16545336	chr19:16545336:T:C	3.35754e-66	-2.4382	-0.539528	5.59317e-06	-2.30241	0.286275
16545445	chr19:16545445:A:G	5.26067e-66	-6.92185e-10	-2.52867	3.50567e-06	-6.92185e-10	-2.4833
16545700	chr19:16545700:C:T	2.06275e-65	-6.92185e-10	-1.16231	1.34233e-05	-6.92185e-10	-1.14069
16546247	chr19:16546247:C:T	5.91198e-66	-6.92185e-10	-2.41195	4.47744e-06	-6.92185e-10	-2.23863
16546396	chr19:16546396:C:T	5.37158e-66	-6.92185e-10	-2.50781	3.39885e-06	-6.92185e-10	-2.51424
16546410	chr19:16546410:T:A	5.92151e-67	-2.46196	-2.25097	8.51513e-07	-2.10319	-1.79523
16546856	chr19:16546856:T:A	6.38188e-66	-6.92185e-10	-2.33547	4.51846e-06	-6.92185e-10	-2.22951
16547110	chr19:16547110:T:C	5.21038e-67	-2.33751	-2.50335	3.86427e-07	-2.24098	-2.44751
16547208	chr19:16547208:G:A	9.06433e-66	-6.92185e-10	-1.98459	3.35052e-06	-6.92185e-10	-2.52856
16547219	chr19:16547219:C:T	6.09713e-66	-2.38111	-4.09089e-09	3.72315e-06	-2.42311	-4.09089e-09
16547384	chr19:16547384:CACTT:C	5.73995e-66	-2.44148	-4.09089e-09	9.81553e-06	-1.45371	-4.09089e-09
16547409	chr19:16547409:T:C	5.14415e-66	-6.92185e-10	-2.55107	3.26399e-06	-6.92185e-10	-2.55473
16547873	chr19:16547873:T:C	6.98899e-67	-2.24451	-2.30267	5.60708e-07	-2.10937	-2.20686
16548029	chr19:16548029:A:G	5.13596e-66	-6.92185e-10	-2.55266	3.47717e-06	-6.92185e-10	-2.49146
16548235	chr19:16548235:A:G	1.82233e-65	-6.92185e-10	-1.28623	1.0666e-05	-6.92185e-10	-1.37062
16548365	chr19:16548365:A:G	9.65689e-66	-6.92185e-10	-1.92126	6.42028e-06	-6.92185e-10	-1.87822
16548870	chr19:16548870:TC:T	5.20299e-66	-6.92185e-10	-2.5397	3.2639e-06	-6.92185e-10	-2.55476
16548884	chr19:16548884:AAAAC:A	5.12591e-66	-6.92185e-10	-2.55462	3.34e-06	-6.92185e-10	-2.53171
16549259	chr19:16549259:G:T	5.63075e-66	-2.46069	-4.09089e-09	3.58016e-06	-2.46227	-4.09089e-09
16549429	chr19:16549429:T:C	2.7244e-65	-6.92185e-10	-0.884098	1.38783e-05	-6.92185e-10	-1.10735
16550302	chr19:16550302:G:A	5.18984e-66	-6.92185e-10	-2.54223	3.30013e-06	-6.92185e-10	-2.54372
16551388	chr19:16551388:T:C	5.2024e-67	-2.46091	-2.38149	7.15939e-07	-2.1202	-1.95164
16551456	chr19:16551456:T:C	5.71952e-67	-2.46195	-2.28568	8.83806e-07	-2.10573	-1.75547
16552112	chr19:16552112:C:T	5.12649e-66	-6.92185e-10	-2.55451	3.29918e-06	-6.92185e-10	-2.54401
16552145	chr19:16552145:T:C	2.87488e-65	-6.92185e-10	-0.830335	1.46249e-05	-6.92185e-10	-1.05496
16553271	chr19:16553271:A:G	7.11886e-66	-2.44926	0.22308	1.06913e-05	-2.46021	1.09196
16553405	chr19:16553405:C:T	3.57249e-65	-6.92185e-10	-0.613084	2.20775e-05	-6.92185e-10	-0.643123
16553411	chr19:16553411:G:A	6.66149e-66	-6.92185e-10	-2.29259	4.68771e-06	-6.92185e-10	-2.19274
16553453	chr19:16553453:A:G	1.2295e-65	-1.67974	-4.09089e-09	4.79492e-06	-2.17012	-4.09089e-09
16554310	chr19:16554310:C:T	5.20834e-66	-6.92185e-10	-2.53867	3.38358e-06	-6.92185e-10	-2.51875
16555046	chr19:16555046:C:T	4.95779e-67	-2.42444	-2.46612	6.26361e-07	-2.39775	-1.80776
16555132	chr19:16555132:C:T	3.57249e-65	-6.92185e-10	-0.613084	2.20775e-05	-6.92185e-10	-0.643123
16555672	chr19:16555672:C:T	5.21613e-66	-6.92185e-10	-2.53718	3.45411e-06	-6.92185e-10	-2.49812
16556333	chr19:16556333:C:A	5.63446e-66	-6.92185e-10	-2.46003	3.43753e-06	-6.92185e-10	-2.50293
16556459	chr19:16556459:C:T	6.06803e-66	-6.92185e-10	-2.3859	3.32831e-06	-6.92185e-10	-2.53521
16556642	chr19:16556642:C:T	5.15676e-66	-6.92185e-10	-2.54862	3.42239e-06	-6.92185e-10	-2.50734
16556949	chr19:16556949:C:T	6.74394e-66	-6.92185e-10	-2.28029	3.49397e-06	-6.92185e-10	-2.48664
16557377	chr19:16557377:T:C	1.37589e-65	-6.92185e-10	-1.56725	4.12321e-06	-6.92185e-10	-2.32105
16558322	chr19:16558322:G:A	5.25401e-66	-6.92185e-10	-2.52994	3.33473e-06	-6.92185e-10	-2.53329
16559264	chr19:16559264:C:T	2.3692e-66	-0.805299	-2.52108	1.08653e-06	-1.45568	-2.19901
16559849	chr19:16559849:G:A	3.92542e-66	-1.507	-1.31445	2.53169e-06	-1.37856	-1.43023
16560081	chr19:16560081:G:A	8.02045e-66	-6.92185e-10	-2.10694	4.25455e-06	-6.92185e-10	-2.28969
16560084	chr19:16560084:T:C	4.42632e-67	-2.45645	-2.5475	3.60939e-07	-2.28153	-2.4752
16560461	chr19:16560461:C:T	6.23863e-66	-6.92185e-10	-2.35817	3.36238e-06	-6.92185e-10	-2.52503
16560734	chr19:16560734:C:T	9.30051e-66	-0.405612	-1.55325	1.43777e-06	-1.10801	-2.26657
16560777	chr19:16560777:A:G	5.53661e-67	-2.35758	-2.42255	4.13864e-07	-2.26132	-2.35858
16561043	chr19:16561043:A:AC	5.27157e-66	-6.92185e-10	-2.5266	3.30586e-06	-6.92185e-10	-2.54198
16561109	chr19:16561109:G:C	5.67068e-66	-6.92185e-10	-2.45362	3.88422e-06	-6.92185e-10	-2.38076
16561599	chr19:16561599:T:C	3.0439e-66	-0.521759	-2.55403	1.21428e-06	-1.20646	-2.33707
16561736	chr19:16561736:G:A	5.75215e-66	-6.92185e-10	-2.43936	3.38678e-06	-6.92185e-10	-2.5178
16562333	chr19:16562333:G:A	7.1482e-66	-2.42162	0.199549	1.05408e-05	-2.4617	1.07927
16562415	chr19:16562415:C:G	1.04491e-65	-6.92185e-10	-1.84241	5.21797e-06	-6.92185e-10	-2.08557
16562843	chr19:16562843:G:A	5.24739e-66	-6.92185e-10	-2.5312	3.33389e-06	-6.92185e-10	-2.53354
16563047	chr19:16563047:G:A	5.75256e-66	-6.92185e-10	-2.43929	3.38696e-06	-6.92185e-10	-2.51775
16563270	chr19:16563270:GC:G	6.52463e-66	-6.92185e-10	-2.31335	3.43532e-06	-6.92185e-10	-2.50357
16563574	chr19:16563574:C:T	6.80081e-66	-6.92185e-10	-2.27189	3.50533e-06	-6.92185e-10	-2.4834
16563630	chr19:16563630:C:T	6.56039e-66	-6.92185e-10	-2.30788	3.44418e-06	-6.92185e-10	-2.50099
16563746	chr19:16563746:G:A	2.55746e-65	-6.92185e-10	-0.947331	1.51267e-05	-6.92185e-10	-1.02122
16563822	chr19:16563822:T:C	6.69126e-66	-6.92185e-10	-2.28813	3.89877e-06	-6.92185e-10	-2.37702
16563876	chr19:16563876:A:G	8.10702e-66	-6.92185e-10	-2.0962	3.29251e-06	-6.92185e-10	-2.54603
16564135	chr19:16564135:C:T	2.51507e-66	-0.737224	-2.52941	1.10817e-06	-1.40522	-2.22975
16564148	chr19:16564148:C:T	3.59026e-65	-6.92185e-10	-0.608123	3.33455e-05	-6.92185e-10	-0.230758
16564376	chr19:16564376:G:C	6.13176e-66	-6.92185e-10	-2.37545	3.28349e-06	-6.92185e-10	-2.54877
16564703	chr19:16564703:C:T	1.62015e-66	-1.2249	-2.48152	9.7398e-07	-1.27985	-2.4842
16564853	chr19:16564853:G:T	8.28284e-66	-6.92185e-10	-2.07475	4.32945e-06	-6.92185e-10	-2.27224
16565068	chr19:16565068:G:A	8.41452e-66	-6.92185e-10	-2.05897	3.29466e-06	-6.92185e-10	-2.54538
16565127	chr19:16565127:C:T	1.07039e-65	-6.92185e-10	-1.81832	6.98004e-06	-6.92185e-10	-1.79463
16565136	chr19:16565136:C:T	6.08758e-66	-2.38268	-4.09089e-09	3.72327e-06	-2.42308	-4.09089e-09
16565512	chr19:16565512:C:T	5.13505e-66	-6.92185e-10	-2.55284	3.26786e-06	-6.92185e-10	-2.55355
16565516	chr19:16565516:T:C	4.48411e-67	-2.44419	-2.54679	3.15449e-07	-2.42477	-2.46667
16565949	chr19:16565949:G:A	5.6372e-66	-2.45954	-4.09089e-09	3.57985e-06	-2.46236	-4.09089e-09
16566093	chr19:16566093:C:T	1.68778e-66	-2.31266	-1.35286	1.72994e-06	-2.23108	-0.958515
16566478	chr19:16566478:C:A	2.68652e-66	-0.687272	-2.51341	1.21878e-06	-1.36773	-2.1721
16567128	chr19:16567128:A:C	8.34021e-64	-6.92185e-10	2.53733	0.0005086	-6.92185e-10	2.49398
16567390	chr19:16567390:C:T	7.98193e-66	-6.92185e-10	-2.11175	3.92525e-06	-6.92185e-10	-2.37025
16568624	chr19:16568624:G:A	5.12512e-66	-6.92185e-10	-2.55478	3.29957e-06	-6.92185e-10	-2.54389
16568640	chr19:16568640:C:T	3.70669e-66	-0.338222	-2.54057	1.54375e-06	-1.071	-2.23247
16569366	chr19:16569366:T:TACA	5.54157e-67	-2.46265	-2.31659	8.3023e-07	-2.09099	-1.83274
16570482	chr19:16570482:G:T	6.09257e-66	-6.92185e-10	-2.38186	3.31597e-06	-6.92185e-10	-2.53893
16570510	chr19:16570510:C:T	2.18741e-65	-6.92185e-10	-1.10363	1.27255e-05	-6.92185e-10	-1.19407
16570834	chr19:16570834:C:T	5.76896e-66	-6.92185e-10	-2.43644	3.31628e-06	-6.92185e-10	-2.53884
16570895	chr19:16570895:G:A	5.92413e-66	-6.92185e-10	-2.4099	3.55597e-06	-6.92185e-10	-2.46905
16571011	chr19:16571011:C:T	5.90399e-66	-6.92185e-10	-2.4133	3.29347e-06	-6.92185e-10	-2.54574
16571396	chr19:16571396:C:T	2.00142e-65	-6.92185e-10	-1.19249	5.15721e-06	-6.92185e-10	-2.09728
16571450	chr19:16571450:G:A	2.32211e-66	-0.826013	-2.52044	1.08171e-06	-1.46433	-2.1948
16571850	chr19:16571850:C:A	5.54011e-66	-6.92185e-10	-2.47692	3.37746e-06	-6.92185e-10	-2.52056
16572823	chr19:16572823:A:G	7.49093e-67	-2.21056	-2.26726	1.09215e-06	-1.81176	-1.83778
16573947	chr19:16573947:C:T	2.66594e-66	-1.54372	-1.66465	1.75602e-06	-1.41923	-1.7554
16574069	chr19:16574069:C:T	6.24034e-66	-6.92185e-10	-2.3579	3.36019e-06	-6.92185e-10	-2.52568
16574640	chr19:16574640:TG:T	6.25073e-66	-6.92185e-10	-2.35623	3.37135e-06	-6.92185e-10	-2.52237
16574827	chr19:16574827:G:A	8.48389e-66	-6.92185e-10	-2.05076	4.11877e-06	-6.92185e-10	-2.32213
16575128	chr19:16575128:G:A	5.60329e-66	-6.92185e-10	-2.46558	3.35871e-06	-6.92185e-10	-2.52612
16577059	chr19:16577059:G:A	1.97647e-65	-6.92185e-10	-1.20504	4.88703e-06	-6.92185e-10	-2.15109
16578828	chr19:16578828:C:T	5.13236e-66	-6.92185e-10	-2.55337	3.50984e-06	-6.92185e-10	-2.48211
16579106	chr19:16579106:T:A	1.43197e-66	-1.29962	-2.53026	8.38337e-07	-1.3865	-2.52752
16579490	chr19:16579490:A:G	7.57489e-66	-6.92185e-10	-2.16409	4.09287e-06	-6.92185e-10	-2.32843
16581283	chr19:16581283:A:C	5.13827e-66	-6.92185e-10	-2.55222	3.33315e-06	-6.92185e-10	-2.53376
16581817	chr19:16581817:C:T	8.90496e-66	-2.43665	0.434324	1.28259e-05	-2.46283	1.27662
16581895	chr19:16581895:C:T	5.45937e-66	-6.92185e-10	-2.4916	3.27391e-06	-6.92185e-10	-2.5517
16581911	chr19:16581911:C:T	9.15406e-66	-2.4387	0.463963	1.32263e-05	-2.46275	1.30728
16582297	chr19:16582297:A:AT	5.70351e-67	-2.46275	-2.28769	8.68235e-07	-2.08418	-1.79479
16582383	chr19:16582383:G:A	1.32143e-65	-6.92185e-10	-1.60763	4.21364e-06	-6.92185e-10	-2.29935
16583006	chr19:16583006:T:A	9.15623e-66	-2.43846	0.463963	1.32263e-05	-2.46275	1.30728
16583283	chr19:16583283:T:G	5.49736e-67	-2.46247	-2.32478	8.37017e-07	-2.04796	-1.86763
16583389	chr19:16583389:C:T	9.59095e-66	-1.92811	-4.09089e-09	6.47472e-06	-1.86978	-4.09089e-09
16583475	chr19:16583475:G:A	2.75911e-66	-1.61615	-1.55788	1.77941e-06	-1.50823	-1.65317
16583701	chr19:16583701:T:G	5.88525e-67	-2.46226	-2.25681	9.42827e-07	-2.03761	-1.75894
16583737	chr19:16583737:C:T	2.94026e-65	-6.92185e-10	-0.807847	1.48444e-05	-6.92185e-10	-1.04005
16583799	chr19:16583799:T:C	2.21851e-66	-0.903779	-2.48832	2.3792e-06	-0.336781	-2.53413
16583888	chr19:16583888:C:A	9.12176e-66	-2.44203	0.463759	1.32285e-05	-2.46235	1.30704
16584097	chr19:16584097:A:G	5.72868e-67	-2.46216	-2.28388	8.42436e-07	-2.10325	-1.80588
16584426	chr19:16584426:G:A	9.19702e-66	-2.43402	0.463963	1.32249e-05	-2.46285	1.30728
16584445	chr19:16584445:T:A	2.80798e-65	-6.92185e-10	-0.85388	1.43157e-05	-6.92185e-10	-1.07632
16585288	chr19:16585288:G:A	5.17398e-66	-6.92185e-10	-2.54529	3.30842e-06	-6.92185e-10	-2.54121
16585439	chr19:16585439:G:A	6.40829e-66	-6.92185e-10	-2.33134	3.4268e-06	-6.92185e-10	-2.50605
16585735	chr19:16585735:C:T	5.86524e-66	-6.92185e-10	-2.41989	3.29539e-06	-6.92185e-10	-2.54516
16585763	chr19:16585763:T:C	1.67121e-66	-1.30811	-2.36727	1.11251e-06	-1.24315	-2.38792
16585858	chr19:16585858:A:G	6.04785e-66	-2.38923	-4.09089e-09	4.07127e-06	-2.33372	-4.09089e-09
16587023	chr19:16587023:A:C	8.01924e-66	-2.10709	-4.09089e-09	4.86407e-06	-2.1558	-4.09089e-09
16587095	chr19:16587095:G:A	2.44852e-65	0.0774646	-1.06833	3.26841e-06	-0.600476	-1.9529
16587764	chr19:16587764:T:C	4.49043e-64	-6.92185e-10	1.91819	0.000266232	-6.92185e-10	1.84669
16587805	chr19:16587805:A:G	5.8304e-66	-6.92185e-10	-2.42585	3.29364e-06	-6.92185e-10	-2.54569
16588120	chr19:16588120:C:T	2.74005e-65	-6.92185e-10	-0.878371	1.40516e-05	-6.92185e-10	-1.09494
16588809	chr19:16588809:C:T	5.14942e-66	-6.92185e-10	-2.55005	3.45326e-06	-6.92185e-10	-2.49836
16589002	chr19:16589002:C:T	4.73336e-67	-2.42069	-2.5162	5.76952e-07	-2.23466	-2.05302
16589041	chr19:16589041:C:G	2.52613e-66	-1.77971	-1.48253	1.36917e-06	-1.58086	-1.84261
16589209	chr19:16589209:G:A	2.28219e-65	-6.92185e-10	-1.06121	1.52487e-05	-6.92185e-10	-1.01319
16589240	chr19:16589240:A:G	7.87502e-67	-1.95805	-2.46977	6.07794e-07	-1.73677	-2.49883
16590076	chr19:16590076:C:T	6.56321e-66	-6.92185e-10	-2.30745	3.46746e-06	-6.92185e-10	-2.49426
16590170	chr19:16590170:AC:A	2.0162e-65	-6.92185e-10	-1.18513	1.16909e-05	-6.92185e-10	-1.27887
16590331	chr19:16590331:C:A	1.24174e-65	-6.92185e-10	-1.66984	8.21172e-06	-6.92185e-10	-1.63212
16590353	chr19:16590353:C:T	1.12456e-65	-1.76896	-4.09089e-09	6.85095e-06	-1.81329	-4.09089e-09
16590429	chr19:16590429:C:T	2.95024e-66	-1.53718	-1.56987	1.95161e-06	-1.42559	-1.64343
16590645	chr19:16590645:G:C	5.1295e-66	-6.92185e-10	-2.55392	3.35523e-06	-6.92185e-10	-2.52716
16590722	chr19:16590722:T:C	7.27641e-66	-6.92185e-10	-2.2043	3.98122e-06	-6.92185e-10	-2.35609
16590768	chr19:16590768:C:T	1.44905e-65	-6.92185e-10	-1.51544	9.61281e-06	-6.92185e-10	-1.47458
16590776	chr19:16590776:A:G	6.26031e-66	-6.92185e-10	-2.3547	3.39132e-06	-6.92185e-10	-2.51646
16591352	chr19:16591352:ATG:A	5.17059e-66	-6.92185e-10	-2.54595	3.30085e-06	-6.92185e-10	-2.5435
16592458	chr19:16592458:C:T	8.057e-66	-6.92185e-10	-2.10239	4.25568e-06	-6.92185e-10	-2.28942
16592461	chr19:16592461:C:T	8.85309e-66	-6.92185e-10	-2.00817	4.59482e-06	-6.92185e-10	-2.21275
16592877	chr19:16592877:C:G	1.92006e-66	-1.11893	-2.41765	9.75798e-07	-1.29393	-2.46825
16592999	chr19:16592999:C:T	5.77595e-66	-6.92185e-10	-2.43523	3.28485e-06	-6.92185e-10	-2.54836
16593304	chr19:16593304:A:T	8.57533e-66	-6.92185e-10	-2.04004	4.48155e-06	-6.92185e-10	-2.23771
16593409	chr19:16593409:A:G	5.12574e-66	-6.92185e-10	-2.55466	3.59926e-06	-6.92185e-10	-2.45695
16593928	chr19:16593928:C:T	5.69894e-66	-6.92185e-10	-2.44865	3.38707e-06	-6.92185e-10	-2.51771
16594788	chr19:16594788:C:T	8.10652e-66	-6.92185e-10	-2.09626	4.24276e-06	-6.92185e-10	-2.29247
16594896	chr19:16594896:G:A	5.20611e-66	-6.92185e-10	-2.5391	3.37545e-06	-6.92185e-10	-2.52115
```
