## Supplementary material for "Characterization of shared and ancestry-specific signals driving complex traits using multi-ancestry fine-mapping": susiex_nc2.cs80.summary

```
# chr19:14748341-16595202
CS_ID	CS_LENGTH	CS_PURITY	MAX_PIP_SNP	BP	REF_ALLELE	ALT_ALLELE	REF_FRQ	BETA	SE	-LOG10P	MAX_PIP	POST-HOC_PROB_POP1	POST-HOC_PROB_POP2
1	2	0.998399	chr19:16092494:C:A	16092494	A,A	C,C	1,1	inf,inf	inf,inf	30.8282,36.6261	0.584791	1	1
2	10	0.798632	chr19:16249443:T:G	16249443	G,G	T,T	1,1	inf,-inf	inf,inf	5.33601,0.013627	0.134245	0.947402	0.113815
```
