## Supplementary material for "Characterization of shared and ancestry-specific signals driving complex traits using multi-ancestry fine-mapping": susiex_nc3.cs80.cs

```
CS_ID	SNP	BP	REF_ALLELE	ALT_ALLELE	REF_FRQ	BETA	SE	-LOG10P	CS_PIP	OVRL_PIP
1	chr19:16092494:C:A	16092494	A,A	C,C	1,1	inf,inf	inf,inf	30.8282,36.6261	0.58462	0.584621
1	chr19:16095202:C:T	16095202	T,T	C,C	1,1	inf,inf	inf,inf	30.6332,36.6673	0.41538	0.415381
2	chr19:16249443:T:G	16249443	G,G	T,T	1,1	inf,-inf	inf,inf	5.33601,0.013627	0.144179	0.144182
2	chr19:16248826:G:A	16248826	A,A	G,G	1,1	inf,-inf	inf,inf	5.23531,0.0210254	0.112199	0.112202
2	chr19:16223187:G:A	16223187	A,A	G,G	1,1	inf,inf	inf,inf	5.53903,0.387287	0.105072	0.105076
2	chr19:16248635:C:T	16248635	T,T	C,C	1,1	inf,-inf	inf,inf	5.20862,0.0421469	0.102438	0.102441
2	chr19:16248279:A:G	16248279	G,G	A,A	1,1	inf,inf	inf,inf	5.09649,0.096907	0.0990254	0.099028
2	chr19:16250004:G:A	16250004	A,A	G,G	1,1	inf,inf	inf,inf	5.13433,0.0278672	0.093914	0.0939165
2	chr19:16258665:G:A	16258665	A,A	G,G	1,1	inf,inf	inf,inf	4.89313,0.236609	0.0744808	0.074484
2	chr19:16255729:G:C	16255729	C,C	G,G	1,1	inf,inf	inf,inf	4.60944,0.581503	0.0680143	0.0680184
2	chr19:16261007:C:T	16261007	T,T	C,C	1,1	inf,inf	inf,inf	4.65388,0.342062	0.0538859	0.0538894
3	chr19:15286349:C:T	15286349	T,T	C,C	1,1	-inf,-inf	inf,inf	4.15737,0.617679	0.0451817	0.0457547
3	chr19:15240938:T:C	15240938	C,C	T,T	1,1	-inf,inf	inf,inf	4.54402,0.270391	0.0290796	0.0295478
3	chr19:15330259:A:T	15330259	T,T	A,A	1,1	-inf,-inf	inf,inf	4.19189,0.27883	0.0258794	0.0262284
3	chr19:15296522:G:A	15296522	A,A	G,G	1,1	-inf,-inf	inf,inf	4.15987,0.155922	0.0208903	0.0211848
3	chr19:16086611:A:G	16086611	G,G	A,A	1,1	-inf,-inf	inf,inf	0.470573,0.227961	0.018322	0.0202183
3	chr19:15326417:G:A	15326417	A,A	G,G	1,1	-inf,-inf	inf,inf	3.91403,0.379518	0.0165941	0.0168342
3	chr19:16465578:G:T	16465578	NA,T	NA,G	NA,1	NA,-inf	NA,inf	NA,3.61037	0.0146277	0.0147941
3	chr19:16410222:A:G	16410222	NA,G	NA,A	NA,1	NA,-inf	NA,inf	NA,3.72948	0.0144793	0.0146404
3	chr19:16465615:G:A	16465615	NA,A	NA,G	NA,1	NA,-inf	NA,inf	NA,3.60897	0.014447	0.0146116
3	chr19:16450612:C:A	16450612	NA,A	NA,C	NA,1	NA,-inf	NA,inf	NA,3.70302	0.0141137	0.0142724
3	chr19:16094866:C:G	16094866	G,G	C,C	1,1	-inf,-inf	inf,inf	0.212172,0.0439255	0.0118641	0.0125562
3	chr19:16398249:T:G	16398249	NA,G	NA,T	NA,1	NA,-inf	NA,inf	NA,3.61628	0.0116545	0.0117914
3	chr19:16456148:C:T	16456148	NA,T	NA,C	NA,1	NA,-inf	NA,inf	NA,3.59979	0.0114659	0.0116011
3	chr19:16477847:T:TTTTTC	16477847	NA,TTTTTC	NA,T	NA,1	NA,-inf	NA,inf	NA,3.4649	0.0111699	0.0113048
3	chr19:16478955:G:C	16478955	NA,C	NA,G	NA,1	NA,-inf	NA,inf	NA,3.45587	0.0110704	0.011205
3	chr19:16402604:T:C	16402604	NA,C	NA,T	NA,1	NA,-inf	NA,inf	NA,3.58363	0.0108974	0.0110273
3	chr19:16465124:A:G	16465124	NA,G	NA,A	NA,1	NA,-inf	NA,inf	NA,3.3516	0.0102559	0.0103953
3	chr19:16456816:T:C	16456816	NA,C	NA,T	NA,1	NA,-inf	NA,inf	NA,3.53257	0.00987832	0.00999871
3	chr19:16450795:A:G	16450795	NA,G	NA,A	NA,1	NA,-inf	NA,inf	NA,3.50741	0.00956539	0.00968291
3	chr19:16461135:C:G	16461135	NA,G	NA,C	NA,1	NA,-inf	NA,inf	NA,3.4347	0.0086947	0.00881463
3	chr19:16510572:C:G	16510572	NA,G	NA,C	NA,1	NA,-inf	NA,inf	NA,3.36263	0.00851597	0.00863194
3	chr19:16509905:C:T	16509905	NA,T	NA,C	NA,1	NA,-inf	NA,inf	NA,3.35862	0.00843454	0.00854967
3	chr19:16433888:G:T	16433888	NA,T	NA,G	NA,1	NA,-inf	NA,inf	NA,3.44744	0.00807204	0.00817597
3	chr19:16436719:G:A	16436719	NA,A	NA,G	NA,1	NA,-inf	NA,inf	NA,3.44709	0.00805785	0.00816164
3	chr19:16426404:C:T	16426404	NA,T	NA,C	NA,1	NA,-inf	NA,inf	NA,3.42431	0.00793134	0.00803402
3	chr19:16437474:G:A	16437474	NA,A	NA,G	NA,1	NA,-inf	NA,inf	NA,3.41056	0.00744528	0.00754302
3	chr19:16393529:G:A	16393529	A,A	G,G	1,1	inf,inf	inf,inf	1.50839,2.48528	0.00676208	0.00713284
3	chr19:16537312:G:A	16537312	NA,A	NA,G	NA,1	NA,-inf	NA,inf	NA,3.23525	0.00671825	0.00681629
3	chr19:16088467:CT:C	16088467	C,C	CT,CT	1,1	-inf,-inf	inf,inf	0.166841,0.0888364	0.00640421	0.00684809
3	chr19:16441198:C:T	16441198	NA,T	NA,C	NA,1	NA,-inf	NA,inf	NA,3.32686	0.00627467	0.00636072
3	chr19:14783687:GGA:G	14783687	NA,G	NA,GGA	NA,1	NA,-inf	NA,inf	NA,3.15032	0.00623039	0.0069971
3	chr19:16442354:C:T	16442354	NA,T	NA,C	NA,1	NA,-inf	NA,inf	NA,3.3377	0.00609958	0.00618504
3	chr19:16508100:C:T	16508100	NA,T	NA,C	NA,1	NA,-inf	NA,inf	NA,3.00135	0.00576695	0.00587253
3	chr19:15570333:G:T	15570333	T,T	G,G	1,1	inf,inf	inf,inf	1.68365,2.16172	0.00571074	0.00616906
3	chr19:15986165:A:G	15986165	G,G	A,A	1,1	-inf,inf	inf,inf	1.09544,3.05303	0.00545408	0.0059644
3	chr19:15582243:A:G	15582243	G,G	A,A	1,1	inf,inf	inf,inf	4.52356,0.328703	0.00535195	0.00676014
3	chr19:16493230:T:G	16493230	NA,G	NA,T	NA,1	NA,-inf	NA,inf	NA,3.09802	0.00524889	0.00532877
3	chr19:14838141:A:C	14838141	NA,C	NA,A	NA,1	NA,-inf	NA,inf	NA,2.76557	0.00521684	0.00589736
3	chr19:15568305:G:A	15568305	A,A	G,G	1,1	inf,inf	inf,inf	1.64752,2.10869	0.00466272	0.00504215
3	chr19:16492594:G:A	16492594	NA,A	NA,G	NA,1	NA,-inf	NA,inf	NA,3.02751	0.0045995	0.0046713
3	chr19:16490274:A:T	16490274	NA,T	NA,A	NA,1	NA,-inf	NA,inf	NA,2.96558	0.00411361	0.00417959
3	chr19:15418427:T:TG	15418427	NA,TG	NA,T	NA,1	NA,-inf	NA,inf	NA,2.77542	0.00404619	0.00454647
3	chr19:15050325:A:T	15050325	T,NA	A,NA	1,NA	-inf,NA	inf,NA	2.56083,NA	0.00396844	0.00435639
3	chr19:16567128:A:C	16567128	NA,C	NA,A	NA,1	NA,-inf	NA,inf	NA,3.00645	0.0038654	0.00394005
3	chr19:15861924:A:G	15861924	NA,G	NA,A	NA,1	NA,-inf	NA,inf	NA,1.71549	0.00366735	0.00409026
3	chr19:15640344:G:C	15640344	C,NA	G,NA	1,NA	-inf,NA	inf,NA	2.76475,NA	0.00362421	0.00420715
3	chr19:15984982:G:C	15984982	C,C	G,G	1,1	-inf,inf	inf,inf	1.03561,2.9272	0.00360719	0.00394834
3	chr19:14840859:T:C	14840859	NA,C	NA,T	NA,1	NA,-inf	NA,inf	NA,2.43653	0.00352957	0.00391348
3	chr19:15092009:T:TA	15092009	TA,NA	T,NA	1,NA	inf,NA	inf,NA	2.689,NA	0.00340257	0.00412728
3	chr19:16501275:C:T	16501275	NA,T	NA,C	NA,1	NA,-inf	NA,inf	NA,2.91743	0.00339364	0.00348062
3	chr19:14839429:T:C	14839429	NA,C	NA,T	NA,1	NA,-inf	NA,inf	NA,2.4046	0.00328093	0.00364031
3	chr19:16058129:C:T	16058129	NA,T	NA,C	NA,1	NA,-inf	NA,inf	NA,3.30575	0.00317629	0.00348895
3	chr19:16316364:A:G	16316364	G,G	A,A	1,1	inf,inf	inf,inf	2.68913,0.617784	0.00307235	0.00316174
3	chr19:15830770:C:T	15830770	T,T	C,C	1,1	-inf,inf	inf,inf	2.29187,1.69036	0.00236128	0.00285178
3	chr19:16266333:G:A	16266333	NA,A	NA,G	NA,1	NA,-inf	NA,inf	NA,0.15475	0.00232759	0.00258153
3	chr19:16266921:T:C	16266921	C,C	T,T	1,1	-inf,-inf	inf,inf	1.3298,0.0411415	0.00226511	0.00251162
3	chr19:15245956:G:A	15245956	NA,A	NA,G	NA,1	NA,-inf	NA,inf	NA,2.48446	0.00225517	0.00253748
3	chr19:16487084:C:T	16487084	NA,T	NA,C	NA,1	NA,-inf	NA,inf	NA,2.70718	0.00225306	0.00229852
3	chr19:15982678:T:C	15982678	C,C	T,T	1,1	-inf,inf	inf,inf	1.0638,2.70431	0.00224832	0.00246624
3	chr19:16334626:T:G	16334626	NA,G	NA,T	NA,1	NA,-inf	NA,inf	NA,1.27017	0.0021065	0.00221328
3	chr19:15579599:T:C	15579599	C,C	T,T	1,1	inf,inf	inf,inf	3.47273,0.272421	0.00205983	0.00212024
3	chr19:15804498:G:C	15804498	C,C	G,G	1,1	-inf,inf	inf,inf	1.55428,2.39952	0.00203988	0.00239258
3	chr19:16384749:G:A	16384749	NA,A	NA,G	NA,1	NA,-inf	NA,inf	NA,2.67073	0.00203171	0.00208064
3	chr19:16587764:T:C	16587764	NA,C	NA,T	NA,1	NA,-inf	NA,inf	NA,2.70435	0.00202365	0.00207104
3	chr19:15561382:G:A	15561382	NA,A	NA,G	NA,1	NA,-inf	NA,inf	NA,1.663	0.002021	0.00227644
3	chr19:15587544:C:T	15587544	T,T	C,C	1,1	inf,inf	inf,inf	3.92973,0.22586	0.00201974	0.00250022
3	chr19:15976460:A:G	15976460	G,NA	A,NA	1,NA	-inf,NA	inf,NA	2.37806,NA	0.00197246	0.00233506
3	chr19:15587663:A:T	15587663	T,T	A,A	1,1	inf,inf	inf,inf	3.95564,0.131481	0.00195522	0.00241974
3	chr19:15984884:G:T	15984884	T,T	G,G	1,1	-inf,inf	inf,inf	1.06543,2.62814	0.00189164	0.00207637
3	chr19:15915812:A:C	15915812	C,NA	A,NA	1,NA	inf,NA	inf,NA	2.09783,NA	0.00187551	0.00204113
3	chr19:15980127:CATT:C	15980127	C,C	CATT,CATT	1,1	-inf,inf	inf,inf	1.05289,2.62057	0.00185652	0.00203777
3	chr19:15162771:GTT:G	15162771	G,NA	GTT,NA	1,NA	inf,NA	inf,NA	1.7295,NA	0.0017747	0.00184424
3	chr19:16085061:C:T	16085061	NA,T	NA,C	NA,1	NA,inf	NA,inf	NA,1.21359	0.00177369	0.00197291
3	chr19:15311564:G:A	15311564	NA,A	NA,G	NA,1	NA,-inf	NA,inf	NA,2.3698	0.00176677	0.00198865
3	chr19:15834271:C:T	15834271	T,T	C,C	1,1	-inf,inf	inf,inf	2.18995,1.60186	0.00173922	0.0020986
3	chr19:15821802:A:G	15821802	G,G	A,A	1,1	-inf,inf	inf,inf	2.14511,1.68565	0.00170617	0.00204495
3	chr19:15983427:T:C	15983427	C,C	T,T	1,1	-inf,inf	inf,inf	1.08754,2.73459	0.00161782	0.00178054
3	chr19:16072669:CA:C	16072669	NA,C	NA,CA	NA,1	NA,inf	NA,inf	NA,1.20224	0.00155366	0.00172905
3	chr19:16072553:G:GC	16072553	NA,GC	NA,G	NA,1	NA,inf	NA,inf	NA,1.2002	0.0015425	0.00171665
3	chr19:15163194:C:T	15163194	NA,T	NA,C	NA,1	NA,inf	NA,inf	NA,2.50399	0.00153793	0.00174146
3	chr19:16072831:A:C	16072831	NA,C	NA,A	NA,1	NA,inf	NA,inf	NA,1.1923	0.00151334	0.00168433
3	chr19:15957433:G:C	15957433	C,NA	G,NA	1,NA	inf,NA	inf,NA	1.98371,NA	0.00148771	0.00161813
3	chr19:16419327:C:T	16419327	T,NA	C,NA	1,NA	-inf,NA	inf,NA	2.54297,NA	0.00147258	0.00173134
3	chr19:15409725:G:A	15409725	A,A	G,G	1,1	inf,inf	inf,inf	3.17118,0.141511	0.0014601	0.00155042
3	chr19:16460345:T:A	16460345	NA,A	NA,T	NA,1	NA,-inf	NA,inf	NA,2.41464	0.00145651	0.00149713
3	chr19:15448710:A:C	15448710	C,NA	A,NA	1,NA	-inf,NA	inf,NA	2.47732,NA	0.00145406	0.00172144
3	chr19:16072248:T:C	16072248	NA,C	NA,T	NA,1	NA,inf	NA,inf	NA,1.17279	0.00142873	0.00159045
3	chr19:15977900:G:A	15977900	A,A	G,G	1,1	-inf,inf	inf,inf	1.07252,2.49817	0.00140432	0.00154418
3	chr19:15818323:T:G	15818323	G,G	T,T	1,1	-inf,inf	inf,inf	2.08616,1.64242	0.00140409	0.00168096
3	chr19:15162739:A:G	15162739	NA,G	NA,A	NA,1	NA,inf	NA,inf	NA,2.52141	0.00140125	0.00159159
3	chr19:16072203:T:C	16072203	NA,C	NA,T	NA,1	NA,inf	NA,inf	NA,1.16113	0.0013784	0.00153458
3	chr19:16072160:T:G	16072160	NA,G	NA,T	NA,1	NA,inf	NA,inf	NA,1.15773	0.00137044	0.00152576
3	chr19:15976478:T:C	15976478	C,C	T,T	1,1	-inf,inf	inf,inf	1.0951,2.48053	0.0013659	0.00150266
3	chr19:15817390:A:G	15817390	G,G	A,A	1,1	-inf,inf	inf,inf	2.06301,1.64982	0.00134859	0.0016124
3	chr19:15836791:C:T	15836791	T,T	C,C	1,1	-inf,inf	inf,inf	1.94337,1.7088	0.00131729	0.00156761
3	chr19:15970391:A:G	15970391	G,G	A,A	1,1	-inf,inf	inf,inf	1.01114,2.51692	0.00130913	0.0014382
3	chr19:14874158:A:G	14874158	NA,G	NA,A	NA,1	NA,-inf	NA,inf	NA,2.01498	0.0013014	0.00144746
3	chr19:15234220:T:C	15234220	C,C	T,T	1,1	-inf,inf	inf,inf	3.71065,0.374115	0.00127355	0.00151853
3	chr19:16004247:C:T	16004247	T,T	C,C	1,1	-inf,-inf	inf,inf	0.530555,1.61879	0.00126476	0.00138979
3	chr19:15977210:G:A	15977210	A,A	G,G	1,1	-inf,inf	inf,inf	1.03722,2.46969	0.00122605	0.00134836
3	chr19:15972015:T:C	15972015	C,C	T,T	1,1	-inf,inf	inf,inf	1.04203,2.37836	0.00122115	0.00134368
3	chr19:16278240:G:A	16278240	NA,A	NA,G	NA,1	NA,-inf	NA,inf	NA,0.358879	0.00117534	0.00132469
3	chr19:15845084:G:A	15845084	NA,A	NA,G	NA,1	NA,-inf	NA,inf	NA,2.24107	0.00116641	0.00131554
3	chr19:15301196:T:C	15301196	C,C	T,T	1,1	inf,-inf	inf,inf	2.92549,0.176233	0.00114768	0.00116911
3	chr19:15845211:T:C	15845211	NA,C	NA,T	NA,1	NA,-inf	NA,inf	NA,2.22585	0.00112751	0.00127181
3	chr19:15580259:A:G	15580259	G,G	A,A	1,1	inf,inf	inf,inf	3.18347,0.382106	0.00111806	0.00115405
3	chr19:15579594:T:C	15579594	C,C	T,T	1,1	inf,inf	inf,inf	3.18392,0.247095	0.00109799	0.00113297
3	chr19:16005439:A:G	16005439	G,G	A,A	1,1	-inf,-inf	inf,inf	0.404793,1.61	0.00109579	0.0012032
3	chr19:16118496:A:C	16118496	C,NA	A,NA	1,NA	inf,NA	inf,NA	1.47302,NA	0.00106544	0.00113939
3	chr19:16072983:T:C	16072983	NA,C	NA,T	NA,1	NA,inf	NA,inf	NA,1.02269	0.00103857	0.00115858
3	chr19:15088907:CAGAT:C	15088907	C,C	CAGAT,CAGAT	1,1	inf,-inf	inf,inf	1.73439,2.46971	0.00100219	0.00121111
3	chr19:14880065:A:G	14880065	NA,G	NA,A	NA,1	NA,-inf	NA,inf	NA,1.85286	0.000993804	0.00111701
3	chr19:15583245:C:A	15583245	A,A	C,C	1,1	inf,inf	inf,inf	1.3851,1.80821	0.000975253	0.00107368
3	chr19:15164204:A:T	15164204	NA,T	NA,A	NA,1	NA,inf	NA,inf	NA,2.32828	0.000973986	0.0011065
3	chr19:15552776:G:A	15552776	NA,A	NA,G	NA,1	NA,-inf	NA,inf	NA,1.53689	0.000953273	0.0010746
3	chr19:15222974:G:A	15222974	A,NA	G,NA	1,NA	inf,NA	inf,NA	2.07024,NA	0.000935449	0.00100592
3	chr19:14825098:G:A	14825098	NA,A	NA,G	NA,1	NA,-inf	NA,inf	NA,1.67165	0.000924935	0.00103306
3	chr19:14976470:C:T	14976470	T,NA	C,NA	1,NA	inf,NA	inf,NA	1.92267,NA	0.000912531	0.000997613
3	chr19:16272136:C:T	16272136	NA,T	NA,C	NA,1	NA,-inf	NA,inf	NA,1.1402	0.000897261	0.000996768
3	chr19:15949036:C:G	15949036	G,NA	C,NA	1,NA	inf,NA	inf,NA	1.6542,NA	0.000888824	0.000964173
3	chr19:14987481:T:A	14987481	NA,A	NA,T	NA,1	NA,-inf	NA,inf	NA,2.1215	0.000854945	0.00096764
3	chr19:15235087:C:T	15235087	T,NA	C,NA	1,NA	inf,NA	inf,NA	1.69663,NA	0.000843619	0.000902219
3	chr19:15403849:G:A	15403849	A,A	G,G	1,1	inf,inf	inf,inf	2.98011,0.126758	0.000832308	0.000886735
3	chr19:14831606:G:A	14831606	NA,A	NA,G	NA,1	NA,-inf	NA,inf	NA,1.96297	0.000829594	0.000939139
3	chr19:15969715:G:A	15969715	A,A	G,G	1,1	-inf,inf	inf,inf	1.04974,2.20195	0.000829171	0.000913875
3	chr19:15971889:A:AT	15971889	AT,AT	A,A	1,1	-inf,inf	inf,inf	1.02225,2.16961	0.000824524	0.000907875
3	chr19:16515605:C:G	16515605	NA,G	NA,C	NA,1	NA,-inf	NA,inf	NA,2.12136	0.000813254	0.000839794
3	chr19:15970137:T:C	15970137	C,C	T,T	1,1	-inf,inf	inf,inf	1.02082,2.21095	0.000802605	0.000884354
3	chr19:15241916:G:A	15241916	NA,A	NA,G	NA,1	NA,-inf	NA,inf	NA,2.18516	0.000795034	0.000896307
3	chr19:16026260:T:G	16026260	G,NA	T,NA	1,NA	inf,NA	inf,NA	1.91974,NA	0.000789874	0.000884769
3	chr19:14766498:G:A	14766498	NA,A	NA,G	NA,1	NA,-inf	NA,inf	NA,1.98003	0.000788974	0.000895332
3	chr19:14766290:C:T	14766290	NA,T	NA,C	NA,1	NA,-inf	NA,inf	NA,1.79703	0.00078589	0.000887613
3	chr19:15299939:G:A	15299939	A,NA	G,NA	1,NA	inf,NA	inf,NA	1.67844,NA	0.000784119	0.00083994
3	chr19:15170903:T:C	15170903	NA,C	NA,T	NA,1	NA,inf	NA,inf	NA,2.2382	0.00076764	0.000872435
3	chr19:16141299:G:T	16141299	NA,T	NA,G	NA,1	NA,inf	NA,inf	NA,0.697058	0.000763062	0.000865103
3	chr19:16101913:C:T	16101913	NA,T	NA,C	NA,1	NA,-inf	NA,inf	NA,4.94065	0.000761438	0.000855488
3	chr19:15989554:T:C	15989554	C,C	T,T	1,1	-inf,-inf	inf,inf	2.74474,0.742079	0.000759131	0.000893464
3	chr19:15853736:A:T	15853736	NA,T	NA,A	NA,1	NA,-inf	NA,inf	NA,2.1812	0.000757333	0.00085066
3	chr19:15975570:G:C	15975570	C,C	G,G	1,1	-inf,inf	inf,inf	1.07795,2.13454	0.000747494	0.000824783
3	chr19:15091458:G:A	15091458	A,A	G,G	1,1	inf,-inf	inf,inf	2.01493,2.11558	0.000743905	0.000901154
3	chr19:16400652:G:T	16400652	T,NA	G,NA	1,NA	-inf,NA	inf,NA	2.24149,NA	0.000739842	0.000890028
3	chr19:15455352:G:A	15455352	A,NA	G,NA	1,NA	-inf,NA	inf,NA	2.09962,NA	0.000737189	0.000869537
3	chr19:15018001:C:T	15018001	T,T	C,C	1,1	-inf,-inf	inf,inf	0.249032,2.73427	0.000723897	0.000810702
3	chr19:14774441:G:T	14774441	NA,T	NA,G	NA,1	NA,-inf	NA,inf	NA,2.08448	0.000720167	0.000818507
3	chr19:15584456:A:C	15584456	C,C	A,A	1,1	inf,inf	inf,inf	1.39761,1.65245	0.000718424	0.00079208
3	chr19:15973335:A:T	15973335	T,T	A,A	1,1	-inf,inf	inf,inf	0.99765,2.19915	0.000716939	0.000789983
3	chr19:15336211:T:C	15336211	C,C	T,T	1,1	-inf,-inf	inf,inf	2.9816,0.542996	0.000710062	0.000834402
3	chr19:16313168:G:A	16313168	A,A	G,G	1,1	inf,inf	inf,inf	2.58526,0.196881	0.00069958	0.000727224
3	chr19:15860229:G:A	15860229	A,NA	G,NA	1,NA	inf,NA	inf,NA	1.9264,NA	0.000694504	0.000782224
3	chr19:14767839:C:A	14767839	NA,A	NA,C	NA,1	NA,-inf	NA,inf	NA,1.7403	0.000694327	0.000784267
3	chr19:16272547:A:C	16272547	NA,C	NA,A	NA,1	NA,-inf	NA,inf	NA,0.110239	0.000693689	0.000781415
3	chr19:15083762:C:T	15083762	NA,T	NA,C	NA,1	NA,-inf	NA,inf	NA,1.69117	0.000689839	0.000789255
3	chr19:15618877:G:A	15618877	NA,A	NA,G	NA,1	NA,-inf	NA,inf	NA,2.13639	0.000688518	0.000784682
3	chr19:15330508:G:A	15330508	NA,A	NA,G	NA,1	NA,-inf	NA,inf	NA,2.12395	0.000674015	0.000758906
3	chr19:15982623:A:C	15982623	C,NA	A,NA	1,NA	-inf,NA	inf,NA	1.92429,NA	0.000673091	0.000793769
3	chr19:16274460:A:G	16274460	NA,G	NA,A	NA,1	NA,-inf	NA,inf	NA,1.01895	0.000669533	0.000745364
3	chr19:16091114:A:G	16091114	G,G	A,A	1,1	-inf,inf	inf,inf	0.299323,0.264844	0.000668721	0.000720545
3	chr19:15746033:T:G	15746033	NA,G	NA,T	NA,1	NA,-inf	NA,inf	NA,1.99473	0.000659457	0.000747256
3	chr19:14821232:C:G	14821232	NA,G	NA,C	NA,1	NA,-inf	NA,inf	NA,1.60092	0.000647438	0.000725488
3	chr19:15989708:G:A	15989708	NA,A	NA,G	NA,1	NA,-inf	NA,inf	NA,0.594626	0.000645018	0.000730739
3	chr19:15152302:C:A	15152302	NA,A	NA,C	NA,1	NA,inf	NA,inf	NA,2.09541	0.000624002	0.000709103
3	chr19:14767387:C:T	14767387	NA,T	NA,C	NA,1	NA,-inf	NA,inf	NA,1.68992	0.000618181	0.000698421
3	chr19:14819937:C:T	14819937	NA,T	NA,C	NA,1	NA,-inf	NA,inf	NA,1.6299	0.000617948	0.000695672
3	chr19:16089556:GAC:G	16089556	NA,G	NA,GAC	NA,1	NA,-inf	NA,inf	NA,2.59752	0.000604724	0.000683653
3	chr19:14765051:A:G	14765051	NA,G	NA,A	NA,1	NA,-inf	NA,inf	NA,1.81484	0.000602113	0.000683903
3	chr19:15584665:C:T	15584665	T,T	C,C	1,1	inf,inf	inf,inf	2.84073,0.188633	0.000595414	0.000616041
3	chr19:15544474:G:A	15544474	A,NA	G,NA	1,NA	inf,NA	inf,NA	1.66159,NA	0.000595132	0.000661233
3	chr19:15169237:GT:G	15169237	NA,G	NA,GT	NA,1	NA,inf	NA,inf	NA,2.08574	0.000583662	0.000663142
3	chr19:15971098:G:A	15971098	A,A	G,G	1,1	-inf,inf	inf,inf	0.978258,2.04564	0.000577972	0.000637544
3	chr19:16448187:G:A	16448187	A,NA	G,NA	1,NA	-inf,NA	inf,NA	2.10598,NA	0.000577585	0.000693145
3	chr19:15849248:C:T	15849248	NA,T	NA,C	NA,1	NA,-inf	NA,inf	NA,2.02865	0.000569788	0.000640266
3	chr19:16294296:T:C	16294296	NA,C	NA,T	NA,1	NA,-inf	NA,inf	NA,0.304756	0.000567311	0.000624898
3	chr19:15968201:A:G	15968201	G,G	A,A	1,1	-inf,inf	inf,inf	1.03425,1.98069	0.000558544	0.000616634
3	chr19:15759555:G:A	15759555	A,NA	G,NA	1,NA	inf,NA	inf,NA	2.11587,NA	0.000558101	0.000625944
3	chr19:16079072:G:A	16079072	A,NA	G,NA	1,NA	-inf,NA	inf,NA	2.59297,NA	0.00055804	0.000690271
3	chr19:15970745:T:C	15970745	C,C	T,T	1,1	-inf,inf	inf,inf	1.00776,2.0026	0.000556012	0.000613701
3	chr19:15334172:A:G	15334172	NA,G	NA,A	NA,1	NA,-inf	NA,inf	NA,1.71204	0.000552142	0.000622164
3	chr19:14817401:G:A	14817401	NA,A	NA,G	NA,1	NA,-inf	NA,inf	NA,1.51775	0.000549845	0.000617405
3	chr19:16007194:G:A	16007194	NA,A	NA,G	NA,1	NA,-inf	NA,inf	NA,2.08762	0.000548938	0.000621249
3	chr19:15272705:C:T	15272705	T,T	C,C	1,1	-inf,inf	inf,inf	3.25325,0.391499	0.000547991	0.000652512
3	chr19:15969016:CA:C	15969016	C,C	CA,CA	1,1	-inf,inf	inf,inf	1.00153,2.0076	0.000544032	0.00060034
3	chr19:15848591:C:A	15848591	NA,A	NA,C	NA,1	NA,-inf	NA,inf	NA,2.01296	0.000540671	0.00060767
3	chr19:15477469:G:A	15477469	A,NA	G,NA	1,NA	inf,NA	inf,NA	1.91926,NA	0.00053497	0.000595873
3	chr19:16274840:T:C	16274840	NA,C	NA,T	NA,1	NA,-inf	NA,inf	NA,1.00999	0.000534717	0.000596919
3	chr19:15971399:C:T	15971399	T,T	C,C	1,1	-inf,inf	inf,inf	1.00019,1.99162	0.000533875	0.000589324
3	chr19:15974374:T:C	15974374	C,C	T,T	1,1	-inf,inf	inf,inf	1.04862,1.95966	0.00053366	0.000589727
3	chr19:16275281:T:C	16275281	NA,C	NA,T	NA,1	NA,-inf	NA,inf	NA,1.00175	0.000527813	0.000589357
3	chr19:15971245:C:A	15971245	A,A	C,C	1,1	-inf,inf	inf,inf	0.994187,1.98873	0.000525253	0.000579779
3	chr19:15266058:C:T	15266058	T,T	C,C	1,1	-inf,-inf	inf,inf	3.26828,0.123875	0.000520938	0.000620361
3	chr19:15970536:AATAAATAT:A	15970536	A,A	AATAAATAT,AATAAATAT	1,1	-inf,inf	inf,inf	0.954456,2.01851	0.000517728	0.000571157
3	chr19:15700937:T:C	15700937	NA,C	NA,T	NA,1	NA,-inf	NA,inf	NA,1.88916	0.000513311	0.000581017
3	chr19:15241290:C:G	15241290	G,G	C,C	1,1	-inf,inf	inf,inf	3.35221,0.112204	0.00051269	0.000609998
3	chr19:16073238:C:CA	16073238	NA,CA	NA,C	NA,1	NA,inf	NA,inf	NA,0.882266	0.000512195	0.000574044
3	chr19:14847951:T:G	14847951	NA,G	NA,T	NA,1	NA,-inf	NA,inf	NA,1.58091	0.000510887	0.000574053
3	chr19:15583049:C:A	15583049	A,A	C,C	1,1	inf,inf	inf,inf	2.82572,0.334437	0.000509006	0.000526997
3	chr19:15140775:C:T	15140775	NA,T	NA,C	NA,1	NA,inf	NA,inf	NA,2.00046	0.000507797	0.000576886
3	chr19:15969011:T:C	15969011	C,C	T,T	1,1	-inf,inf	inf,inf	1.04563,1.93421	0.000505931	0.000558862
3	chr19:16274255:C:T	16274255	NA,T	NA,C	NA,1	NA,-inf	NA,inf	NA,1.06985	0.000503141	0.000561795
3	chr19:16274746:C:T	16274746	NA,T	NA,C	NA,1	NA,-inf	NA,inf	NA,0.986731	0.000502555	0.000561104
3	chr19:14796838:G:C	14796838	C,NA	G,NA	1,NA	-inf,NA	inf,NA	1.21124,NA	0.000502078	0.000517281
3	chr19:15974786:T:G	15974786	G,G	T,T	1,1	-inf,inf	inf,inf	1.0497,1.92947	0.000501	0.000553822
3	chr19:15989880:A:G	15989880	NA,G	NA,A	NA,1	NA,-inf	NA,inf	NA,0.6909	0.000496295	0.000561923
3	chr19:15968506:G:A	15968506	A,A	G,G	1,1	-inf,inf	inf,inf	1.00902,1.95384	0.000494145	0.000545665
3	chr19:15664269:G:T	15664269	NA,T	NA,G	NA,1	NA,-inf	NA,inf	NA,2.01936	0.00049331	0.000559995
3	chr19:16073074:T:C	16073074	NA,C	NA,T	NA,1	NA,inf	NA,inf	NA,0.869119	0.000492545	0.000552024
3	chr19:15968503:A:G	15968503	G,G	A,A	1,1	-inf,inf	inf,inf	1.02635,1.93743	0.00049205	0.000543497
3	chr19:16009663:A:G	16009663	G,G	A,A	1,1	-inf,-inf	inf,inf	1.90968,1.8079	0.000491428	0.000544227
3	chr19:16312755:C:A	16312755	A,A	C,C	1,1	inf,inf	inf,inf	2.43545,0.188925	0.000489579	0.000509822
3	chr19:16315602:T:C	16315602	C,C	T,T	1,1	inf,inf	inf,inf	2.43209,0.144356	0.000489396	0.000509114
3	chr19:16187993:G:A	16187993	NA,A	NA,G	NA,1	NA,-inf	NA,inf	NA,2.36401	0.000487824	0.000555957
3	chr19:15974491:T:G	15974491	G,G	T,T	1,1	-inf,inf	inf,inf	1.02412,1.9406	0.000486123	0.000537222
3	chr19:15969503:C:T	15969503	T,T	C,C	1,1	-inf,inf	inf,inf	0.990904,1.95575	0.000477781	0.000527533
3	chr19:15152115:C:A	15152115	NA,A	NA,C	NA,1	NA,inf	NA,inf	NA,1.95631	0.000476957	0.000542005
3	chr19:16341878:C:T	16341878	T,NA	C,NA	1,NA	-inf,NA	inf,NA	2.02879,NA	0.000475568	0.000570002
3	chr19:16090413:T:C	16090413	C,C	T,T	1,1	-inf,inf	inf,inf	0.266432,0.313573	0.000473579	0.000511663
3	chr19:14755384:C:T	14755384	NA,T	NA,C	NA,1	NA,-inf	NA,inf	NA,1.78029	0.000472963	0.000537109
3	chr19:16073226:C:T	16073226	NA,T	NA,C	NA,1	NA,inf	NA,inf	NA,0.852518	0.000469018	0.000525724
3	chr19:15152791:C:T	15152791	NA,T	NA,C	NA,1	NA,inf	NA,inf	NA,1.94165	0.000467267	0.000530955
3	chr19:15329480:C:T	15329480	T,T	C,C	1,1	-inf,-inf	inf,inf	3.21358,0.141879	0.000466932	0.000555553
3	chr19:16093103:C:G	16093103	NA,G	NA,C	NA,1	NA,inf	NA,inf	NA,0.519519	0.000466483	0.000520859
3	chr19:15563819:C:T	15563819	NA,T	NA,C	NA,1	NA,inf	NA,inf	NA,1.63082	0.000464647	0.000530656
3	chr19:16522157:C:T	16522157	T,NA	C,NA	1,NA	inf,NA	inf,NA	1.35673,NA	0.000460761	0.000502859
3	chr19:15991865:T:C	15991865	NA,C	NA,T	NA,1	NA,-inf	NA,inf	NA,1.98984	0.000459354	0.000519864
3	chr19:15418611:C:T	15418611	NA,T	NA,C	NA,1	NA,-inf	NA,inf	NA,1.73295	0.000459193	0.000515394
3	chr19:15003727:A:C	15003727	NA,C	NA,A	NA,1	NA,-inf	NA,inf	NA,1.53038	0.000458192	0.000520349
3	chr19:15050795:T:C	15050795	C,C	T,T	1,1	-inf,inf	inf,inf	2.03184,1.06417	0.000458005	0.000498303
3	chr19:16073177:C:CA	16073177	NA,CA	NA,C	NA,1	NA,inf	NA,inf	NA,0.873902	0.000454562	0.000509543
3	chr19:15258243:C:T	15258243	T,T	C,C	1,1	-inf,inf	inf,inf	3.21189,0.292344	0.000454425	0.000538934
3	chr19:15868125:G:A	15868125	A,A	G,G	1,1	-inf,inf	inf,inf	2.30594,0.755155	0.000452695	0.000556512
3	chr19:15543070:G:A	15543070	NA,A	NA,G	NA,1	NA,-inf	NA,inf	NA,1.69073	0.000449972	0.000508311
3	chr19:15286240:G:A	15286240	A,A	G,G	1,1	-inf,inf	inf,inf	3.25195,0.0666033	0.000447603	0.000533553
3	chr19:15572790:T:C	15572790	C,C	T,T	1,1	inf,inf	inf,inf	1.45963,1.4647	0.000447411	0.000495345
3	chr19:15970108:T:A	15970108	A,A	T,T	1,1	-inf,inf	inf,inf	0.95719,1.95596	0.000446827	0.000493322
3	chr19:16090326:T:C	16090326	C,C	T,T	1,1	-inf,inf	inf,inf	0.255817,0.309273	0.000445773	0.000481794
3	chr19:14847947:AC:A	14847947	NA,A	NA,AC	NA,1	NA,-inf	NA,inf	NA,1.50378	0.000445172	0.000500342
3	chr19:16084227:G:A	16084227	A,A	G,G	1,1	-inf,-inf	inf,inf	5.49304,8.59552	0.000445068	0.00049591
3	chr19:16074857:C:T	16074857	NA,T	NA,C	NA,1	NA,inf	NA,inf	NA,0.824434	0.00044186	0.000495296
3	chr19:16074336:A:G	16074336	NA,G	NA,A	NA,1	NA,inf	NA,inf	NA,0.82106	0.000436583	0.000489428
3	chr19:16071387:A:ATG	16071387	NA,ATG	NA,A	NA,1	NA,inf	NA,inf	NA,0.965109	0.000429206	0.000478902
3	chr19:15979818:G:C	15979818	C,C	G,G	1,1	-inf,inf	inf,inf	1.00927,1.65674	0.000428542	0.000473956
3	chr19:15292967:C:T	15292967	T,T	C,C	1,1	-inf,-inf	inf,inf	3.18368,0.114842	0.000427747	0.000508952
3	chr19:15879621:C:T	15879621	T,T	C,C	1,1	-inf,inf	inf,inf	1.8976,1.0952	0.000427262	0.000512346
3	chr19:14814229:A:AGTGAAAAGACAACCTATGGGTTGGCAGGAAACATTCACAAACCATC	14814229	NA,AGTGAAAAGACAACCTATGGGTTGGCAGGAAACATTCACAAACCATC	NA,A	NA,1	NA,-inf	NA,inf	NA,1.38826	0.000425947	0.000480126
3	chr19:15489011:C:T	15489011	NA,T	NA,C	NA,1	NA,inf	NA,inf	NA,1.67365	0.000423924	0.00048537
3	chr19:15310595:G:A	15310595	A,A	G,G	1,1	-inf,-inf	inf,inf	3.17372,0.123289	0.000422081	0.000502354
3	chr19:16093878:G:A	16093878	NA,A	NA,G	NA,1	NA,-inf	NA,inf	NA,2.34332	0.00042208	0.000475836
3	chr19:15420593:A:G	15420593	NA,G	NA,A	NA,1	NA,inf	NA,inf	NA,1.69373	0.000421685	0.000478092
3	chr19:16466180:G:T	16466180	T,T	G,G	1,1	-inf,-inf	inf,inf	2.09073,1.91244	0.000417221	0.000469099
3	chr19:15970052:G:A	15970052	A,A	G,G	1,1	-inf,inf	inf,inf	0.950298,1.93067	0.000415136	0.000458444
3	chr19:15946229:G:GA	15946229	NA,GA	NA,G	NA,1	NA,-inf	NA,inf	NA,1.61782	0.00041406	0.000466873
3	chr19:16075248:G:A	16075248	NA,A	NA,G	NA,1	NA,inf	NA,inf	NA,0.799339	0.000408809	0.000458371
3	chr19:16073828:G:A	16073828	NA,A	NA,G	NA,1	NA,inf	NA,inf	NA,0.793128	0.000408268	0.00045775
3	chr19:15968076:C:T	15968076	T,NA	C,NA	1,NA	-inf,NA	inf,NA	1.47111,NA	0.000404725	0.000463
3	chr19:15944822:C:T	15944822	NA,T	NA,C	NA,1	NA,-inf	NA,inf	NA,1.59702	0.000398126	0.000448932
3	chr19:15091616:G:A	15091616	A,A	G,G	1,1	inf,-inf	inf,inf	1.74119,2.05259	0.000395852	0.000477752
3	chr19:15287433:T:G	15287433	G,G	T,T	1,1	-inf,inf	inf,inf	3.1691,0.290902	0.000395424	0.000470188
3	chr19:15124603:C:A	15124603	NA,A	NA,C	NA,1	NA,inf	NA,inf	NA,1.79634	0.000392858	0.00044692
3	chr19:15087855:T:A	15087855	A,NA	T,NA	1,NA	inf,NA	inf,NA	1.4491,NA	0.000391235	0.00043429
3	chr19:14816486:T:G	14816486	NA,G	NA,T	NA,1	NA,-inf	NA,inf	NA,1.0345	0.000390382	0.000438132
3	chr19:16009203:C:T	16009203	T,T	C,C	1,1	-inf,-inf	inf,inf	0.711127,0.940084	0.000390177	0.000457661
3	chr19:15573101:G:A	15573101	A,A	G,G	1,1	inf,inf	inf,inf	1.43752,1.5059	0.000388272	0.000430258
3	chr19:16307686:A:G	16307686	G,G	A,A	1,1	inf,inf	inf,inf	2.48859,0.0354781	0.000387806	0.000405379
3	chr19:15750219:T:C	15750219	NA,C	NA,T	NA,1	NA,inf	NA,inf	NA,2.14085	0.000386799	0.000437998
3	chr19:15352803:T:C	15352803	NA,C	NA,T	NA,1	NA,-inf	NA,inf	NA,1.61069	0.000386764	0.000434554
3	chr19:15572884:G:A	15572884	A,A	G,G	1,1	inf,inf	inf,inf	1.44342,1.41729	0.000385352	0.000426827
3	chr19:16077942:A:T	16077942	NA,T	NA,A	NA,1	NA,inf	NA,inf	NA,0.723608	0.000383366	0.00042974
3	chr19:16308397:A:G	16308397	G,G	A,A	1,1	inf,inf	inf,inf	2.46537,0.0579274	0.000380222	0.00039741
3	chr19:16141655:G:A	16141655	NA,A	NA,G	NA,1	NA,-inf	NA,inf	NA,3.33379	0.000373505	0.000421667
3	chr19:15322525:C:T	15322525	T,T	C,C	1,1	-inf,inf	inf,inf	3.09128,0.335247	0.000373307	0.000442425
3	chr19:16317992:C:T	16317992	T,T	C,C	1,1	inf,inf	inf,inf	2.27713,0.184382	0.000361713	0.000376953
3	chr19:16009338:T:A	16009338	A,A	T,T	1,1	-inf,-inf	inf,inf	0.724646,0.905909	0.000361576	0.00042465
3	chr19:16090397:C:T	16090397	NA,T	NA,C	NA,1	NA,-inf	NA,inf	NA,2.3128	0.00036065	0.000407866
3	chr19:16264855:C:A	16264855	NA,A	NA,C	NA,1	NA,inf	NA,inf	NA,0.289732	0.000358465	0.000400852
3	chr19:15418172:C:T	15418172	T,T	C,C	1,1	-inf,inf	inf,inf	0.636015,1.70395	0.000357695	0.00039275
3	chr19:16094959:A:G	16094959	NA,G	NA,A	NA,1	NA,-inf	NA,inf	NA,2.29635	0.000355275	0.00040183
3	chr19:16321185:A:G	16321185	G,G	A,A	1,1	inf,inf	inf,inf	2.28616,0.154659	0.000354902	0.000369514
3	chr19:14916814:GTCATCATGAGCCCCTGGTTCTGTGGACTGCTGGTTCTGGCATCCTGGA:G	14916814	NA,G	NA,GTCATCATGAGCCCCTGGTTCTGTGGACTGCTGGTTCTGGCATCCTGGA	NA,1	NA,-inf	NA,inf	NA,1.61427	0.000352845	0.000401692
3	chr19:16268504:G:A	16268504	NA,A	NA,G	NA,1	NA,-inf	NA,inf	NA,0.223295	0.000351114	0.000395811
3	chr19:15579170:C:A	15579170	A,A	C,C	1,1	inf,inf	inf,inf	2.62482,0.144298	0.000350962	0.00036327
3	chr19:15496039:T:C	15496039	NA,C	NA,T	NA,1	NA,inf	NA,inf	NA,1.60568	0.000348684	0.000398158
3	chr19:15259290:G:A	15259290	A,A	G,G	1,1	-inf,inf	inf,inf	3.0279,0.349434	0.000342165	0.000405159
3	chr19:15573087:T:C	15573087	C,C	T,T	1,1	inf,inf	inf,inf	1.4109,1.39057	0.000341325	0.00037815
3	chr19:15083755:G:A	15083755	NA,A	NA,G	NA,1	NA,-inf	NA,inf	NA,1.35971	0.000341171	0.000390292
3	chr19:16278476:A:G	16278476	NA,G	NA,A	NA,1	NA,-inf	NA,inf	NA,2.09103	0.000338461	0.000384764
3	chr19:15871911:A:G	15871911	G,G	A,A	1,1	inf,-inf	inf,inf	2.70904,0.566933	0.000338091	0.000509573
3	chr19:15328700:G:A	15328700	A,A	G,G	1,1	-inf,inf	inf,inf	3.11325,0.0357286	0.000337166	0.000401136
3	chr19:15260671:G:A	15260671	A,A	G,G	1,1	-inf,inf	inf,inf	3.15346,0.0361175	0.000336797	0.0004007
3	chr19:16077633:T:C	16077633	NA,C	NA,T	NA,1	NA,inf	NA,inf	NA,0.719537	0.000336756	0.000377807
3	chr19:16368866:T:C	16368866	C,NA	T,NA	1,NA	-inf,NA	inf,NA	1.82711,NA	0.000336228	0.000401547
3	chr19:16087933:T:A	16087933	NA,A	NA,T	NA,1	NA,-inf	NA,inf	NA,2.22174	0.000336015	0.000380513
3	chr19:14972498:T:C	14972498	NA,C	NA,T	NA,1	NA,-inf	NA,inf	NA,1.23366	0.000334842	0.000380324
3	chr19:15432358:G:A	15432358	NA,A	NA,G	NA,1	NA,inf	NA,inf	NA,1.54197	0.000331211	0.000377018
3	chr19:15248342:G:A	15248342	A,A	G,G	1,1	-inf,inf	inf,inf	2.98584,0.0741966	0.00033117	0.000394022
3	chr19:15586172:G:A	15586172	A,A	G,G	1,1	inf,inf	inf,inf	2.54663,0.183931	0.000329353	0.000341288
3	chr19:15862876:C:A	15862876	NA,A	NA,C	NA,1	NA,-inf	NA,inf	NA,1.73359	0.000329245	0.000373071
3	chr19:16322281:G:C	16322281	C,C	G,G	1,1	inf,inf	inf,inf	1.74597,0.503285	0.000329166	0.000341347
3	chr19:15285418:C:T	15285418	T,T	C,C	1,1	-inf,inf	inf,inf	3.01475,0.368609	0.000323999	0.000390163
3	chr19:15668869:G:A	15668869	NA,A	NA,G	NA,1	NA,-inf	NA,inf	NA,1.6577	0.000323046	0.000365467
3	chr19:15355429:T:C	15355429	C,NA	T,NA	1,NA	inf,NA	inf,NA	1.35529,NA	0.000321714	0.000350067
3	chr19:15499567:C:G	15499567	NA,G	NA,C	NA,1	NA,-inf	NA,inf	NA,1.28306	0.000321701	0.000363915
3	chr19:16302835:G:A	16302835	A,A	G,G	1,1	inf,-inf	inf,inf	2.47859,0.0424045	0.000318708	0.000333601
3	chr19:15261414:G:A	15261414	A,A	G,G	1,1	-inf,inf	inf,inf	3.12564,0.0267521	0.000318244	0.000378547
3	chr19:15667326:A:T	15667326	NA,T	NA,A	NA,1	NA,-inf	NA,inf	NA,1.64106	0.000318064	0.000359821
3	chr19:14890008:C:T	14890008	NA,T	NA,C	NA,1	NA,-inf	NA,inf	NA,1.35014	0.000315866	0.000356115
3	chr19:15995985:G:A	15995985	NA,A	NA,G	NA,1	NA,-inf	NA,inf	NA,0.0908651	0.000315846	0.000358939
3	chr19:14929610:T:C	14929610	NA,C	NA,T	NA,1	NA,-inf	NA,inf	NA,1.51507	0.000315843	0.000359584
3	chr19:16518870:C:T	16518870	NA,T	NA,C	NA,1	NA,inf	NA,inf	NA,1.55018	0.000311465	0.000353635
3	chr19:16509491:C:T	16509491	T,NA	C,NA	1,NA	inf,NA	inf,NA	1.18932,NA	0.000310566	0.000340326
3	chr19:15573059:T:C	15573059	C,NA	T,NA	1,NA	inf,NA	inf,NA	1.53787,NA	0.000310307	0.000350618
3	chr19:15324102:T:C	15324102	C,C	T,T	1,1	-inf,inf	inf,inf	3.00815,0.317855	0.000306282	0.000362576
3	chr19:16036992:C:T	16036992	T,NA	C,NA	1,NA	-inf,NA	inf,NA	1.63977,NA	0.000303443	0.000348227
3	chr19:15850557:A:G	15850557	G,G	A,A	1,1	inf,-inf	inf,inf	0.5898,2.57615	0.000301935	0.000330738
3	chr19:14774426:G:A	14774426	A,A	G,G	1,1	inf,-inf	inf,inf	0.472222,2.36406	0.000301728	0.000342412
3	chr19:15850463:C:G	15850463	G,G	C,C	1,1	inf,-inf	inf,inf	0.589361,2.57641	0.000300772	0.000329461
3	chr19:14845413:T:C	14845413	NA,C	NA,T	NA,1	NA,-inf	NA,inf	NA,1.3288	0.000298822	0.000336138
3	chr19:14796361:T:C	14796361	NA,C	NA,T	NA,1	NA,-inf	NA,inf	NA,1.3177	0.000297908	0.000335689
3	chr19:15530314:C:T	15530314	NA,T	NA,C	NA,1	NA,inf	NA,inf	NA,1.76555	0.000297043	0.000339794
3	chr19:16032988:G:A	16032988	NA,A	NA,G	NA,1	NA,-inf	NA,inf	NA,0.794303	0.000296618	0.000339117
3	chr19:16091468:G:A	16091468	NA,A	NA,G	NA,1	NA,-inf	NA,inf	NA,3.92205	0.000296392	0.000333957
3	chr19:16010577:A:G	16010577	G,G	A,A	1,1	-inf,-inf	inf,inf	0.167552,1.34377	0.00029637	0.000326087
3	chr19:16072109:T:G	16072109	NA,G	NA,T	NA,1	NA,inf	NA,inf	NA,0.508712	0.000293861	0.000330683
3	chr19:16258488:A:T	16258488	NA,T	NA,A	NA,1	NA,-inf	NA,inf	NA,2.82641	0.000293727	0.000337364
3	chr19:14759450:G:A	14759450	NA,A	NA,G	NA,1	NA,-inf	NA,inf	NA,1.51877	0.000293193	0.000332969
3	chr19:15439665:G:A	15439665	NA,A	NA,G	NA,1	NA,-inf	NA,inf	NA,1.55381	0.000292991	0.000330808
3	chr19:15278214:A:G	15278214	G,NA	A,NA	1,NA	inf,NA	inf,NA	1.50629,NA	0.000292609	0.00031662
3	chr19:15872877:G:A	15872877	NA,A	NA,G	NA,1	NA,-inf	NA,inf	NA,1.76501	0.000289738	0.000330161
3	chr19:15018820:C:T	15018820	T,T	C,C	1,1	-inf,-inf	inf,inf	0.259313,2.38033	0.000286903	0.000322052
3	chr19:16100641:G:A	16100641	NA,A	NA,G	NA,1	NA,-inf	NA,inf	NA,2.98008	0.000286558	0.000322586
3	chr19:15332607:G:A	15332607	A,NA	G,NA	1,NA	inf,NA	inf,NA	1.3768,NA	0.000285767	0.000318019
3	chr19:15333840:G:A	15333840	A,NA	G,NA	1,NA	-inf,NA	inf,NA	1.68916,NA	0.000283083	0.000331537
3	chr19:15586618:T:C	15586618	C,C	T,T	1,1	inf,inf	inf,inf	2.49646,0.0953034	0.000280429	0.000290788
3	chr19:15300420:C:T	15300420	T,T	C,C	1,1	-inf,-inf	inf,inf	2.79981,0.166818	0.000279858	0.000330788
3	chr19:16564148:C:T	16564148	NA,T	NA,C	NA,1	NA,inf	NA,inf	NA,1.30127	0.000278213	0.000314266
3	chr19:15545234:CAT:C	15545234	C,NA	CAT,NA	1,NA	inf,NA	inf,NA	1.9673,NA	0.000276353	0.000434906
3	chr19:14855417:G:A	14855417	NA,A	NA,G	NA,1	NA,-inf	NA,inf	NA,1.30186	0.000273494	0.000307619
3	chr19:14761778:T:C	14761778	NA,C	NA,T	NA,1	NA,-inf	NA,inf	NA,1.53842	0.000271377	0.000307615
3	chr19:14985141:C:T	14985141	NA,T	NA,C	NA,1	NA,-inf	NA,inf	NA,1.48014	0.000270544	0.000307706
3	chr19:16299092:C:G	16299092	G,G	C,C	1,1	-inf,-inf	inf,inf	2.52037,1.11685	0.000270491	0.000289854
3	chr19:15891694:G:A	15891694	NA,A	NA,G	NA,1	NA,-inf	NA,inf	NA,1.51856	0.000270243	0.000305374
3	chr19:16012035:T:A	16012035	A,A	T,T	1,1	-inf,-inf	inf,inf	0.643067,0.890443	0.000269865	0.000314961
3	chr19:15636907:G:A	15636907	NA,A	NA,G	NA,1	NA,inf	NA,inf	NA,1.06322	0.000269304	0.000308836
3	chr19:15018536:G:A	15018536	A,A	G,G	1,1	-inf,-inf	inf,inf	0.312047,2.31237	0.000267713	0.000300747
3	chr19:15753648:T:C	15753648	NA,C	NA,T	NA,1	NA,-inf	NA,inf	NA,1.52124	0.000267602	0.000303563
3	chr19:15340444:A:T	15340444	NA,T	NA,A	NA,1	NA,-inf	NA,inf	NA,1.47496	0.000267273	0.000300327
3	chr19:15045037:G:A	15045037	A,A	G,G	1,1	-inf,inf	inf,inf	2.11856,0.906689	0.000266835	0.000289452
3	chr19:15222459:G:A	15222459	NA,A	NA,G	NA,1	NA,-inf	NA,inf	NA,1.72833	0.000266474	0.00030013
3	chr19:15090918:C:T	15090918	T,NA	C,NA	1,NA	inf,NA	inf,NA	1.26703,NA	0.000260681	0.000289979
3	chr19:15021052:G:A	15021052	A,A	G,G	1,1	-inf,-inf	inf,inf	0.136898,2.28208	0.000259706	0.00029161
3	chr19:15032118:G:A	15032118	A,NA	G,NA	1,NA	inf,NA	inf,NA	1.25833,NA	0.00025816	0.00028734
3	chr19:16124160:C:T	16124160	NA,T	NA,C	NA,1	NA,-inf	NA,inf	NA,3.06249	0.000257836	0.000291095
3	chr19:15884429:T:A	15884429	NA,A	NA,T	NA,1	NA,-inf	NA,inf	NA,1.49793	0.000250968	0.000283507
3	chr19:14912407:C:A	14912407	A,NA	C,NA	1,NA	-inf,NA	inf,NA	1.73741,NA	0.000250779	0.000298399
3	chr19:15385432:C:T	15385432	NA,T	NA,C	NA,1	NA,inf	NA,inf	NA,1.44945	0.000250395	0.000285157
3	chr19:15558357:T:C	15558357	NA,C	NA,T	NA,1	NA,inf	NA,inf	NA,1.22215	0.00024964	0.000285117
3	chr19:16007952:C:T	16007952	T,NA	C,NA	1,NA	inf,NA	inf,NA	2.2183,NA	0.000248627	0.000569043
3	chr19:15079347:T:C	15079347	NA,C	NA,T	NA,1	NA,-inf	NA,inf	NA,1.11609	0.000246714	0.000278121
3	chr19:15870884:G:T	15870884	NA,T	NA,G	NA,1	NA,-inf	NA,inf	NA,1.47818	0.000246402	0.000278229
3	chr19:15871011:G:A	15871011	A,A	G,G	1,1	-inf,inf	inf,inf	2.08735,0.662095	0.000246386	0.000301527
3	chr19:15892908:A:C	15892908	NA,C	NA,A	NA,1	NA,-inf	NA,inf	NA,1.50495	0.000246022	0.000277557
3	chr19:15893046:A:G	15893046	NA,G	NA,A	NA,1	NA,-inf	NA,inf	NA,1.50404	0.000245589	0.000277071
3	chr19:15302444:G:T	15302444	NA,T	NA,G	NA,1	NA,inf	NA,inf	NA,1.46821	0.000245155	0.000279101
3	chr19:15551388:A:C	15551388	NA,C	NA,A	NA,1	NA,-inf	NA,inf	NA,0.850105	0.000243053	0.000274889
3	chr19:15951425:G:A	15951425	NA,A	NA,G	NA,1	NA,-inf	NA,inf	NA,1.29447	0.000242988	0.000274844
3	chr19:15729375:T:C	15729375	C,C	T,T	1,1	inf,-inf	inf,inf	1.75256,1.82098	0.000242663	0.000265939
3	chr19:15122309:G:A	15122309	NA,A	NA,G	NA,1	NA,inf	NA,inf	NA,1.53128	0.000242036	0.000275479
3	chr19:15516218:C:T	15516218	NA,T	NA,C	NA,1	NA,inf	NA,inf	NA,1.6182	0.000241998	0.000276692
3	chr19:15091386:A:G	15091386	G,G	A,A	1,1	inf,-inf	inf,inf	1.89164,1.27243	0.000240705	0.000286369
3	chr19:15301077:G:A	15301077	A,A	G,G	1,1	-inf,inf	inf,inf	2.8054,0.0146713	0.000240473	0.000285361
3	chr19:16012323:T:C	16012323	C,C	T,T	1,1	-inf,-inf	inf,inf	0.420838,1.12363	0.000240053	0.000265427
3	chr19:15534018:G:A	15534018	NA,A	NA,G	NA,1	NA,inf	NA,inf	NA,1.48006	0.000238745	0.00027312
3	chr19:14792943:G:T	14792943	NA,T	NA,G	NA,1	NA,-inf	NA,inf	NA,1.18556	0.00023767	0.000268192
3	chr19:15516280:C:T	15516280	NA,T	NA,C	NA,1	NA,inf	NA,inf	NA,1.60922	0.000237644	0.000271708
3	chr19:15967128:G:A	15967128	A,A	G,G	1,1	inf,inf	inf,inf	1.91093,0.175368	0.000237415	0.000256132
3	chr19:15584237:C:G	15584237	G,G	C,C	1,1	inf,inf	inf,inf	2.43513,0.320726	0.0002364	0.00024511
3	chr19:16142929:C:T	16142929	NA,T	NA,C	NA,1	NA,inf	NA,inf	NA,1.03454	0.000236066	0.000268466
3	chr19:15079251:A:C	15079251	C,C	A,A	1,1	inf,-inf	inf,inf	0.531244,1.93435	0.000234701	0.000259682
3	chr19:15883936:A:G	15883936	NA,G	NA,A	NA,1	NA,-inf	NA,inf	NA,1.75653	0.000234521	0.000264679
3	chr19:15967118:C:T	15967118	T,T	C,C	1,1	inf,inf	inf,inf	1.87185,0.254649	0.000234026	0.000252547
3	chr19:16039323:G:A	16039323	A,NA	G,NA	1,NA	-inf,NA	inf,NA	1.4863,NA	0.000232845	0.000272192
3	chr19:15039356:G:A	15039356	NA,A	NA,G	NA,1	NA,-inf	NA,inf	NA,1.22937	0.000232521	0.000264832
3	chr19:15204695:G:A	15204695	A,A	G,G	1,1	inf,-inf	inf,inf	1.90103,0.0680626	0.000231173	0.000242279
3	chr19:15298756:T:C	15298756	C,C	T,T	1,1	-inf,inf	inf,inf	2.78709,0.410231	0.000231041	0.000275103
3	chr19:15023506:G:C	15023506	NA,C	NA,G	NA,1	NA,-inf	NA,inf	NA,1.45623	0.000230601	0.00026116
3	chr19:15087213:A:T	15087213	T,T	A,A	1,1	inf,-inf	inf,inf	1.67433,1.88461	0.000229951	0.000277139
3	chr19:16264925:C:T	16264925	NA,T	NA,C	NA,1	NA,inf	NA,inf	NA,0.225676	0.000229682	0.00025758
3	chr19:15559833:T:A	15559833	A,NA	T,NA	1,NA	inf,NA	inf,NA	1.37424,NA	0.000229577	0.000264256
3	chr19:15293227:T:C	15293227	NA,C	NA,T	NA,1	NA,inf	NA,inf	NA,1.45033	0.000228229	0.000259857
3	chr19:16402502:T:A	16402502	A,NA	T,NA	1,NA	-inf,NA	inf,NA	1.76607,NA	0.000227362	0.000270895
3	chr19:15552932:A:G	15552932	NA,G	NA,A	NA,1	NA,-inf	NA,inf	NA,1.22376	0.000225929	0.000255191
3	chr19:14908104:T:C	14908104	C,C	T,T	1,1	-inf,inf	inf,inf	0.202225,2.07683	0.000225471	0.000252147
3	chr19:14948986:TGTATATATATAC:T	14948986	NA,T	NA,TGTATATATATAC	NA,1	NA,-inf	NA,inf	NA,1.38226	0.0002241	0.000254169
3	chr19:14803968:G:A	14803968	NA,A	NA,G	NA,1	NA,-inf	NA,inf	NA,1.23387	0.00022392	0.000255518
3	chr19:15089818:A:T	15089818	T,T	A,A	1,1	inf,-inf	inf,inf	1.67732,1.86095	0.000223255	0.000269047
3	chr19:16363504:C:T	16363504	NA,T	NA,C	NA,1	NA,inf	NA,inf	NA,1.31676	0.000223069	0.000253665
3	chr19:15642535:G:C	15642535	NA,C	NA,G	NA,1	NA,-inf	NA,inf	NA,1.52384	0.000222671	0.00025268
3	chr19:16046383:G:A	16046383	A,NA	G,NA	1,NA	inf,NA	inf,NA	1.215,NA	0.000222377	0.000248024
3	chr19:15575462:C:T	15575462	T,T	C,C	1,1	inf,inf	inf,inf	2.36969,0.611742	0.000221468	0.000231637
3	chr19:15918230:G:A	15918230	NA,A	NA,G	NA,1	NA,-inf	NA,inf	NA,1.75597	0.000219404	0.000248783
3	chr19:15088040:A:T	15088040	T,T	A,A	1,1	inf,-inf	inf,inf	1.66941,1.86108	0.000218849	0.000263736
3	chr19:15524409:G:A	15524409	NA,A	NA,G	NA,1	NA,inf	NA,inf	NA,1.54952	0.000218042	0.000249329
3	chr19:15873639:C:T	15873639	NA,T	NA,C	NA,1	NA,-inf	NA,inf	NA,1.16968	0.000217984	0.000246769
3	chr19:15874845:G:A	15874845	NA,A	NA,G	NA,1	NA,-inf	NA,inf	NA,1.67072	0.000217921	0.00024703
3	chr19:15871268:C:T	15871268	NA,T	NA,C	NA,1	NA,-inf	NA,inf	NA,1.67063	0.000217847	0.000246947
3	chr19:15984551:A:C	15984551	C,NA	A,NA	1,NA	-inf,NA	inf,NA	1.65592,NA	0.000217738	0.000260554
3	chr19:15160292:T:C	15160292	NA,C	NA,T	NA,1	NA,inf	NA,inf	NA,1.66008	0.000217027	0.000248005
3	chr19:15083031:T:C	15083031	NA,C	NA,T	NA,1	NA,-inf	NA,inf	NA,1.39127	0.000216344	0.000244616
3	chr19:15316406:G:A	15316406	A,A	G,G	1,1	-inf,-inf	inf,inf	2.75131,0.0187322	0.00021504	0.000255008
3	chr19:15580399:A:G	15580399	NA,G	NA,A	NA,1	NA,inf	NA,inf	NA,1.14322	0.000214732	0.000246148
3	chr19:15087795:C:T	15087795	T,T	C,C	1,1	inf,-inf	inf,inf	1.65769,1.86217	0.000213991	0.000257821
3	chr19:16520988:T:A	16520988	NA,A	NA,T	NA,1	NA,inf	NA,inf	NA,1.37884	0.000213568	0.000242028
3	chr19:16062554:G:A	16062554	NA,A	NA,G	NA,1	NA,-inf	NA,inf	NA,0.702604	0.000213367	0.000239774
3	chr19:15729987:G:A	15729987	A,A	G,G	1,1	inf,-inf	inf,inf	1.72847,1.76325	0.000212938	0.000233461
3	chr19:16005165:C:T	16005165	T,T	C,C	1,1	-inf,-inf	inf,inf	1.38903,1.11902	0.000212583	0.000236122
3	chr19:16310341:C:T	16310341	T,T	C,C	1,1	inf,inf	inf,inf	2.19884,0.0312653	0.000211071	0.000221025
3	chr19:15089315:C:A	15089315	A,A	C,C	1,1	inf,-inf	inf,inf	1.64946,1.8611	0.000210568	0.000253669
3	chr19:15925093:A:G	15925093	NA,G	NA,A	NA,1	NA,-inf	NA,inf	NA,1.7195	0.000210518	0.000238701
3	chr19:15318725:C:T	15318725	T,T	C,C	1,1	-inf,inf	inf,inf	2.81567,0.214909	0.0002105	0.00024961
3	chr19:15839253:CA:C	15839253	NA,C	NA,CA	NA,1	NA,inf	NA,inf	NA,1.86077	0.000209743	0.000238228
3	chr19:15572509:A:G	15572509	NA,G	NA,A	NA,1	NA,inf	NA,inf	NA,1.13147	0.000209383	0.000240009
3	chr19:15044463:C:T	15044463	T,NA	C,NA	1,NA	inf,NA	inf,NA	1.20603,NA	0.000208741	0.000233462
3	chr19:16104704:G:A	16104704	NA,A	NA,G	NA,1	NA,-inf	NA,inf	NA,1.97876	0.000208496	0.000236054
3	chr19:16407820:C:T	16407820	T,NA	C,NA	1,NA	inf,NA	inf,NA	0.936124,NA	0.000208413	0.000227609
3	chr19:16520698:G:A	16520698	NA,A	NA,G	NA,1	NA,inf	NA,inf	NA,1.36605	0.000208286	0.00023605
3	chr19:15086926:C:T	15086926	T,T	C,C	1,1	inf,-inf	inf,inf	1.64587,1.85701	0.000207964	0.000250473
3	chr19:15981828:C:A	15981828	A,NA	C,NA	1,NA	-inf,NA	inf,NA	1.62911,NA	0.000207922	0.000248691
3	chr19:15065359:A:G	15065359	G,G	A,A	1,1	inf,-inf	inf,inf	1.7268,0.832767	0.000207801	0.00022213
3	chr19:15868411:AAAG:A	15868411	NA,A	NA,AAAG	NA,1	NA,-inf	NA,inf	NA,1.69042	0.000207693	0.000235347
3	chr19:15979029:G:A	15979029	A,NA	G,NA	1,NA	-inf,NA	inf,NA	1.62809,NA	0.000207492	0.000248153
3	chr19:15546614:ACTAAT:A	15546614	NA,A	NA,ACTAAT	NA,1	NA,-inf	NA,inf	NA,0.785656	0.000207323	0.00023463
3	chr19:15049170:G:A	15049170	A,A	G,G	1,1	-inf,inf	inf,inf	1.9858,0.915112	0.000206987	0.000224746
3	chr19:15878595:C:T	15878595	T,T	C,C	1,1	inf,-inf	inf,inf	2.37078,1.36472	0.00020555	0.000328727
3	chr19:14841086:G:T	14841086	T,T	G,G	1,1	-inf,-inf	inf,inf	0.200508,2.67248	0.000205186	0.000229599
3	chr19:15497462:T:C	15497462	NA,C	NA,T	NA,1	NA,inf	NA,inf	NA,1.37514	0.0002046	0.00023391
3	chr19:15046425:A:T	15046425	T,T	A,A	1,1	-inf,inf	inf,inf	1.96293,0.909053	0.000203971	0.000221483
3	chr19:16170101:G:A	16170101	NA,A	NA,G	NA,1	NA,inf	NA,inf	NA,1.39808	0.000203798	0.000258562
3	chr19:15360438:T:C	15360438	NA,C	NA,T	NA,1	NA,-inf	NA,inf	NA,1.32134	0.000203049	0.000228725
3	chr19:15502992:A:C	15502992	NA,C	NA,A	NA,1	NA,inf	NA,inf	NA,1.54897	0.000203006	0.000231928
3	chr19:15478176:G:A	15478176	NA,A	NA,G	NA,1	NA,-inf	NA,inf	NA,1.3407	0.000202982	0.000229831
3	chr19:15336795:C:T	15336795	NA,T	NA,C	NA,1	NA,-inf	NA,inf	NA,1.34623	0.000202696	0.000228277
3	chr19:15833907:C:T	15833907	NA,T	NA,C	NA,1	NA,inf	NA,inf	NA,1.86004	0.000202693	0.000230214
3	chr19:14899013:T:C	14899013	C,NA	T,NA	1,NA	-inf,NA	inf,NA	1.15123,NA	0.000202229	0.000223545
3	chr19:15089687:A:T	15089687	T,T	A,A	1,1	inf,-inf	inf,inf	1.67145,1.80469	0.000201953	0.000243247
3	chr19:15047445:G:A	15047445	A,A	G,G	1,1	-inf,inf	inf,inf	1.99633,0.876102	0.000201941	0.000219249
3	chr19:15477679:C:G	15477679	NA,G	NA,C	NA,1	NA,-inf	NA,inf	NA,1.34385	0.000201039	0.000227675
3	chr19:15928168:A:G	15928168	NA,G	NA,A	NA,1	NA,-inf	NA,inf	NA,1.69366	0.000200633	0.000227518
3	chr19:15031942:A:T	15031942	NA,T	NA,A	NA,1	NA,-inf	NA,inf	NA,1.09828	0.000200165	0.000226744
3	chr19:15356998:G:A	15356998	A,NA	G,NA	1,NA	-inf,NA	inf,NA	1.58489,NA	0.000199915	0.000231702
3	chr19:15059777:C:T	15059777	T,T	C,C	1,1	-inf,inf	inf,inf	1.86468,1.09012	0.000199528	0.000216812
3	chr19:15522178:A:G	15522178	G,NA	A,NA	1,NA	inf,NA	inf,NA	1.02321,NA	0.000198955	0.00021651
3	chr19:16450276:C:T	16450276	T,NA	C,NA	1,NA	inf,NA	inf,NA	1.20473,NA	0.000198598	0.000225132
3	chr19:15443123:G:A	15443123	NA,A	NA,G	NA,1	NA,inf	NA,inf	NA,1.32571	0.000198424	0.000226081
3	chr19:15264103:G:A	15264103	A,NA	G,NA	1,NA	-inf,NA	inf,NA	1.11231,NA	0.000198015	0.000227861
3	chr19:16047825:G:A	16047825	A,NA	G,NA	1,NA	-inf,NA	inf,NA	1.5007,NA	0.000197719	0.000233351
3	chr19:14821675:T:C	14821675	NA,C	NA,T	NA,1	NA,-inf	NA,inf	NA,1.12249	0.000197571	0.000222951
3	chr19:15066457:A:G	15066457	G,G	A,A	1,1	inf,-inf	inf,inf	1.6781,0.895172	0.000197295	0.000211171
3	chr19:15465514:G:C	15465514	NA,C	NA,G	NA,1	NA,-inf	NA,inf	NA,1.3348	0.000197074	0.000223048
3	chr19:15067100:C:T	15067100	T,T	C,C	1,1	inf,-inf	inf,inf	1.67001,0.895817	0.000196351	0.000210192
3	chr19:15066874:T:C	15066874	C,C	T,T	1,1	inf,-inf	inf,inf	1.68439,0.883468	0.000196188	0.000209988
3	chr19:16054559:A:G	16054559	NA,G	NA,A	NA,1	NA,-inf	NA,inf	NA,0.624995	0.000195849	0.000220406
3	chr19:15970933:G:A	15970933	A,A	G,G	1,1	inf,-inf	inf,inf	0.405557,1.70085	0.000195722	0.000215561
3	chr19:15323571:T:C	15323571	C,C	T,T	1,1	-inf,inf	inf,inf	2.71149,0.398258	0.000195546	0.000231917
3	chr19:16184389:T:C	16184389	NA,C	NA,T	NA,1	NA,inf	NA,inf	NA,1.3773	0.000195327	0.000248332
3	chr19:15330378:G:T	15330378	NA,T	NA,G	NA,1	NA,inf	NA,inf	NA,1.37649	0.000194434	0.000221426
3	chr19:15556998:G:T	15556998	NA,T	NA,G	NA,1	NA,inf	NA,inf	NA,1.12317	0.000194279	0.000221887
3	chr19:15557567:G:A	15557567	NA,A	NA,G	NA,1	NA,inf	NA,inf	NA,1.12317	0.000194279	0.000221887
3	chr19:16258190:C:T	16258190	T,NA	C,NA	1,NA	inf,NA	inf,NA	9.60843,NA	0.000193606	0.000213875
3	chr19:15084328:G:A	15084328	A,A	G,G	1,1	inf,-inf	inf,inf	1.72232,1.69945	0.000192993	0.000232438
3	chr19:15394095:T:C	15394095	C,NA	T,NA	1,NA	inf,NA	inf,NA	1.05436,NA	0.000192505	0.000209327
3	chr19:16080102:G:A	16080102	A,A	G,G	1,1	-inf,-inf	inf,inf	4.47343,0.923158	0.000192289	0.00021643
3	chr19:16162647:G:A	16162647	NA,A	NA,G	NA,1	NA,-inf	NA,inf	NA,1.92631	0.000190765	0.000213113
3	chr19:14852456:T:G	14852456	NA,G	NA,T	NA,1	NA,-inf	NA,inf	NA,1.13349	0.000190662	0.000215137
3	chr19:15898374:CATAGATA:C	15898374	NA,C	NA,CATAGATA	NA,1	NA,-inf	NA,inf	NA,1.64058	0.00019035	0.000215801
3	chr19:15729525:T:A	15729525	A,A	T,T	1,1	inf,-inf	inf,inf	1.67899,1.75657	0.000189683	0.0002081
3	chr19:15964421:A:G	15964421	NA,G	NA,A	NA,1	NA,inf	NA,inf	NA,1.07407	0.000189148	0.000216454
3	chr19:14944858:A:G	14944858	NA,G	NA,A	NA,1	NA,-inf	NA,inf	NA,1.26569	0.000188731	0.000213621
3	chr19:15767992:A:G	15767992	G,NA	A,NA	1,NA	inf,NA	inf,NA	1.50209,NA	0.000188259	0.000210015
3	chr19:15169954:A:G	15169954	G,G	A,A	1,1	inf,-inf	inf,inf	1.74082,0.491364	0.000188066	0.000194909
3	chr19:15065504:A:G	15065504	G,G	A,A	1,1	inf,-inf	inf,inf	1.69252,0.8521	0.000187809	0.00020103
3	chr19:14862530:T:C	14862530	C,NA	T,NA	1,NA	inf,NA	inf,NA	1.36894,NA	0.000187758	0.000209041
3	chr19:15063741:T:G	15063741	G,NA	T,NA	1,NA	inf,NA	inf,NA	1.13916,NA	0.000187027	0.000209103
3	chr19:16053854:A:T	16053854	NA,T	NA,A	NA,1	NA,-inf	NA,inf	NA,0.61458	0.000186686	0.000210118
3	chr19:15890207:ACTC:A	15890207	NA,A	NA,ACTC	NA,1	NA,-inf	NA,inf	NA,1.63095	0.000185802	0.000210609
3	chr19:14760392:T:C	14760392	NA,C	NA,T	NA,1	NA,-inf	NA,inf	NA,1.30965	0.000185513	0.000210857
3	chr19:15918026:G:T	15918026	NA,T	NA,G	NA,1	NA,-inf	NA,inf	NA,1.65771	0.00018478	0.000209525
3	chr19:15720966:C:T	15720966	NA,T	NA,C	NA,1	NA,-inf	NA,inf	NA,1.7328	0.000184165	0.000207765
3	chr19:16050816:C:A	16050816	NA,A	NA,C	NA,1	NA,-inf	NA,inf	NA,1.17587	0.000183531	0.000208759
3	chr19:15099731:A:T	15099731	T,T	A,A	1,1	-inf,inf	inf,inf	0.773605,2.20273	0.00018278	0.000215727
3	chr19:16555132:C:T	16555132	NA,T	NA,C	NA,1	NA,inf	NA,inf	NA,1.30187	0.000182254	0.000206328
3	chr19:16553405:C:T	16553405	NA,T	NA,C	NA,1	NA,inf	NA,inf	NA,1.30187	0.000182254	0.000206328
3	chr19:16070585:A:G	16070585	NA,G	NA,A	NA,1	NA,inf	NA,inf	NA,0.916509	0.000182067	0.000205616
3	chr19:14889231:A:G	14889231	NA,G	NA,A	NA,1	NA,inf	NA,inf	NA,1.85147	0.000181952	0.000208593
3	chr19:15986811:A:G	15986811	G,NA	A,NA	1,NA	inf,NA	inf,NA	1.17613,NA	0.000181192	0.000205175
3	chr19:15967010:C:T	15967010	T,T	C,C	1,1	inf,inf	inf,inf	2.20998,0.0347951	0.000180965	0.000224368
3	chr19:15066397:T:A	15066397	A,A	T,T	1,1	inf,-inf	inf,inf	1.65132,0.879858	0.000180856	0.000193666
3	chr19:15536381:C:T	15536381	T,T	C,C	1,1	inf,inf	inf,inf	0.28008,1.88711	0.000180605	0.00019815
3	chr19:15981454:G:A	15981454	A,A	G,G	1,1	-inf,-inf	inf,inf	2.13148,0.0055161	0.000180255	0.000210706
3	chr19:14996507:C:T	14996507	NA,T	NA,C	NA,1	NA,-inf	NA,inf	NA,1.50572	0.000180032	0.000204721
3	chr19:15896000:C:T	15896000	NA,T	NA,C	NA,1	NA,-inf	NA,inf	NA,1.6086	0.000179578	0.000203596
3	chr19:15479450:GCA:G	15479450	NA,G	NA,GCA	NA,1	NA,inf	NA,inf	NA,1.75735	0.000179417	0.000205959
3	chr19:16105371:A:G	16105371	NA,G	NA,A	NA,1	NA,-inf	NA,inf	NA,1.8375	0.00017771	0.000201347
3	chr19:15870995:A:G	15870995	G,G	A,A	1,1	-inf,inf	inf,inf	1.70633,0.823573	0.000177596	0.000219972
3	chr19:15241315:T:C	15241315	C,C	T,T	1,1	-inf,inf	inf,inf	0.757597,1.38574	0.000177477	0.000194291
3	chr19:16364349:T:G	16364349	NA,G	NA,T	NA,1	NA,inf	NA,inf	NA,1.19754	0.00017729	0.000201633
3	chr19:16104360:A:G	16104360	G,G	A,A	1,1	inf,inf	inf,inf	0.0837473,1.60399	0.000176939	0.000194295
3	chr19:15004456:C:T	15004456	NA,T	NA,C	NA,1	NA,-inf	NA,inf	NA,1.48368	0.00017687	0.000201098
3	chr19:15581400:T:G	15581400	NA,G	NA,T	NA,1	NA,inf	NA,inf	NA,1.01175	0.000176844	0.00020269
3	chr19:14821413:G:A	14821413	NA,A	NA,G	NA,1	NA,-inf	NA,inf	NA,1.0703	0.000176713	0.00019953
3	chr19:15803106:G:A	15803106	A,A	G,G	1,1	-inf,inf	inf,inf	1.50671,1.18598	0.0001758	0.000210743
3	chr19:16010079:C:T	16010079	T,T	C,C	1,1	inf,inf	inf,inf	0.195773,1.45026	0.000175401	0.000198355
3	chr19:15066588:C:A	15066588	A,A	C,C	1,1	inf,-inf	inf,inf	1.67221,0.837575	0.00017535	0.000187751
3	chr19:16070605:A:G	16070605	NA,G	NA,A	NA,1	NA,-inf	NA,inf	NA,0.306274	0.000174913	0.000198093
3	chr19:16528499:T:C	16528499	NA,C	NA,T	NA,1	NA,inf	NA,inf	NA,1.30752	0.000174843	0.000198101
3	chr19:15372763:G:A	15372763	NA,A	NA,G	NA,1	NA,-inf	NA,inf	NA,1.28151	0.000174841	0.000196823
3	chr19:16079992:G:A	16079992	A,A	G,G	1,1	-inf,-inf	inf,inf	4.87432,1.9015	0.000174269	0.000196346
3	chr19:15890924:A:G	15890924	NA,G	NA,A	NA,1	NA,-inf	NA,inf	NA,1.31439	0.000173289	0.000195768
3	chr19:16536120:C:T	16536120	NA,T	NA,C	NA,1	NA,inf	NA,inf	NA,1.30451	0.000172936	0.00019594
3	chr19:15494697:G:A	15494697	NA,A	NA,G	NA,1	NA,inf	NA,inf	NA,1.78229	0.000172465	0.000197829
3	chr19:16531495:C:T	16531495	NA,T	NA,C	NA,1	NA,inf	NA,inf	NA,1.30212	0.000172129	0.000195027
3	chr19:15285564:CAAAAAAAGAAAAAAA:C	15285564	NA,C	NA,CAAAAAAAGAAAAAAA	NA,1	NA,inf	NA,inf	NA,1.46804	0.000171987	0.000197017
3	chr19:15088635:G:A	15088635	NA,A	NA,G	NA,1	NA,-inf	NA,inf	NA,1.07413	0.000171888	0.000195943
3	chr19:15064142:T:C	15064142	C,C	T,T	1,1	inf,-inf	inf,inf	1.5841,0.873055	0.000171768	0.000183903
3	chr19:15869554:T:A	15869554	NA,A	NA,T	NA,1	NA,-inf	NA,inf	NA,1.58449	0.000171637	0.000194678
3	chr19:15467572:G:C	15467572	C,NA	G,NA	1,NA	inf,NA	inf,NA	1.07087,NA	0.000171374	0.000189637
3	chr19:15519872:T:C	15519872	NA,C	NA,T	NA,1	NA,inf	NA,inf	NA,1.30257	0.000169764	0.000194333
3	chr19:15731063:TG:T	15731063	T,T	TG,TG	1,1	inf,-inf	inf,inf	1.68399,1.6758	0.000169725	0.000186311
3	chr19:15927151:A:G	15927151	NA,G	NA,A	NA,1	NA,-inf	NA,inf	NA,1.59743	0.000169722	0.000192469
3	chr19:16542873:G:A	16542873	NA,A	NA,G	NA,1	NA,inf	NA,inf	NA,1.247	0.00016878	0.000191722
3	chr19:16529602:T:C	16529602	NA,C	NA,T	NA,1	NA,inf	NA,inf	NA,1.28935	0.000168276	0.000190657
3	chr19:16051045:C:T	16051045	T,NA	C,NA	1,NA	inf,NA	inf,NA	1.05218,NA	0.000168067	0.000187635
3	chr19:15001143:C:A	15001143	NA,A	NA,C	NA,1	NA,-inf	NA,inf	NA,1.19815	0.000168014	0.000190828
3	chr19:15402243:G:A	15402243	A,A	G,G	1,1	inf,-inf	inf,inf	2.20867,1.03032	0.000167778	0.000219855
3	chr19:15856914:C:T	15856914	NA,T	NA,C	NA,1	NA,-inf	NA,inf	NA,1.42294	0.000166599	0.000188717
3	chr19:16089568:C:T	16089568	T,T	C,C	1,1	-inf,-inf	inf,inf	3.21005,3.29901	0.000166413	0.000176993
3	chr19:15489450:A:G	15489450	NA,G	NA,A	NA,1	NA,inf	NA,inf	NA,1.76493	0.000166269	0.000190713
3	chr19:15415651:C:T	15415651	T,T	C,C	1,1	inf,inf	inf,inf	2.07579,0.873305	0.000165005	0.000217248
3	chr19:16285042:G:A	16285042	NA,A	NA,G	NA,1	NA,-inf	NA,inf	NA,1.69709	0.000164895	0.000187681
3	chr19:16440576:T:C	16440576	NA,C	NA,T	NA,1	NA,inf	NA,inf	NA,1.20906	0.000164721	0.000186159
3	chr19:15201633:G:A	15201633	A,NA	G,NA	1,NA	-inf,NA	inf,NA	1.36213,NA	0.000164624	0.000190574
3	chr19:15000152:G:T	15000152	NA,T	NA,G	NA,1	NA,-inf	NA,inf	NA,1.4387	0.000164518	0.000187071
3	chr19:16519285:G:A	16519285	NA,A	NA,G	NA,1	NA,inf	NA,inf	NA,1.27345	0.000164277	0.000186135
3	chr19:15271780:C:A	15271780	A,NA	C,NA	1,NA	-inf,NA	inf,NA	1.27845,NA	0.000164094	0.000190308
3	chr19:15430257:G:A	15430257	NA,A	NA,G	NA,1	NA,inf	NA,inf	NA,1.20766	0.000163876	0.000186782
3	chr19:16079342:G:A	16079342	NA,A	NA,G	NA,1	NA,-inf	NA,inf	NA,1.78253	0.000163112	0.000180312
3	chr19:15066818:G:GT	15066818	GT,GT	G,G	1,1	inf,-inf	inf,inf	1.55939,0.867508	0.000162836	0.00017441
3	chr19:15396778:A:T	15396778	NA,T	NA,A	NA,1	NA,inf	NA,inf	NA,1.24338	0.000161541	0.000183979
3	chr19:15853911:A:G	15853911	NA,G	NA,A	NA,1	NA,-inf	NA,inf	NA,1.49054	0.000161249	0.000182648
3	chr19:15547771:C:T	15547771	NA,T	NA,C	NA,1	NA,-inf	NA,inf	NA,1.20345	0.000161002	0.000183589
3	chr19:15409901:G:A	15409901	NA,A	NA,G	NA,1	NA,inf	NA,inf	NA,1.24364	0.000160986	0.000183351
3	chr19:15406006:T:C	15406006	NA,C	NA,T	NA,1	NA,inf	NA,inf	NA,1.2422	0.000160627	0.000182942
3	chr19:16031002:C:T	16031002	NA,T	NA,C	NA,1	NA,-inf	NA,inf	NA,0.261949	0.000160206	0.000182018
3	chr19:15172115:T:C	15172115	C,C	T,T	1,1	inf,-inf	inf,inf	1.51207,0.641431	0.000159466	0.000166181
3	chr19:16009843:G:T	16009843	T,NA	G,NA	1,NA	-inf,NA	inf,NA	1.38512,NA	0.000159381	0.000185316
3	chr19:15468834:G:C	15468834	C,NA	G,NA	1,NA	inf,NA	inf,NA	1.03513,NA	0.000159318	0.000176407
3	chr19:15970405:A:G	15970405	G,G	A,A	1,1	inf,-inf	inf,inf	0.42599,1.59576	0.000158992	0.000175223
3	chr19:15521421:C:T	15521421	NA,T	NA,C	NA,1	NA,inf	NA,inf	NA,1.38241	0.000158574	0.000181273
3	chr19:16216920:C:T	16216920	T,NA	C,NA	1,NA	-inf,NA	inf,NA	1.61365,NA	0.000158174	0.000192197
3	chr19:16456200:C:CAAAA	16456200	NA,CAAAA	NA,C	NA,1	NA,inf	NA,inf	NA,0.956491	0.00015809	0.000179221
3	chr19:15670332:C:T	15670332	NA,T	NA,C	NA,1	NA,-inf	NA,inf	NA,1.01549	0.000157332	0.000178992
3	chr19:16149944:G:T	16149944	NA,T	NA,G	NA,1	NA,-inf	NA,inf	NA,1.56533	0.000157311	0.000178008
3	chr19:15469273:G:C	15469273	C,NA	G,NA	1,NA	inf,NA	inf,NA	1.02613,NA	0.000156954	0.000173821
3	chr19:16206063:G:A	16206063	NA,A	NA,G	NA,1	NA,inf	NA,inf	NA,1.23941	0.000156413	0.000196753
3	chr19:14908895:T:A	14908895	NA,A	NA,T	NA,1	NA,inf	NA,inf	NA,1.39706	0.00015611	0.00017841
3	chr19:15187459:A:G	15187459	G,G	A,A	1,1	inf,-inf	inf,inf	1.7216,0.0348114	0.000156092	0.000164163
3	chr19:15870788:T:A	15870788	NA,A	NA,T	NA,1	NA,-inf	NA,inf	NA,1.52512	0.000156006	0.000176932
3	chr19:15637952:A:T	15637952	NA,T	NA,A	NA,1	NA,-inf	NA,inf	NA,1.17511	0.000155739	0.000175585
3	chr19:15855503:A:G	15855503	NA,G	NA,A	NA,1	NA,-inf	NA,inf	NA,1.36343	0.000155629	0.000176382
3	chr19:15001656:C:T	15001656	NA,T	NA,C	NA,1	NA,-inf	NA,inf	NA,1.41266	0.000155494	0.000176758
3	chr19:15362005:G:A	15362005	NA,A	NA,G	NA,1	NA,inf	NA,inf	NA,1.2365	0.000155292	0.000177037
3	chr19:15554723:C:T	15554723	NA,T	NA,C	NA,1	NA,inf	NA,inf	NA,1.16323	0.000154943	0.000176377
3	chr19:15854069:G:A	15854069	A,A	G,G	1,1	inf,-inf	inf,inf	1.9711,0.937195	0.000154815	0.00022925
3	chr19:15725076:C:T	15725076	T,NA	C,NA	1,NA	inf,NA	inf,NA	1.04695,NA	0.000153778	0.000179161
3	chr19:15652987:T:A	15652987	NA,A	NA,T	NA,1	NA,inf	NA,inf	NA,1.12335	0.000153497	0.000174295
3	chr19:15570258:G:A	15570258	A,A	G,G	1,1	inf,inf	inf,inf	2.67436,0.627631	0.000153362	0.0001809
3	chr19:15861494:A:T	15861494	NA,T	NA,A	NA,1	NA,-inf	NA,inf	NA,1.33744	0.000153348	0.000173571
3	chr19:16539383:G:A	16539383	NA,A	NA,G	NA,1	NA,inf	NA,inf	NA,1.24588	0.000152806	0.00017314
3	chr19:15857474:T:C	15857474	NA,C	NA,T	NA,1	NA,-inf	NA,inf	NA,1.53108	0.000152592	0.000173145
3	chr19:16036141:C:T	16036141	T,T	C,C	1,1	-inf,-inf	inf,inf	1.77208,0.35553	0.000152357	0.000178928
3	chr19:14887197:T:A	14887197	NA,A	NA,T	NA,1	NA,inf	NA,inf	NA,1.27788	0.000152179	0.000173203
3	chr19:15867058:C:T	15867058	NA,T	NA,C	NA,1	NA,-inf	NA,inf	NA,1.38441	0.000152104	0.000172323
3	chr19:16365193:C:T	16365193	NA,T	NA,C	NA,1	NA,inf	NA,inf	NA,0.947418	0.00015203	0.000172162
3	chr19:16233817:C:T	16233817	NA,T	NA,C	NA,1	NA,inf	NA,inf	NA,1.25138	0.000151389	0.000191009
3	chr19:15861367:C:T	15861367	NA,T	NA,C	NA,1	NA,-inf	NA,inf	NA,1.45266	0.000151067	0.000171231
3	chr19:15250481:A:C	15250481	NA,C	NA,A	NA,1	NA,-inf	NA,inf	NA,1.35485	0.000150828	0.000171052
3	chr19:15907340:G:A	15907340	NA,A	NA,G	NA,1	NA,-inf	NA,inf	NA,1.35653	0.000150693	0.000171397
3	chr19:15294868:A:G	15294868	NA,G	NA,A	NA,1	NA,inf	NA,inf	NA,1.25983	0.000149727	0.000170525
3	chr19:16226022:C:T	16226022	T,NA	C,NA	1,NA	-inf,NA	inf,NA	1.58612,NA	0.000149662	0.000181692
3	chr19:15087940:T:C	15087940	C,C	T,T	1,1	inf,-inf	inf,inf	1.6518,1.6311	0.000149565	0.00017989
3	chr19:15375862:T:A	15375862	NA,A	NA,T	NA,1	NA,-inf	NA,inf	NA,1.21561	0.000149523	0.000168521
3	chr19:15431690:A:G	15431690	NA,G	NA,A	NA,1	NA,inf	NA,inf	NA,1.15354	0.000149483	0.000170465
3	chr19:15911825:A:G	15911825	NA,G	NA,A	NA,1	NA,-inf	NA,inf	NA,1.51061	0.000149251	0.000169276
3	chr19:15375840:G:A	15375840	NA,A	NA,G	NA,1	NA,-inf	NA,inf	NA,1.21383	0.000148839	0.000167736
3	chr19:15374751:G:A	15374751	NA,A	NA,G	NA,1	NA,-inf	NA,inf	NA,1.19482	0.000148571	0.000167356
3	chr19:15284300:A:C	15284300	C,C	A,A	1,1	-inf,inf	inf,inf	0.749108,1.29585	0.000148513	0.000162391
3	chr19:16316300:A:G	16316300	G,G	A,A	1,1	-inf,inf	inf,inf	2.37055,1.15558	0.000148427	0.000165202
3	chr19:14944978:G:T	14944978	NA,T	NA,G	NA,1	NA,-inf	NA,inf	NA,0.991344	0.000148241	0.000168627
3	chr19:15727319:G:A	15727319	A,A	G,G	1,1	inf,-inf	inf,inf	1.94261,1.01717	0.000147839	0.000161688
3	chr19:15857975:A:G	15857975	NA,G	NA,A	NA,1	NA,-inf	NA,inf	NA,1.51214	0.000147761	0.000167672
3	chr19:16542621:A:G	16542621	NA,G	NA,A	NA,1	NA,inf	NA,inf	NA,1.23265	0.000147721	0.000167411
3	chr19:16295785:C:T	16295785	NA,T	NA,C	NA,1	NA,-inf	NA,inf	NA,1.57887	0.000147702	0.000168193
3	chr19:16245900:A:G	16245900	NA,G	NA,A	NA,1	NA,-inf	NA,inf	NA,1.64364	0.000147662	0.000168331
3	chr19:16478974:AG:A	16478974	NA,A	NA,AG	NA,1	NA,-inf	NA,inf	NA,1.27868	0.000147613	0.000169442
3	chr19:15388682:G:A	15388682	NA,A	NA,G	NA,1	NA,inf	NA,inf	NA,1.20501	0.000147505	0.000167987
3	chr19:15830441:C:T	15830441	T,T	C,C	1,1	-inf,inf	inf,inf	2.48298,0.19254	0.000147064	0.000183431
3	chr19:15856096:G:A	15856096	NA,A	NA,G	NA,1	NA,-inf	NA,inf	NA,1.43166	0.000146795	0.000166391
3	chr19:15856505:T:C	15856505	NA,C	NA,T	NA,1	NA,-inf	NA,inf	NA,1.43683	0.000146785	0.000166382
3	chr19:15212199:C:T	15212199	NA,T	NA,C	NA,1	NA,inf	NA,inf	NA,1.46536	0.000146682	0.00016746
3	chr19:15514930:C:G	15514930	NA,G	NA,C	NA,1	NA,inf	NA,inf	NA,1.33287	0.000146472	0.000167382
3	chr19:16123211:A:G	16123211	NA,G	NA,A	NA,1	NA,inf	NA,inf	NA,2.08532	0.000146372	0.000166074
3	chr19:15912372:C:T	15912372	NA,T	NA,C	NA,1	NA,-inf	NA,inf	NA,1.35166	0.00014636	0.000166483
3	chr19:15854070:T:C	15854070	C,C	T,T	1,1	inf,-inf	inf,inf	1.94993,0.925922	0.000146142	0.000215894
3	chr19:15029786:C:T	15029786	T,NA	C,NA	1,NA	inf,NA	inf,NA	0.962564,NA	0.000146035	0.000163194
3	chr19:15070659:G:A	15070659	A,A	G,G	1,1	-inf,inf	inf,inf	1.96573,0.736189	0.000145739	0.000158694
3	chr19:15560252:T:C	15560252	NA,C	NA,T	NA,1	NA,inf	NA,inf	NA,1.00521	0.000144839	0.000165143
3	chr19:15010495:C:G	15010495	G,G	C,C	1,1	-inf,inf	inf,inf	1.29783,1.45439	0.000144483	0.000168737
3	chr19:16378427:G:A	16378427	NA,A	NA,G	NA,1	NA,inf	NA,inf	NA,0.907894	0.000144278	0.000163418
3	chr19:15068673:A:G	15068673	G,G	A,A	1,1	inf,-inf	inf,inf	1.61142,0.825158	0.000143796	0.000154153
3	chr19:15363635:C:T	15363635	T,NA	C,NA	1,NA	-inf,NA	inf,NA	1.34266,NA	0.000143785	0.000171525
3	chr19:15851057:CA:C	15851057	NA,C	NA,CA	NA,1	NA,-inf	NA,inf	NA,1.42323	0.000143283	0.000162355
3	chr19:15235471:G:A	15235471	NA,A	NA,G	NA,1	NA,inf	NA,inf	NA,1.06705	0.000143128	0.000163375
3	chr19:16266491:T:A	16266491	A,NA	T,NA	1,NA	-inf,NA	inf,NA	1.63912,NA	0.000142871	0.000173271
3	chr19:15731982:G:A	15731982	A,A	G,G	1,1	inf,-inf	inf,inf	1.598,1.69892	0.000142791	0.000156785
3	chr19:16273713:C:T	16273713	NA,T	NA,C	NA,1	NA,-inf	NA,inf	NA,1.64513	0.00014274	0.000162093
3	chr19:16449993:A:G	16449993	NA,G	NA,A	NA,1	NA,inf	NA,inf	NA,0.889937	0.000142739	0.00016202
3	chr19:15375847:C:T	15375847	NA,T	NA,C	NA,1	NA,-inf	NA,inf	NA,1.18983	0.000142725	0.000160879
3	chr19:15537560:T:C	15537560	NA,C	NA,T	NA,1	NA,inf	NA,inf	NA,1.7369	0.000142574	0.000163238
3	chr19:16450898:T:C	16450898	NA,C	NA,T	NA,1	NA,inf	NA,inf	NA,0.911522	0.000142337	0.00016129
3	chr19:16191276:C:T	16191276	NA,T	NA,C	NA,1	NA,inf	NA,inf	NA,1.21307	0.000141915	0.000178573
3	chr19:15829817:T:C	15829817	C,C	T,T	1,1	-inf,inf	inf,inf	2.41809,0.272546	0.000141387	0.000176389
3	chr19:15862397:G:A	15862397	NA,A	NA,G	NA,1	NA,inf	NA,inf	NA,0.9185	0.00014138	0.000162793
3	chr19:15978871:C:T	15978871	T,T	C,C	1,1	-inf,inf	inf,inf	2.0665,0.0360658	0.000141359	0.00016529
3	chr19:15282332:A:G	15282332	NA,G	NA,A	NA,1	NA,inf	NA,inf	NA,1.34933	0.000140627	0.000161059
3	chr19:15246723:G:A	15246723	NA,A	NA,G	NA,1	NA,inf	NA,inf	NA,1.31668	0.000140304	0.000160542
3	chr19:16359748:G:C	16359748	NA,C	NA,G	NA,1	NA,inf	NA,inf	NA,0.902707	0.000140177	0.000158787
3	chr19:16399759:C:G	16399759	NA,G	NA,C	NA,1	NA,inf	NA,inf	NA,1.12912	0.000140077	0.000158373
3	chr19:16034206:G:A	16034206	A,NA	G,NA	1,NA	inf,NA	inf,NA	0.939693,NA	0.000140004	0.000156333
3	chr19:16364788:G:A	16364788	NA,A	NA,G	NA,1	NA,inf	NA,inf	NA,0.903173	0.000139983	0.00015856
3	chr19:15980184:C:G	15980184	G,G	C,C	1,1	-inf,inf	inf,inf	2.07571,0.0522459	0.000139776	0.000163496
3	chr19:15605845:G:T	15605845	NA,T	NA,G	NA,1	NA,-inf	NA,inf	NA,0.978066	0.000139741	0.000158965
3	chr19:16508127:A:G	16508127	NA,G	NA,A	NA,1	NA,inf	NA,inf	NA,1.14043	0.00013949	0.000158228
3	chr19:16388584:T:C	16388584	NA,C	NA,T	NA,1	NA,inf	NA,inf	NA,0.897903	0.00013935	0.000157867
3	chr19:15998112:T:C	15998112	C,C	T,T	1,1	-inf,-inf	inf,inf	2.22247,0.474833	0.000139036	0.000164468
3	chr19:15851520:T:G	15851520	G,G	T,T	1,1	inf,-inf	inf,inf	1.76703,1.45776	0.000138367	0.000196137
3	chr19:15174847:C:T	15174847	T,T	C,C	1,1	inf,-inf	inf,inf	1.5241,0.466187	0.000138103	0.000143942
3	chr19:15851359:T:C	15851359	C,C	T,T	1,1	inf,-inf	inf,inf	1.78048,1.44501	0.000138031	0.000196092
3	chr19:15259150:G:A	15259150	NA,A	NA,G	NA,1	NA,-inf	NA,inf	NA,1.30753	0.000137491	0.000155946
3	chr19:14941608:C:T	14941608	T,NA	C,NA	1,NA	-inf,NA	inf,NA	1.16678,NA	0.000137206	0.000159978
3	chr19:16359185:G:GA	16359185	NA,GA	NA,G	NA,1	NA,inf	NA,inf	NA,1.15429	0.000136719	0.000155287
3	chr19:16431423:C:T	16431423	NA,T	NA,C	NA,1	NA,inf	NA,inf	NA,1.10788	0.000136662	0.000155013
3	chr19:15979819:C:T	15979819	T,T	C,C	1,1	-inf,-inf	inf,inf	2.21596,0.522546	0.000136429	0.000160459
3	chr19:15226974:C:T	15226974	T,T	C,C	1,1	-inf,inf	inf,inf	1.8861,0.0582583	0.000136425	0.000139521
3	chr19:15106136:G:A	15106136	A,A	G,G	1,1	inf,-inf	inf,inf	1.89636,1.22235	0.000136169	0.000176123
3	chr19:15571169:G:A	15571169	A,A	G,G	1,1	inf,inf	inf,inf	1.1902,1.06653	0.000136159	0.000146896
3	chr19:14879503:C:T	14879503	T,T	C,C	1,1	-inf,-inf	inf,inf	0.037915,2.02049	0.000136154	0.000150223
3	chr19:15280533:C:A	15280533	A,NA	C,NA	1,NA	-inf,NA	inf,NA	1.37434,NA	0.000135994	0.000157369
3	chr19:15285549:A:ATTTTTTTTTCTTTTT	15285549	NA,ATTTTTTTTTCTTTTT	NA,A	NA,1	NA,inf	NA,inf	NA,1.33295	0.000135576	0.000155253
3	chr19:15394268:C:T	15394268	T,NA	C,NA	1,NA	inf,NA	inf,NA	0.850836,NA	0.000135484	0.000150406
3	chr19:15794720:C:T	15794720	NA,T	NA,C	NA,1	NA,-inf	NA,inf	NA,1.16258	0.000135404	0.000154159
3	chr19:15984178:G:A	15984178	A,A	G,G	1,1	inf,-inf	inf,inf	1.09465,1.58432	0.000135343	0.000148643
3	chr19:16330988:A:G	16330988	G,G	A,A	1,1	-inf,-inf	inf,inf	2.0549,0.582807	0.000135315	0.000147971
3	chr19:16082241:G:T	16082241	NA,T	NA,G	NA,1	NA,-inf	NA,inf	NA,2.02799	0.000135209	0.000150735
3	chr19:16216273:A:G	16216273	NA,G	NA,A	NA,1	NA,-inf	NA,inf	NA,1.58048	0.00013382	0.000152526
3	chr19:16270085:C:A	16270085	A,A	C,C	1,1	inf,-inf	inf,inf	1.90409,0.25376	0.000133764	0.000142654
3	chr19:16101016:A:G	16101016	NA,G	NA,A	NA,1	NA,-inf	NA,inf	NA,2.25959	0.00013329	0.000151213
3	chr19:16471680:G:T	16471680	NA,T	NA,G	NA,1	NA,inf	NA,inf	NA,1.12564	0.000132693	0.000150488
3	chr19:15895455:C:T	15895455	NA,T	NA,C	NA,1	NA,-inf	NA,inf	NA,0.947761	0.00013262	0.000150296
3	chr19:14974400:G:A	14974400	NA,A	NA,G	NA,1	NA,-inf	NA,inf	NA,0.955165	0.000132422	0.000150023
3	chr19:16408676:C:T	16408676	NA,T	NA,C	NA,1	NA,inf	NA,inf	NA,0.879709	0.000132408	0.00015004
3	chr19:15979849:C:T	15979849	T,NA	C,NA	1,NA	inf,NA	inf,NA	0.956987,NA	0.000132234	0.000148352
3	chr19:16072176:G:A	16072176	NA,A	NA,G	NA,1	NA,inf	NA,inf	NA,0.531604	0.000132118	0.000149433
3	chr19:16194091:G:A	16194091	A,NA	G,NA	1,NA	-inf,NA	inf,NA	1.32299,NA	0.000132081	0.000160729
3	chr19:15623445:C:T	15623445	T,NA	C,NA	1,NA	inf,NA	inf,NA	0.824766,NA	0.000131891	0.000146053
3	chr19:15467790:G:A	15467790	NA,A	NA,G	NA,1	NA,inf	NA,inf	NA,1.10625	0.000131764	0.000150344
3	chr19:15409085:T:C	15409085	C,NA	T,NA	1,NA	-inf,NA	inf,NA	0.931584,NA	0.000131709	0.000151629
3	chr19:15533896:G:GCTA	15533896	GCTA,NA	G,NA	1,NA	-inf,NA	inf,NA	1.24944,NA	0.000131695	0.000156604
3	chr19:16466485:C:T	16466485	NA,T	NA,C	NA,1	NA,inf	NA,inf	NA,1.12026	0.000131672	0.000149332
3	chr19:16082460:G:A	16082460	NA,A	NA,G	NA,1	NA,-inf	NA,inf	NA,2.01011	0.000131582	0.000146711
3	chr19:15134510:G:A	15134510	NA,A	NA,G	NA,1	NA,inf	NA,inf	NA,1.59402	0.000131462	0.000149748
3	chr19:16082088:A:G	16082088	G,G	A,A	1,1	-inf,-inf	inf,inf	4.63655,2.40287	0.000131254	0.00014887
3	chr19:16463106:T:C	16463106	NA,C	NA,T	NA,1	NA,inf	NA,inf	NA,1.2242	0.000131113	0.000148966
3	chr19:14887789:A:G	14887789	NA,G	NA,A	NA,1	NA,-inf	NA,inf	NA,1.29494	0.000131027	0.000148854
3	chr19:15076905:C:T	15076905	NA,T	NA,C	NA,1	NA,-inf	NA,inf	NA,1.10322	0.000130937	0.00014872
3	chr19:16278465:G:A	16278465	A,NA	G,NA	1,NA	-inf,NA	inf,NA	1.58274,NA	0.000130902	0.00015871
3	chr19:15166216:G:A	15166216	A,A	G,G	1,1	inf,-inf	inf,inf	1.42797,0.549772	0.000130853	0.000136646
3	chr19:15767169:A:G	15767169	NA,G	NA,A	NA,1	NA,-inf	NA,inf	NA,0.939986	0.000130761	0.000148564
3	chr19:16266420:C:T	16266420	T,NA	C,NA	1,NA	inf,NA	inf,NA	0.806198,NA	0.000130704	0.000144666
3	chr19:16069881:C:T	16069881	T,NA	C,NA	1,NA	inf,NA	inf,NA	1.00915,NA	0.000130688	0.000149238
3	chr19:15055351:T:C	15055351	C,C	T,T	1,1	-inf,inf	inf,inf	1.98924,0.62753	0.000130374	0.000142021
3	chr19:16053766:A:G	16053766	NA,G	NA,A	NA,1	NA,-inf	NA,inf	NA,1.06075	0.000130311	0.000148151
3	chr19:15138157:C:G	15138157	NA,G	NA,C	NA,1	NA,-inf	NA,inf	NA,1.18385	0.000129859	0.000147706
3	chr19:15822769:T:C	15822769	NA,C	NA,T	NA,1	NA,-inf	NA,inf	NA,1.50226	0.000129822	0.000147627
3	chr19:16001701:G:C	16001701	C,C	G,G	1,1	-inf,-inf	inf,inf	2.19096,0.474409	0.000129741	0.000153437
3	chr19:16082148:A:G	16082148	G,G	A,A	1,1	-inf,-inf	inf,inf	4.61549,2.37711	0.00012962	0.000146961
3	chr19:15068009:C:T	15068009	T,T	C,C	1,1	inf,-inf	inf,inf	1.63283,0.698711	0.000129414	0.000138749
3	chr19:15981477:C:T	15981477	T,T	C,C	1,1	-inf,inf	inf,inf	2.00335,0.0193982	0.000129341	0.000151132
3	chr19:15320849:C:T	15320849	NA,T	NA,C	NA,1	NA,inf	NA,inf	NA,1.18516	0.000128791	0.000146703
3	chr19:15163038:G:A	15163038	NA,A	NA,G	NA,1	NA,inf	NA,inf	NA,1.38873	0.000128771	0.000147015
3	chr19:15978489:C:T	15978489	T,T	C,C	1,1	-inf,inf	inf,inf	2.04369,0.0611319	0.000128719	0.000150591
3	chr19:15980439:G:A	15980439	A,A	G,G	1,1	-inf,inf	inf,inf	2.04083,0.0593736	0.000128522	0.000150347
3	chr19:16082540:C:T	16082540	T,T	C,C	1,1	-inf,inf	inf,inf	0.454769,0.865996	0.000128402	0.000145846
3	chr19:16442747:G:A	16442747	NA,A	NA,G	NA,1	NA,inf	NA,inf	NA,0.862782	0.000128223	0.000145321
3	chr19:15015744:T:C	15015744	NA,C	NA,T	NA,1	NA,-inf	NA,inf	NA,1.0631	0.000128209	0.000145654
3	chr19:15286039:C:G	15286039	NA,G	NA,C	NA,1	NA,inf	NA,inf	NA,1.18051	0.000128077	0.000145886
3	chr19:16065564:G:A	16065564	NA,A	NA,G	NA,1	NA,inf	NA,inf	NA,0.751404	0.000128012	0.000146268
3	chr19:15291932:C:G	15291932	NA,G	NA,C	NA,1	NA,inf	NA,inf	NA,1.1802	0.000128011	0.000145812
3	chr19:15852885:A:G	15852885	G,G	A,A	1,1	inf,-inf	inf,inf	1.74345,1.43426	0.000127989	0.000180908
3	chr19:14851712:C:T	14851712	NA,T	NA,C	NA,1	NA,-inf	NA,inf	NA,0.931367	0.00012797	0.00014387
3	chr19:16056138:T:C	16056138	NA,C	NA,T	NA,1	NA,-inf	NA,inf	NA,1.04798	0.000127638	0.000145097
3	chr19:15376486:AG:A	15376486	NA,A	NA,AG	NA,1	NA,-inf	NA,inf	NA,0.819264	0.000127165	0.000144394
3	chr19:15997621:G:A	15997621	A,A	G,G	1,1	-inf,-inf	inf,inf	2.18135,0.475967	0.000126827	0.000149946
3	chr19:16443411:C:CT	16443411	NA,CT	NA,C	NA,1	NA,inf	NA,inf	NA,0.858572	0.0001267	0.000143582
3	chr19:16441484:C:A	16441484	NA,A	NA,C	NA,1	NA,inf	NA,inf	NA,0.858044	0.000126597	0.000143465
3	chr19:14945677:C:A	14945677	NA,A	NA,C	NA,1	NA,-inf	NA,inf	NA,1.09276	0.000126435	0.000143114
3	chr19:15760330:C:G	15760330	G,NA	C,NA	1,NA	inf,NA	inf,NA	0.756433,NA	0.000126409	0.000139213
3	chr19:16589209:G:A	16589209	NA,A	NA,G	NA,1	NA,inf	NA,inf	NA,1.06735	0.000125758	0.000142331
3	chr19:15257736:T:C	15257736	NA,C	NA,T	NA,1	NA,inf	NA,inf	NA,1.1644	0.000125716	0.000143198
3	chr19:15996697:T:C	15996697	C,C	T,T	1,1	-inf,-inf	inf,inf	2.19607,0.44124	0.000125677	0.000148608
3	chr19:15393571:G:A	15393571	A,A	G,G	1,1	inf,-inf	inf,inf	2.44022,0.77659	0.000125621	0.000170268
3	chr19:16436507:T:C	16436507	NA,C	NA,T	NA,1	NA,inf	NA,inf	NA,0.853903	0.000125471	0.000142192
3	chr19:15527726:G:T	15527726	NA,T	NA,G	NA,1	NA,-inf	NA,inf	NA,0.997985	0.000125275	0.000142059
3	chr19:16529424:A:T	16529424	T,NA	A,NA	1,NA	inf,NA	inf,NA	0.972641,NA	0.000125087	0.000141924
3	chr19:15967591:G:A	15967591	A,NA	G,NA	1,NA	-inf,NA	inf,NA	1.10339,NA	0.000124988	0.000142393
3	chr19:16079666:G:A	16079666	NA,A	NA,G	NA,1	NA,-inf	NA,inf	NA,2.58541	0.000124914	0.000141208
3	chr19:16563746:G:A	16563746	NA,A	NA,G	NA,1	NA,inf	NA,inf	NA,1.12646	0.000124845	0.000141471
3	chr19:15561254:C:T	15561254	T,T	C,C	1,1	inf,inf	inf,inf	0.973906,2.07816	0.000124783	0.00014066
3	chr19:16315846:A:G	16315846	G,G	A,A	1,1	-inf,inf	inf,inf	2.29548,1.09331	0.000124326	0.000138837
3	chr19:16029667:A:G	16029667	NA,G	NA,A	NA,1	NA,-inf	NA,inf	NA,1.34453	0.000124113	0.000140818
3	chr19:15542385:AT:A	15542385	NA,A	NA,AT	NA,1	NA,-inf	NA,inf	NA,1.21469	0.000123683	0.000139757
3	chr19:15449651:C:A	15449651	A,NA	C,NA	1,NA	inf,NA	inf,NA	0.898549,NA	0.00012362	0.000137791
3	chr19:16082527:G:T	16082527	T,T	G,G	1,1	-inf,-inf	inf,inf	4.72025,2.13747	0.000123437	0.000139606
3	chr19:15553197:A:G	15553197	NA,G	NA,A	NA,1	NA,-inf	NA,inf	NA,1.0852	0.000123345	0.00014066
3	chr19:15730438:A:G	15730438	NA,G	NA,A	NA,1	NA,-inf	NA,inf	NA,0.894417	0.000123131	0.000139798
3	chr19:15442123:G:A	15442123	NA,A	NA,G	NA,1	NA,inf	NA,inf	NA,1.7588	0.000123123	0.000141311
3	chr19:16419487:A:G	16419487	NA,G	NA,A	NA,1	NA,inf	NA,inf	NA,0.838752	0.000122836	0.000139205
3	chr19:16380074:C:T	16380074	NA,T	NA,C	NA,1	NA,inf	NA,inf	NA,1.06023	0.000122773	0.000138861
3	chr19:15828009:C:T	15828009	T,T	C,C	1,1	-inf,inf	inf,inf	2.20442,0.412492	0.000122639	0.000150362
3	chr19:15204301:A:G	15204301	G,G	A,A	1,1	inf,-inf	inf,inf	1.33873,0.673069	0.000122616	0.000129617
3	chr19:15767170:C:T	15767170	NA,T	NA,C	NA,1	NA,-inf	NA,inf	NA,0.903836	0.00012242	0.000139069
3	chr19:15577903:T:C	15577903	C,C	T,T	1,1	inf,inf	inf,inf	2.15605,0.149675	0.000122324	0.000127417
3	chr19:16062854:C:T	16062854	NA,T	NA,C	NA,1	NA,-inf	NA,inf	NA,1.02067	0.00012232	0.000139069
3	chr19:15086069:C:T	15086069	NA,T	NA,C	NA,1	NA,-inf	NA,inf	NA,0.933551	0.000122193	0.000139366
3	chr19:15169343:G:A	15169343	NA,A	NA,G	NA,1	NA,-inf	NA,inf	NA,1.27883	0.000122181	0.000138103
3	chr19:15084432:C:T	15084432	NA,T	NA,C	NA,1	NA,-inf	NA,inf	NA,0.932565	0.000121895	0.000139026
3	chr19:15155877:A:G	15155877	G,G	A,A	1,1	inf,-inf	inf,inf	1.46319,0.669987	0.00012185	0.00012716
3	chr19:15598989:C:T	15598989	T,T	C,C	1,1	-inf,-inf	inf,inf	2.2653,0.368521	0.000121808	0.000145069
3	chr19:15974290:C:T	15974290	NA,T	NA,C	NA,1	NA,-inf	NA,inf	NA,1.27253	0.000121799	0.000137815
3	chr19:16394911:T:A	16394911	A,NA	T,NA	1,NA	-inf,NA	inf,NA	1.36852,NA	0.000121448	0.000142746
3	chr19:16456185:A:G	16456185	NA,G	NA,A	NA,1	NA,inf	NA,inf	NA,1.03048	0.000121442	0.000137783
3	chr19:15283969:G:A	15283969	NA,A	NA,G	NA,1	NA,-inf	NA,inf	NA,1.19508	0.000121414	0.000138033
3	chr19:15105042:T:A	15105042	NA,A	NA,T	NA,1	NA,-inf	NA,inf	NA,1.08323	0.000121261	0.000137309
3	chr19:16498816:G:A	16498816	NA,A	NA,G	NA,1	NA,inf	NA,inf	NA,1.06419	0.000121183	0.000137483
3	chr19:16507419:A:G	16507419	G,NA	A,NA	1,NA	inf,NA	inf,NA	1.19629,NA	0.000120305	0.000135234
3	chr19:16408725:G:A	16408725	NA,A	NA,G	NA,1	NA,inf	NA,inf	NA,0.83303	0.000119972	0.000135971
3	chr19:15527195:G:A	15527195	NA,A	NA,G	NA,1	NA,-inf	NA,inf	NA,0.979085	0.000119812	0.000135885
3	chr19:15979691:C:T	15979691	T,T	C,C	1,1	-inf,inf	inf,inf	2.02461,0.0789146	0.000119776	0.000140116
3	chr19:15570960:C:T	15570960	T,T	C,C	1,1	inf,inf	inf,inf	1.2001,1.07583	0.000119448	0.000129933
3	chr19:16126008:T:G	16126008	NA,G	NA,T	NA,1	NA,-inf	NA,inf	NA,1.54241	0.00011919	0.000135873
3	chr19:15216104:C:T	15216104	NA,T	NA,C	NA,1	NA,inf	NA,inf	NA,1.24844	0.000119146	0.000136258
3	chr19:15822131:A:G	15822131	G,G	A,A	1,1	inf,-inf	inf,inf	1.95231,0.119669	0.000118522	0.000149121
3	chr19:14899737:G:A	14899737	NA,A	NA,G	NA,1	NA,-inf	NA,inf	NA,1.04992	0.000118301	0.00013397
3	chr19:14769481:G:C	14769481	NA,C	NA,G	NA,1	NA,-inf	NA,inf	NA,0.950255	0.000118246	0.000134513
3	chr19:16406292:TGGAG:T	16406292	NA,T	NA,TGGAG	NA,1	NA,inf	NA,inf	NA,0.826437	0.000118091	0.000133846
3	chr19:15798920:C:G	15798920	G,G	C,C	1,1	-inf,inf	inf,inf	1.45669,1.06254	0.000117712	0.000141087
3	chr19:16417070:A:T	16417070	NA,T	NA,A	NA,1	NA,inf	NA,inf	NA,0.82137	0.000116944	0.000132549
3	chr19:15110039:G:A	15110039	A,A	G,G	1,1	inf,-inf	inf,inf	1.91149,1.09889	0.000116918	0.000150368
3	chr19:16086235:A:T	16086235	T,T	A,A	1,1	-inf,inf	inf,inf	0.0482062,1.45487	0.000116886	0.00013068
3	chr19:15245562:T:C	15245562	NA,C	NA,T	NA,1	NA,inf	NA,inf	NA,1.12283	0.000116857	0.000133106
3	chr19:15571680:G:A	15571680	NA,A	NA,G	NA,1	NA,-inf	NA,inf	NA,1.29569	0.000116843	0.000132501
3	chr19:16583737:C:T	16583737	NA,T	NA,C	NA,1	NA,-inf	NA,inf	NA,1.2194	0.000116814	0.000134434
3	chr19:15766179:C:T	15766179	T,T	C,C	1,1	inf,-inf	inf,inf	1.32742,1.90327	0.000116454	0.000128553
3	chr19:15907863:C:T	15907863	NA,T	NA,C	NA,1	NA,-inf	NA,inf	NA,1.36815	0.000116438	0.000132046
3	chr19:16419626:A:G	16419626	NA,G	NA,A	NA,1	NA,inf	NA,inf	NA,0.813419	0.00011642	0.000131949
3	chr19:16445011:G:A	16445011	NA,A	NA,G	NA,1	NA,inf	NA,inf	NA,0.818915	0.000116324	0.000131847
3	chr19:16406709:C:T	16406709	NA,T	NA,C	NA,1	NA,inf	NA,inf	NA,0.818628	0.000116218	0.000131728
3	chr19:16408171:C:G	16408171	NA,G	NA,C	NA,1	NA,inf	NA,inf	NA,0.818628	0.000116218	0.000131728
3	chr19:15138234:G:T	15138234	T,T	G,G	1,1	-inf,-inf	inf,inf	0.0282781,2.07683	0.000116084	0.000128993
3	chr19:15385079:G:A	15385079	NA,A	NA,G	NA,1	NA,inf	NA,inf	NA,1.09546	0.000115932	0.000131435
3	chr19:16298165:G:A	16298165	A,A	G,G	1,1	-inf,-inf	inf,inf	1.76647,1.69593	0.000115389	0.000133085
3	chr19:15397319:G:A	15397319	A,A	G,G	1,1	inf,-inf	inf,inf	2.43049,0.68482	0.000115333	0.000156385
3	chr19:15570156:A:T	15570156	T,T	A,A	1,1	inf,inf	inf,inf	1.19398,1.06441	0.000115326	0.000125456
3	chr19:15156152:A:G	15156152	G,G	A,A	1,1	inf,-inf	inf,inf	1.41711,0.543404	0.000115267	0.000120416
3	chr19:15417655:G:A	15417655	NA,A	NA,G	NA,1	NA,-inf	NA,inf	NA,1.12736	0.000115267	0.000130971
3	chr19:15572028:G:A	15572028	NA,A	NA,G	NA,1	NA,-inf	NA,inf	NA,0.839083	0.000115261	0.000130979
3	chr19:16444874:G:A	16444874	NA,A	NA,G	NA,1	NA,inf	NA,inf	NA,0.814429	0.000115245	0.000130627
3	chr19:15609896:T:C	15609896	NA,C	NA,T	NA,1	NA,inf	NA,inf	NA,0.810072	0.000115186	0.000131904
3	chr19:16552145:T:C	16552145	NA,C	NA,T	NA,1	NA,-inf	NA,inf	NA,1.20762	0.000115092	0.000132447
3	chr19:14999425:A:G	14999425	G,G	A,A	1,1	inf,inf	inf,inf	1.06646,1.32744	0.000115091	0.000127069
3	chr19:15837375:C:T	15837375	T,NA	C,NA	1,NA	inf,NA	inf,NA	1.23613,NA	0.000115069	0.000128902
3	chr19:16421081:G:A	16421081	NA,A	NA,G	NA,1	NA,inf	NA,inf	NA,0.807542	0.000115055	0.000130382
3	chr19:15089960:T:G	15089960	G,G	T,T	1,1	inf,-inf	inf,inf	1.78943,0.988816	0.000114823	0.000136619
3	chr19:15889510:A:G	15889510	NA,G	NA,A	NA,1	NA,-inf	NA,inf	NA,1.13174	0.000114819	0.000129969
3	chr19:15418314:T:C	15418314	NA,C	NA,T	NA,1	NA,inf	NA,inf	NA,1.24273	0.000114769	0.000131512
3	chr19:16085795:G:A	16085795	NA,A	NA,G	NA,1	NA,-inf	NA,inf	NA,1.94744	0.00011475	0.000130287
3	chr19:15092635:T:C	15092635	NA,C	NA,T	NA,1	NA,-inf	NA,inf	NA,1.03528	0.000114731	0.000130131
3	chr19:15315576:C:T	15315576	T,NA	C,NA	1,NA	-inf,NA	inf,NA	1.27249,NA	0.000114634	0.000132525
3	chr19:15080058:C:T	15080058	T,T	C,C	1,1	inf,-inf	inf,inf	0.602817,1.5677	0.000114602	0.000127294
3	chr19:15130491:A:G	15130491	NA,G	NA,A	NA,1	NA,-inf	NA,inf	NA,1.02097	0.000114601	0.00012982
3	chr19:15174241:T:C	15174241	C,C	T,T	1,1	inf,-inf	inf,inf	1.43794,0.493159	0.000114346	0.000119383
3	chr19:15050144:T:A	15050144	NA,A	NA,T	NA,1	NA,inf	NA,inf	NA,1.03273	0.000114166	0.000130093
3	chr19:15927713:A:G	15927713	NA,G	NA,A	NA,1	NA,-inf	NA,inf	NA,1.16861	0.000114045	0.000129645
3	chr19:15555412:C:T	15555412	NA,T	NA,C	NA,1	NA,-inf	NA,inf	NA,1.05383	0.000114022	0.000130057
3	chr19:15810119:A:G	15810119	G,NA	A,NA	1,NA	inf,NA	inf,NA	0.74913,NA	0.000113979	0.000126365
3	chr19:16127280:G:T	16127280	NA,T	NA,G	NA,1	NA,inf	NA,inf	NA,0.686294	0.000113251	0.000128887
3	chr19:15618166:T:C	15618166	C,NA	T,NA	1,NA	inf,NA	inf,NA	0.742582,NA	0.000113181	0.000125486
3	chr19:15011241:G:A	15011241	NA,A	NA,G	NA,1	NA,-inf	NA,inf	NA,0.948581	0.000112833	0.000127738
3	chr19:14751646:G:A	14751646	NA,A	NA,G	NA,1	NA,-inf	NA,inf	NA,0.836682	0.000112786	0.000127816
3	chr19:16584445:T:A	16584445	NA,A	NA,T	NA,1	NA,-inf	NA,inf	NA,1.19504	0.000112709	0.000129702
3	chr19:15162570:A:G	15162570	G,G	A,A	1,1	inf,-inf	inf,inf	1.43659,0.457473	0.000112684	0.000117702
3	chr19:14897950:A:G	14897950	NA,G	NA,A	NA,1	NA,-inf	NA,inf	NA,1.02161	0.000112413	0.000127313
3	chr19:15970800:G:C	15970800	C,C	G,G	1,1	-inf,inf	inf,inf	2.06071,0.202063	0.000112261	0.000132452
3	chr19:15803643:T:C	15803643	C,C	T,T	1,1	-inf,inf	inf,inf	1.37179,1.15606	0.000112251	0.000132766
3	chr19:15260053:G:A	15260053	NA,A	NA,G	NA,1	NA,inf	NA,inf	NA,0.848067	0.000112142	0.000128008
3	chr19:16417464:T:A	16417464	NA,A	NA,T	NA,1	NA,inf	NA,inf	NA,0.803589	0.000112093	0.000127035
3	chr19:16216892:A:G	16216892	G,NA	A,NA	1,NA	-inf,NA	inf,NA	1.39974,NA	0.000111874	0.000134945
3	chr19:15126555:C:T	15126555	NA,T	NA,C	NA,1	NA,-inf	NA,inf	NA,1.10315	0.000111788	0.000127127
3	chr19:15160324:T:G	15160324	G,G	T,T	1,1	inf,-inf	inf,inf	1.4549,0.461929	0.000111692	0.000116593
3	chr19:14817171:G:A	14817171	NA,A	NA,G	NA,1	NA,-inf	NA,inf	NA,0.970624	0.000111637	0.000126868
3	chr19:16408487:CAAAATTTTG:C	16408487	NA,C	NA,CAAAATTTTG	NA,1	NA,inf	NA,inf	NA,0.799059	0.000111583	0.000126474
3	chr19:16411899:G:A	16411899	NA,A	NA,G	NA,1	NA,inf	NA,inf	NA,0.79964	0.000111501	0.000126391
3	chr19:15079290:C:T	15079290	NA,T	NA,C	NA,1	NA,inf	NA,inf	NA,1.23103	0.000111416	0.000127469
3	chr19:16310043:C:G	16310043	G,NA	C,NA	1,NA	-inf,NA	inf,NA	0.769625,NA	0.000111116	0.000129909
3	chr19:16337634:A:G	16337634	NA,G	NA,A	NA,1	NA,inf	NA,inf	NA,1.00855	0.00011108	0.000126434
3	chr19:15068433:T:C	15068433	C,C	T,T	1,1	-inf,inf	inf,inf	1.88714,0.668299	0.000110874	0.000120544
3	chr19:16417470:T:A	16417470	NA,A	NA,T	NA,1	NA,inf	NA,inf	NA,0.798433	0.000110871	0.000125653
3	chr19:16417468:G:GCAAATACCA	16417468	NA,GCAAATACCA	NA,G	NA,1	NA,inf	NA,inf	NA,0.798433	0.000110871	0.000125653
3	chr19:16017300:G:A	16017300	NA,A	NA,G	NA,1	NA,-inf	NA,inf	NA,0.168005	0.00011084	0.000125925
3	chr19:15468255:A:T	15468255	NA,T	NA,A	NA,1	NA,-inf	NA,inf	NA,0.812891	0.000110823	0.000125739
3	chr19:15235629:C:T	15235629	NA,T	NA,C	NA,1	NA,inf	NA,inf	NA,1.09876	0.000110756	0.000126166
3	chr19:16588120:C:T	16588120	NA,T	NA,C	NA,1	NA,-inf	NA,inf	NA,1.18206	0.000110662	0.00012733
3	chr19:15570012:TG:T	15570012	T,T	TG,TG	1,1	inf,inf	inf,inf	1.17983,1.05809	0.000110619	0.000120364
3	chr19:16384631:GTCC:G	16384631	NA,G	NA,GTCC	NA,1	NA,-inf	NA,inf	NA,1.10676	0.000110599	0.000126897
3	chr19:15004728:T:G	15004728	NA,G	NA,T	NA,1	NA,-inf	NA,inf	NA,0.942913	0.000110592	0.000125076
3	chr19:16489062:T:C	16489062	NA,C	NA,T	NA,1	NA,inf	NA,inf	NA,0.797637	0.000110497	0.000125287
3	chr19:15981892:C:T	15981892	T,T	C,C	1,1	-inf,-inf	inf,inf	1.82848,0.0626601	0.000110457	0.000128622
3	chr19:15821874:G:A	15821874	A,A	G,G	1,1	-inf,inf	inf,inf	2.30594,0.231857	0.000110431	0.000137035
3	chr19:15768431:T:C	15768431	C,C	T,T	1,1	inf,-inf	inf,inf	1.34815,1.88772	0.000110352	0.000121764
3	chr19:16070780:A:G	16070780	NA,G	NA,A	NA,1	NA,-inf	NA,inf	NA,1.42932	0.000110228	0.000125264
3	chr19:15794104:C:T	15794104	NA,T	NA,C	NA,1	NA,inf	NA,inf	NA,1.45095	0.000110146	0.000124767
3	chr19:16427663:G:A	16427663	NA,A	NA,G	NA,1	NA,inf	NA,inf	NA,0.796138	0.000110028	0.000124705
3	chr19:16405266:G:C	16405266	NA,C	NA,G	NA,1	NA,inf	NA,inf	NA,1.05054	0.00010996	0.000124752
3	chr19:15693834:A:G	15693834	NA,G	NA,A	NA,1	NA,-inf	NA,inf	NA,1.68378	0.000109919	0.000125068
3	chr19:15836497:G:C	15836497	C,C	G,G	1,1	-inf,inf	inf,inf	2.04685,0.496678	0.000109916	0.000134091
3	chr19:15001206:C:T	15001206	T,T	C,C	1,1	inf,inf	inf,inf	1.1176,1.28963	0.000109853	0.000121233
3	chr19:15001427:G:A	15001427	A,A	G,G	1,1	inf,inf	inf,inf	1.1242,1.28583	0.000109788	0.000121146
3	chr19:15327618:AAAC:A	15327618	NA,A	NA,AAAC	NA,1	NA,inf	NA,inf	NA,1.10925	0.00010943	0.000124639
3	chr19:15651495:C:G	15651495	NA,G	NA,C	NA,1	NA,-inf	NA,inf	NA,1.24357	0.000109417	0.000124336
3	chr19:14984887:TTG:T	14984887	T,NA	TTG,NA	1,NA	inf,NA	inf,NA	1.00579,NA	0.00010938	0.000121406
3	chr19:14765380:G:A	14765380	NA,A	NA,G	NA,1	NA,-inf	NA,inf	NA,1.11174	0.000109339	0.000124348
3	chr19:16549429:T:C	16549429	NA,C	NA,T	NA,1	NA,-inf	NA,inf	NA,1.17921	0.000109274	0.000125735
3	chr19:16302584:C:T	16302584	T,T	C,C	1,1	-inf,-inf	inf,inf	1.51455,0.438965	0.00010917	0.000120535
3	chr19:15795279:A:G	15795279	G,G	A,A	1,1	-inf,inf	inf,inf	1.48478,0.913323	0.000108995	0.000131016
3	chr19:15315205:C:A	15315205	NA,A	NA,C	NA,1	NA,inf	NA,inf	NA,1.10011	0.000108905	0.000124054
3	chr19:15660305:G:A	15660305	A,NA	G,NA	1,NA	inf,NA	inf,NA	0.733214,NA	0.000108896	0.000121536
3	chr19:16055892:C:T	16055892	NA,T	NA,C	NA,1	NA,-inf	NA,inf	NA,1.18442	0.000108859	0.000124211
3	chr19:14837024:G:A	14837024	NA,A	NA,G	NA,1	NA,-inf	NA,inf	NA,0.930407	0.000108775	0.000122495
3	chr19:15303485:A:G	15303485	NA,G	NA,A	NA,1	NA,inf	NA,inf	NA,1.10334	0.000108561	0.000123647
3	chr19:15885914:C:T	15885914	NA,T	NA,C	NA,1	NA,-inf	NA,inf	NA,1.37034	0.000108336	0.000122646
3	chr19:15079209:C:T	15079209	NA,T	NA,C	NA,1	NA,-inf	NA,inf	NA,1.00428	0.000108323	0.000123009
3	chr19:15067894:AAAAC:A	15067894	A,A	AAAAC,AAAAC	1,1	-inf,inf	inf,inf	1.89707,0.622553	0.000108314	0.000117676
3	chr19:16228620:G:A	16228620	A,NA	G,NA	1,NA	inf,NA	inf,NA	0.624982,NA	0.000108217	0.000118184
3	chr19:15005380:G:C	15005380	NA,C	NA,G	NA,1	NA,-inf	NA,inf	NA,0.808649	0.000108202	0.000122857
3	chr19:16480427:C:T	16480427	NA,T	NA,C	NA,1	NA,inf	NA,inf	NA,0.776406	0.000107946	0.000122578
3	chr19:16093044:G:A	16093044	NA,A	NA,G	NA,1	NA,-inf	NA,inf	NA,2.29937	0.000107908	0.000121873
3	chr19:15005378:G:A	15005378	NA,A	NA,G	NA,1	NA,-inf	NA,inf	NA,0.807352	0.000107858	0.000122467
3	chr19:16545700:C:T	16545700	NA,T	NA,C	NA,1	NA,-inf	NA,inf	NA,1.02242	0.000107664	0.000123371
3	chr19:16478524:G:A	16478524	NA,A	NA,G	NA,1	NA,-inf	NA,inf	NA,1.01442	0.000107533	0.000123236
3	chr19:15050281:G:A	15050281	A,NA	G,NA	1,NA	inf,NA	inf,NA	0.896059,NA	0.000107442	0.000120539
3	chr19:16415438:C:G	16415438	NA,G	NA,C	NA,1	NA,inf	NA,inf	NA,0.782234	0.000106842	0.000121101
3	chr19:16298552:T:C	16298552	NA,C	NA,T	NA,1	NA,-inf	NA,inf	NA,1.06545	0.000106631	0.000121499
3	chr19:15360792:C:T	15360792	NA,T	NA,C	NA,1	NA,inf	NA,inf	NA,1.03312	0.000106443	0.000120702
3	chr19:15541831:G:A	15541831	A,NA	G,NA	1,NA	inf,NA	inf,NA	1.20252,NA	0.000106322	0.000130924
3	chr19:15448045:C:T	15448045	NA,T	NA,C	NA,1	NA,-inf	NA,inf	NA,0.316678	0.00010604	0.000120043
3	chr19:15361291:G:A	15361291	NA,A	NA,G	NA,1	NA,inf	NA,inf	NA,1.03069	0.000105971	0.000120168
3	chr19:15001685:G:A	15001685	A,A	G,G	1,1	inf,inf	inf,inf	1.10738,1.20852	0.00010575	0.000116531
3	chr19:15355700:G:C	15355700	NA,C	NA,G	NA,1	NA,-inf	NA,inf	NA,1.03275	0.000105731	0.000119301
3	chr19:16401332:AAGC:A	16401332	NA,A	NA,AAGC	NA,1	NA,inf	NA,inf	NA,0.772665	0.000105635	0.000119737
3	chr19:14827100:T:G	14827100	G,G	T,T	1,1	-inf,-inf	inf,inf	0.280664,1.69812	0.000105614	0.000117991
3	chr19:15143373:T:C	15143373	NA,C	NA,T	NA,1	NA,inf	NA,inf	NA,1.23646	0.00010561	0.000120556
3	chr19:15784365:A:G	15784365	G,G	A,A	1,1	-inf,inf	inf,inf	0.788422,1.61302	0.000105424	0.00012186
3	chr19:15981382:A:G	15981382	G,G	A,A	1,1	inf,-inf	inf,inf	1.24778,1.39279	0.000105394	0.000115868
3	chr19:15185914:T:C	15185914	NA,C	NA,T	NA,1	NA,-inf	NA,inf	NA,1.13816	0.000105279	0.00011945
3	chr19:15475969:C:A	15475969	NA,A	NA,C	NA,1	NA,-inf	NA,inf	NA,0.785948	0.000105112	0.000119283
3	chr19:15078929:A:T	15078929	T,T	A,A	1,1	inf,-inf	inf,inf	0.42167,1.83002	0.000105025	0.000116563
3	chr19:16570510:C:T	16570510	NA,T	NA,C	NA,1	NA,inf	NA,inf	NA,1.04315	0.000104943	0.000118959
3	chr19:15365318:T:C	15365318	NA,C	NA,T	NA,1	NA,-inf	NA,inf	NA,1.09739	0.000104737	0.000119013
3	chr19:16420543:T:A	16420543	NA,A	NA,T	NA,1	NA,inf	NA,inf	NA,0.76503	0.000104662	0.000118654
3	chr19:16445929:G:A	16445929	NA,A	NA,G	NA,1	NA,inf	NA,inf	NA,0.77717	0.000104393	0.000118342
3	chr19:15068626:C:T	15068626	NA,T	NA,C	NA,1	NA,-inf	NA,inf	NA,0.981779	0.000104341	0.000118526
3	chr19:16000936:C:T	16000936	NA,T	NA,C	NA,1	NA,-inf	NA,inf	NA,1.48167	0.00010421	0.000118143
3	chr19:15909536:A:G	15909536	NA,G	NA,A	NA,1	NA,-inf	NA,inf	NA,1.30686	0.000104113	0.000118149
3	chr19:16201846:C:T	16201846	NA,T	NA,C	NA,1	NA,inf	NA,inf	NA,0.562847	0.000104016	0.000117673
3	chr19:16138336:G:T	16138336	T,NA	G,NA	1,NA	inf,NA	inf,NA	0.475422,NA	0.000103743	0.000113413
3	chr19:15338397:A:G	15338397	NA,G	NA,A	NA,1	NA,inf	NA,inf	NA,1.0295	0.000103721	0.000117652
3	chr19:16018770:C:A	16018770	NA,A	NA,C	NA,1	NA,-inf	NA,inf	NA,0.141555	0.000103717	0.000117834
3	chr19:15371512:G:A	15371512	NA,A	NA,G	NA,1	NA,-inf	NA,inf	NA,1.08564	0.000103637	0.000117756
3	chr19:15139023:A:C	15139023	NA,C	NA,A	NA,1	NA,inf	NA,inf	NA,1.30451	0.000103635	0.000117838
3	chr19:15495101:C:T	15495101	T,T	C,C	1,1	inf,inf	inf,inf	0.532917,1.60834	0.000103621	0.000113509
3	chr19:15975362:T:C	15975362	C,NA	T,NA	1,NA	inf,NA	inf,NA	1.45335,NA	0.000103442	0.000159208
3	chr19:15498583:C:T	15498583	NA,T	NA,C	NA,1	NA,-inf	NA,inf	NA,0.420473	0.000103426	0.000116925
3	chr19:16482548:C:T	16482548	NA,T	NA,C	NA,1	NA,inf	NA,inf	NA,0.763852	0.000103038	0.000116851
3	chr19:16315125:T:C	16315125	C,C	T,T	1,1	-inf,inf	inf,inf	2.19444,1.1217	0.000103029	0.000115054
3	chr19:15166799:C:T	15166799	T,T	C,C	1,1	inf,-inf	inf,inf	1.47039,0.439694	0.000102739	0.000107173
3	chr19:15164619:T:C	15164619	C,C	T,T	1,1	inf,-inf	inf,inf	1.42633,0.447507	0.000102636	0.000107206
3	chr19:14805033:A:G	14805033	NA,G	NA,A	NA,1	NA,inf	NA,inf	NA,1.31562	0.000102601	0.000117462
3	chr19:15628050:C:G	15628050	G,NA	C,NA	1,NA	-inf,NA	inf,NA	1.27267,NA	0.000102236	0.000119534
3	chr19:15081190:T:C	15081190	C,C	T,T	1,1	inf,-inf	inf,inf	0.538086,1.58853	0.000102058	0.000113823
3	chr19:15049220:G:A	15049220	A,NA	G,NA	1,NA	inf,NA	inf,NA	0.878735,NA	0.000101983	0.000112072
3	chr19:15348897:G:C	15348897	NA,C	NA,G	NA,1	NA,inf	NA,inf	NA,1.183	0.000101736	0.000116294
3	chr19:16491119:ATTAG:A	16491119	NA,A	NA,ATTAG	NA,1	NA,inf	NA,inf	NA,0.744392	0.00010164	0.000115218
3	chr19:15020683:G:A	15020683	A,A	G,G	1,1	-inf,-inf	inf,inf	0.173573,1.91379	0.000101544	0.000114353
3	chr19:16044923:C:T	16044923	NA,T	NA,C	NA,1	NA,-inf	NA,inf	NA,1.40825	0.000101531	0.000115355
3	chr19:15086969:T:C	15086969	NA,C	NA,T	NA,1	NA,-inf	NA,inf	NA,0.850461	0.000101145	0.000115363
3	chr19:16400054:T:G	16400054	NA,G	NA,T	NA,1	NA,inf	NA,inf	NA,0.754703	0.000101102	0.000114618
3	chr19:14918780:T:C	14918780	NA,C	NA,T	NA,1	NA,inf	NA,inf	NA,0.921971	0.000101	0.000115336
3	chr19:15353184:TAAG:T	15353184	NA,T	NA,TAAG	NA,1	NA,inf	NA,inf	NA,1.02098	0.000100908	0.000114972
3	chr19:15988448:GA:G	15988448	NA,G	NA,GA	NA,1	NA,-inf	NA,inf	NA,0.950956	0.000100844	0.000114382
3	chr19:15209111:G:A	15209111	NA,A	NA,G	NA,1	NA,-inf	NA,inf	NA,0.908758	0.000100629	0.000114363
3	chr19:16298826:G:A	16298826	NA,A	NA,G	NA,1	NA,inf	NA,inf	NA,0.566448	0.000100524	0.000113918
3	chr19:15669329:G:A	15669329	A,NA	G,NA	1,NA	inf,NA	inf,NA	0.773464,NA	0.000100423	0.000112199
3	chr19:16186309:T:A	16186309	NA,A	NA,T	NA,1	NA,inf	NA,inf	NA,0.571924	0.000100412	0.000113607
3	chr19:15093718:G:A	15093718	NA,A	NA,G	NA,1	NA,-inf	NA,inf	NA,0.918813	0.000100296	0.000113873
3	chr19:16037706:G:A	16037706	A,NA	G,NA	1,NA	-inf,NA	inf,NA	0.97796,NA	0.000100266	0.0001166
3	chr19:15570970:T:C	15570970	C,C	T,T	1,1	inf,inf	inf,inf	1.12331,1.06441	0.000100187	0.000109111
3	chr19:15519642:G:A	15519642	NA,A	NA,G	NA,1	NA,-inf	NA,inf	NA,1.17029	9.99606e-05	0.000114193
3	chr19:14805600:G:A	14805600	NA,A	NA,G	NA,1	NA,inf	NA,inf	NA,1.29058	9.99381e-05	0.000114411
3	chr19:15817351:G:A	15817351	A,A	G,G	1,1	-inf,inf	inf,inf	2.30903,0.190791	9.97468e-05	0.000123618
3	chr19:16195629:AAAAG:A	16195629	NA,A	NA,AAAAG	NA,1	NA,inf	NA,inf	NA,0.569757	9.97334e-05	0.000112816
3	chr19:14882647:T:C	14882647	NA,C	NA,T	NA,1	NA,-inf	NA,inf	NA,0.867272	9.96988e-05	0.000113289
3	chr19:15162437:A:C	15162437	C,C	A,A	1,1	inf,-inf	inf,inf	1.4706,0.38758	9.96768e-05	0.000104055
3	chr19:15396052:C:A	15396052	A,A	C,C	1,1	inf,-inf	inf,inf	2.53413,0.421194	9.96732e-05	0.000136758
3	chr19:14794131:A:G	14794131	NA,G	NA,A	NA,1	NA,-inf	NA,inf	NA,0.96962	9.95544e-05	0.000113302
3	chr19:16410535:C:G	16410535	NA,G	NA,C	NA,1	NA,inf	NA,inf	NA,0.745376	9.95258e-05	0.000112849
3	chr19:15109484:C:T	15109484	T,T	C,C	1,1	inf,-inf	inf,inf	1.81433,1.17684	9.89379e-05	0.000126683
3	chr19:15163390:T:A	15163390	A,A	T,T	1,1	inf,-inf	inf,inf	1.53499,0.275471	9.89378e-05	0.000103219
3	chr19:16083650:G:GA	16083650	NA,GA	NA,G	NA,1	NA,-inf	NA,inf	NA,2.42459	9.88785e-05	0.00011177
3	chr19:16190867:C:T	16190867	T,NA	C,NA	1,NA	inf,NA	inf,NA	8.74097,NA	9.86719e-05	0.000109719
3	chr19:15150471:C:G	15150471	G,NA	C,NA	1,NA	inf,NA	inf,NA	0.66344,NA	9.85117e-05	0.000109043
3	chr19:14761445:A:G	14761445	NA,G	NA,A	NA,1	NA,-inf	NA,inf	NA,0.843662	9.84828e-05	0.000111569
3	chr19:15384444:C:T	15384444	NA,T	NA,C	NA,1	NA,-inf	NA,inf	NA,1.1213	9.84381e-05	0.000111754
3	chr19:16083651:T:TCACACAA	16083651	NA,TCACACAA	NA,T	NA,1	NA,-inf	NA,inf	NA,2.42502	9.84333e-05	0.000111268
3	chr19:15374539:C:T	15374539	T,T	C,C	1,1	inf,-inf	inf,inf	2.4149,0.62877	9.81255e-05	0.000133297
3	chr19:16167926:C:T	16167926	T,NA	C,NA	1,NA	inf,NA	inf,NA	0.609927,NA	9.81243e-05	0.000107761
3	chr19:16353826:C:T	16353826	NA,T	NA,C	NA,1	NA,inf	NA,inf	NA,0.920194	9.80046e-05	0.000111404
3	chr19:16185960:C:T	16185960	NA,T	NA,C	NA,1	NA,inf	NA,inf	NA,0.561146	9.79619e-05	0.000110848
3	chr19:15456089:G:A	15456089	A,NA	G,NA	1,NA	inf,NA	inf,NA	1.00054,NA	9.76569e-05	0.000108691
3	chr19:15686485:G:T	15686485	T,T	G,G	1,1	-inf,inf	inf,inf	0.132685,2.02822	9.76532e-05	0.000110672
3	chr19:15567206:C:T	15567206	T,T	C,C	1,1	inf,inf	inf,inf	2.49014,0.63987	9.74242e-05	0.000114795
3	chr19:15975504:T:C	15975504	C,C	T,T	1,1	-inf,inf	inf,inf	2.03404,0.224391	9.71676e-05	0.000114302
3	chr19:16584426:G:A	16584426	A,A	G,G	1,1	-inf,inf	inf,inf	0.062357,1.90054	9.70745e-05	0.000110342
3	chr19:15688535:A:T	15688535	T,NA	A,NA	1,NA	-inf,NA	inf,NA	1.05265,NA	9.70444e-05	0.000113134
3	chr19:15911531:A:G	15911531	NA,G	NA,A	NA,1	NA,-inf	NA,inf	NA,0.0834127	9.70143e-05	0.000110135
3	chr19:15093998:A:G	15093998	NA,G	NA,A	NA,1	NA,-inf	NA,inf	NA,0.862465	9.69497e-05	0.000110286
3	chr19:16581911:C:T	16581911	T,T	C,C	1,1	-inf,inf	inf,inf	0.0542529,1.90054	9.69461e-05	0.000110213
3	chr19:16583006:T:A	16583006	A,A	T,T	1,1	-inf,inf	inf,inf	0.05464,1.90054	9.69459e-05	0.000110213
3	chr19:16197716:T:C	16197716	NA,C	NA,T	NA,1	NA,inf	NA,inf	NA,0.541867	9.69049e-05	0.00010965
3	chr19:16583888:C:A	16583888	A,A	C,C	1,1	-inf,inf	inf,inf	0.0482112,1.90043	9.68395e-05	0.000110107
3	chr19:15689521:A:G	15689521	G,G	A,A	1,1	-inf,inf	inf,inf	0.0937352,2.02866	9.68052e-05	0.000109428
3	chr19:16046537:C:T	16046537	NA,T	NA,C	NA,1	NA,-inf	NA,inf	NA,1.37402	9.67741e-05	0.00010995
3	chr19:16073614:C:G	16073614	NA,G	NA,C	NA,1	NA,-inf	NA,inf	NA,2.19991	9.66195e-05	0.000109417
3	chr19:16011387:G:A	16011387	NA,A	NA,G	NA,1	NA,-inf	NA,inf	NA,1.56216	9.65555e-05	0.000109242
3	chr19:15168600:G:A	15168600	A,A	G,G	1,1	inf,-inf	inf,inf	1.47416,0.343349	9.64414e-05	0.000100626
3	chr19:15863166:A:G	15863166	NA,G	NA,A	NA,1	NA,inf	NA,inf	NA,1.40022	9.64024e-05	0.000110586
3	chr19:14917745:T:G	14917745	G,G	T,T	1,1	-inf,inf	inf,inf	0.634776,1.5428	9.63387e-05	0.000104918
3	chr19:16590170:AC:A	16590170	NA,A	NA,AC	NA,1	NA,inf	NA,inf	NA,0.999387	9.63382e-05	0.000109225
3	chr19:15598258:G:A	15598258	A,A	G,G	1,1	-inf,-inf	inf,inf	2.2172,0.270355	9.62237e-05	0.000114528
3	chr19:15331685:G:A	15331685	NA,A	NA,G	NA,1	NA,-inf	NA,inf	NA,1.06579	9.61049e-05	0.000109163
3	chr19:15794670:C:T	15794670	T,NA	C,NA	1,NA	-inf,NA	inf,NA	1.01878,NA	9.60952e-05	0.000111774
3	chr19:15665520:C:T	15665520	T,NA	C,NA	1,NA	inf,NA	inf,NA	0.69265,NA	9.60719e-05	0.000106734
3	chr19:16453692:G:A	16453692	NA,A	NA,G	NA,1	NA,-inf	NA,inf	NA,1.03155	9.60329e-05	0.00011014
3	chr19:16052433:A:G	16052433	NA,G	NA,A	NA,1	NA,-inf	NA,inf	NA,1.3518	9.59548e-05	0.0001089
3	chr19:15345398:A:G	15345398	NA,G	NA,A	NA,1	NA,-inf	NA,inf	NA,0.656946	9.59372e-05	0.000108911
3	chr19:15835040:A:C	15835040	NA,C	NA,A	NA,1	NA,-inf	NA,inf	NA,0.906398	9.59341e-05	0.000108901
3	chr19:15029612:G:A	15029612	NA,A	NA,G	NA,1	NA,inf	NA,inf	NA,1.13771	9.58186e-05	0.000109316
3	chr19:15554315:T:A	15554315	A,NA	T,NA	1,NA	-inf,NA	inf,NA	0.4967,NA	9.56968e-05	0.000101551
3	chr19:14788126:T:C	14788126	NA,C	NA,T	NA,1	NA,-inf	NA,inf	NA,0.946798	9.56183e-05	0.000108847
3	chr19:16158309:G:T	16158309	NA,T	NA,G	NA,1	NA,inf	NA,inf	NA,0.50797	9.55529e-05	0.000108217
3	chr19:15137431:C:A	15137431	A,NA	C,NA	1,NA	inf,NA	inf,NA	0.938282,NA	9.55079e-05	0.00010768
3	chr19:15206258:C:G	15206258	NA,G	NA,C	NA,1	NA,inf	NA,inf	NA,1.1736	9.54944e-05	0.000109092
3	chr19:14787993:G:A	14787993	NA,A	NA,G	NA,1	NA,-inf	NA,inf	NA,0.945165	9.53472e-05	0.000108539
3	chr19:16319503:C:T	16319503	NA,T	NA,C	NA,1	NA,inf	NA,inf	NA,1.24915	9.53043e-05	0.000108724
3	chr19:15163692:A:G	15163692	G,G	A,A	1,1	inf,-inf	inf,inf	1.52375,0.266696	9.51523e-05	9.92908e-05
3	chr19:14772563:G:A	14772563	NA,A	NA,G	NA,1	NA,-inf	NA,inf	NA,0.712371	9.50987e-05	0.000107796
3	chr19:14797219:T:C	14797219	NA,C	NA,T	NA,1	NA,-inf	NA,inf	NA,0.941785	9.50218e-05	0.000108144
3	chr19:15198404:G:A	15198404	NA,A	NA,G	NA,1	NA,inf	NA,inf	NA,0.715231	9.49826e-05	0.00010843
3	chr19:14959618:T:C	14959618	NA,C	NA,T	NA,1	NA,inf	NA,inf	NA,1.18739	9.49443e-05	0.00010812
3	chr19:15165332:C:T	15165332	T,T	C,C	1,1	inf,-inf	inf,inf	1.52068,0.267845	9.49063e-05	9.90016e-05
3	chr19:16087842:C:G	16087842	NA,G	NA,C	NA,1	NA,-inf	NA,inf	NA,2.25318	9.48912e-05	0.000107418
3	chr19:15162420:A:G	15162420	G,G	A,A	1,1	inf,-inf	inf,inf	1.51653,0.278436	9.48785e-05	9.90214e-05
3	chr19:14799662:C:T	14799662	NA,T	NA,C	NA,1	NA,-inf	NA,inf	NA,0.937444	9.48087e-05	0.000107863
3	chr19:15800007:T:C	15800007	C,C	T,T	1,1	-inf,inf	inf,inf	1.32795,1.10235	9.48064e-05	0.000112327
3	chr19:15571092:G:A	15571092	A,A	G,G	1,1	inf,inf	inf,inf	1.12633,0.968655	9.47273e-05	0.000102415
3	chr19:15864089:CA:C	15864089	NA,C	NA,CA	NA,1	NA,-inf	NA,inf	NA,0.831513	9.47264e-05	0.00010729
3	chr19:15008531:C:T	15008531	T,NA	C,NA	1,NA	-inf,NA	inf,NA	1.15623,NA	9.469e-05	0.000112877
3	chr19:14766497:C:T	14766497	NA,T	NA,C	NA,1	NA,inf	NA,inf	NA,0.858493	9.46621e-05	0.000108224
3	chr19:15244571:C:T	15244571	NA,T	NA,C	NA,1	NA,inf	NA,inf	NA,1.01997	9.45539e-05	0.000107694
3	chr19:15270520:A:G	15270520	NA,G	NA,A	NA,1	NA,-inf	NA,inf	NA,0.783543	9.44276e-05	0.000107488
3	chr19:16046802:A:G	16046802	NA,G	NA,A	NA,1	NA,-inf	NA,inf	NA,1.36157	9.44055e-05	0.000107267
3	chr19:15753992:A:G	15753992	G,G	A,A	1,1	inf,-inf	inf,inf	1.26898,1.84594	9.43543e-05	0.000104302
3	chr19:16046198:T:C	16046198	NA,C	NA,T	NA,1	NA,-inf	NA,inf	NA,1.35563	9.4322e-05	0.000107131
3	chr19:15171327:T:C	15171327	C,C	T,T	1,1	inf,-inf	inf,inf	1.46078,0.347517	9.42875e-05	9.84636e-05
3	chr19:16581817:C:T	16581817	T,T	C,C	1,1	-inf,inf	inf,inf	0.0577878,1.88572	9.41192e-05	0.000106989
3	chr19:15935485:T:C	15935485	NA,C	NA,T	NA,1	NA,inf	NA,inf	NA,1.09748	9.40744e-05	0.000108037
3	chr19:16042237:C:A	16042237	NA,A	NA,C	NA,1	NA,-inf	NA,inf	NA,1.368	9.40634e-05	0.000106869
3	chr19:15817782:G:A	15817782	A,A	G,G	1,1	-inf,inf	inf,inf	2.28126,0.18633	9.40314e-05	0.000116481
3	chr19:15888285:C:T	15888285	NA,T	NA,C	NA,1	NA,-inf	NA,inf	NA,1.28657	9.38865e-05	0.000106332
3	chr19:16269437:C:T	16269437	NA,T	NA,C	NA,1	NA,-inf	NA,inf	NA,1.21468	9.38709e-05	0.000105646
3	chr19:15571854:A:G	15571854	G,G	A,A	1,1	inf,inf	inf,inf	1.63636,0.747318	9.38192e-05	0.000104008
3	chr19:15478951:C:T	15478951	T,NA	C,NA	1,NA	inf,NA	inf,NA	0.718495,NA	9.37697e-05	0.000105193
3	chr19:16480533:C:CA	16480533	NA,CA	NA,C	NA,1	NA,inf	NA,inf	NA,0.941838	9.35268e-05	0.00010609
3	chr19:15079386:A:G	15079386	G,G	A,A	1,1	inf,-inf	inf,inf	0.603138,1.47855	9.34601e-05	0.000103809
3	chr19:16328091:G:C	16328091	NA,C	NA,G	NA,1	NA,-inf	NA,inf	NA,0.984281	9.34207e-05	0.000106976
3	chr19:15862378:G:A	15862378	NA,A	NA,G	NA,1	NA,-inf	NA,inf	NA,1.09321	9.3411e-05	0.000105789
3	chr19:14942714:TAGTC:T	14942714	NA,T	NA,TAGTC	NA,1	NA,-inf	NA,inf	NA,0.843898	9.32052e-05	0.000105629
3	chr19:16024131:C:T	16024131	NA,T	NA,C	NA,1	NA,-inf	NA,inf	NA,1.1039	9.30112e-05	0.00010552
3	chr19:16333886:C:A	16333886	A,A	C,C	1,1	-inf,-inf	inf,inf	0.814439,0.536032	9.28456e-05	9.8431e-05
3	chr19:15161842:C:T	15161842	NA,T	NA,C	NA,1	NA,inf	NA,inf	NA,1.16557	9.28334e-05	0.000106003
3	chr19:15146312:C:T	15146312	T,NA	C,NA	1,NA	inf,NA	inf,NA	0.755222,NA	9.27654e-05	0.000102949
3	chr19:15162938:C:T	15162938	T,T	C,C	1,1	inf,-inf	inf,inf	1.51101,0.272141	9.25337e-05	9.65851e-05
3	chr19:16422154:C:T	16422154	T,NA	C,NA	1,NA	inf,NA	inf,NA	1.04598,NA	9.25141e-05	0.000104217
3	chr19:15166388:C:T	15166388	T,T	C,C	1,1	inf,-inf	inf,inf	1.49568,0.295074	9.24466e-05	9.64857e-05
3	chr19:15166809:G:C	15166809	C,C	G,G	1,1	inf,-inf	inf,inf	1.47665,0.317414	9.21164e-05	9.61598e-05
3	chr19:15166112:C:T	15166112	T,T	C,C	1,1	inf,-inf	inf,inf	1.52866,0.236595	9.18482e-05	9.5806e-05
3	chr19:14830395:C:A	14830395	A,A	C,C	1,1	-inf,-inf	inf,inf	0.457589,1.2945	9.18333e-05	0.000105031
3	chr19:15166108:G:A	15166108	A,A	G,G	1,1	inf,-inf	inf,inf	1.52865,0.236595	9.18284e-05	9.57857e-05
3	chr19:15320183:T:C	15320183	C,NA	T,NA	1,NA	inf,NA	inf,NA	0.830794,NA	9.17172e-05	0.000101781
```
