## Supplementary material for "Characterization of shared and ancestry-specific signals driving complex traits using multi-ancestry fine-mapping": susiex_nc3.cs80.snp (part 1 of 2)

```
BP	SNP	PIP(CS1)	LogBF(CS1,Pop1)	LogBF(CS1,Pop2)	PIP(CS2)	LogBF(CS2,Pop1)	LogBF(CS2,Pop2)	PIP(CS3)	LogBF(CS3,Pop1)	LogBF(CS3,Pop2)
14748356	chr19:14748356:T:TTC	2.17178e-66	-6.92185e-10	-2.51807	3.95159e-06	-6.92185e-10	-2.48893	2.82526e-05	-6.92185e-10	-2.48791
14748358	chr19:14748358:A:G	2.35791e-67	-2.4462	-2.29223	3.22474e-07	-2.45676	-2.53802	2.30112e-06	-2.45066	-2.54504
14748506	chr19:14748506:A:G	2.46225e-67	-2.44423	-2.2509	3.25755e-07	-2.45784	-2.52682	2.32567e-06	-2.44897	-2.53612
14748579	chr19:14748579:T:A	2.46719e-67	-2.43871	-2.25441	3.24582e-07	-2.4601	-2.52817	2.33447e-06	-2.44408	-2.53723
14748589	chr19:14748589:G:C	2.46473e-67	-2.44111	-2.25301	3.24994e-07	-2.45925	-2.52775	2.33027e-06	-2.44622	-2.53689
14748603	chr19:14748603:G:A	2.78722e-67	-2.42558	-2.14558	3.43855e-07	-2.46245	-2.46813	2.48507e-06	-2.43128	-2.48752
14748831	chr19:14748831:A:G	2.47972e-67	-2.4456	-2.24246	3.26762e-07	-2.45714	-2.52443	2.32764e-06	-2.45007	-2.53418
14748849	chr19:14748849:C:A	2.81874e-66	-6.92185e-10	-2.25733	4.6093e-06	-6.92185e-10	-2.33497	3.3539e-05	-6.92185e-10	-2.31639
14748928	chr19:14748928:T:C	2.45347e-67	-2.44704	-2.25166	3.26108e-07	-2.45623	-2.52734	2.31901e-06	-2.45139	-2.53656
14749166	chr19:14749166:ATATATAACCATATAAT:A	2.54199e-67	-2.39565	-2.26761	3.23093e-07	-2.45938	-2.53348	2.41995e-06	-2.40386	-2.54149
14749334	chr19:14749334:TATA:T	2.34565e-67	-2.4598	-2.28383	3.36212e-07	-2.42632	-2.52674	2.29673e-06	-2.46203	-2.53558
14749407	chr19:14749407:TTA:T	2.71589e-67	-2.04357	-2.55351	6.37531e-07	-1.75854	-2.55467	3.84587e-06	-1.92742	-2.55467
14750197	chr19:14750197:ATAT:A	2.49908e-67	-2.4493	-2.23098	3.28154e-07	-2.45478	-2.52255	2.3248e-06	-2.45287	-2.53259
14750281	chr19:14750281:T:C	1.46401e-66	-2.45625	-0.456188	2.71161e-06	-2.42958	-0.435932	1.90283e-05	-2.46248	-0.420692
14750291	chr19:14750291:T:C	3.06659e-67	-2.04894	-2.4267	7.28445e-07	-1.76801	-2.41189	4.42799e-06	-1.93044	-2.41071
14750338	chr19:14750338:G:A	1.89389e-67	-2.41283	-2.54474	3.29964e-07	-2.43422	-2.5376	2.3013e-06	-2.46014	-2.53549
14750498	chr19:14750498:A:T	2.4185e-67	-2.44425	-2.26881	3.23891e-07	-2.45774	-2.53265	2.3147e-06	-2.44901	-2.54081
14750789	chr19:14750789:C:G	2.44835e-67	-2.43962	-2.26117	3.23927e-07	-2.4598	-2.53048	2.32821e-06	-2.44491	-2.53909
14751228	chr19:14751228:G:A	2.43616e-67	-2.45137	-2.25441	3.26974e-07	-2.45295	-2.52798	2.30937e-06	-2.45506	-2.53707
14751574	chr19:14751574:C:T	6.6541e-66	-6.92185e-10	-1.39838	9.16923e-06	-6.92185e-10	-1.6472	6.48207e-05	-6.92185e-10	-1.65747
14751618	chr19:14751618:C:G	3.01703e-67	-2.43308	-2.05885	4.19682e-07	-2.2435	-2.48781	2.63617e-06	-2.35398	-2.50579
14751646	chr19:14751646:G:A	5.44098e-66	-6.92185e-10	-1.59966	1.50314e-05	-6.92185e-10	-1.15291	0.000112786	-6.92185e-10	-1.1036
14751705	chr19:14751705:A:G	2.47243e-67	-2.43762	-2.25338	3.24743e-07	-2.46048	-2.52729	2.33864e-06	-2.44305	-2.53648
14751743	chr19:14751743:T:A	1.95115e-67	-2.40932	-2.51846	3.24096e-07	-2.44076	-2.549	2.28947e-06	-2.44933	-2.55145
14751876	chr19:14751876:C:T	4.04431e-66	-6.92185e-10	-1.89631	4.41561e-06	-6.92185e-10	-2.3779	3.0805e-05	-6.92185e-10	-2.40142
14751877	chr19:14751877:G:A	1.91088e-67	-2.42085	-2.52779	3.25735e-07	-2.43256	-2.55216	2.27348e-06	-2.45411	-2.55368
14751994	chr19:14751994:T:C	2.77251e-67	-2.40606	-2.17039	3.35039e-07	-2.4617	-2.49486	2.4722e-06	-2.41543	-2.50856
14752188	chr19:14752188:C:T	1.92436e-67	-2.41441	-2.5272	3.38405e-07	-2.4351	-2.51146	2.36702e-06	-2.45991	-2.50755
14752227	chr19:14752227:C:G	2.2657e-66	-6.92185e-10	-2.47574	3.99824e-06	-6.92185e-10	-2.4772	2.86798e-05	-6.92185e-10	-2.4729
14752319	chr19:14752319:C:T	2.36851e-66	-6.92185e-10	-2.43136	4.77988e-06	-6.92185e-10	-2.29863	3.36078e-05	-6.92185e-10	-2.31434
14752338	chr19:14752338:G:A	2.48338e-66	-2.384	-4.09089e-09	4.29898e-06	-2.40467	-4.09089e-09	3.37234e-05	-2.31091	-4.09089e-09
14752464	chr19:14752464:G:A	2.36936e-66	-6.92185e-10	-2.431	4.78277e-06	-6.92185e-10	-2.29803	3.36273e-05	-6.92185e-10	-2.31376
14752493	chr19:14752493:T:C	4.37791e-66	-6.92185e-10	-1.81705	8.64083e-06	-6.92185e-10	-1.70655	6.40455e-05	-6.92185e-10	-1.6695
14752671	chr19:14752671:T:C	2.3696e-66	-6.92185e-10	-2.4309	4.78364e-06	-6.92185e-10	-2.29785	3.36333e-05	-6.92185e-10	-2.31358
14752710	chr19:14752710:A:G	2.49242e-67	-2.43002	-2.25293	3.22957e-07	-2.46208	-2.5312	2.34817e-06	-2.43568	-2.53979
14752918	chr19:14752918:C:T	2.17363e-67	-2.31019	-2.50961	3.1639e-07	-2.46226	-2.55157	2.43778e-06	-2.38461	-2.5534
14753084	chr19:14753084:T:G	2.46119e-66	-6.92185e-10	-2.39297	5.06057e-06	-6.92185e-10	-2.24157	3.55177e-05	-6.92185e-10	-2.25907
14753416	chr19:14753416:T:C	2.44053e-67	-2.42322	-2.28076	3.20619e-07	-2.46252	-2.53803	2.35121e-06	-2.42901	-2.54516
14753503	chr19:14753503:A:G	2.38351e-66	-6.92185e-10	-2.42504	4.8275e-06	-6.92185e-10	-2.28872	3.39317e-05	-6.92185e-10	-2.30475
14753622	chr19:14753622:C:T	3.10961e-67	-2.17543	-2.28628	3.89827e-07	-2.28132	-2.52378	3.12618e-06	-2.1575	-2.53178
14753646	chr19:14753646:T:C	5.86243e-67	-1.90319	-1.92445	1.94303e-06	-1.52066	-1.67814	1.19764e-05	-1.68669	-1.65947
14753731	chr19:14753731:C:T	3.06603e-67	-2.18357	-2.29225	3.86158e-07	-2.28878	-2.52578	3.09214e-06	-2.16672	-2.53351
14753850	chr19:14753850:T:C	3.06555e-67	-2.18912	-2.28685	3.85808e-07	-2.29138	-2.52408	3.08566e-06	-2.17022	-2.53211
14753854	chr19:14753854:C:A	3.02307e-67	-2.17407	-2.31586	3.86539e-07	-2.28032	-2.53325	3.10653e-06	-2.15578	-2.53981
14754190	chr19:14754190:C:T	2.8191e-66	-2.2572	-4.09089e-09	5.67759e-06	-2.12652	-4.09089e-09	3.65783e-05	-2.22964	-4.09089e-09
14754212	chr19:14754212:C:T	3.08681e-67	-2.18345	-2.28561	3.87837e-07	-2.28804	-2.52218	3.10439e-06	-2.16586	-2.53043
14754231	chr19:14754231:C:T	3.06693e-67	-2.18687	-2.28866	3.85725e-07	-2.29088	-2.5248	3.08626e-06	-2.16946	-2.53267
14754283	chr19:14754283:ATATCTATATC:A	2.7366e-67	-2.44536	-2.14412	4.23542e-07	-2.29904	-2.42311	2.73484e-06	-2.39282	-2.4302
14754412	chr19:14754412:C:T	2.60349e-67	-2.45123	-2.18812	4.05067e-07	-2.31787	-2.44888	2.63498e-06	-2.40498	-2.45525
14754591	chr19:14754591:A:G	2.50464e-66	-6.92185e-10	-2.37547	4.79296e-06	-6.92185e-10	-2.2959	3.45079e-05	-6.92185e-10	-2.28791
14754784	chr19:14754784:A:G	2.4843e-66	-6.92185e-10	-2.38363	4.10856e-06	-6.92185e-10	-2.44998	2.90668e-05	-6.92185e-10	-2.4595
14754892	chr19:14754892:C:T	2.56806e-67	-2.43967	-2.21338	4.14467e-07	-2.28134	-2.46248	2.66315e-06	-2.38121	-2.46837
14754913	chr19:14754913:C:T	2.82463e-66	-6.92185e-10	-2.25524	3.85402e-06	-6.92185e-10	-2.51393	2.73271e-05	-6.92185e-10	-2.52122
14754937	chr19:14754937:C:G	2.16995e-66	-6.92185e-10	-2.51891	3.92605e-06	-6.92185e-10	-2.49541	2.82249e-05	-6.92185e-10	-2.48889
14754990	chr19:14754990:G:C	2.50595e-66	-6.92185e-10	-2.37495	4.79625e-06	-6.92185e-10	-2.29522	3.45321e-05	-6.92185e-10	-2.28721
14755281	chr19:14755281:A:C	2.78229e-67	-2.33931	-2.23362	3.6208e-07	-2.38108	-2.49786	2.7436e-06	-2.31226	-2.50757
14755289	chr19:14755289:A:C	2.99907e-67	-2.46205	-2.03585	3.79283e-07	-2.42704	-2.40548	2.63546e-06	-2.43787	-2.42218
14755294	chr19:14755294:AAT:A	1.8715e-67	-2.45445	-2.51501	3.16838e-07	-2.46086	-2.55156	2.27696e-06	-2.45261	-2.55365
14755384	chr19:14755384:C:T	3.47849e-65	-6.92185e-10	0.255564	6.4176e-05	-6.92185e-10	0.29858	0.000472963	-6.92185e-10	0.32992
14755408	chr19:14755408:G:A	2.946e-67	-2.31869	-2.19707	3.57784e-07	-2.40014	-2.49074	2.7591e-06	-2.3115	-2.50269
14755444	chr19:14755444:C:T	3.79333e-66	-6.92185e-10	-1.96037	9.05192e-06	-6.92185e-10	-1.66007	6.69906e-05	-6.92185e-10	-1.62455
14755578	chr19:14755578:C:T	2.38163e-67	-2.3743	-2.35412	3.94861e-07	-2.45451	-2.33776	2.9091e-06	-2.44402	-2.31723
14755886	chr19:14755886:C:T	2.91239e-67	-2.32187	-2.20536	3.55786e-07	-2.40188	-2.49459	2.74199e-06	-2.31422	-2.50619
14756162	chr19:14756162:T:C	2.85953e-67	-2.43979	-2.10576	4.26917e-07	-2.26841	-2.44581	2.7029e-06	-2.37178	-2.46299
14756374	chr19:14756374:G:A	2.64531e-67	-2.45151	-2.17191	3.9737e-07	-2.30903	-2.47691	2.56863e-06	-2.39961	-2.48611
14756555	chr19:14756555:T:C	2.57354e-67	-2.45227	-2.19865	4.0158e-07	-2.32157	-2.45382	2.61499e-06	-2.40742	-2.46042
14756754	chr19:14756754:T:G	2.75109e-67	-2.45278	-2.13142	4.02521e-07	-2.3142	-2.45886	2.604e-06	-2.40299	-2.46906
14757105	chr19:14757105:A:G	4.32957e-66	-6.92185e-10	-1.82815	8.85497e-06	-6.92185e-10	-1.68207	6.40922e-05	-6.92185e-10	-1.66878
14757178	chr19:14757178:G:A	2.97628e-66	-6.92185e-10	-2.20294	5.88665e-06	-6.92185e-10	-2.09036	4.21659e-05	-6.92185e-10	-2.08749
14757193	chr19:14757193:T:C	2.78385e-67	-2.33166	-2.24071	3.4881e-07	-2.40782	-2.50845	2.68322e-06	-2.32361	-2.51848
14757272	chr19:14757272:T:A	2.8258e-66	-2.25482	-4.09089e-09	5.04552e-06	-2.24455	-4.09089e-09	3.96559e-05	-2.14886	-4.09089e-09
14757395	chr19:14757395:G:GAA	2.82138e-67	-2.32469	-2.23429	3.51132e-07	-2.4034	-2.50624	2.70751e-06	-2.31653	-2.51654
14757402	chr19:14757402:G:A	2.76745e-67	-2.33377	-2.24451	3.47523e-07	-2.4096	-2.51037	2.67097e-06	-2.32646	-2.52019
14757403	chr19:14757403:G:C	2.79156e-67	-2.33098	-2.23862	3.48903e-07	-2.40788	-2.50813	2.68367e-06	-2.3237	-2.51821
14757411	chr19:14757411:A:T	2.82431e-67	-2.32999	-2.22795	3.50779e-07	-2.40689	-2.50376	2.6983e-06	-2.32214	-2.51433
14757791	chr19:14757791:G:A	4.2934e-66	-6.92185e-10	-1.83654	8.50897e-06	-6.92185e-10	-1.72193	6.30049e-05	-6.92185e-10	-1.68589
14757875	chr19:14757875:C:T	2.50448e-66	-6.92185e-10	-2.37554	4.79367e-06	-6.92185e-10	-2.29575	3.45132e-05	-6.92185e-10	-2.28776
14758366	chr19:14758366:T:C	2.09578e-66	-6.92185e-10	-2.55369	3.74093e-06	-6.92185e-10	-2.54371	2.67875e-05	-6.92185e-10	-2.54116
14759205	chr19:14759205:T:C	1.9289e-67	-2.46059	-2.47866	3.54518e-07	-2.35172	-2.54833	2.36124e-06	-2.42562	-2.54429
14759405	chr19:14759405:C:A	4.31741e-66	-6.92185e-10	-1.83096	8.75e-06	-6.92185e-10	-1.694	6.33174e-05	-6.92185e-10	-1.68094
14759450	chr19:14759450:G:A	2.0671e-65	-6.92185e-10	-0.264888	3.97871e-05	-6.92185e-10	-0.179506	0.000293193	-6.92185e-10	-0.148265
14759506	chr19:14759506:T:A	2.12653e-66	-6.92185e-10	-2.53913	3.70439e-06	-6.92185e-10	-2.55353	2.64744e-05	-6.92185e-10	-2.55292
14759521	chr19:14759521:G:T	2.333e-66	-2.44646	-4.09089e-09	4.16635e-06	-2.43601	-4.09089e-09	2.89793e-05	-2.46252	-4.09089e-09
14759646	chr19:14759646:G:A	2.80369e-66	-6.92185e-10	-2.26268	5.48523e-06	-6.92185e-10	-2.16099	3.92788e-05	-6.92185e-10	-2.15841
14759875	chr19:14759875:G:A	2.80969e-66	-6.92185e-10	-2.26054	5.50643e-06	-6.92185e-10	-2.15713	3.94238e-05	-6.92185e-10	-2.15473
14759905	chr19:14759905:G:A	2.705e-67	-2.44212	-2.15898	3.94745e-07	-2.27169	-2.52087	2.51553e-06	-2.37327	-2.53334
14759968	chr19:14759968:G:A	2.45941e-66	-6.92185e-10	-2.3937	4.89696e-06	-6.92185e-10	-2.27444	3.45777e-05	-6.92185e-10	-2.28589
14760221	chr19:14760221:A:G	5.43411e-67	-2.16942	-1.73409	9.0797e-07	-1.95025	-2.00935	5.55279e-06	-2.08856	-2.02624
14760392	chr19:14760392:T:C	1.39064e-65	-6.92185e-10	-0.66127	2.53487e-05	-6.92185e-10	-0.630321	0.000185513	-6.92185e-10	-0.605974
14760633	chr19:14760633:C:T	2.22379e-67	-2.35977	-2.43722	6.66094e-07	-2.19063	-2.07874	4.68263e-06	-2.23985	-2.04538
14760831	chr19:14760831:G:A	1.91211e-67	-2.41287	-2.53512	3.24787e-07	-2.433	-2.55464	2.27872e-06	-2.4515	-2.55399
14760903	chr19:14760903:T:C	2.16963e-67	-2.36772	-2.45393	3.26163e-07	-2.42986	-2.55355	2.50454e-06	-2.36012	-2.55088
14760904	chr19:14760904:A:G	5.48498e-66	-6.92185e-10	-1.5916	7.46568e-06	-6.92185e-10	-1.85273	5.42987e-05	-6.92185e-10	-1.8346
14760915	chr19:14760915:T:C	2.48874e-67	-2.43045	-2.25398	9.11995e-07	-2.3061	-1.64907	6.77223e-06	-2.33246	-1.58381
14760999	chr19:14760999:G:A	2.10548e-66	-6.92185e-10	-2.54907	3.77889e-06	-6.92185e-10	-2.53362	2.70866e-05	-6.92185e-10	-2.53006
14761209	chr19:14761209:C:T	2.09832e-66	-6.92185e-10	-2.55248	3.70822e-06	-6.92185e-10	-2.5525	2.64605e-05	-6.92185e-10	-2.55344
14761239	chr19:14761239:T:C	2.42218e-66	-6.92185e-10	-2.40895	4.91868e-06	-6.92185e-10	-2.27001	3.45816e-05	-6.92185e-10	-2.28578
14761393	chr19:14761393:A:G	2.14658e-66	-6.92185e-10	-2.52974	4.03788e-06	-6.92185e-10	-2.46733	2.90033e-05	-6.92185e-10	-2.46169
14761417	chr19:14761417:A:AACG	2.32071e-66	-6.92185e-10	-2.45175	3.94568e-06	-6.92185e-10	-2.49043	2.79793e-05	-6.92185e-10	-2.49763
14761445	chr19:14761445:A:G	5.7837e-66	-6.92185e-10	-1.53857	1.30872e-05	-6.92185e-10	-1.29142	9.84828e-05	-6.92185e-10	-1.23922
14761518	chr19:14761518:G:C	1.96624e-67	-2.36679	-2.55329	3.842e-07	-2.42716	-2.39248	3.03155e-06	-2.35559	-2.36443
14761747	chr19:14761747:C:T	4.27708e-67	-2.3962	-1.74673	1.09443e-06	-2.27748	-1.49533	7.65935e-06	-2.32444	-1.46873
14761778	chr19:14761778:T:C	2.12583e-65	-6.92185e-10	-0.23687	3.62471e-05	-6.92185e-10	-0.272692	0.000271377	-6.92185e-10	-0.225587
14761817	chr19:14761817:A:T	2.56614e-66	-6.92185e-10	-2.35122	4.70404e-06	-6.92185e-10	-2.31463	3.46677e-05	-6.92185e-10	-2.28329
14762131	chr19:14762131:A:G	2.94624e-66	-6.92185e-10	-2.21309	3.91434e-06	-6.92185e-10	-2.4984	2.77239e-05	-6.92185e-10	-2.5068
14762472	chr19:14762472:A:G	4.49984e-67	-2.37558	-1.71658	9.35428e-07	-2.44041	-1.48939	6.93981e-06	-2.41725	-1.47458
14762584	chr19:14762584:A:G	5.88051e-67	-2.42206	-1.4025	1.10697e-06	-2.45835	-1.30307	8.0711e-06	-2.45036	-1.29045
14763142	chr19:14763142:G:T	2.27281e-66	-6.92185e-10	-2.4726	3.78234e-06	-6.92185e-10	-2.53271	2.69505e-05	-6.92185e-10	-2.53509
14763149	chr19:14763149:C:T	2.10688e-66	-6.92185e-10	-2.54841	3.70639e-06	-6.92185e-10	-2.55299	2.64501e-05	-6.92185e-10	-2.55384
14763308	chr19:14763308:T:A	2.10517e-66	-6.92185e-10	-2.54922	3.70792e-06	-6.92185e-10	-2.55258	2.64579e-05	-6.92185e-10	-2.55354
14764390	chr19:14764390:A:C	2.58192e-66	-6.92185e-10	-2.34508	4.03809e-06	-6.92185e-10	-2.46728	2.86231e-05	-6.92185e-10	-2.47488
14764576	chr19:14764576:G:A	2.09914e-67	-2.4339	-2.42077	3.90191e-07	-2.24951	-2.55466	2.51412e-06	-2.35385	-2.55332
14764745	chr19:14764745:G:A	8.22965e-67	-2.42635	-1.06211	8.70227e-07	-2.46097	-1.54108	6.15376e-06	-2.44294	-1.56909
14765051	chr19:14765051:A:G	3.81177e-65	-6.92185e-10	0.347062	8.18395e-05	-6.92185e-10	0.54171	0.000602113	-6.92185e-10	0.571347
14765313	chr19:14765313:T:C	2.30256e-66	-2.4596	-4.09089e-09	4.22676e-06	-2.42161	-4.09089e-09	2.93388e-05	-2.45019	-4.09089e-09
14765380	chr19:14765380:G:A	9.46586e-66	-6.92185e-10	-1.04593	1.50102e-05	-6.92185e-10	-1.15432	0.000109339	-6.92185e-10	-1.13464
14765383	chr19:14765383:G:T	2.2212e-66	-6.92185e-10	-2.49557	4.35621e-06	-6.92185e-10	-2.39145	3.1498e-05	-6.92185e-10	-2.37917
14766231	chr19:14766231:C:T	2.45763e-67	-2.36192	-2.33509	5.11862e-07	-2.45133	-2.08142	3.72293e-06	-2.45709	-2.05749
14766290	chr19:14766290:C:T	3.50979e-65	-6.92185e-10	0.264523	0.000101804	-6.92185e-10	0.759998	0.00078589	-6.92185e-10	0.837719
14766305	chr19:14766305:C:G	2.5261e-66	-6.92185e-10	-2.36694	4.304e-06	-6.92185e-10	-2.40351	3.05555e-05	-6.92185e-10	-2.40955
14766336	chr19:14766336:G:T	2.10543e-66	-6.92185e-10	-2.5491	3.76951e-06	-6.92185e-10	-2.53611	2.7001e-05	-6.92185e-10	-2.53322
14766388	chr19:14766388:A:G	4.69788e-66	-6.92185e-10	-1.74651	8.26879e-06	-6.92185e-10	-1.75056	5.74997e-05	-6.92185e-10	-1.77732
14766497	chr19:14766497:C:T	6.44113e-66	-6.92185e-10	-1.43091	1.35629e-05	-6.92185e-10	-1.25571	9.46621e-05	-6.92185e-10	-1.27878
14766498	chr19:14766498:G:A	5.13181e-65	-6.92185e-10	0.644425	0.000106441	-6.92185e-10	0.804543	0.000788974	-6.92185e-10	0.841636
14766818	chr19:14766818:T:A	3.81606e-67	-2.46124	-1.79574	1.60462e-06	-2.45765	-0.932509	1.33676e-05	-2.44367	-0.792598
14766944	chr19:14766944:G:A	2.15798e-67	-2.27557	-2.55146	4.96593e-07	-2.06671	-2.49633	3.54129e-06	-2.08244	-2.48217
14766987	chr19:14766987:G:C	2.24825e-67	-2.24335	-2.5427	3.72032e-07	-2.3025	-2.54933	2.66458e-06	-2.30113	-2.54792
14766994	chr19:14766994:G:A	2.18253e-66	-6.92185e-10	-2.51313	3.70182e-06	-6.92185e-10	-2.55422	2.64317e-05	-6.92185e-10	-2.55453
14767135	chr19:14767135:A:G	3.95128e-67	-2.19992	-2.02224	4.65386e-07	-2.43322	-2.19472	3.60243e-06	-2.3303	-2.21718
14767191	chr19:14767191:C:T	2.36376e-67	-2.35567	-2.38028	3.56028e-07	-2.37599	-2.5198	2.69406e-06	-2.30958	-2.52847
14767387	chr19:14767387:C:T	2.83691e-65	-6.92185e-10	0.051684	8.02897e-05	-6.92185e-10	0.522592	0.000618181	-6.92185e-10	0.597684
14767839	chr19:14767839:C:A	3.13441e-65	-6.92185e-10	0.151407	9.00022e-05	-6.92185e-10	0.636784	0.000694327	-6.92185e-10	0.713846
14768191	chr19:14768191:TCCA:T	2.62334e-66	-6.92185e-10	-2.32917	3.79467e-06	-6.92185e-10	-2.52945	2.70454e-05	-6.92185e-10	-2.53158
14768196	chr19:14768196:GCACA:G	2.62509e-66	-6.92185e-10	-2.3285	3.79541e-06	-6.92185e-10	-2.52926	2.70505e-05	-6.92185e-10	-2.53139
14768222	chr19:14768222:G:A	2.14926e-67	-2.33046	-2.50063	3.43988e-07	-2.37754	-2.55266	2.45865e-06	-2.3761	-2.55338
14769348	chr19:14769348:C:G	7.43289e-67	-1.1146	-2.47568	9.3498e-07	-1.48628	-2.444	1.0492e-05	-1.025	-2.45349
14769385	chr19:14769385:G:T	2.1322e-67	-2.40249	-2.43656	4.17289e-07	-2.43329	-2.30374	2.95385e-06	-2.46253	-2.28346
14769481	chr19:14769481:G:C	7.07782e-66	-6.92185e-10	-1.33665	1.62693e-05	-6.92185e-10	-1.07377	0.000118246	-6.92185e-10	-1.05633
14769897	chr19:14769897:A:G	2.81104e-66	-6.92185e-10	-2.26006	4.18306e-06	-6.92185e-10	-2.43201	2.96808e-05	-6.92185e-10	-2.4386
14769994	chr19:14769994:G:A	2.38538e-67	-2.30697	-2.41988	3.49575e-07	-2.37706	-2.53702	2.52104e-06	-2.36373	-2.5407
14770121	chr19:14770121:G:A	4.53141e-66	-6.92185e-10	-1.78259	8.55772e-06	-6.92185e-10	-1.71622	6.03904e-05	-6.92185e-10	-1.72827
14770391	chr19:14770391:G:A	2.52004e-66	-2.36934	-4.09089e-09	4.83551e-06	-2.28706	-4.09089e-09	3.16892e-05	-2.37312	-4.09089e-09
14771319	chr19:14771319:C:T	2.89457e-66	-6.92185e-10	-2.23078	5.05712e-06	-6.92185e-10	-2.24225	3.70224e-05	-6.92185e-10	-2.21758
14771357	chr19:14771357:C:T	2.36247e-66	-6.92185e-10	-2.43391	4.19227e-06	-6.92185e-10	-2.42981	3.00655e-05	-6.92185e-10	-2.42572
14771424	chr19:14771424:G:A	2.19279e-66	-6.92185e-10	-2.50844	4.00464e-06	-6.92185e-10	-2.4756	2.86058e-05	-6.92185e-10	-2.47549
14771700	chr19:14771700:G:A	2.43418e-66	-6.92185e-10	-2.40401	4.58352e-06	-6.92185e-10	-2.34058	3.30571e-05	-6.92185e-10	-2.33086
14771818	chr19:14771818:T:G	2.55396e-66	-6.92185e-10	-2.35597	4.78335e-06	-6.92185e-10	-2.29791	3.44047e-05	-6.92185e-10	-2.2909
14772237	chr19:14772237:A:G	1.81707e-67	-2.45892	-2.54006	3.21865e-07	-2.46132	-2.53535	2.29092e-06	-2.46213	-2.53802
14772518	chr19:14772518:A:G	2.50212e-66	-1.33241	-1.04407	5.58554e-06	-1.67766	-0.465205	6.91891e-05	-1.2139	-0.378352
14772544	chr19:14772544:C:T	3.76098e-66	-6.92185e-10	-1.96894	6.29584e-06	-6.92185e-10	-2.02316	4.45722e-05	-6.92185e-10	-2.03199
14772563	chr19:14772563:G:A	4.48832e-66	-6.92185e-10	-1.79214	1.26983e-05	-6.92185e-10	-1.32158	9.50987e-05	-6.92185e-10	-1.27418
14773273	chr19:14773273:T:A	2.15013e-67	-2.28012	-2.55055	3.51283e-07	-2.35568	-2.55354	2.53758e-06	-2.34357	-2.55432
14773441	chr19:14773441:C:T	2.69262e-67	-2.46195	-2.14374	5.44425e-07	-2.44396	-2.02712	3.8853e-06	-2.44739	-2.02451
14773585	chr19:14773585:C:T	2.3575e-66	-6.92185e-10	-2.43602	4.34308e-06	-6.92185e-10	-2.39447	3.1043e-05	-6.92185e-10	-2.39373
14773655	chr19:14773655:A:G	2.74436e-67	-2.19094	-2.39571	9.94119e-07	-1.82667	-2.04228	5.45405e-06	-2.13524	-1.9975
14773758	chr19:14773758:C:T	8.56457e-67	-0.893901	-2.55467	9.80374e-07	-1.33321	-2.54966	1.10236e-05	-0.878714	-2.55034
14773830	chr19:14773830:T:C	1.70877e-66	-0.793785	-1.96406	2.85181e-06	-1.136	-1.6791	3.45978e-05	-0.639265	-1.64604
14773939	chr19:14773939:G:A	2.34948e-66	-0.535953	-1.90347	3.69325e-06	-0.923186	-1.63336	4.66568e-05	-0.387678	-1.5986
14774029	chr19:14774029:G:A	1.71483e-66	-0.808614	-1.94569	2.75909e-06	-1.18372	-1.66443	3.36717e-05	-0.681542	-1.6309
14774073	chr19:14774073:C:T	2.11115e-66	-6.92185e-10	-2.54639	3.70905e-06	-6.92185e-10	-2.55227	2.65265e-05	-6.92185e-10	-2.55095
14774091	chr19:14774091:T:C	2.59919e-67	-2.3957	-2.2453	4.83882e-07	-2.34579	-2.24317	3.43732e-06	-2.35206	-2.24235
14774097	chr19:14774097:A:G	7.78094e-67	-2.39113	-1.1534	2.67604e-06	-2.29041	-0.588302	2.00404e-05	-2.28475	-0.546593
14774100	chr19:14774100:A:C	8.21771e-67	-2.42041	-1.06951	2.80956e-06	-2.33849	-0.491531	2.10288e-05	-2.33416	-0.449046
14774134	chr19:14774134:A:G	5.47189e-67	-2.44199	-1.45459	7.98997e-07	-2.43776	-1.64968	5.72251e-06	-2.43849	-1.6462
14774147	chr19:14774147:C:T	3.56186e-67	-2.07426	-2.25166	7.16575e-07	-1.97204	-2.22429	5.00172e-06	-1.98942	-2.2299
14774202	chr19:14774202:A:G	5.34358e-67	-2.00361	-1.9167	1.24545e-06	-2.15235	-1.49121	9.29693e-06	-2.15567	-1.44375
14774211	chr19:14774211:A:T	7.79969e-67	-2.17021	-1.37191	2.58046e-06	-2.00815	-0.906931	1.7853e-05	-2.08378	-0.863146
14774376	chr19:14774376:C:T	2.94626e-67	-2.37301	-2.14265	6.64088e-07	-2.25279	-2.0196	4.40813e-06	-2.3398	-2.00585
14774381	chr19:14774381:T:G	2.85209e-67	-2.38038	-2.16777	6.37817e-07	-2.26558	-2.04718	4.24061e-06	-2.3504	-2.03399
14774420	chr19:14774420:C:A	1.80064e-67	-2.45514	-2.55292	3.18076e-07	-2.45748	-2.55104	2.26119e-06	-2.46112	-2.55208
14774423	chr19:14774423:A:G	3.68296e-66	-2.19397	0.204065	6.69331e-06	-2.30026	0.338317	5.19506e-05	-2.22725	0.348446
14774426	chr19:14774426:G:A	1.534e-65	-1.99675	1.43359	4.0697e-05	-1.9878	1.8309	0.000301728	-1.99307	1.8735
14774441	chr19:14774441:G:T	6.5363e-65	-6.92185e-10	0.886338	9.84107e-05	-6.92185e-10	0.7261	0.000720167	-6.92185e-10	0.750385
14774451	chr19:14774451:C:T	2.39426e-67	-2.19183	-2.5313	5.26081e-07	-1.95807	-2.54728	3.60567e-06	-2.00133	-2.54526
14774794	chr19:14774794:C:G	6.17319e-66	-6.92185e-10	-1.4734	7.51108e-06	-6.92185e-10	-1.84667	5.31144e-05	-6.92185e-10	-1.85665
14774802	chr19:14774802:T:C	2.28201e-67	-2.22722	-2.54393	4.26857e-07	-2.27	-2.44435	3.31596e-06	-2.20004	-2.43031
14774880	chr19:14774880:G:T	5.29384e-66	-6.92185e-10	-1.62707	6.56549e-06	-6.92185e-10	-1.98122	4.65444e-05	-6.92185e-10	-1.98869
14774988	chr19:14774988:T:A	1.8124e-67	-2.4625	-2.53905	3.74766e-07	-2.38142	-2.46308	2.52481e-06	-2.46217	-2.44077
14775359	chr19:14775359:T:C	3.9674e-67	-2.01985	-2.19824	8.99404e-07	-2.05147	-1.91761	6.21933e-06	-2.08997	-1.91146
14775460	chr19:14775460:G:A	3.32912e-66	-6.92185e-10	-2.09091	7.26536e-06	-6.92185e-10	-1.87993	5.32941e-05	-6.92185e-10	-1.85327
14775575	chr19:14775575:A:G	3.40386e-66	-6.92185e-10	-2.06871	8.79436e-06	-6.92185e-10	-1.68894	6.47405e-05	-6.92185e-10	-1.65871
14775963	chr19:14775963:C:T	1.29392e-66	-1.56016	-1.47579	3.16497e-06	-1.51862	-1.19229	2.21254e-05	-1.56862	-1.16375
14775972	chr19:14775972:T:C	2.00053e-67	-2.44757	-2.45522	3.83915e-07	-2.43061	-2.38977	2.74226e-06	-2.45184	-2.36847
14776784	chr19:14776784:A:G	3.8216e-67	-2.20379	-2.05175	6.26331e-07	-2.08802	-2.2429	4.65632e-06	-2.04926	-2.24161
14777242	chr19:14777242:T:C	2.36107e-67	-2.29636	-2.44073	6.21156e-07	-1.97087	-2.36836	3.5889e-06	-2.19743	-2.35382
14777414	chr19:14777414:G:C	3.25471e-66	-1.82324	-0.290276	8.34299e-06	-1.85797	0.116343	6.04863e-05	-1.90441	0.177729
14777711	chr19:14777711:C:T	3.08918e-66	-6.92185e-10	-2.16571	4.59469e-06	-6.92185e-10	-2.33815	3.20115e-05	-6.92185e-10	-2.363
14777873	chr19:14777873:C:T	5.3647e-67	-2.28774	-1.62862	1.92872e-06	-1.91407	-1.29212	1.0477e-05	-2.26859	-1.21133
14778001	chr19:14778001:T:C	5.70859e-67	-2.29928	-1.55495	1.99671e-06	-1.92894	-1.24261	1.08446e-05	-2.27618	-1.16925
14778167	chr19:14778167:C:T	2.5516e-67	-2.1267	-2.53278	4.71517e-07	-2.0653	-2.54955	3.50091e-06	-2.02508	-2.551
14778182	chr19:14778182:G:A	4.90478e-66	-6.92185e-10	-1.70341	8.61212e-06	-6.92185e-10	-1.70988	6.09692e-05	-6.92185e-10	-1.71873
14778291	chr19:14778291:G:A	6.84308e-67	-2.29662	-1.37634	2.43009e-06	-1.92359	-1.05153	1.32291e-05	-2.27275	-0.973927
14778523	chr19:14778523:C:T	1.00511e-66	-2.20711	-1.08141	3.32902e-06	-1.81574	-0.844628	1.89134e-05	-2.07974	-0.809489
14778908	chr19:14778908:C:T	7.39743e-67	-2.27512	-1.31995	3.29385e-06	-1.89816	-0.772837	1.79801e-05	-2.25837	-0.681461
14779003	chr19:14779003:A:T	7.86734e-67	-2.23646	-1.29702	3.58566e-06	-1.83193	-0.754172	1.9089e-05	-2.21773	-0.662258
14779092	chr19:14779092:G:A	2.91123e-66	-6.92185e-10	-2.22504	4.36224e-06	-6.92185e-10	-2.39006	3.10296e-05	-6.92185e-10	-2.39416
14779214	chr19:14779214:T:C	6.81241e-67	-2.22857	-1.44888	3.01887e-06	-1.81969	-0.938474	1.58931e-05	-2.20995	-0.853261
14779215	chr19:14779215:G:A	7.07155e-67	-2.21458	-1.42554	3.15802e-06	-1.797	-0.916106	1.65067e-05	-2.1952	-0.830128
14779258	chr19:14779258:C:T	7.5852e-67	-2.21111	-1.3589	3.4896e-06	-1.78987	-0.823393	1.82346e-05	-2.19098	-0.7348
14779426	chr19:14779426:G:A	7.24458e-67	-2.29475	-1.3212	3.17022e-06	-1.92833	-0.78092	1.74907e-05	-2.27711	-0.690316
14779564	chr19:14779564:A:T	2.68657e-66	-6.92185e-10	-2.30535	6.0625e-06	-6.92185e-10	-2.06093	4.38402e-05	-6.92185e-10	-2.04855
14779664	chr19:14779664:G:A	9.86709e-67	-1.82979	-1.4772	6.01017e-06	-1.27723	-0.792366	3.14215e-05	-1.69288	-0.688721
14779670	chr19:14779670:C:T	6.78415e-67	-2.2802	-1.40141	3.03711e-06	-1.8934	-0.858744	1.64314e-05	-2.25918	-0.770725
14779692	chr19:14779692:C:T	7.57381e-67	-2.26054	-1.31097	3.45462e-06	-1.86107	-0.76227	1.85028e-05	-2.23939	-0.67178
14779734	chr19:14779734:T:C	8.11362e-67	-2.2568	-1.24586	3.73601e-06	-1.85788	-0.687152	2.00757e-05	-2.23469	-0.594898
14779748	chr19:14779748:G:A	8.01939e-67	-2.25133	-1.26301	3.70013e-06	-1.8482	-0.706485	1.98023e-05	-2.22866	-0.614642
14779906	chr19:14779906:G:GCGAT	1.29075e-66	-2.08904	-0.949357	2.69004e-06	-2.14385	-0.729642	1.90514e-05	-2.17338	-0.708576
14779925	chr19:14779925:C:T	3.88017e-66	-6.92185e-10	-1.93774	1.02374e-05	-6.92185e-10	-1.537	7.59729e-05	-6.92185e-10	-1.49872
14780036	chr19:14780036:C:T	6.36926e-67	-2.31854	-1.42618	2.73196e-06	-1.96146	-0.896568	1.5198e-05	-2.29842	-0.809508
14780202	chr19:14780202:C:T	6.79645e-67	-2.30891	-1.37089	2.98859e-06	-1.94717	-0.821082	1.65535e-05	-2.29045	-0.732055
14780325	chr19:14780325:TTTTTA:T	2.00522e-67	-2.38868	-2.51176	3.50006e-07	-2.36753	-2.54532	2.60013e-06	-2.3268	-2.54674
14780375	chr19:14780375:G:A	2.33331e-67	-2.26157	-2.48735	4.56485e-07	-2.22432	-2.42293	3.45737e-06	-2.17137	-2.41723
14780396	chr19:14780396:A:G	2.3786e-67	-2.18645	-2.54325	4.50374e-07	-2.1469	-2.51383	3.42854e-06	-2.08661	-2.51035
14780519	chr19:14780519:T:G	8.05317e-66	-6.92185e-10	-1.20755	8.03412e-06	-6.92185e-10	-1.77935	5.64695e-05	-6.92185e-10	-1.7954
14780617	chr19:14780617:G:A	5.19306e-67	-2.45131	-1.49757	9.42045e-07	-2.44991	-1.47284	6.70664e-06	-2.45853	-1.46747
14780637	chr19:14780637:T:C	2.2878e-67	-2.3798	-2.38881	5.29118e-07	-2.36153	-2.13806	3.83111e-06	-2.395	-2.09094
14780782	chr19:14780782:A:AGTG	2.54427e-67	-2.18004	-2.48232	4.48882e-07	-2.13764	-2.52641	3.39812e-06	-2.07681	-2.52907
14780859	chr19:14780859:C:T	2.59556e-66	-6.92185e-10	-2.33981	3.80235e-06	-6.92185e-10	-2.52743	2.70581e-05	-6.92185e-10	-2.53111
14780885	chr19:14780885:C:T	4.471e-67	-2.09888	-1.99971	9.18415e-07	-1.72883	-2.21933	5.21108e-06	-1.94476	-2.23355
14780904	chr19:14780904:G:A	2.68303e-66	-6.92185e-10	-2.30667	4.12986e-06	-6.92185e-10	-2.44481	2.94086e-05	-6.92185e-10	-2.44781
14780908	chr19:14780908:T:C	2.297e-66	-6.92185e-10	-2.46201	4.0515e-06	-6.92185e-10	-2.46396	2.85908e-05	-6.92185e-10	-2.47601
14781100	chr19:14781100:A:G	1.84782e-67	-2.43908	-2.54312	3.1624e-07	-2.46156	-2.55275	2.3153e-06	-2.43754	-2.55202
14781158	chr19:14781158:T:C	1.10966e-66	-1.82992	-1.35965	1.60778e-06	-1.89553	-1.49266	1.46652e-05	-1.65553	-1.48809
14781367	chr19:14781367:G:A	6.65886e-67	-2.44159	-1.25867	1.14188e-06	-2.45384	-1.27653	8.65005e-06	-2.4421	-1.22943
14781656	chr19:14781656:A:T	3.55532e-66	-6.92185e-10	-2.02517	6.10363e-06	-6.92185e-10	-2.05417	4.29332e-05	-6.92185e-10	-2.06945
14781671	chr19:14781671:C:T	2.14972e-66	-6.92185e-10	-2.52828	4.16887e-06	-6.92185e-10	-2.4354	3.03917e-05	-6.92185e-10	-2.41493
14781707	chr19:14781707:T:C	2.44692e-66	-6.92185e-10	-2.39879	5.09489e-06	-6.92185e-10	-2.23481	3.74478e-05	-6.92185e-10	-2.20615
14782096	chr19:14782096:C:A	2.91882e-67	-2.19186	-2.33317	4.26302e-07	-2.23223	-2.48343	3.73854e-06	-2.00978	-2.50063
14782194	chr19:14782194:C:T	4.44841e-67	-1.96187	-2.14179	1.06704e-06	-2.01853	-1.77963	7.83447e-06	-2.04522	-1.72535
14782515	chr19:14782515:A:T	2.60034e-66	-2.33798	-4.09089e-09	5.01242e-06	-2.25113	-4.09089e-09	3.3983e-05	-2.30324	-4.09089e-09
14782701	chr19:14782701:A:G	2.37436e-67	-2.18445	-2.54703	5.61297e-07	-1.93709	-2.50347	3.25533e-06	-2.14405	-2.50475
14782725	chr19:14782725:G:A	4.78344e-67	-1.60621	-2.42483	5.3003e-07	-2.01961	-2.47827	5.79681e-06	-1.60542	-2.46637
14783490	chr19:14783490:T:C	3.39162e-66	-6.92185e-10	-2.07231	7.08393e-06	-6.92185e-10	-1.90522	5.17722e-05	-6.92185e-10	-1.88224
14783588	chr19:14783588:G:A	2.32953e-66	-2.44795	-4.09089e-09	4.16316e-06	-2.43678	-4.09089e-09	3.01278e-05	-2.42365	-4.09089e-09
14783687	chr19:14783687:GGA:G	5.72768e-64	-6.92185e-10	3.05686	0.000771522	-6.92185e-10	2.78532	0.00623039	-6.92185e-10	2.9081
14783790	chr19:14783790:T:C	4.13517e-67	-2.0607	-2.11597	6.31197e-07	-2.16024	-2.16295	4.86252e-06	-2.07513	-2.17241
14783810	chr19:14783810:C:T	3.77292e-67	-1.87063	-2.39773	8.36386e-07	-1.72501	-2.31671	4.95695e-06	-1.91569	-2.31262
14783847	chr19:14783847:A:G	2.47012e-67	-2.45606	-2.23587	5.56439e-07	-2.4013	-2.04795	3.96058e-06	-2.43363	-2.01908
14783868	chr19:14783868:C:T	2.43947e-67	-2.45375	-2.25068	4.89468e-07	-2.44227	-2.13522	3.51257e-06	-2.45711	-2.11564
14783986	chr19:14783986:C:T	2.05129e-67	-2.35418	-2.52356	3.53957e-07	-2.35049	-2.55114	2.55145e-06	-2.34098	-2.55145
14784101	chr19:14784101:A:C	1.05779e-66	-2.30511	-0.932323	4.889e-06	-2.02636	-0.249697	2.87735e-05	-2.31433	-0.155315
14784112	chr19:14784112:A:G	2.58053e-67	-2.34215	-2.30605	4.29465e-07	-2.36086	-2.34741	3.20331e-06	-2.32064	-2.34428
14784123	chr19:14784123:G:C	4.10064e-66	-6.92185e-10	-1.88248	7.61894e-06	-6.92185e-10	-1.83241	5.43578e-05	-6.92185e-10	-1.83351
14784129	chr19:14784129:A:G	5.91053e-66	-6.92185e-10	-1.51688	1.05968e-05	-6.92185e-10	-1.50249	7.65271e-05	-6.92185e-10	-1.49145
14784206	chr19:14784206:A:T	2.69832e-67	-2.05153	-2.55204	6.97271e-07	-1.68221	-2.54142	4.09549e-06	-1.87916	-2.54006
14784234	chr19:14784234:C:T	2.73523e-67	-2.1067	-2.48329	8.14849e-07	-1.62902	-2.43878	4.40261e-06	-1.912	-2.4349
14784269	chr19:14784269:G:A	2.35246e-66	-6.92185e-10	-2.43816	4.23746e-06	-6.92185e-10	-2.41908	2.98207e-05	-6.92185e-10	-2.43389
14784594	chr19:14784594:T:C	5.12639e-67	-1.62455	-2.33725	5.80181e-07	-1.90153	-2.50593	4.73055e-06	-1.75578	-2.51928
14784603	chr19:14784603:A:G	1.93429e-67	-2.38765	-2.54881	3.71744e-07	-2.4204	-2.4322	2.696e-06	-2.41628	-2.42105
14784816	chr19:14784816:C:T	2.07711e-67	-2.37373	-2.4915	3.76955e-07	-2.42289	-2.41579	2.79623e-06	-2.39749	-2.40334
14784896	chr19:14784896:C:T	5.16674e-66	-6.92185e-10	-1.65138	5.10339e-06	-6.92185e-10	-2.23315	3.63168e-05	-6.92185e-10	-2.23682
14785318	chr19:14785318:T:C	5.21856e-67	-2.08304	-1.86094	1.27724e-06	-2.13449	-1.48386	1.04481e-05	-2.04514	-1.43754
14785647	chr19:14785647:G:A	5.51507e-67	-2.1242	-1.76452	1.38748e-06	-2.17145	-1.36411	1.13189e-05	-2.08712	-1.3155
14785657	chr19:14785657:C:T	3.29167e-67	-2.0454	-2.3594	5.14343e-07	-2.12399	-2.40393	4.02861e-06	-2.04158	-2.3941
14785687	chr19:14785687:T:C	4.89178e-67	-2.03276	-1.97589	7.39288e-07	-2.12372	-2.0414	5.82917e-06	-2.04025	-2.02597
14785719	chr19:14785719:A:G	2.15469e-66	-6.92185e-10	-2.52597	3.91458e-06	-6.92185e-10	-2.49834	2.80327e-05	-6.92185e-10	-2.49573
14785756	chr19:14785756:A:G	3.81919e-67	-2.0152	-2.24096	5.6392e-07	-2.11018	-2.32571	4.41464e-06	-2.02678	-2.31739
14785922	chr19:14785922:C:T	2.09893e-66	-6.92185e-10	-2.55219	3.78837e-06	-6.92185e-10	-2.53111	2.71721e-05	-6.92185e-10	-2.52691
14787182	chr19:14787182:T:C	4.42838e-67	-2.14584	-1.96232	6.81132e-07	-2.22563	-2.02142	5.30844e-06	-2.15234	-2.00746
14787300	chr19:14787300:G:A	2.33323e-66	-2.44636	-4.09089e-09	4.11324e-06	-2.44884	-4.09089e-09	2.91951e-05	-2.4551	-4.09089e-09
14787436	chr19:14787436:G:A	5.1199e-67	-1.55641	-2.40666	6.18589e-07	-1.86972	-2.47365	5.10735e-06	-1.71487	-2.48354
14787588	chr19:14787588:G:A	1.87043e-67	-2.4595	-2.51054	3.51846e-07	-2.46252	-2.44509	2.50348e-06	-2.45988	-2.45153
14787940	chr19:14787940:A:G	2.89798e-66	-6.92185e-10	-2.2296	6.991e-06	-6.92185e-10	-1.91843	5.26697e-05	-6.92185e-10	-1.86506
14787993	chr19:14787993:G:A	6.90491e-66	-6.92185e-10	-1.36139	1.31927e-05	-6.92185e-10	-1.28338	9.53472e-05	-6.92185e-10	-1.27157
14788126	chr19:14788126:T:C	6.92472e-66	-6.92185e-10	-1.35852	1.32304e-05	-6.92185e-10	-1.28054	9.56183e-05	-6.92185e-10	-1.26873
14788288	chr19:14788288:C:T	7.79731e-67	-0.989029	-2.5534	1.27168e-06	-1.09071	-2.53201	1.05706e-05	-0.945369	-2.52565
14788307	chr19:14788307:G:T	2.1848e-66	-6.92185e-10	-2.51209	4.38716e-06	-6.92185e-10	-2.38437	3.16061e-05	-6.92185e-10	-2.37575
14788513	chr19:14788513:G:T	1.22863e-65	-6.92185e-10	-0.785134	1.01142e-05	-6.92185e-10	-1.54911	7.13574e-05	-6.92185e-10	-1.5614
14788727	chr19:14788727:G:T	2.11037e-66	-6.92185e-10	-2.54675	3.71089e-06	-6.92185e-10	-2.55178	2.65308e-05	-6.92185e-10	-2.55079
14789017	chr19:14789017:C:T	2.3606e-66	-2.4347	-4.09089e-09	5.09571e-06	-2.23465	-4.09089e-09	3.07443e-05	-2.40339	-4.09089e-09
14789370	chr19:14789370:T:A	7.47507e-66	-2.07812	0.796079	1.11854e-05	-2.08083	0.632387	8.62966e-05	-2.04636	0.675051
14789491	chr19:14789491:C:T	5.36785e-67	-2.08322	-1.83256	8.76285e-07	-2.0994	-1.89572	6.53981e-06	-2.07109	-1.8801
14789649	chr19:14789649:T:C	4.79141e-66	-6.92185e-10	-1.72679	1.04309e-05	-6.92185e-10	-1.51828	7.65935e-05	-6.92185e-10	-1.49059
14789743	chr19:14789743:C:T	7.49137e-66	-6.92185e-10	-1.27987	9.59282e-06	-6.92185e-10	-1.60203	6.64484e-05	-6.92185e-10	-1.63267
14789915	chr19:14789915:T:C	2.14209e-66	-6.92185e-10	-2.53184	3.7442e-06	-6.92185e-10	-2.54284	2.67923e-05	-6.92185e-10	-2.54098
14790181	chr19:14790181:A:G	2.24153e-66	-6.92185e-10	-2.48646	4.17591e-06	-6.92185e-10	-2.43372	3.03204e-05	-6.92185e-10	-2.41728
14790185	chr19:14790185:A:G	2.13737e-66	-6.92185e-10	-2.53404	3.75572e-06	-6.92185e-10	-2.53977	2.6881e-05	-6.92185e-10	-2.53768
14790337	chr19:14790337:A:C	2.10503e-66	-6.92185e-10	-2.54929	3.76299e-06	-6.92185e-10	-2.53783	2.69616e-05	-6.92185e-10	-2.53468
14790567	chr19:14790567:A:C	2.1455e-66	-6.92185e-10	-2.53024	3.74005e-06	-6.92185e-10	-2.54395	2.67603e-05	-6.92185e-10	-2.54218
14790886	chr19:14790886:G:A	2.12022e-66	-6.92185e-10	-2.5421	3.77942e-06	-6.92185e-10	-2.53348	2.70607e-05	-6.92185e-10	-2.53102
14791272	chr19:14791272:C:T	9.22558e-67	-1.82926	-1.54496	1.42192e-06	-2.14457	-1.36647	1.34437e-05	-1.91591	-1.31467
14791310	chr19:14791310:T:C	1.28594e-65	-6.92185e-10	-0.739544	1.04022e-05	-6.92185e-10	-1.52103	7.33834e-05	-6.92185e-10	-1.5334
14791478	chr19:14791478:TGCAATGGGAGTTAGCTGA:T	3.61636e-67	-2.01271	-2.29803	5.63705e-07	-1.98366	-2.45261	4.97992e-06	-1.74428	-2.4794
14791813	chr19:14791813:T:C	6.8554e-67	-2.08735	-1.58382	1.94628e-06	-2.0651	-1.13203	1.51637e-05	-2.02991	-1.08028
14791821	chr19:14791821:C:T	4.8929e-66	-6.92185e-10	-1.70583	1.06694e-05	-6.92185e-10	-1.49567	7.83657e-05	-6.92185e-10	-1.46771
14791879	chr19:14791879:A:T	1.25327e-65	-6.92185e-10	-0.765274	1.02679e-05	-6.92185e-10	-1.53402	7.24318e-05	-6.92185e-10	-1.54645
14792124	chr19:14792124:G:A	4.74337e-66	-6.92185e-10	-1.73687	1.03338e-05	-6.92185e-10	-1.52763	7.58795e-05	-6.92185e-10	-1.49995
14792272	chr19:14792272:T:C	5.14035e-67	-2.15048	-1.8086	6.02403e-07	-2.21001	-2.15987	4.26538e-06	-2.19104	-2.18752
14792315	chr19:14792315:G:A	2.18999e-66	-6.92185e-10	-2.50972	3.70069e-06	-6.92185e-10	-2.55453	2.6428e-05	-6.92185e-10	-2.55467
14792352	chr19:14792352:C:T	1.14047e-65	-6.92185e-10	-0.85959	9.5802e-06	-6.92185e-10	-1.60335	6.7568e-05	-6.92185e-10	-1.61596
14792463	chr19:14792463:T:C	1.19947e-65	-6.92185e-10	-0.809157	9.93286e-06	-6.92185e-10	-1.5672	7.00861e-05	-6.92185e-10	-1.57937
14792473	chr19:14792473:G:A	3.72538e-66	-6.92185e-10	-1.97845	6.3278e-06	-6.92185e-10	-2.0181	4.4789e-05	-6.92185e-10	-2.02713
14792613	chr19:14792613:G:A	1.20428e-65	-6.92185e-10	-0.805154	9.98213e-06	-6.92185e-10	-1.56225	7.04578e-05	-6.92185e-10	-1.57408
14792614	chr19:14792614:A:T	2.09483e-66	-6.92185e-10	-2.55414	3.71474e-06	-6.92185e-10	-2.55074	2.65043e-05	-6.92185e-10	-2.55179
14792866	chr19:14792866:G:A	2.09429e-66	-6.92185e-10	-2.55441	3.70016e-06	-6.92185e-10	-2.55467	2.64282e-05	-6.92185e-10	-2.55467
14792912	chr19:14792912:C:CT	6.26999e-66	-6.92185e-10	-1.45784	8.24729e-06	-6.92185e-10	-1.75317	5.72895e-05	-6.92185e-10	-1.78098
14792943	chr19:14792943:G:T	1.03649e-65	-6.92185e-10	-0.955195	3.05283e-05	-6.92185e-10	-0.444396	0.00023767	-6.92185e-10	-0.358213
14793543	chr19:14793543:T:G	1.34273e-65	-6.92185e-10	-0.696331	1.07477e-05	-6.92185e-10	-1.48836	7.58058e-05	-6.92185e-10	-1.50092
14793544	chr19:14793544:T:A	2.16151e-66	-6.92185e-10	-2.52281	4.28621e-06	-6.92185e-10	-2.40765	3.0861e-05	-6.92185e-10	-2.3996
14793678	chr19:14793678:C:T	5.49341e-67	-1.46311	-2.42955	6.80115e-07	-1.71706	-2.53149	5.67679e-06	-1.55489	-2.53782
14793742	chr19:14793742:ACCAACCTGG:A	4.49431e-66	-6.92185e-10	-1.79081	6.60806e-06	-6.92185e-10	-1.97476	4.73007e-05	-6.92185e-10	-1.97257
14793967	chr19:14793967:G:A	5.32313e-66	-6.92185e-10	-1.62156	1.15979e-05	-6.92185e-10	-1.41222	8.56026e-05	-6.92185e-10	-1.37938
14794011	chr19:14794011:G:A	5.5115e-66	-6.92185e-10	-1.58678	7.3781e-06	-6.92185e-10	-1.86453	5.13582e-05	-6.92185e-10	-1.89027
14794131	chr19:14794131:A:G	7.19886e-66	-6.92185e-10	-1.3197	1.37488e-05	-6.92185e-10	-1.2421	9.95544e-05	-6.92185e-10	-1.22839
14794801	chr19:14794801:C:T	5.2364e-67	-1.43314	-2.50743	7.35698e-07	-1.61546	-2.55452	5.82485e-06	-1.51237	-2.55459
14794812	chr19:14794812:CT:C	4.54254e-67	-2.08665	-1.99607	8.39241e-07	-2.0838	-1.95451	6.20969e-06	-2.05103	-1.95196
14794833	chr19:14794833:T:C	2.0994e-66	-6.92185e-10	-2.55197	3.7149e-06	-6.92185e-10	-2.5507	2.65443e-05	-6.92185e-10	-2.55028
14794869	chr19:14794869:T:G	2.3131e-66	-6.92185e-10	-2.45503	4.03544e-06	-6.92185e-10	-2.46793	2.85253e-05	-6.92185e-10	-2.47831
14794884	chr19:14794884:A:G	4.86877e-66	-6.92185e-10	-1.71078	1.06377e-05	-6.92185e-10	-1.49865	7.81388e-05	-6.92185e-10	-1.47061
14794897	chr19:14794897:T:C	1.18309e-65	-6.92185e-10	-0.822905	9.80008e-06	-6.92185e-10	-1.58066	6.91864e-05	-6.92185e-10	-1.59229
14794909	chr19:14794909:T:C	2.50646e-66	-6.92185e-10	-2.37475	6.11473e-06	-6.92185e-10	-2.05235	4.46782e-05	-6.92185e-10	-2.02961
14795288	chr19:14795288:A:G	3.72439e-66	-6.92185e-10	-1.97871	9.21048e-06	-6.92185e-10	-1.64271	6.9977e-05	-6.92185e-10	-1.58093
14795363	chr19:14795363:T:A	2.31092e-66	-6.92185e-10	-2.45597	4.60902e-06	-6.92185e-10	-2.33503	3.37963e-05	-6.92185e-10	-2.30875
14795744	chr19:14795744:T:C	5.23563e-66	-6.92185e-10	-1.63813	7.02103e-06	-6.92185e-10	-1.91414	4.92367e-05	-6.92185e-10	-1.93246
14795745	chr19:14795745:T:C	4.06742e-66	-6.92185e-10	-1.89061	4.67672e-06	-6.92185e-10	-2.32045	3.31397e-05	-6.92185e-10	-2.32837
14795774	chr19:14795774:G:A	1.64564e-65	-6.92185e-10	-0.492904	1.20477e-05	-6.92185e-10	-1.37417	8.48859e-05	-6.92185e-10	-1.38779
14795997	chr19:14795997:C:A	2.68442e-66	-6.92185e-10	-2.30616	5.88441e-06	-6.92185e-10	-2.09074	4.23006e-05	-6.92185e-10	-2.0843
14796021	chr19:14796021:G:A	2.13329e-66	-6.92185e-10	-2.53595	3.86575e-06	-6.92185e-10	-2.51089	2.76781e-05	-6.92185e-10	-2.50846
14796295	chr19:14796295:G:A	1.37249e-65	-6.92185e-10	-0.674403	1.0867e-05	-6.92185e-10	-1.47732	7.66525e-05	-6.92185e-10	-1.48981
14796298	chr19:14796298:G:A	2.39793e-67	-2.23788	-2.48372	3.91418e-07	-2.27449	-2.52654	2.82559e-06	-2.25733	-2.53305
14796361	chr19:14796361:T:C	1.31716e-65	-6.92185e-10	-0.715551	3.77925e-05	-6.92185e-10	-0.23094	0.000297908	-6.92185e-10	-0.132314
14796422	chr19:14796422:G:A	4.30947e-66	-1.8328	-4.09089e-09	7.77402e-06	-1.81226	-4.09089e-09	4.99551e-05	-1.91797	-4.09089e-09
14796442	chr19:14796442:C:T	4.85949e-66	-6.92185e-10	-1.71268	1.06318e-05	-6.92185e-10	-1.4992	7.81058e-05	-6.92185e-10	-1.47103
14796542	chr19:14796542:G:A	4.86023e-66	-6.92185e-10	-1.71253	1.06184e-05	-6.92185e-10	-1.50046	7.79961e-05	-6.92185e-10	-1.47244
14796665	chr19:14796665:A:G	2.31736e-66	-2.45319	-4.09089e-09	7.29581e-06	-1.87575	-4.09089e-09	3.06519e-05	-2.4064	-4.09089e-09
14796689	chr19:14796689:C:T	3.37362e-66	-6.92185e-10	-2.07763	4.0359e-06	-6.92185e-10	-2.46782	2.87616e-05	-6.92185e-10	-2.47006
14796838	chr19:14796838:G:C	7.61247e-65	1.03875	-4.09089e-09	1.52106e-05	-1.14106	-4.09089e-09	0.000502078	0.389658	-4.09089e-09
14797141	chr19:14797141:C:G	1.10865e-66	-0.639989	-2.55049	1.70483e-06	-0.788296	-2.54129	1.44959e-05	-0.618839	-2.53639
14797219	chr19:14797219:T:C	6.85126e-66	-6.92185e-10	-1.36918	1.3123e-05	-6.92185e-10	-1.28869	9.50218e-05	-6.92185e-10	-1.27499
14797300	chr19:14797300:A:G	2.36607e-66	-6.92185e-10	-2.43239	4.53774e-06	-6.92185e-10	-2.35062	3.3023e-05	-6.92185e-10	-2.33189
14797380	chr19:14797380:G:A	4.75648e-66	-6.92185e-10	-1.73411	1.03572e-05	-6.92185e-10	-1.52536	7.60585e-05	-6.92185e-10	-1.49759
14797433	chr19:14797433:G:A	2.17353e-66	-6.92185e-10	-2.51727	3.71208e-06	-6.92185e-10	-2.55146	2.64916e-05	-6.92185e-10	-2.55227
14797470	chr19:14797470:T:C	4.962e-67	-2.05001	-1.94439	6.1195e-07	-2.11501	-2.23914	4.33043e-06	-2.10053	-2.2629
14797573	chr19:14797573:G:T	1.41185e-65	-6.92185e-10	-0.646131	1.11226e-05	-6.92185e-10	-1.45407	7.84553e-05	-6.92185e-10	-1.46657
14797756	chr19:14797756:A:C	4.67029e-66	-6.92185e-10	-1.7524	1.01681e-05	-6.92185e-10	-1.54379	7.47193e-05	-6.92185e-10	-1.51536
14797988	chr19:14797988:A:C	2.15002e-66	-6.92185e-10	-2.52814	3.70206e-06	-6.92185e-10	-2.55416	2.64341e-05	-6.92185e-10	-2.55444
14798563	chr19:14798563:A:G	4.96318e-66	-1.69157	-4.09089e-09	6.74947e-06	-1.95359	-4.09089e-09	5.31813e-05	-1.85539	-4.09089e-09
14798955	chr19:14798955:T:C	2.20546e-66	-6.92185e-10	-2.50268	4.45808e-06	-6.92185e-10	-2.36833	3.21267e-05	-6.92185e-10	-2.35941
14798995	chr19:14798995:C:T	1.03821e-65	-6.92185e-10	-0.953535	8.76771e-06	-6.92185e-10	-1.69197	6.15148e-05	-6.92185e-10	-1.70982
14799156	chr19:14799156:T:C	2.24414e-66	-6.92185e-10	-2.4853	3.78597e-06	-6.92185e-10	-2.53175	2.7018e-05	-6.92185e-10	-2.53259
14799398	chr19:14799398:C:G	3.19476e-67	-2.12419	-2.31051	5.96789e-07	-2.14676	-2.23248	4.35097e-06	-2.1217	-2.237
14799399	chr19:14799399:T:C	2.23402e-66	-6.92185e-10	-2.48982	4.52775e-06	-6.92185e-10	-2.35282	3.2619e-05	-6.92185e-10	-2.3442
14799509	chr19:14799509:A:G	3.52479e-67	-2.00458	-2.3318	4.8674e-07	-2.08227	-2.5008	3.48755e-06	-2.06875	-2.51114
14799578	chr19:14799578:G:A	2.19064e-66	-6.92185e-10	-2.50942	3.70124e-06	-6.92185e-10	-2.55438	2.6429e-05	-6.92185e-10	-2.55464
14799626	chr19:14799626:C:T	2.48936e-67	-2.14053	-2.54365	6.39532e-07	-1.90027	-2.40979	3.80557e-06	-2.11708	-2.37556
14799628	chr19:14799628:G:A	3.10188e-66	-2.16161	-4.09089e-09	5.53226e-06	-2.15245	-4.09089e-09	4.76597e-05	-1.96501	-4.09089e-09
14799631	chr19:14799631:CAGA:C	6.29272e-66	-6.92185e-10	-1.45422	1.20913e-05	-6.92185e-10	-1.37057	8.75699e-05	-6.92185e-10	-1.35666
14799662	chr19:14799662:C:T	6.79861e-66	-6.92185e-10	-1.3769	1.30553e-05	-6.92185e-10	-1.29386	9.48087e-05	-6.92185e-10	-1.27724
14799761	chr19:14799761:C:T	8.32156e-67	-1.7385	-1.73885	1.51536e-06	-1.41836	-2.02904	8.7545e-06	-1.61896	-2.04057
14799801	chr19:14799801:A:G	2.24226e-66	-6.92185e-10	-2.48613	3.71308e-06	-6.92185e-10	-2.55119	2.65791e-05	-6.92185e-10	-2.54897
14799842	chr19:14799842:T:C	1.55338e-66	-2.03569	-0.817497	1.64191e-06	-2.09577	-1.27142	1.15859e-05	-2.07264	-1.30667
14800288	chr19:14800288:A:G	3.44065e-66	-6.92185e-10	-2.05796	4.00566e-06	-6.92185e-10	-2.47534	2.82268e-05	-6.92185e-10	-2.48882
14800629	chr19:14800629:G:A	2.34088e-66	-6.92185e-10	-2.44309	3.70042e-06	-6.92185e-10	-2.5546	2.64302e-05	-6.92185e-10	-2.55459
14800656	chr19:14800656:C:T	5.94599e-66	-6.92185e-10	-1.5109	1.14686e-05	-6.92185e-10	-1.42344	8.31305e-05	-6.92185e-10	-1.40869
14800673	chr19:14800673:C:T	3.86791e-66	-6.92185e-10	-1.9409	8.50275e-06	-6.92185e-10	-1.72266	6.26542e-05	-6.92185e-10	-1.69147
14801109	chr19:14801109:G:C	2.17807e-66	-6.92185e-10	-2.51518	4.33448e-06	-6.92185e-10	-2.39645	3.11941e-05	-6.92185e-10	-2.38887
14801162	chr19:14801162:T:C	4.36948e-67	-1.9539	-2.16766	5.55062e-07	-2.03408	-2.41764	3.93568e-06	-2.02261	-2.43641
14801339	chr19:14801339:C:T	4.31342e-67	-2.02695	-2.10752	8.11593e-07	-2.05061	-2.0212	5.89249e-06	-2.02469	-2.03072
14801472	chr19:14801472:T:C	2.29964e-66	-2.46087	-4.09089e-09	4.13223e-06	-2.44423	-4.09089e-09	2.90392e-05	-2.46045	-4.09089e-09
14801517	chr19:14801517:T:G	2.15346e-66	-6.92185e-10	-2.52654	4.19899e-06	-6.92185e-10	-2.42821	3.02456e-05	-6.92185e-10	-2.41975
14801745	chr19:14801745:A:G	4.7564e-67	-1.94104	-2.09567	8.81478e-07	-1.97014	-2.01906	6.42487e-06	-1.93793	-2.03099
14801798	chr19:14801798:A:G	4.59034e-67	-1.95071	-2.12154	8.57819e-07	-1.98056	-2.03585	6.26867e-06	-1.94833	-2.0452
14801810	chr19:14801810:C:T	1.00563e-65	-6.92185e-10	-0.985417	8.7198e-06	-6.92185e-10	-1.69745	6.15923e-05	-6.92185e-10	-1.70856
14801883	chr19:14801883:A:G	4.52008e-67	-1.94793	-2.13975	8.42862e-07	-1.97753	-2.05647	6.16039e-06	-1.94527	-2.06569
14802146	chr19:14802146:T:G	4.63497e-67	-1.94501	-2.11756	8.66209e-07	-1.97473	-2.03195	6.32989e-06	-1.94243	-2.04138
14802199	chr19:14802199:G:A	2.8559e-66	-2.24423	-4.09089e-09	4.13407e-06	-2.44379	-4.09089e-09	3.36563e-05	-2.3129	-4.09089e-09
14802246	chr19:14802246:G:A	4.5649e-67	-1.96097	-2.11684	8.51832e-07	-1.99226	-2.03115	6.23673e-06	-1.95805	-2.04059
14802291	chr19:14802291:G:A	4.67824e-67	-1.94367	-2.10961	8.73548e-07	-1.9737	-2.02454	6.39773e-06	-1.93876	-2.03439
14802553	chr19:14802553:A:G	6.34626e-67	-1.46613	-2.28221	7.68547e-07	-1.62758	-2.49873	6.00313e-06	-1.52381	-2.51301
14802803	chr19:14802803:G:A	7.06036e-66	-6.92185e-10	-1.33912	9.72524e-06	-6.92185e-10	-1.58833	6.87674e-05	-6.92185e-10	-1.59837
14803337	chr19:14803337:G:A	2.62415e-66	-2.32886	-4.09089e-09	5.02732e-06	-2.24816	-4.09089e-09	3.33106e-05	-2.32322	-4.09089e-09
14803488	chr19:14803488:A:G	4.61e-67	-1.96861	-2.09937	8.6133e-07	-1.99863	-2.0137	6.30034e-06	-1.96494	-2.02355
14803714	chr19:14803714:A:T	4.23605e-67	-1.93299	-2.21958	7.83942e-07	-1.96021	-2.14626	5.74472e-06	-1.92603	-2.15479
14803968	chr19:14803968:G:A	1.2441e-65	-6.92185e-10	-0.77262	3.16057e-05	-6.92185e-10	-0.409714	0.00022392	-6.92185e-10	-0.41781
14804102	chr19:14804102:T:C	4.61652e-67	-1.9921	-2.07446	8.67818e-07	-2.02132	-1.9835	6.34211e-06	-1.98833	-1.99355
14804604	chr19:14804604:G:A	2.10472e-66	-6.92185e-10	-2.54943	3.70214e-06	-6.92185e-10	-2.55414	2.64608e-05	-6.92185e-10	-2.55344
14804841	chr19:14804841:T:C	3.98018e-66	-6.92185e-10	-1.91229	5.36679e-06	-6.92185e-10	-2.18282	3.74635e-05	-6.92185e-10	-2.20573
14805033	chr19:14805033:A:G	1.50142e-65	-6.92185e-10	-0.58462	1.48622e-05	-6.92185e-10	-1.16423	0.000102601	-6.92185e-10	-1.19825
14805600	chr19:14805600:G:A	1.43042e-65	-6.92185e-10	-0.633065	1.44746e-05	-6.92185e-10	-1.19065	9.99381e-05	-6.92185e-10	-1.22455
14805635	chr19:14805635:G:A	1.10324e-65	-6.92185e-10	-0.892785	9.32511e-06	-6.92185e-10	-1.63034	6.57042e-05	-6.92185e-10	-1.64393
14805652	chr19:14805652:C:T	2.1087e-66	-6.92185e-10	-2.54755	3.70042e-06	-6.92185e-10	-2.5546	2.6439e-05	-6.92185e-10	-2.55426
14805759	chr19:14805759:C:T	6.6681e-67	-2.38492	-1.31395	2.32117e-06	-2.31941	-0.701568	1.69464e-05	-2.33335	-0.665692
14805854	chr19:14805854:C:G	2.60158e-66	-6.92185e-10	-2.3375	4.26034e-06	-6.92185e-10	-2.4137	3.03446e-05	-6.92185e-10	-2.41648
14806011	chr19:14806011:TACAG:T	2.09911e-66	-6.92185e-10	-2.55211	3.70748e-06	-6.92185e-10	-2.5527	2.65124e-05	-6.92185e-10	-2.55149
14806157	chr19:14806157:C:T	3.86322e-67	-1.70383	-2.54087	5.4107e-07	-1.9238	-2.55345	4.34832e-06	-1.80583	-2.55348
14806177	chr19:14806177:T:C	2.10392e-66	-6.92185e-10	-2.54981	3.7318e-06	-6.92185e-10	-2.54616	2.65646e-05	-6.92185e-10	-2.54952
14806526	chr19:14806526:C:T	4.08505e-66	-1.88628	-4.09089e-09	7.86414e-06	-1.80074	-4.09089e-09	6.45361e-05	-1.66187	-4.09089e-09
14806807	chr19:14806807:C:T	2.11712e-66	-6.92185e-10	-2.54356	3.76072e-06	-6.92185e-10	-2.53844	2.67329e-05	-6.92185e-10	-2.5432
14807178	chr19:14807178:C:A	5.5534e-67	-1.3317	-2.5501	8.78035e-07	-1.52104	-2.47208	7.06648e-06	-1.41323	-2.46051
14807505	chr19:14807505:A:G	1.24233e-65	-6.92185e-10	-0.774043	1.00501e-05	-6.92185e-10	-1.55546	7.08844e-05	-6.92185e-10	-1.56805
14807528	chr19:14807528:A:G	6.44975e-66	-1.42958	-4.09089e-09	8.3283e-06	-1.74339	-4.09089e-09	6.67315e-05	-1.62842	-4.09089e-09
14807981	chr19:14807981:TA:T	3.84137e-67	-1.7249	-2.52547	6.40977e-07	-1.92841	-2.3794	5.19552e-06	-1.80944	-2.37186
14808160	chr19:14808160:T:C	4.31406e-67	-1.71316	-2.42116	9.77703e-07	-1.83922	-2.04638	7.77463e-06	-1.76919	-2.00904
14808272	chr19:14808272:T:C	2.17279e-66	-6.92185e-10	-2.51761	3.72287e-06	-6.92185e-10	-2.54855	2.65677e-05	-6.92185e-10	-2.5494
14808359	chr19:14808359:A:T	3.90622e-67	-1.74884	-2.48479	5.80646e-07	-1.96745	-2.43921	4.63009e-06	-1.85447	-2.44205
14808676	chr19:14808676:C:T	2.43591e-66	-6.92185e-10	-2.4033	4.48288e-06	-6.92185e-10	-2.36279	3.26267e-05	-6.92185e-10	-2.34397
14808694	chr19:14808694:T:TAC	2.01961e-67	-2.34736	-2.54594	3.96899e-07	-2.2758	-2.51133	2.68648e-06	-2.32586	-2.515
14808712	chr19:14808712:TTCA:T	2.07265e-67	-2.33116	-2.53621	4.13366e-07	-2.25463	-2.49184	2.78607e-06	-2.30819	-2.49628
14808845	chr19:14808845:A:C	3.43607e-66	-2.05929	-4.09089e-09	5.11204e-06	-2.23145	-4.09089e-09	3.83385e-05	-2.18264	-4.09089e-09
14808898	chr19:14808898:T:C	3.56625e-67	-1.80554	-2.51915	5.29277e-07	-2.01429	-2.485	4.20337e-06	-1.90647	-2.48674
14809075	chr19:14809075:T:C	3.70892e-67	-1.74641	-2.53905	5.21005e-07	-1.9606	-2.55445	4.17229e-06	-1.8462	-2.55443
14809333	chr19:14809333:T:C	3.6197e-67	-1.76421	-2.5456	5.27086e-07	-1.98116	-2.52228	4.20639e-06	-1.86922	-2.52327
14809495	chr19:14809495:G:A	3.8816e-66	-1.93737	-4.09089e-09	6.95398e-06	-1.92374	-4.09089e-09	4.52421e-05	-2.01707	-4.09089e-09
14809805	chr19:14809805:C:T	1.6501e-65	-6.92185e-10	-0.490195	1.25097e-05	-6.92185e-10	-1.33655	8.82058e-05	-6.92185e-10	-1.34943
14810584	chr19:14810584:A:G	1.39976e-65	-6.92185e-10	-0.654734	1.09618e-05	-6.92185e-10	-1.46863	7.73463e-05	-6.92185e-10	-1.48081
14810852	chr19:14810852:C:T	4.62572e-67	-2.05852	-2.00605	6.66805e-07	-2.02677	-2.24154	5.64599e-06	-1.81051	-2.28765
14811288	chr19:14811288:T:C	1.46588e-65	-6.92185e-10	-0.608579	1.13595e-05	-6.92185e-10	-1.433	8.0117e-05	-6.92185e-10	-1.44561
14811376	chr19:14811376:G:C	5.12643e-67	-1.51836	-2.44343	1.09014e-06	-1.69704	-2.0797	8.91376e-06	-1.61627	-2.02523
14811629	chr19:14811629:G:A	9.26061e-66	-6.92185e-10	-1.06785	9.90156e-06	-6.92185e-10	-1.57036	6.87277e-05	-6.92185e-10	-1.59895
14811897	chr19:14811897:G:A	8.86346e-66	-6.92185e-10	-1.11168	9.55686e-06	-6.92185e-10	-1.60579	6.63711e-05	-6.92185e-10	-1.63384
14812120	chr19:14812120:G:A	1.73575e-65	-6.92185e-10	-0.439594	1.25595e-05	-6.92185e-10	-1.33257	8.84989e-05	-6.92185e-10	-1.34611
14813240	chr19:14813240:G:A	2.59184e-66	-2.34125	-4.09089e-09	4.35953e-06	-2.39068	-4.09089e-09	3.25962e-05	-2.3449	-4.09089e-09
14813554	chr19:14813554:C:CA	3.53388e-66	-6.92185e-10	-2.03122	6.84579e-06	-6.92185e-10	-1.93942	4.99194e-05	-6.92185e-10	-1.91869
14813759	chr19:14813759:A:G	2.7807e-67	-2.08027	-2.49323	4.42005e-07	-2.25593	-2.42355	3.38654e-06	-2.20345	-2.40584
14813768	chr19:14813768:C:T	2.37225e-66	-2.42978	-4.09089e-09	4.13606e-06	-2.44331	-4.09089e-09	3.03787e-05	-2.41536	-4.09089e-09
14814063	chr19:14814063:A:G	8.69518e-67	-1.34403	-2.0894	2.39633e-06	-1.50897	-1.48015	2.00886e-05	-1.4215	-1.40744
14814229	chr19:14814229:A:AGTGAAAAGACAACCTATGGGTTGGCAGGAAACATTCACAAACCATC	1.51083e-65	-6.92185e-10	-0.578371	5.42019e-05	-6.92185e-10	0.129666	0.000425947	-6.92185e-10	0.225217
14814245	chr19:14814245:A:G	2.16087e-66	-6.92185e-10	-2.5231	3.89687e-06	-6.92185e-10	-2.50287	2.79463e-05	-6.92185e-10	-2.49881
14814412	chr19:14814412:A:G	5.32576e-67	-1.41945	-2.5042	7.60411e-07	-1.6173	-2.51965	7.32789e-06	-1.31674	-2.52067
14814724	chr19:14814724:C:T	2.4518e-66	-6.92185e-10	-2.3968	4.66186e-06	-6.92185e-10	-2.32364	3.28178e-05	-6.92185e-10	-2.33813
14814814	chr19:14814814:C:T	5.15302e-67	-1.41224	-2.54438	7.41008e-07	-1.61116	-2.55163	7.17622e-06	-1.3062	-2.55213
14814829	chr19:14814829:AC:A	1.31077e-65	-6.92185e-10	-0.720415	1.30614e-05	-6.92185e-10	-1.29339	9.01605e-05	-6.92185e-10	-1.32751
14815667	chr19:14815667:A:G	2.80995e-66	-6.92185e-10	-2.26045	5.79289e-06	-6.92185e-10	-2.10642	4.17816e-05	-6.92185e-10	-2.09664
14815727	chr19:14815727:T:C	6.45351e-67	-1.33875	-2.39282	8.56899e-07	-1.54743	-2.47006	8.37029e-06	-1.23029	-2.47412
14816282	chr19:14816282:G:T	2.88528e-66	-6.92185e-10	-2.23399	5.46189e-06	-6.92185e-10	-2.16526	3.99653e-05	-6.92185e-10	-2.14109
14816381	chr19:14816381:G:A	2.13452e-66	-6.92185e-10	-2.53538	3.83947e-06	-6.92185e-10	-2.51772	2.74275e-05	-6.92185e-10	-2.51755
14816474	chr19:14816474:G:A	2.1284e-66	-6.92185e-10	-2.53825	4.12852e-06	-6.92185e-10	-2.44513	2.96308e-05	-6.92185e-10	-2.44028
14816486	chr19:14816486:T:G	7.46654e-66	-6.92185e-10	-1.28319	4.77689e-05	-6.92185e-10	0.00332453	0.000390382	-6.92185e-10	0.138028
14817171	chr19:14817171:G:A	7.37156e-66	-6.92185e-10	-1.29599	1.52323e-05	-6.92185e-10	-1.13963	0.000111637	-6.92185e-10	-1.11384
14817401	chr19:14817401:G:A	1.86604e-65	-6.92185e-10	-0.367216	6.75975e-05	-6.92185e-10	0.350521	0.000549845	-6.92185e-10	0.480538
14817466	chr19:14817466:G:A	2.09445e-66	-6.92185e-10	-2.55432	3.71744e-06	-6.92185e-10	-2.55001	2.65929e-05	-6.92185e-10	-2.54845
14818014	chr19:14818014:G:A	1.95874e-67	-2.38041	-2.54349	3.40439e-07	-2.41913	-2.52144	2.48567e-06	-2.4013	-2.51725
14818357	chr19:14818357:G:A	3.40145e-67	-2.45863	-1.91337	7.79401e-07	-2.44825	-1.66403	5.73986e-06	-2.44855	-1.63312
14819022	chr19:14819022:A:G	5.42279e-66	-6.92185e-10	-1.60301	6.04307e-06	-6.92185e-10	-2.06414	4.29215e-05	-6.92185e-10	-2.06973
14819435	chr19:14819435:C:T	6.3103e-67	-2.46207	-1.29195	1.83594e-06	-2.40564	-0.849858	1.27741e-05	-2.45629	-0.825386
14819937	chr19:14819937:C:T	2.39372e-65	-6.92185e-10	-0.118184	7.77716e-05	-6.92185e-10	0.490727	0.000617948	-6.92185e-10	0.597307
14820031	chr19:14820031:C:T	5.74155e-67	-2.43928	-1.40919	1.81871e-06	-2.28129	-0.983633	1.18336e-05	-2.3951	-0.963056
14820249	chr19:14820249:A:G	2.10742e-66	-6.92185e-10	-2.54815	3.90499e-06	-6.92185e-10	-2.50079	2.81036e-05	-6.92185e-10	-2.4932
14820374	chr19:14820374:A:G	2.75028e-66	-6.92185e-10	-2.28192	5.43182e-06	-6.92185e-10	-2.17077	3.92235e-05	-6.92185e-10	-2.15982
14820701	chr19:14820701:T:A	3.52157e-66	-6.92185e-10	-2.03471	9.1896e-06	-6.92185e-10	-1.64498	6.92863e-05	-6.92185e-10	-1.59085
14820738	chr19:14820738:C:T	5.0672e-67	-2.29903	-1.67439	7.02189e-07	-2.38582	-1.83079	4.99991e-06	-2.36742	-1.85226
14821023	chr19:14821023:G:A	1.90828e-67	-2.39813	-2.55187	3.24515e-07	-2.43397	-2.5545	2.35209e-06	-2.4198	-2.554
14821232	chr19:14821232:C:G	2.15791e-65	-6.92185e-10	-0.221891	7.81005e-05	-6.92185e-10	0.494946	0.000647438	-6.92185e-10	0.643926
14821413	chr19:14821413:G:A	8.35382e-66	-6.92185e-10	-1.1709	2.28206e-05	-6.92185e-10	-0.735385	0.000176713	-6.92185e-10	-0.654569
14821582	chr19:14821582:C:T	2.09561e-66	-6.92185e-10	-2.55377	3.74977e-06	-6.92185e-10	-2.54136	2.69097e-05	-6.92185e-10	-2.53661
14821675	chr19:14821675:T:C	9.16832e-66	-6.92185e-10	-1.07786	2.53849e-05	-6.92185e-10	-0.628896	0.000197571	-6.92185e-10	-0.542997
14822071	chr19:14822071:G:A	1.23568e-66	-2.32857	-0.75343	5.0584e-06	-2.27484	0.0328404	4.22632e-05	-2.26709	0.18191
14822145	chr19:14822145:A:G	3.95484e-67	-2.3899	-1.83136	1.17126e-06	-2.4591	-1.24587	9.6337e-06	-2.41119	-1.15264
14822235	chr19:14822235:A:G	2.31938e-66	-6.92185e-10	-2.45232	3.95954e-06	-6.92185e-10	-2.48692	2.82798e-05	-6.92185e-10	-2.48695
14822335	chr19:14822335:C:T	7.68284e-67	-2.44095	-1.11627	2.57217e-06	-2.09803	-0.820271	1.41906e-05	-2.35321	-0.8233
14822518	chr19:14822518:G:A	2.21085e-66	-6.92185e-10	-2.50024	3.72539e-06	-6.92185e-10	-2.54788	2.65652e-05	-6.92185e-10	-2.5495
14822931	chr19:14822931:G:A	2.21231e-66	-2.32382	-0.175763	9.94749e-06	-2.26802	0.702289	8.44179e-05	-2.26005	0.866735
14823163	chr19:14823163:C:T	2.42456e-66	-2.40797	-4.09089e-09	4.22333e-06	-2.42243	-4.09089e-09	3.11063e-05	-2.39169	-4.09089e-09
14823272	chr19:14823272:G:A	1.00354e-66	-2.25588	-1.0342	3.74919e-06	-1.77137	-0.770145	2.0184e-05	-2.08619	-0.738016
14823296	chr19:14823296:T:TA	5.71386e-67	-2.37152	-1.48178	1.81503e-06	-2.44665	-0.820295	1.5009e-05	-2.39541	-0.725035
14823442	chr19:14823442:A:G	1.89387e-67	-2.45687	-2.50072	3.53466e-07	-2.44666	-2.45636	2.52971e-06	-2.45306	-2.44793
14823570	chr19:14823570:G:A	4.21144e-67	-2.37989	-1.77851	1.08006e-06	-2.45378	-1.33225	8.58318e-06	-2.40703	-1.27227
14823631	chr19:14823631:C:T	2.2137e-66	-6.92185e-10	-2.49895	5.50792e-06	-6.92185e-10	-2.15686	3.9752e-05	-6.92185e-10	-2.14644
14824079	chr19:14824079:A:G	5.28292e-67	-2.3496	-1.58212	1.6171e-06	-2.43516	-0.947256	1.34744e-05	-2.37273	-0.855575
14824423	chr19:14824423:A:G	2.2962e-66	-2.46236	-4.09089e-09	6.34326e-06	-2.01566	-4.09089e-09	2.96386e-05	-2.44002	-4.09089e-09
14824450	chr19:14824450:C:T	2.39404e-66	-6.92185e-10	-2.42063	6.58076e-06	-6.92185e-10	-1.9789	4.76932e-05	-6.92185e-10	-1.96431
14824553	chr19:14824553:T:G	4.35807e-66	-1.82159	-4.09089e-09	7.1678e-06	-1.89345	-4.09089e-09	5.65336e-05	-1.79426	-4.09089e-09
14824678	chr19:14824678:G:A	5.37706e-67	-2.36267	-1.55139	1.66573e-06	-2.44146	-0.911329	1.38063e-05	-2.38486	-0.819113
14824860	chr19:14824860:A:G	2.83916e-67	-2.4202	-2.1325	3.65559e-07	-2.46216	-2.40722	2.57775e-06	-2.4536	-2.42858
14825095	chr19:14825095:G:A	2.11791e-66	-6.92185e-10	-2.54319	4.82946e-06	-6.92185e-10	-2.28831	3.47004e-05	-6.92185e-10	-2.28235
14825098	chr19:14825098:G:A	2.42862e-65	-6.92185e-10	-0.103708	0.000108224	-6.92185e-10	0.821153	0.000924935	-6.92185e-10	1.00063
14825382	chr19:14825382:C:T	3.0864e-67	-2.36349	-2.10571	5.20978e-07	-2.44852	-2.06657	4.04772e-06	-2.39564	-2.0353
14825425	chr19:14825425:A:G	3.4931e-67	-2.36481	-1.98061	8.59428e-07	-2.44663	-1.56791	6.86164e-06	-2.39043	-1.51272
14825812	chr19:14825812:A:G	2.11851e-66	-6.92185e-10	-2.54291	3.73564e-06	-6.92185e-10	-2.54513	2.6636e-05	-6.92185e-10	-2.54683
14825946	chr19:14825946:T:C	2.0948e-66	-6.92185e-10	-2.55416	3.71391e-06	-6.92185e-10	-2.55096	2.65982e-05	-6.92185e-10	-2.54826
14825996	chr19:14825996:G:A	2.1561e-66	-6.92185e-10	-2.52531	3.913e-06	-6.92185e-10	-2.49874	2.80214e-05	-6.92185e-10	-2.49613
14826854	chr19:14826854:A:T	2.58586e-66	-2.34356	-4.09089e-09	4.91043e-06	-2.27169	-4.09089e-09	3.31046e-05	-2.32943	-4.09089e-09
14827061	chr19:14827061:A:C	3.56088e-66	-2.02361	-4.09089e-09	6.02974e-06	-2.06635	-4.09089e-09	4.29537e-05	-2.06898	-4.09089e-09
14827100	chr19:14827100:T:G	2.6611e-66	-2.27948	-0.0353965	1.2378e-05	-2.21641	0.869281	0.000105614	-2.20764	1.03833
14827132	chr19:14827132:G:A	1.87442e-67	-2.44786	-2.52005	3.48355e-07	-2.43477	-2.48282	2.48493e-06	-2.44312	-2.47574
14827175	chr19:14827175:T:C	2.10585e-66	-6.92185e-10	-2.5489	4.63942e-06	-6.92185e-10	-2.32846	3.33794e-05	-6.92185e-10	-2.32116
14827609	chr19:14827609:C:G	2.29595e-66	-2.46247	-4.09089e-09	4.05733e-06	-2.46252	-4.09089e-09	2.90791e-05	-2.45908	-4.09089e-09
14827725	chr19:14827725:C:T	4.42262e-66	-6.92185e-10	-1.80688	8.25971e-06	-6.92185e-10	-1.75166	6.09465e-05	-6.92185e-10	-1.7191
14827804	chr19:14827804:T:C	4.91284e-67	-2.35783	-1.64653	1.47441e-06	-2.43984	-1.03495	1.22221e-05	-2.38076	-0.945089
14829256	chr19:14829256:C:T	2.1206e-66	-6.92185e-10	-2.54192	3.88928e-06	-6.92185e-10	-2.50483	2.78866e-05	-6.92185e-10	-2.50095
14829586	chr19:14829586:T:C	2.11477e-66	-6.92185e-10	-2.54467	4.74607e-06	-6.92185e-10	-2.30573	3.41708e-05	-6.92185e-10	-2.29772
14829683	chr19:14829683:T:C	1.90039e-67	-2.45211	-2.50203	3.562e-07	-2.43926	-2.45605	2.54486e-06	-2.44744	-2.44758
14829687	chr19:14829687:C:G	5.33862e-67	-2.37328	-1.54796	1.67126e-06	-2.44506	-0.904414	1.38154e-05	-2.39325	-0.810064
14830015	chr19:14830015:G:A	4.65995e-67	-2.37989	-1.67731	1.41198e-06	-2.44736	-1.0707	1.15458e-05	-2.39855	-0.984226
14830297	chr19:14830297:T:C	5.38479e-67	-2.42151	-1.49111	2.16844e-06	-2.37753	-0.71151	1.77277e-05	-2.38527	-0.568699
14830395	chr19:14830395:C:A	1.30537e-66	-2.1979	-0.82923	1.31986e-05	-1.80671	0.52377	9.18333e-05	-1.98667	0.677544
14830507	chr19:14830507:A:T	2.05643e-67	-2.39036	-2.48487	4.40733e-07	-2.45201	-2.23036	3.38206e-06	-2.41048	-2.20013
14830578	chr19:14830578:A:T	2.85266e-66	-2.24536	-4.09089e-09	5.50903e-06	-2.15666	-4.09089e-09	3.67438e-05	-2.22513	-4.09089e-09
14830633	chr19:14830633:A:G	2.32552e-66	-2.44968	-4.09089e-09	4.08171e-06	-2.45653	-4.09089e-09	2.96145e-05	-2.44083	-4.09089e-09
14830792	chr19:14830792:A:G	1.90427e-67	-2.44847	-2.50364	3.2258e-07	-2.45856	-2.53589	2.30494e-06	-2.45401	-2.54004
14831278	chr19:14831278:T:C	2.69937e-67	-2.31906	-2.28412	6.64454e-07	-2.23856	-2.03328	5.30491e-06	-2.19571	-1.96476
14831341	chr19:14831341:A:G	2.62451e-67	-2.30416	-2.32715	6.25827e-07	-2.22471	-2.10702	4.99384e-06	-2.17863	-2.04226
14831475	chr19:14831475:C:T	2.24138e-66	-6.92185e-10	-2.48653	3.83137e-06	-6.92185e-10	-2.51983	2.7275e-05	-6.92185e-10	-2.52313
14831513	chr19:14831513:T:C	2.64275e-67	-2.35232	-2.27206	6.31798e-07	-2.27992	-2.04232	5.03192e-06	-2.24153	-1.97176
14831601	chr19:14831601:T:C	3.19914e-67	-2.27204	-2.16129	8.29009e-07	-2.181	-1.86958	6.74366e-06	-2.13176	-1.78874
14831606	chr19:14831606:G:A	5.04167e-65	-6.92185e-10	0.626705	0.000109636	-6.92185e-10	0.83412	0.000829594	-6.92185e-10	0.891838
14831664	chr19:14831664:C:T	2.1572e-66	-6.92185e-10	-2.52481	4.71346e-06	-6.92185e-10	-2.31263	3.40195e-05	-6.92185e-10	-2.30217
14831685	chr19:14831685:C:T	3.1839e-67	-2.25076	-2.18734	8.16116e-07	-2.15376	-1.91248	6.63361e-06	-2.10269	-1.83426
14831725	chr19:14831725:G:A	2.3752e-67	-2.1857	-2.54543	4.03309e-07	-2.22034	-2.55076	2.86987e-06	-2.22439	-2.55044
14831812	chr19:14831812:T:G	3.19765e-67	-2.25513	-2.17865	8.21751e-07	-2.1592	-1.90016	6.67689e-06	-2.10875	-1.82169
14831860	chr19:14831860:C:T	3.14806e-67	-2.26179	-2.18762	8.04381e-07	-2.16729	-1.91344	6.52491e-06	-2.11748	-1.83599
14831879	chr19:14831879:G:A	2.13474e-67	-2.29047	-2.54739	3.27044e-07	-2.45611	-2.5246	2.57728e-06	-2.37094	-2.51143
14832175	chr19:14832175:G:A	2.44859e-66	-6.92185e-10	-2.39811	4.56945e-06	-6.92185e-10	-2.34366	3.2605e-05	-6.92185e-10	-2.34463
14832754	chr19:14832754:G:A	2.18523e-66	-6.92185e-10	-2.5119	4.85973e-06	-6.92185e-10	-2.28207	3.51166e-05	-6.92185e-10	-2.27042
14832963	chr19:14832963:A:G	2.19738e-67	-2.43142	-2.37751	3.93921e-07	-2.41271	-2.38194	2.93881e-06	-2.37947	-2.37163
14833184	chr19:14833184:A:AAAC	3.66175e-66	-1.99568	-4.09089e-09	4.95022e-06	-2.26362	-4.09089e-09	4.07455e-05	-2.12175	-4.09089e-09
14833231	chr19:14833231:C:A	2.32676e-67	-2.45132	-2.30041	6.79763e-07	-1.96782	-2.28124	3.29183e-06	-2.35771	-2.27994
14833306	chr19:14833306:C:T	2.10685e-66	-6.92185e-10	-2.54842	3.70035e-06	-6.92185e-10	-2.55462	2.64332e-05	-6.92185e-10	-2.55448
14833427	chr19:14833427:C:A	2.38749e-67	-2.18427	-2.54169	4.05142e-07	-2.21905	-2.54752	2.88349e-06	-2.22309	-2.54701
14833473	chr19:14833473:C:T	3.1732e-66	-2.13888	-4.09089e-09	6.0769e-06	-2.05856	-4.09089e-09	3.81257e-05	-2.18821	-4.09089e-09
14833630	chr19:14833630:T:A	2.20416e-67	-2.46105	-2.34481	6.23084e-07	-2.13319	-2.20293	3.38136e-06	-2.42463	-2.18619
14833698	chr19:14833698:G:A	2.03361e-67	-2.34594	-2.54045	3.34262e-07	-2.43856	-2.52032	2.49062e-06	-2.41041	-2.50616
14834078	chr19:14834078:G:T	2.14358e-66	-6.92185e-10	-2.53114	3.71731e-06	-6.92185e-10	-2.55005	2.65261e-05	-6.92185e-10	-2.55097
14834090	chr19:14834090:T:A	1.96287e-67	-2.4592	-2.46259	3.2743e-07	-2.43879	-2.54074	2.3083e-06	-2.44752	-2.54507
14834477	chr19:14834477:C:T	2.63104e-66	-6.92185e-10	-2.32624	5.05423e-06	-6.92185e-10	-2.24282	3.58108e-05	-6.92185e-10	-2.25085
14834649	chr19:14834649:T:G	2.28669e-66	-6.92185e-10	-2.46651	5.45064e-06	-6.92185e-10	-2.16732	3.95187e-05	-6.92185e-10	-2.15232
14834660	chr19:14834660:G:GA	4.25816e-67	-2.4104	-1.73696	8.98119e-07	-2.37234	-1.59816	7.24769e-06	-2.32694	-1.52147
14834994	chr19:14834994:C:T	2.10058e-66	-6.92185e-10	-2.5514	4.27371e-06	-6.92185e-10	-2.41057	3.07223e-05	-6.92185e-10	-2.40411
14835190	chr19:14835190:C:T	6.14378e-66	-1.47818	-4.09089e-09	8.88307e-06	-1.6789	-4.09089e-09	7.18989e-05	-1.55384	-4.09089e-09
14835205	chr19:14835205:T:C	2.14404e-67	-2.33287	-2.50064	3.95222e-07	-2.44663	-2.34473	3.09074e-06	-2.39519	-2.3055
14835263	chr19:14835263:G:C	2.25915e-67	-2.43117	-2.35005	4.05366e-07	-2.41286	-2.35316	3.02923e-06	-2.37903	-2.34176
14835651	chr19:14835651:C:T	3.97745e-66	-6.92185e-10	-1.91298	8.34073e-06	-6.92185e-10	-1.7419	6.44323e-05	-6.92185e-10	-1.66348
14835706	chr19:14835706:G:A	2.10323e-66	-6.92185e-10	-2.55014	3.71354e-06	-6.92185e-10	-2.55106	2.65463e-05	-6.92185e-10	-2.55021
14835916	chr19:14835916:T:G	4.06584e-66	-6.92185e-10	-1.891	8.7289e-06	-6.92185e-10	-1.69641	6.74971e-05	-6.92185e-10	-1.61701
14836381	chr19:14836381:T:C	2.03097e-67	-2.43215	-2.45554	4.709e-07	-2.36947	-2.24669	3.24002e-06	-2.45563	-2.19789
14836981	chr19:14836981:C:T	3.88279e-66	-6.92185e-10	-1.93706	7.1954e-06	-6.92185e-10	-1.88961	5.20836e-05	-6.92185e-10	-1.87625
14837010	chr19:14837010:G:A	2.09397e-66	-6.92185e-10	-2.55455	3.70096e-06	-6.92185e-10	-2.55446	2.64336e-05	-6.92185e-10	-2.55446
14837024	chr19:14837024:G:A	6.49677e-66	-6.92185e-10	-1.42231	1.37217e-05	-6.92185e-10	-1.24407	0.000108775	-6.92185e-10	-1.13981
14837403	chr19:14837403:T:C	1.88425e-67	-2.44292	-2.51975	4.92678e-07	-2.07294	-2.49801	2.59727e-06	-2.3771	-2.49754
14837521	chr19:14837521:AG:A	2.12793e-66	-6.92185e-10	-2.53847	3.7098e-06	-6.92185e-10	-2.55207	2.64955e-05	-6.92185e-10	-2.55212
14837744	chr19:14837744:A:G	8.77627e-67	-2.46175	-0.962398	2.39953e-06	-2.29959	-0.688189	1.54601e-05	-2.45233	-0.638504
14838141	chr19:14838141:A:C	2.62726e-64	-6.92185e-10	2.27749	0.000684087	-6.92185e-10	2.66504	0.00521684	-6.92185e-10	2.73055
14838417	chr19:14838417:A:G	3.52896e-66	-6.92185e-10	-2.03261	6.03723e-06	-6.92185e-10	-2.0651	4.29064e-05	-6.92185e-10	-2.07008
14838441	chr19:14838441:T:C	3.03687e-66	-2.18279	-4.09089e-09	6.08175e-06	-2.05776	-4.09089e-09	3.92797e-05	-2.15839	-4.09089e-09
14838555	chr19:14838555:A:G	2.31626e-66	-2.45366	-4.09089e-09	4.15907e-06	-2.43776	-4.09089e-09	2.92503e-05	-2.45321	-4.09089e-09
14838727	chr19:14838727:G:A	1.79157e-66	-2.46252	-0.248007	6.45002e-06	-2.44084	0.441877	5.03655e-05	-2.45822	0.548432
14838962	chr19:14838962:G:T	3.48863e-67	-2.39761	-1.94908	3.55061e-07	-2.45923	-2.43929	2.47748e-06	-2.45315	-2.4687
14839052	chr19:14839052:A:C	2.89115e-66	-2.23197	-4.09089e-09	5.72888e-06	-2.11753	-4.09089e-09	3.73067e-05	-2.20992	-4.09089e-09
14839313	chr19:14839313:C:T	2.09711e-66	-6.92185e-10	-2.55306	3.70199e-06	-6.92185e-10	-2.55418	2.64322e-05	-6.92185e-10	-2.55451
14839429	chr19:14839429:T:C	1.01977e-64	-6.92185e-10	1.33112	0.000360561	-6.92185e-10	2.02461	0.00328093	-6.92185e-10	2.26679
14839465	chr19:14839465:T:C	2.46775e-66	-2.39031	-4.09089e-09	4.25606e-06	-2.41471	-4.09089e-09	2.93751e-05	-2.44895	-4.09089e-09
14839616	chr19:14839616:C:A	2.70522e-66	-2.41295	0.114514	6.58844e-06	-2.40702	0.429289	4.8932e-05	-2.42037	0.4817
14839621	chr19:14839621:C:T	5.3325e-67	-2.40836	-1.51402	1.23498e-06	-2.43372	-1.21827	9.13859e-06	-2.45113	-1.16547
14839820	chr19:14839820:T:A	5.41579e-67	-2.39445	-1.51243	1.20027e-06	-2.44215	-1.23835	9.01198e-06	-2.44454	-1.186
14840395	chr19:14840395:TC:T	2.0956e-66	-6.92185e-10	-2.55378	3.70062e-06	-6.92185e-10	-2.55455	2.64281e-05	-6.92185e-10	-2.55467
14840653	chr19:14840653:G:A	2.10032e-66	-6.92185e-10	-2.55153	3.70564e-06	-6.92185e-10	-2.55319	2.64502e-05	-6.92185e-10	-2.55383
14840680	chr19:14840680:A:G	3.97687e-67	-2.18375	-2.03195	1.10265e-06	-2.30536	-1.45997	1.00426e-05	-2.16742	-1.35485
14840745	chr19:14840745:A:G	2.07726e-67	-2.41741	-2.44775	4.61869e-07	-2.46227	-2.17325	3.54204e-06	-2.44017	-2.12422
14840749	chr19:14840749:C:T	3.04096e-66	-2.39455	0.213108	7.47785e-06	-2.38865	0.537545	5.55826e-05	-2.40339	0.592165
14840793	chr19:14840793:G:A	2.94015e-67	-2.36468	-2.15307	7.56744e-07	-2.43192	-1.70986	5.60375e-06	-2.43388	-1.67178
14840803	chr19:14840803:G:C	2.0984e-66	-6.92185e-10	-2.55244	3.71825e-06	-6.92185e-10	-2.5498	2.65921e-05	-6.92185e-10	-2.54848
14840859	chr19:14840859:T:C	1.08948e-64	-6.92185e-10	1.39725	0.00038527	-6.92185e-10	2.09089	0.00352957	-6.92185e-10	2.33983
14840868	chr19:14840868:C:T	2.70928e-66	-2.43138	0.134444	6.56931e-06	-2.42829	0.447653	4.90203e-05	-2.43765	0.500791
14841062	chr19:14841062:A:T	2.14092e-66	-6.92185e-10	-2.53238	4.04774e-06	-6.92185e-10	-2.46489	2.92838e-05	-6.92185e-10	-2.45206
14841067	chr19:14841067:C:T	2.14329e-66	-6.92185e-10	-2.53128	4.05798e-06	-6.92185e-10	-2.46236	2.9363e-05	-6.92185e-10	-2.44936
14841070	chr19:14841070:T:A	2.14523e-66	-6.92185e-10	-2.53037	4.06374e-06	-6.92185e-10	-2.46095	2.94071e-05	-6.92185e-10	-2.44786
14841072	chr19:14841072:T:G	2.13948e-66	-6.92185e-10	-2.53306	4.04206e-06	-6.92185e-10	-2.4663	2.92398e-05	-6.92185e-10	-2.45357
14841077	chr19:14841077:A:G	2.08159e-67	-2.38879	-2.47428	3.2633e-07	-2.43971	-2.54318	2.34539e-06	-2.43481	-2.54184
14841086	chr19:14841086:G:T	2.52257e-65	-2.21559	2.14983	2.4418e-05	-2.37639	1.70866	0.000205186	-2.30091	1.79573
14841331	chr19:14841331:G:C	2.138e-66	-6.92185e-10	-2.53375	4.03681e-06	-6.92185e-10	-2.4676	2.91993e-05	-6.92185e-10	-2.45495
14841426	chr19:14841426:A:G	3.20172e-67	-2.35086	-2.08166	5.5678e-07	-2.43376	-2.01487	4.31686e-06	-2.36796	-1.99861
14841748	chr19:14841748:G:T	3.71782e-67	-2.31922	-1.96384	6.44506e-07	-2.4169	-1.88543	5.05834e-06	-2.33892	-1.86913
14841771	chr19:14841771:A:G	2.53795e-66	-6.92185e-10	-2.36226	6.71491e-06	-6.92185e-10	-1.95872	4.87946e-05	-6.92185e-10	-1.94148
14842053	chr19:14842053:T:C	3.54816e-67	-2.33204	-1.99773	6.08082e-07	-2.42406	-1.93643	4.75071e-06	-2.35074	-1.92007
14842274	chr19:14842274:T:C	2.51533e-67	-2.40935	-2.26445	4.26439e-07	-2.44397	-2.27136	3.13187e-06	-2.4419	-2.24557
14842571	chr19:14842571:G:A	2.23823e-66	-6.92185e-10	-2.48793	4.31527e-06	-6.92185e-10	-2.40089	3.14101e-05	-6.92185e-10	-2.38197
14842591	chr19:14842591:C:T	3.17035e-66	-2.13978	-4.09089e-09	6.37858e-06	-2.0101	-4.09089e-09	4.10095e-05	-2.11529	-4.09089e-09
14843691	chr19:14843691:A:G	1.87955e-67	-2.42419	-2.54098	3.3107e-07	-2.41398	-2.55449	2.27244e-06	-2.4536	-2.55464
14843788	chr19:14843788:T:C	3.35827e-67	-2.27879	-2.10599	5.68324e-07	-2.4576	-1.97051	4.42406e-06	-2.37351	-1.96853
14844044	chr19:14844044:A:G	2.24317e-67	-2.45529	-2.33302	4.17806e-07	-2.38509	-2.3507	2.8234e-06	-2.46249	-2.32867
14844748	chr19:14844748:T:C	2.56369e-67	-2.46032	-2.19443	4.96402e-07	-2.3339	-2.22952	3.22605e-06	-2.45515	-2.20269
14845413	chr19:14845413:T:C	1.27845e-65	-6.92185e-10	-0.745384	3.73273e-05	-6.92185e-10	-0.243325	0.000298822	-6.92185e-10	-0.12925
14845473	chr19:14845473:T:A	2.39456e-66	-6.92185e-10	-2.42042	4.06275e-06	-6.92185e-10	-2.46119	2.88514e-05	-6.92185e-10	-2.46694
14845588	chr19:14845588:T:G	3.02708e-66	-6.92185e-10	-2.18602	6.9118e-06	-6.92185e-10	-1.92982	4.97837e-05	-6.92185e-10	-1.92141
14845805	chr19:14845805:T:C	2.49544e-66	-6.92185e-10	-2.37915	5.07143e-06	-6.92185e-10	-2.23943	3.66732e-05	-6.92185e-10	-2.22705
14845915	chr19:14845915:G:A	3.03519e-66	-6.92185e-10	-2.18334	6.9373e-06	-6.92185e-10	-1.92614	4.99692e-05	-6.92185e-10	-1.91769
14846149	chr19:14846149:C:T	5.33869e-67	-2.28353	-1.6377	1.9309e-06	-2.46242	-0.74264	1.65843e-05	-2.38808	-0.632559
14846603	chr19:14846603:G:A	1.68283e-66	-2.27168	-0.501459	6.07469e-06	-2.3637	0.304779	5.08762e-05	-2.39774	0.498032
14846997	chr19:14846997:T:C	5.47725e-66	-1.59301	-4.09089e-09	9.48907e-06	-1.61291	-4.09089e-09	7.94632e-05	-1.4538	-4.09089e-09
14847230	chr19:14847230:G:T	1.90277e-67	-2.41002	-2.54288	3.3981e-07	-2.38836	-2.55406	2.40828e-06	-2.39603	-2.55415
14847552	chr19:14847552:C:T	4.92442e-67	-2.45164	-1.55035	2.13199e-06	-2.42882	-0.677171	1.62889e-05	-2.462	-0.576615
14847633	chr19:14847633:C:T	3.27942e-66	-2.10595	-4.09089e-09	6.2638e-06	-2.02826	-4.09089e-09	3.8956e-05	-2.16666	-4.09089e-09
14847653	chr19:14847653:A:G	2.03221e-67	-2.41202	-2.47506	3.27034e-07	-2.46218	-2.51856	2.4288e-06	-2.42949	-2.51221
14847700	chr19:14847700:G:A	4.76834e-66	-6.92185e-10	-1.73162	8.71853e-06	-6.92185e-10	-1.6976	6.35296e-05	-6.92185e-10	-1.67759
14847760	chr19:14847760:T:C	2.09078e-67	-2.4556	-2.40307	3.99889e-07	-2.30299	-2.47663	2.52183e-06	-2.43643	-2.46768
14847947	chr19:14847947:AC:A	1.78123e-65	-6.92185e-10	-0.413731	5.51943e-05	-6.92185e-10	0.147809	0.000445172	-6.92185e-10	0.269363
14847951	chr19:14847951:T:G	2.0673e-65	-6.92185e-10	-0.264789	6.31982e-05	-6.92185e-10	0.283226	0.000510887	-6.92185e-10	0.40705
14847963	chr19:14847963:A:C	2.12955e-66	-6.92185e-10	-2.53771	3.76071e-06	-6.92185e-10	-2.53844	2.69369e-05	-6.92185e-10	-2.5356
14848487	chr19:14848487:C:A	1.88162e-67	-2.43702	-2.52705	3.17505e-07	-2.46037	-2.54994	2.29873e-06	-2.44902	-2.54772
14849049	chr19:14849049:G:A	2.53256e-66	-6.92185e-10	-2.36439	5.44505e-06	-6.92185e-10	-2.16834	3.91436e-05	-6.92185e-10	-2.16186
14849146	chr19:14849146:T:A	2.75255e-67	-2.0564	-2.52728	4.8073e-07	-2.10933	-2.48617	3.3424e-06	-2.15377	-2.46864
14849164	chr19:14849164:A:T	1.13777e-66	-2.2963	-0.86825	4.22955e-06	-2.4386	0.0176447	3.67402e-05	-2.3859	0.160673
14849250	chr19:14849250:T:C	2.7974e-67	-2.04774	-2.51977	4.89915e-07	-2.10113	-2.47545	3.40905e-06	-2.14608	-2.45659
14849282	chr19:14849282:T:C	2.17366e-66	-6.92185e-10	-2.51721	4.24356e-06	-6.92185e-10	-2.41765	3.03958e-05	-6.92185e-10	-2.41479
14849310	chr19:14849310:G:A	2.70559e-67	-2.07359	-2.5273	4.73381e-07	-2.12454	-2.48636	3.29517e-06	-2.16777	-2.46887
14849327	chr19:14849327:A:T	2.029e-67	-2.4625	-2.42616	3.81263e-07	-2.38911	-2.4382	2.56204e-06	-2.45871	-2.42959
14849498	chr19:14849498:C:T	2.29975e-66	-2.46082	-4.09089e-09	4.19632e-06	-2.42884	-4.09089e-09	2.8999e-05	-2.46184	-4.09089e-09
14850059	chr19:14850059:C:T	2.69392e-67	-2.44353	-2.16168	7.66514e-07	-2.23769	-1.89126	4.6995e-06	-2.40537	-1.87628
14850240	chr19:14850240:T:C	2.08412e-67	-2.46221	-2.39965	5.84587e-07	-2.27795	-2.12195	3.52004e-06	-2.44992	-2.12071
14850572	chr19:14850572:T:A	2.1589e-66	-6.92185e-10	-2.52402	3.82634e-06	-6.92185e-10	-2.52114	2.74426e-05	-6.92185e-10	-2.517
14850577	chr19:14850577:A:G	2.31165e-67	-2.24326	-2.51498	4.23194e-07	-2.23742	-2.48555	2.95018e-06	-2.27075	-2.47648
14850580	chr19:14850580:A:C	2.25833e-67	-2.46169	-2.31989	1.12644e-06	-2.31198	-1.43201	7.94963e-06	-2.44248	-1.31349
14850776	chr19:14850776:G:A	9.48307e-67	-2.30262	-1.04407	2.42389e-06	-2.40983	-0.567845	2.43407e-05	-2.23411	-0.402833
14850945	chr19:14850945:G:T	2.84778e-66	-6.92185e-10	-2.24708	5.53611e-06	-6.92185e-10	-2.15176	3.99089e-05	-6.92185e-10	-2.1425
14851076	chr19:14851076:G:A	2.82193e-67	-2.27984	-2.27894	5.33954e-07	-2.27688	-2.21361	3.78776e-06	-2.30666	-2.19066
14851093	chr19:14851093:T:C	7.9291e-67	-2.4193	-1.10636	1.7366e-06	-2.46075	-0.850369	1.53528e-05	-2.39891	-0.698889
14851098	chr19:14851098:T:A	7.92253e-67	-2.42085	-1.10564	1.73737e-06	-2.46109	-0.849591	1.53345e-05	-2.40092	-0.698077
14851111	chr19:14851111:T:C	1.8265e-67	-2.43975	-2.55406	3.31778e-07	-2.42461	-2.54173	2.35365e-06	-2.43077	-2.54236
14851189	chr19:14851189:T:C	1.99862e-67	-2.46117	-2.44258	8.25701e-07	-2.31739	-1.73718	5.76859e-06	-2.44443	-1.63225
14851509	chr19:14851509:A:G	7.5287e-67	-2.43132	-1.14616	1.65855e-06	-2.46241	-0.894693	1.44432e-05	-2.41363	-0.745239
14851520	chr19:14851520:C:T	2.8195e-67	-2.38145	-2.17819	4.1694e-07	-2.45626	-2.2816	3.1949e-06	-2.40396	-2.26358
14851625	chr19:14851625:G:A	2.74753e-67	-2.40899	-2.17651	4.13558e-07	-2.46158	-2.28442	3.13918e-06	-2.42485	-2.26028
14851712	chr19:14851712:C:T	6.2486e-66	-6.92185e-10	-1.46126	1.59023e-05	-6.92185e-10	-1.09658	0.00012797	-6.92185e-10	-0.977305
14852136	chr19:14852136:C:T	2.99442e-66	-6.92185e-10	-2.19687	6.82453e-06	-6.92185e-10	-1.94253	4.91749e-05	-6.92185e-10	-1.93371
14852279	chr19:14852279:A:T	3.1833e-66	-6.92185e-10	-2.1357	7.37758e-06	-6.92185e-10	-1.8646	5.31591e-05	-6.92185e-10	-1.85581
14852286	chr19:14852286:G:A	1.05044e-66	-2.29458	-0.949823	2.52439e-06	-2.33236	-0.60469	2.05917e-05	-2.36219	-0.442021
14852340	chr19:14852340:C:T	2.81413e-67	-2.35175	-2.2098	5.62076e-07	-2.37442	-2.06475	4.06937e-06	-2.39815	-2.02746
14852456	chr19:14852456:T:G	9.25795e-66	-6.92185e-10	-1.06814	2.44804e-05	-6.92185e-10	-0.665177	0.000190662	-6.92185e-10	-0.578597
14852518	chr19:14852518:G:A	2.15776e-66	-6.92185e-10	-2.52455	3.82444e-06	-6.92185e-10	-2.52164	2.74283e-05	-6.92185e-10	-2.51752
14852581	chr19:14852581:G:A	2.05685e-67	-2.46137	-2.41366	8.90537e-07	-2.32228	-1.6567	6.28117e-06	-2.44459	-1.54695
14852825	chr19:14852825:G:A	2.07196e-67	-2.46188	-2.40583	8.84582e-07	-2.31616	-1.66953	6.22013e-06	-2.44228	-1.55902
14852920	chr19:14852920:T:C	2.6374e-67	-2.3834	-2.24301	5.26471e-07	-2.40196	-2.10265	3.8242e-06	-2.42135	-2.0664
14853100	chr19:14853100:T:A	2.10109e-66	-6.92185e-10	-2.55116	3.72437e-06	-6.92185e-10	-2.54815	2.66585e-05	-6.92185e-10	-2.54599
14853183	chr19:14853183:C:A	5.24186e-66	-6.92185e-10	-1.63694	8.80607e-06	-6.92185e-10	-1.68761	6.38836e-05	-6.92185e-10	-1.67204
14853283	chr19:14853283:C:A	1.84306e-67	-2.43564	-2.54913	3.30759e-07	-2.41947	-2.54994	2.34602e-06	-2.42606	-2.55032
14853316	chr19:14853316:ACT:A	2.82155e-67	-2.40359	-2.15533	4.21439e-07	-2.46076	-2.26637	3.21342e-06	-2.42036	-2.2414
14853731	chr19:14853731:A:G	2.12654e-67	-2.43296	-2.40874	4.29706e-07	-2.22397	-2.48374	2.59663e-06	-2.39978	-2.47511
14854042	chr19:14854042:C:T	2.388e-66	-6.92185e-10	-2.42316	3.87546e-06	-6.92185e-10	-2.50838	2.75351e-05	-6.92185e-10	-2.51364
14854154	chr19:14854154:G:T	3.93816e-66	-1.92291	-4.09089e-09	7.1504e-06	-1.89588	-4.09089e-09	4.63473e-05	-1.99293	-4.09089e-09
14854417	chr19:14854417:T:C	2.39306e-67	-2.30782	-2.41582	4.53061e-07	-2.30612	-2.34866	3.21084e-06	-2.33406	-2.32851
14854816	chr19:14854816:C:G	2.88602e-67	-2.2777	-2.25862	5.48182e-07	-2.27465	-2.18954	3.89139e-06	-2.30463	-2.1657
14854837	chr19:14854837:C:T	2.16171e-67	-2.46004	-2.36527	3.89784e-07	-2.42914	-2.37608	2.73386e-06	-2.45415	-2.36924
14855250	chr19:14855250:A:G	2.41133e-66	-6.92185e-10	-2.41344	4.60008e-06	-6.92185e-10	-2.33698	3.35448e-05	-6.92185e-10	-2.31622
14855417	chr19:14855417:G:A	1.2215e-65	-6.92185e-10	-0.790956	3.41344e-05	-6.92185e-10	-0.332743	0.000273494	-6.92185e-10	-0.217818
14855471	chr19:14855471:C:T	2.33422e-67	-2.26431	-2.48421	3.43145e-07	-2.39601	-2.53664	2.67946e-06	-2.30712	-2.53636
14855477	chr19:14855477:G:A	2.07483e-67	-2.46162	-2.4047	9.10869e-07	-2.31897	-1.63743	6.41483e-06	-2.44343	-1.52705
14855503	chr19:14855503:G:A	4.93163e-66	-6.92185e-10	-1.69795	8.32041e-06	-6.92185e-10	-1.74434	6.03766e-05	-6.92185e-10	-1.7285
14855709	chr19:14855709:G:T	2.09372e-66	-6.92185e-10	-2.55467	3.74836e-06	-6.92185e-10	-2.54173	2.68158e-05	-6.92185e-10	-2.54011
14855882	chr19:14855882:A:G	2.20519e-67	-2.46214	-2.34325	3.94289e-07	-2.4392	-2.35452	2.78184e-06	-2.45874	-2.34724
14856294	chr19:14856294:T:G	2.46262e-67	-2.29137	-2.40361	4.6859e-07	-2.29298	-2.3281	3.3239e-06	-2.32081	-2.30715
14856318	chr19:14856318:C:T	2.46444e-67	-2.28552	-2.40872	4.68895e-07	-2.28701	-2.33342	3.32335e-06	-2.31537	-2.31276
14856392	chr19:14856392:T:C	3.99162e-66	-1.90942	-4.09089e-09	4.79415e-06	-2.29565	-4.09089e-09	4.64081e-05	-1.99162	-4.09089e-09
14856545	chr19:14856545:C:A	2.22284e-66	-6.92185e-10	-2.49483	3.82082e-06	-6.92185e-10	-2.52258	2.72088e-05	-6.92185e-10	-2.52556
14856660	chr19:14856660:C:T	5.86523e-66	-6.92185e-10	-1.52458	8.52409e-06	-6.92185e-10	-1.72015	5.8823e-05	-6.92185e-10	-1.75456
14856912	chr19:14856912:G:A	3.556e-66	-6.92185e-10	-2.02498	5.22446e-06	-6.92185e-10	-2.2097	3.7419e-05	-6.92185e-10	-2.20692
14856975	chr19:14856975:T:G	2.09373e-66	-6.92185e-10	-2.55467	3.73386e-06	-6.92185e-10	-2.54561	2.68098e-05	-6.92185e-10	-2.54033
14856989	chr19:14856989:G:T	4.21738e-67	-2.44609	-1.7109	8.08606e-07	-2.46197	-1.61352	5.95278e-06	-2.45564	-1.5896
14857120	chr19:14857120:G:A	3.03968e-66	-2.18187	-4.09089e-09	5.24785e-06	-2.20523	-4.09089e-09	4.13775e-05	-2.10636	-4.09089e-09
14857129	chr19:14857129:G:T	2.22949e-66	-6.92185e-10	-2.49185	3.82893e-06	-6.92185e-10	-2.52046	2.72641e-05	-6.92185e-10	-2.52353
14857222	chr19:14857222:T:G	2.22772e-66	-6.92185e-10	-2.49264	3.82669e-06	-6.92185e-10	-2.52105	2.72489e-05	-6.92185e-10	-2.52408
14857428	chr19:14857428:C:G	2.22851e-66	-6.92185e-10	-2.49228	3.82782e-06	-6.92185e-10	-2.52075	2.72567e-05	-6.92185e-10	-2.5238
14857468	chr19:14857468:G:A	2.45256e-66	-6.92185e-10	-2.39649	4.37462e-06	-6.92185e-10	-2.38723	3.11126e-05	-6.92185e-10	-2.39148
14857557	chr19:14857557:C:T	2.2085e-67	-2.35569	-2.44819	6.65552e-07	-2.45272	-1.81747	5.29429e-06	-2.43156	-1.73091
14857702	chr19:14857702:C:T	7.45004e-66	-1.2854	-4.09089e-09	1.55016e-05	-1.12211	-4.09089e-09	9.13176e-05	-1.31475	-4.09089e-09
14858072	chr19:14858072:C:T	2.2718e-66	-6.92185e-10	-2.47305	3.89336e-06	-6.92185e-10	-2.50378	2.7709e-05	-6.92185e-10	-2.50734
14858410	chr19:14858410:A:G	2.64041e-67	-2.45889	-2.16638	4.59372e-07	-2.45305	-2.18789	3.28779e-06	-2.46247	-2.17641
14858472	chr19:14858472:G:C	2.27458e-66	-6.92185e-10	-2.47182	3.89712e-06	-6.92185e-10	-2.50281	2.77349e-05	-6.92185e-10	-2.50641
14858728	chr19:14858728:A:G	2.09812e-66	-6.92185e-10	-2.55258	3.70295e-06	-6.92185e-10	-2.55392	2.64452e-05	-6.92185e-10	-2.55402
14859090	chr19:14859090:T:C	2.66597e-67	-2.21974	-2.3959	4.96899e-07	-2.26037	-2.30205	3.55683e-06	-2.29371	-2.26652
14859170	chr19:14859170:A:G	2.27168e-66	-6.92185e-10	-2.4731	3.89318e-06	-6.92185e-10	-2.50382	2.77079e-05	-6.92185e-10	-2.50738
14859381	chr19:14859381:A:T	2.3594e-67	-2.35536	-2.38243	4.66108e-07	-2.46002	-2.16637	3.63528e-06	-2.41826	-2.12015
14859401	chr19:14859401:A:G	2.36332e-67	-2.36059	-2.37555	4.70981e-07	-2.46076	-2.15522	3.66589e-06	-2.42163	-2.1084
14859489	chr19:14859489:G:A	2.77513e-67	-2.17039	-2.40511	5.13687e-07	-2.21531	-2.31388	3.66042e-06	-2.25227	-2.27925
14859546	chr19:14859546:C:G	2.42595e-66	-6.92185e-10	-2.40739	4.32208e-06	-6.92185e-10	-2.39931	3.07428e-05	-6.92185e-10	-2.40344
14859629	chr19:14859629:T:C	2.47127e-67	-2.354	-2.33747	4.90844e-07	-2.45962	-2.11506	3.83105e-06	-2.41687	-2.06909
14859693	chr19:14859693:T:C	2.24596e-66	-6.92185e-10	-2.48448	4.48267e-06	-6.92185e-10	-2.36283	3.21173e-05	-6.92185e-10	-2.3597
14859750	chr19:14859750:G:A	5.18527e-66	-6.92185e-10	-1.6478	8.58395e-06	-6.92185e-10	-1.71316	6.22275e-05	-6.92185e-10	-1.6983
14859875	chr19:14859875:G:A	2.26791e-66	-6.92185e-10	-2.47476	3.8892e-06	-6.92185e-10	-2.50485	2.76803e-05	-6.92185e-10	-2.50838
14859876	chr19:14859876:G:C	2.91118e-66	-6.92185e-10	-2.22506	6.54981e-06	-6.92185e-10	-1.98361	4.71689e-05	-6.92185e-10	-1.97536
14859905	chr19:14859905:A:G	2.261e-66	-6.92185e-10	-2.47781	3.878e-06	-6.92185e-10	-2.50773	2.76029e-05	-6.92185e-10	-2.51118
14859909	chr19:14859909:T:C	2.2653e-66	-6.92185e-10	-2.47591	3.88472e-06	-6.92185e-10	-2.506	2.765e-05	-6.92185e-10	-2.50947
14860078	chr19:14860078:T:C	2.26116e-66	-6.92185e-10	-2.47774	3.83938e-06	-6.92185e-10	-2.51774	2.73155e-05	-6.92185e-10	-2.52165
14860238	chr19:14860238:T:C	2.30957e-66	-6.92185e-10	-2.45656	3.94483e-06	-6.92185e-10	-2.49064	2.80631e-05	-6.92185e-10	-2.49464
14860258	chr19:14860258:G:A	2.3066e-66	-6.92185e-10	-2.45784	3.94057e-06	-6.92185e-10	-2.49172	2.80337e-05	-6.92185e-10	-2.49569
14860314	chr19:14860314:A:T	2.26954e-66	-6.92185e-10	-2.47404	3.89006e-06	-6.92185e-10	-2.50463	2.76859e-05	-6.92185e-10	-2.50817
14860391	chr19:14860391:C:T	3.63416e-67	-2.4446	-1.86123	6.86796e-07	-2.46219	-1.77658	5.05241e-06	-2.45475	-1.75448
14860664	chr19:14860664:A:AGAT	2.31746e-67	-2.33884	-2.41689	4.43004e-07	-2.45642	-2.2208	3.47173e-06	-2.40676	-2.17768
14861361	chr19:14861361:G:A	2.01441e-67	-2.36199	-2.53389	4.60611e-07	-2.4497	-2.18855	3.4909e-06	-2.43434	-2.1446
14861534	chr19:14861534:G:T	2.99447e-67	-2.25869	-2.24074	5.58647e-07	-2.43197	-2.01332	4.5202e-06	-2.34971	-1.97083
14861622	chr19:14861622:T:C	1.28611e-66	-2.20334	-0.838651	3.59264e-06	-2.31486	-0.269306	2.93411e-05	-2.34813	-0.101982
14861677	chr19:14861677:A:G	2.8126e-67	-2.32089	-2.2412	5.82896e-07	-2.45272	-1.95007	4.64278e-06	-2.39511	-1.89868
14861714	chr19:14861714:T:C	2.71871e-67	-2.32643	-2.26961	5.65648e-07	-2.45446	-1.97837	4.50109e-06	-2.39981	-1.92497
14861786	chr19:14861786:T:C	3.93779e-66	-6.92185e-10	-1.923	7.04101e-06	-6.92185e-10	-1.9113	5.11684e-05	-6.92185e-10	-1.89398
14861996	chr19:14861996:G:A	3.73686e-67	-2.42022	-1.85774	8.38997e-07	-2.4589	-1.57969	6.63647e-06	-2.45131	-1.48521
14862073	chr19:14862073:G:A	2.11292e-66	-6.92185e-10	-2.54555	3.71534e-06	-6.92185e-10	-2.55058	2.65114e-05	-6.92185e-10	-2.55152
14862395	chr19:14862395:A:G	3.59821e-67	-2.42275	-1.89302	8.13017e-07	-2.45984	-1.61022	6.4435e-06	-2.45299	-1.51304
14862521	chr19:14862521:A:G	2.64172e-66	-6.92185e-10	-2.32219	4.4733e-06	-6.92185e-10	-2.36492	3.18972e-05	-6.92185e-10	-2.36658
14862530	chr19:14862530:T:C	2.162e-65	-0.220001	-4.09089e-09	2.12873e-05	-0.80494	-4.09089e-09	0.000187758	-0.593946	-4.09089e-09
14862672	chr19:14862672:G:A	4.18727e-67	-2.43532	-1.72883	7.93619e-07	-2.4624	-1.6318	5.85871e-06	-2.44872	-1.61245
14862707	chr19:14862707:A:G	2.56041e-66	-2.24472	-0.10873	8.29638e-06	-2.34566	0.598432	7.03419e-05	-2.37507	0.799336
14862767	chr19:14862767:C:A	2.34976e-67	-2.45304	-2.28885	5.56035e-07	-2.43848	-2.01149	4.15042e-06	-2.46234	-1.94354
14862769	chr19:14862769:G:A	2.32247e-66	-2.45099	-4.09089e-09	4.08301e-06	-2.45622	-4.09089e-09	2.96395e-05	-2.43999	-4.09089e-09
14862780	chr19:14862780:C:A	2.31275e-67	-2.45151	-2.30625	5.41689e-07	-2.44101	-2.0351	4.04657e-06	-2.4625	-1.96873
14863403	chr19:14863403:A:G	2.12055e-67	-2.37462	-2.4699	6.31187e-07	-2.44261	-1.88059	4.89981e-06	-2.44272	-1.79719
14863472	chr19:14863472:T:A	2.2472e-67	-2.4308	-2.35572	5.33994e-07	-2.44451	-2.04591	3.7954e-06	-2.45369	-2.04162
14863473	chr19:14863473:T:A	6.37229e-67	-2.11685	-1.6274	1.18664e-06	-2.0721	-1.61982	8.07475e-06	-2.13696	-1.60339
14863731	chr19:14863731:C:A	2.15935e-66	-6.92185e-10	-2.52381	3.78721e-06	-6.92185e-10	-2.53142	2.6967e-05	-6.92185e-10	-2.53448
14864228	chr19:14864228:G:A	3.66836e-67	-2.42588	-1.87057	8.26599e-07	-2.46045	-1.59303	6.52874e-06	-2.45424	-1.49864
14864369	chr19:14864369:G:C	2.83917e-66	-6.92185e-10	-2.2501	6.11035e-06	-6.92185e-10	-2.05307	4.40007e-05	-6.92185e-10	-2.04489
14864556	chr19:14864556:A:G	2.11876e-67	-2.43775	-2.40762	3.92334e-07	-2.37564	-2.42305	2.68831e-06	-2.42919	-2.41099
14864615	chr19:14864615:A:G	5.09279e-67	-2.44153	-1.52684	9.92302e-07	-2.46243	-1.40835	7.34903e-06	-2.45304	-1.38149
14864630	chr19:14864630:C:T	2.64517e-66	-6.92185e-10	-2.32088	4.47859e-06	-6.92185e-10	-2.36374	3.19348e-05	-6.92185e-10	-2.3654
14864659	chr19:14864659:C:T	2.11105e-67	-2.44339	-2.40563	3.88703e-07	-2.38649	-2.4215	2.67469e-06	-2.43584	-2.40942
14864842	chr19:14864842:G:A	2.1133e-66	-6.92185e-10	-2.54537	3.71581e-06	-6.92185e-10	-2.55045	2.65143e-05	-6.92185e-10	-2.55141
14864881	chr19:14864881:T:A	2.49075e-67	-2.42659	-2.25703	4.05628e-07	-2.44671	-2.31866	2.96034e-06	-2.44335	-2.30044
14864946	chr19:14864946:C:T	2.19529e-66	-6.92185e-10	-2.50731	3.76667e-06	-6.92185e-10	-2.53686	2.68383e-05	-6.92185e-10	-2.53927
14865196	chr19:14865196:T:C	2.11331e-66	-6.92185e-10	-2.54536	3.71582e-06	-6.92185e-10	-2.55045	2.65144e-05	-6.92185e-10	-2.55141
14865291	chr19:14865291:A:G	3.5916e-67	-2.42266	-1.89494	8.03096e-07	-2.45961	-1.62272	6.33641e-06	-2.45261	-1.53017
14865400	chr19:14865400:TTATG:T	2.64192e-66	-6.92185e-10	-2.32211	4.47346e-06	-6.92185e-10	-2.36489	3.18983e-05	-6.92185e-10	-2.36654
14865411	chr19:14865411:G:T	3.37038e-67	-2.41438	-1.9668	7.46111e-07	-2.45683	-1.6991	5.89318e-06	-2.44837	-1.60694
14865526	chr19:14865526:T:C	3.45814e-67	-2.41415	-1.94132	7.71931e-07	-2.45727	-1.66464	6.1099e-06	-2.44859	-1.57059
14865744	chr19:14865744:T:C	2.09585e-66	-6.92185e-10	-2.55366	3.70498e-06	-6.92185e-10	-2.55337	2.64433e-05	-6.92185e-10	-2.55409
14865770	chr19:14865770:C:T	2.41823e-67	-2.42725	-2.28592	3.89655e-07	-2.44602	-2.35952	2.83531e-06	-2.44411	-2.34283
14865810	chr19:14865810:T:A	2.50859e-67	-2.41888	-2.2576	4.29107e-07	-2.45198	-2.25712	3.18183e-06	-2.4363	-2.23535
14866137	chr19:14866137:G:T	2.71944e-66	-6.92185e-10	-2.29319	5.78111e-06	-6.92185e-10	-2.10845	4.16108e-05	-6.92185e-10	-2.10074
14866295	chr19:14866295:G:A	1.83613e-66	-2.36418	-0.321785	4.92109e-06	-2.37563	0.10611	4.07426e-05	-2.40609	0.284268
14866474	chr19:14866474:A:G	2.38634e-66	-6.92185e-10	-2.42386	4.48957e-06	-6.92185e-10	-2.36129	3.24082e-05	-6.92185e-10	-2.35069
14866802	chr19:14866802:C:T	1.63756e-66	-2.23848	-0.561933	5.24961e-06	-2.34293	0.138033	4.3697e-05	-2.37346	0.321642
14867107	chr19:14867107:A:T	2.11267e-66	-6.92185e-10	-2.54567	3.71506e-06	-6.92185e-10	-2.55066	2.65096e-05	-6.92185e-10	-2.55159
14867242	chr19:14867242:C:T	7.4306e-66	-6.92185e-10	-1.28801	1.09899e-05	-6.92185e-10	-1.46608	7.98516e-05	-6.92185e-10	-1.44893
14867379	chr19:14867379:T:G	2.41031e-67	-2.45723	-2.25922	5.89059e-07	-2.43041	-1.96187	4.37911e-06	-2.4611	-1.89115
14867447	chr19:14867447:C:T	3.38704e-67	-2.43399	-1.94225	7.65369e-07	-2.46203	-1.66842	6.02651e-06	-2.45791	-1.57502
14867472	chr19:14867472:T:C	2.08552e-67	-2.4516	-2.40958	3.80933e-07	-2.40284	-2.42534	2.63801e-06	-2.44547	-2.4136
14867503	chr19:14867503:C:G	2.11292e-66	-6.92185e-10	-2.54555	3.71534e-06	-6.92185e-10	-2.55058	2.65114e-05	-6.92185e-10	-2.55152
14867618	chr19:14867618:G:T	2.09382e-66	-6.92185e-10	-2.55463	3.70018e-06	-6.92185e-10	-2.55467	2.64334e-05	-6.92185e-10	-2.55447
14867976	chr19:14867976:A:T	2.49495e-67	-2.45782	-2.22412	6.21118e-07	-2.42905	-1.91023	4.62626e-06	-2.4608	-1.83655
14868127	chr19:14868127:A:G	2.62585e-67	-2.43269	-2.19811	4.29919e-07	-2.4418	-2.26541	3.11392e-06	-2.448	-2.24522
14868635	chr19:14868635:T:C	2.38024e-66	-6.92185e-10	-2.42641	4.44212e-06	-6.92185e-10	-2.37192	3.20467e-05	-6.92185e-10	-2.3619
14868663	chr19:14868663:G:C	2.73041e-66	-6.92185e-10	-2.28917	5.71953e-06	-6.92185e-10	-2.11916	4.11226e-05	-6.92185e-10	-2.11254
14868680	chr19:14868680:T:C	2.77609e-67	-2.4247	-2.15046	5.59672e-07	-2.45797	-1.98548	4.29674e-06	-2.44904	-1.9222
14868918	chr19:14868918:T:C	2.64192e-66	-6.92185e-10	-2.32211	4.47346e-06	-6.92185e-10	-2.36489	3.18983e-05	-6.92185e-10	-2.36654
14869005	chr19:14869005:C:A	3.55229e-67	-2.42077	-1.90784	7.8767e-07	-2.45943	-1.6423	6.24937e-06	-2.45237	-1.54425
14869069	chr19:14869069:G:A	4.3201e-67	-2.44946	-1.68347	8.29251e-07	-2.46103	-1.58926	6.06325e-06	-2.45794	-1.56892
14869071	chr19:14869071:T:C	1.83276e-67	-2.46243	-2.52795	3.16929e-07	-2.45846	-2.55366	2.25672e-06	-2.46169	-2.55349
14869099	chr19:14869099:C:G	2.11493e-66	-6.92185e-10	-2.5446	3.76049e-06	-6.92185e-10	-2.5385	2.69198e-05	-6.92185e-10	-2.53623
14869413	chr19:14869413:G:A	2.02528e-67	-2.45153	-2.43896	3.70602e-07	-2.40269	-2.45299	2.56286e-06	-2.44542	-2.44255
14869656	chr19:14869656:G:T	2.25005e-66	-6.92185e-10	-2.48267	3.94986e-06	-6.92185e-10	-2.48937	2.81019e-05	-6.92185e-10	-2.49326
14869762	chr19:14869762:C:G	2.72145e-67	-2.09622	-2.49882	3.4813e-07	-2.37968	-2.53855	3.13093e-06	-2.14982	-2.53795
14869890	chr19:14869890:G:A	1.48695e-66	-2.25043	-0.646456	4.30195e-06	-2.31981	-0.084169	3.54405e-05	-2.34653	0.0852883
14869899	chr19:14869899:G:A	2.5093e-66	-6.92185e-10	-2.37361	4.27156e-06	-6.92185e-10	-2.41107	3.04653e-05	-6.92185e-10	-2.41251
14869934	chr19:14869934:T:G	2.09373e-66	-6.92185e-10	-2.55467	3.70018e-06	-6.92185e-10	-2.55467	2.64305e-05	-6.92185e-10	-2.55458
14870254	chr19:14870254:C:T	8.40879e-66	-6.92185e-10	-1.16434	1.15315e-05	-6.92185e-10	-1.41797	7.92782e-05	-6.92185e-10	-1.45613
14870327	chr19:14870327:A:G	2.81142e-66	-2.25993	-4.09089e-09	4.8001e-06	-2.29441	-4.09089e-09	3.75945e-05	-2.20224	-4.09089e-09
14870351	chr19:14870351:C:T	2.73961e-67	-2.41485	-2.17354	5.43272e-07	-2.45461	-2.01858	4.19202e-06	-2.4436	-1.95231
14870555	chr19:14870555:T:A	2.06293e-67	-2.44451	-2.42756	3.80325e-07	-2.38739	-2.44239	2.61377e-06	-2.43683	-2.43148
14870620	chr19:14870620:A:G	2.64352e-66	-6.92185e-10	-2.32151	4.47605e-06	-6.92185e-10	-2.36431	3.19168e-05	-6.92185e-10	-2.36597
14870721	chr19:14870721:T:A	3.28518e-67	-2.40905	-1.99773	7.16413e-07	-2.45538	-1.74117	5.68471e-06	-2.44624	-1.64507
14870745	chr19:14870745:C:G	2.86527e-67	-2.3281	-2.21544	5.39359e-07	-2.32607	-2.15435	3.86008e-06	-2.35158	-2.12683
14870822	chr19:14870822:CAT:C	1.86594e-67	-2.46188	-2.51056	3.20117e-07	-2.45285	-2.54926	2.27474e-06	-2.45848	-2.54875
14870859	chr19:14870859:C:T	2.5129e-66	-6.92185e-10	-2.37218	4.75919e-06	-6.92185e-10	-2.30297	3.4401e-05	-6.92185e-10	-2.29101
14871092	chr19:14871092:C:T	2.51302e-66	-2.37213	-4.09089e-09	4.19122e-06	-2.43006	-4.09089e-09	3.05215e-05	-2.41067	-4.09089e-09
14871506	chr19:14871506:G:A	2.96709e-66	-6.92185e-10	-2.20604	6.46255e-06	-6.92185e-10	-1.99703	4.65572e-05	-6.92185e-10	-1.98842
14871976	chr19:14871976:A:G	3.17368e-66	-2.13873	-4.09089e-09	5.83247e-06	-2.09961	-4.09089e-09	3.85981e-05	-2.17589	-4.09089e-09
14872282	chr19:14872282:T:C	2.31332e-66	-2.45493	-4.09089e-09	4.1422e-06	-2.44182	-4.09089e-09	2.91983e-05	-2.45499	-4.09089e-09
14872382	chr19:14872382:C:T	3.08222e-66	-2.16797	-4.09089e-09	5.86696e-06	-2.09371	-4.09089e-09	4.6642e-05	-1.9866	-4.09089e-09
14872437	chr19:14872437:G:C	2.23906e-66	-6.92185e-10	-2.48756	3.88572e-06	-6.92185e-10	-2.50574	2.74312e-05	-6.92185e-10	-2.51742
14872506	chr19:14872506:A:G	2.40903e-67	-2.16235	-2.55463	3.35124e-07	-2.40519	-2.55111	2.9261e-06	-2.20327	-2.55216
14872732	chr19:14872732:A:G	2.11103e-67	-2.38744	-2.46158	6.50813e-07	-2.43621	-1.85638	4.99962e-06	-2.44812	-1.77162
14872971	chr19:14872971:C:T	2.67779e-66	-6.92185e-10	-2.30863	4.53313e-06	-6.92185e-10	-2.35164	3.23228e-05	-6.92185e-10	-2.35332
14873085	chr19:14873085:G:A	5.73382e-67	-2.43612	-1.4137	1.12429e-06	-2.46235	-1.28355	8.32204e-06	-2.44899	-1.2612
14873150	chr19:14873150:A:G	5.7274e-67	-2.43762	-1.41332	1.12613e-06	-2.46245	-1.2818	8.32757e-06	-2.45007	-1.25945
14873249	chr19:14873249:C:A	2.30472e-67	-2.36939	-2.39185	3.51503e-07	-2.45261	-2.45598	2.70778e-06	-2.39303	-2.43994
14873280	chr19:14873280:A:G	2.53703e-67	-2.44727	-2.21794	4.30665e-07	-2.42672	-2.27876	3.04268e-06	-2.45679	-2.25957
14873297	chr19:14873297:T:G	2.73309e-66	-6.92185e-10	-2.28819	4.97395e-06	-6.92185e-10	-2.25884	3.59585e-05	-6.92185e-10	-2.24673
14873620	chr19:14873620:C:T	2.59624e-66	-6.92185e-10	-2.33955	4.94258e-06	-6.92185e-10	-2.26516	3.57599e-05	-6.92185e-10	-2.25227
14873653	chr19:14873653:T:C	2.28202e-67	-2.45754	-2.3136	5.51194e-07	-2.42931	-2.02941	4.11993e-06	-2.46084	-1.95242
14874024	chr19:14874024:G:A	2.10808e-66	-2.4075	-0.140339	6.06649e-06	-2.45819	0.39792	5.72308e-05	-2.38261	0.600604
14874158	chr19:14874158:A:G	4.54127e-65	-6.92185e-10	0.522175	0.000146253	-6.92185e-10	1.12229	0.0013014	-6.92185e-10	1.3421
14874297	chr19:14874297:A:G	2.13644e-66	-6.92185e-10	-2.53448	3.73552e-06	-6.92185e-10	-2.54516	2.66245e-05	-6.92185e-10	-2.54727
14874679	chr19:14874679:A:G	2.44309e-67	-2.43652	-2.26642	4.08444e-07	-2.4389	-2.31955	2.93425e-06	-2.45032	-2.30232
14874730	chr19:14874730:T:A	2.95365e-66	-2.21058	-4.09089e-09	4.18452e-06	-2.43166	-4.09089e-09	3.53333e-05	-2.26427	-4.09089e-09
14874753	chr19:14874753:C:T	2.68761e-67	-2.43282	-2.17473	4.46455e-07	-2.44218	-2.22729	3.23721e-06	-2.44778	-2.2066
14874840	chr19:14874840:G:T	5.23916e-67	-2.43826	-1.50178	1.02531e-06	-2.46248	-1.37557	7.5732e-06	-2.45043	-1.35405
14874904	chr19:14874904:T:A	2.35403e-66	-6.92185e-10	-2.43749	4.38611e-06	-6.92185e-10	-2.38461	3.16554e-05	-6.92185e-10	-2.37419
14874993	chr19:14874993:G:A	2.23562e-66	-2.41385	-0.0752508	6.57161e-06	-2.45983	0.479542	6.17887e-05	-2.39033	0.684954
14875150	chr19:14875150:A:G	2.18574e-66	-2.42224	-0.0894265	6.45225e-06	-2.46145	0.462835	6.01672e-05	-2.40036	0.668384
14875159	chr19:14875159:G:A	2.19068e-66	-2.41307	-0.0963408	6.42144e-06	-2.45961	0.456203	6.04096e-05	-2.38917	0.661219
14875187	chr19:14875187:T:C	2.67743e-66	-6.92185e-10	-2.30876	4.53207e-06	-6.92185e-10	-2.35187	3.23155e-05	-6.92185e-10	-2.35355
14875803	chr19:14875803:C:T	8.37455e-66	-6.92185e-10	-1.16842	1.2279e-05	-6.92185e-10	-1.35516	8.9305e-05	-6.92185e-10	-1.33704
14875887	chr19:14875887:C:T	2.13473e-66	-6.92185e-10	-2.53528	3.76344e-06	-6.92185e-10	-2.53772	2.69666e-05	-6.92185e-10	-2.5345
14876769	chr19:14876769:T:G	2.37092e-67	-2.4577	-2.27523	6.04841e-07	-2.42829	-1.93755	4.54242e-06	-2.46062	-1.85502
14876962	chr19:14876962:C:T	3.00059e-66	-2.19481	-4.09089e-09	4.2045e-06	-2.42689	-4.09089e-09	3.57822e-05	-2.25165	-4.09089e-09
14876963	chr19:14876963:A:G	2.33966e-66	-2.44361	-4.09089e-09	4.22111e-06	-2.42295	-4.09089e-09	2.95874e-05	-2.44175	-4.09089e-09
14877230	chr19:14877230:G:A	3.01751e-66	-6.92185e-10	-2.18919	6.62972e-06	-6.92185e-10	-1.97149	4.77785e-05	-6.92185e-10	-1.96252
14877256	chr19:14877256:G:A	2.73036e-67	-2.42491	-2.16686	4.48382e-07	-2.4478	-2.21736	3.28971e-06	-2.44207	-2.19623
14877260	chr19:14877260:C:G	2.43748e-67	-2.31992	-2.38532	3.57384e-07	-2.45029	-2.4417	2.82525e-06	-2.35572	-2.43478
14877293	chr19:14877293:A:G	2.1606e-66	-2.41299	-0.110242	6.32271e-06	-2.4597	0.440802	5.94019e-05	-2.38963	0.644855
14877344	chr19:14877344:T:C	6.37904e-67	-2.45072	-1.29247	1.23914e-06	-2.4608	-1.18783	9.10174e-06	-2.4587	-1.16193
14877819	chr19:14877819:A:G	2.12436e-66	-6.92185e-10	-2.54015	3.74627e-06	-6.92185e-10	-2.54229	2.68316e-05	-6.92185e-10	-2.53952
14877933	chr19:14877933:C:T	4.89676e-67	-2.45279	-1.55484	9.83796e-07	-2.4597	-1.41968	7.15631e-06	-2.46002	-1.40108
14878165	chr19:14878165:A:T	2.1012e-66	-2.41073	-0.140383	6.22276e-06	-2.45926	0.42442	5.8355e-05	-2.38728	0.62473
14878236	chr19:14878236:T:G	2.46999e-67	-2.43204	-2.25995	4.06806e-07	-2.44275	-2.31971	2.94328e-06	-2.44719	-2.30238
14878328	chr19:14878328:A:G	2.10053e-66	-6.92185e-10	-2.55143	3.70105e-06	-6.92185e-10	-2.55443	2.64421e-05	-6.92185e-10	-2.55414
14878576	chr19:14878576:C:T	3.41233e-67	-2.32169	-2.04712	6.93094e-07	-2.31326	-1.91638	5.00121e-06	-2.34027	-1.87914
14879354	chr19:14879354:C:T	2.56447e-66	-6.92185e-10	-2.35187	5.15324e-06	-6.92185e-10	-2.22342	3.72965e-05	-6.92185e-10	-2.2102
14879355	chr19:14879355:G:A	2.29841e-66	-2.4614	-4.09089e-09	4.15748e-06	-2.43814	-4.09089e-09	2.92509e-05	-2.45319	-4.09089e-09
14879486	chr19:14879486:C:G	2.43133e-67	-2.45383	-2.25394	5.9605e-07	-2.43644	-1.94404	4.50222e-06	-2.46208	-1.86245
14879503	chr19:14879503:C:T	4.21993e-66	-2.38395	0.530151	1.4071e-05	-2.45279	1.23385	0.000136154	-2.3626	1.44729
14879675	chr19:14879675:G:A	3.47064e-67	-2.1118	-2.24007	6.90661e-07	-2.08928	-2.14387	4.83706e-06	-2.13246	-2.12033
14879880	chr19:14879880:T:C	1.22567e-66	-2.38282	-0.707308	1.91106e-06	-2.46241	-0.752983	1.51065e-05	-2.41387	-0.700103
14879881	chr19:14879881:G:A	4.20385e-66	-1.85762	-4.09089e-09	8.51959e-06	-1.72068	-4.09089e-09	5.21384e-05	-1.8752	-4.09089e-09
14879934	chr19:14879934:T:C	8.67474e-67	-2.01385	-1.42194	2.21037e-06	-2.20906	-0.860835	2.51707e-05	-1.86796	-0.735459
14879961	chr19:14879961:G:A	3.24269e-66	-6.92185e-10	-2.11721	6.06879e-06	-6.92185e-10	-2.05989	4.44691e-05	-6.92185e-10	-2.0343
14879971	chr19:14879971:A:T	3.76891e-66	-1.96683	-4.09089e-09	6.80438e-06	-1.94548	-4.09089e-09	4.37092e-05	-2.05154	-4.09089e-09
14879985	chr19:14879985:A:G	2.1245e-66	-6.92185e-10	-2.54008	3.7844e-06	-6.92185e-10	-2.53216	2.70099e-05	-6.92185e-10	-2.5329
14880009	chr19:14880009:G:A	5.49599e-67	-2.21585	-1.67634	1.25518e-06	-2.37309	-1.26268	1.25014e-05	-2.14729	-1.15596
14880065	chr19:14880065:A:G	3.73185e-65	-6.92185e-10	0.325871	0.000123332	-6.92185e-10	0.951832	0.000993804	-6.92185e-10	1.07244
14880147	chr19:14880147:A:G	2.81426e-67	-2.03435	-2.52715	3.50079e-07	-2.36049	-2.55215	3.24224e-06	-2.10068	-2.55215
14880161	chr19:14880161:T:A	2.02582e-66	-2.41462	-0.173026	4.90386e-06	-2.46163	0.188606	4.23419e-05	-2.40878	0.32546
14880172	chr19:14880172:C:T	2.42846e-66	-6.92185e-10	-2.40636	4.4737e-06	-6.92185e-10	-2.36483	3.22497e-05	-6.92185e-10	-2.35559
14880259	chr19:14880259:TA:T	2.71608e-67	-2.38933	-2.20768	5.29284e-07	-2.38464	-2.11464	3.86569e-06	-2.37279	-2.10417
14880264	chr19:14880264:G:A	6.3436e-67	-2.33641	-1.41234	8.90262e-07	-2.29885	-1.68044	6.25243e-06	-2.31025	-1.68587
14880321	chr19:14880321:TAGA:T	1.89093e-67	-2.46248	-2.49666	3.38833e-07	-2.42026	-2.52504	2.34557e-06	-2.46043	-2.51614
14880549	chr19:14880549:G:A	3.74588e-66	-6.92185e-10	-1.97296	6.92343e-06	-6.92185e-10	-1.92814	4.87386e-05	-6.92185e-10	-1.94263
14880647	chr19:14880647:C:T	7.32076e-67	-1.70033	-1.90516	1.48964e-06	-1.68959	-1.77492	1.04431e-05	-1.74992	-1.73324
14881219	chr19:14881219:A:G	2.64377e-67	-2.3928	-2.2312	3.54889e-07	-2.46243	-2.43657	2.59491e-06	-2.43466	-2.44088
14881230	chr19:14881230:A:G	3.71706e-67	-1.9488	-2.33448	4.78126e-07	-2.23057	-2.37036	4.12341e-06	-2.0397	-2.37272
14881233	chr19:14881233:C:T	2.22344e-67	-2.42682	-2.37033	3.29955e-07	-2.46197	-2.50988	2.37449e-06	-2.45071	-2.51361
14881399	chr19:14881399:TATTTATTA:T	2.26253e-66	-6.92185e-10	-2.47713	4.03383e-06	-6.92185e-10	-2.46833	2.87523e-05	-6.92185e-10	-2.47038
14881414	chr19:14881414:A:G	2.12908e-67	-2.44348	-2.39704	3.24328e-07	-2.44676	-2.54229	2.27908e-06	-2.46096	-2.54437
14881627	chr19:14881627:G:A	2.70576e-67	-2.38404	-2.21679	3.57869e-07	-2.46129	-2.42935	2.63922e-06	-2.42602	-2.43259
14881635	chr19:14881635:G:T	2.20826e-66	-6.92185e-10	-2.50141	3.9638e-06	-6.92185e-10	-2.48585	2.84092e-05	-6.92185e-10	-2.48239
14881799	chr19:14881799:G:A	2.75773e-66	-2.27921	-4.09089e-09	4.6492e-06	-2.32636	-4.09089e-09	3.47933e-05	-2.27967	-4.09089e-09
14881886	chr19:14881886:T:C	2.62663e-67	-2.3625	-2.26801	3.49074e-07	-2.45836	-2.45717	2.60024e-06	-2.41385	-2.45965
14882069	chr19:14882069:C:T	4.1034e-66	-6.92185e-10	-1.8818	5.98849e-06	-6.92185e-10	-2.07321	4.16799e-05	-6.92185e-10	-2.09908
14882127	chr19:14882127:G:A	3.11337e-67	-2.28216	-2.17834	4.03817e-07	-2.43154	-2.3383	3.11857e-06	-2.3518	-2.33992
14882624	chr19:14882624:A:G	1.13778e-66	-2.24886	-0.915671	8.84068e-06	-2.42695	0.743265	8.5309e-05	-2.32937	0.946551
14882647	chr19:14882647:T:C	6.1047e-66	-6.92185e-10	-1.48456	1.35913e-05	-6.92185e-10	-1.25362	9.96988e-05	-6.92185e-10	-1.22694
14882772	chr19:14882772:T:C	2.14982e-66	-6.92185e-10	-2.52823	3.78442e-06	-6.92185e-10	-2.53216	2.6984e-05	-6.92185e-10	-2.53385
14882806	chr19:14882806:C:T	2.19355e-66	-6.92185e-10	-2.50809	4.01483e-06	-6.92185e-10	-2.47305	2.89817e-05	-6.92185e-10	-2.46243
14882810	chr19:14882810:C:T	1.86839e-67	-2.43849	-2.53264	3.3655e-07	-2.40194	-2.55012	2.28335e-06	-2.45563	-2.54782
14882941	chr19:14882941:A:G	2.15653e-66	-6.92185e-10	-2.52512	3.93727e-06	-6.92185e-10	-2.49256	2.83571e-05	-6.92185e-10	-2.48422
14883078	chr19:14883078:G:A	4.78109e-66	-6.92185e-10	-1.72895	9.06566e-06	-6.92185e-10	-1.65856	6.26866e-05	-6.92185e-10	-1.69095
14883268	chr19:14883268:C:T	3.80738e-67	-2.27951	-1.97975	4.79441e-07	-2.42796	-2.17022	3.81972e-06	-2.32239	-2.16653
14883269	chr19:14883269:G:A	1.78841e-67	-2.46102	-2.55386	3.38723e-07	-2.39144	-2.55418	2.25823e-06	-2.4611	-2.55342
14883302	chr19:14883302:T:G	6.13946e-67	-2.2817	-1.49976	7.66891e-07	-2.42872	-1.69974	6.12353e-06	-2.32388	-1.69308
14883337	chr19:14883337:G:T	2.13238e-66	-6.92185e-10	-2.53638	3.79014e-06	-6.92185e-10	-2.53065	2.68856e-05	-6.92185e-10	-2.53751
14883530	chr19:14883530:T:C	2.14086e-66	-6.92185e-10	-2.53241	3.78806e-06	-6.92185e-10	-2.53119	2.70149e-05	-6.92185e-10	-2.53271
14883533	chr19:14883533:T:C	3.92747e-67	-2.29989	-1.92832	4.91772e-07	-2.43646	-2.13633	3.88518e-06	-2.34018	-2.13175
14883542	chr19:14883542:T:C	2.22128e-66	-6.92185e-10	-2.49554	3.96807e-06	-6.92185e-10	-2.48477	2.84e-05	-6.92185e-10	-2.48271
14883577	chr19:14883577:T:C	3.50478e-67	-2.31021	-2.03186	4.53385e-07	-2.44042	-2.21364	3.5618e-06	-2.34888	-2.20995
14883722	chr19:14883722:G:A	3.57141e-67	-2.29589	-2.02735	4.5737e-07	-2.43484	-2.21047	3.61712e-06	-2.33662	-2.2068
14883790	chr19:14883790:C:A	3.16192e-66	-2.14244	-4.09089e-09	5.78833e-06	-2.10721	-4.09089e-09	3.83335e-05	-2.18277	-4.09089e-09
14883819	chr19:14883819:A:G	2.22145e-66	-6.92185e-10	-2.49546	3.84318e-06	-6.92185e-10	-2.51675	2.73552e-05	-6.92185e-10	-2.52019
14884030	chr19:14884030:G:A	3.65243e-66	-6.92185e-10	-1.99822	6.70548e-06	-6.92185e-10	-1.96013	4.67564e-05	-6.92185e-10	-1.98415
14884107	chr19:14884107:T:A	2.14128e-66	-6.92185e-10	-2.53221	3.78891e-06	-6.92185e-10	-2.53097	2.70208e-05	-6.92185e-10	-2.53249
14884449	chr19:14884449:C:T	2.55136e-67	-2.29179	-2.36779	3.50535e-07	-2.46035	-2.451	2.76483e-06	-2.37199	-2.44013
14884754	chr19:14884754:C:T	6.54881e-67	-1.62967	-2.08725	1.18983e-06	-1.7694	-1.91983	8.28236e-06	-1.81101	-1.90396
14884989	chr19:14884989:T:C	3.16978e-67	-2.32629	-2.11625	4.21156e-07	-2.44636	-2.28144	3.28125e-06	-2.36285	-2.27802
14885051	chr19:14885051:A:G	2.19629e-67	-2.45899	-2.35045	5.3593e-07	-2.42568	-2.06112	4.09048e-06	-2.41224	-2.00819
14885106	chr19:14885106:A:G	5.84015e-67	-2.31925	-1.5122	6.992e-07	-2.44464	-1.77623	5.41326e-06	-2.35857	-1.78168
14885153	chr19:14885153:T:A	4.32042e-67	-2.29758	-1.83527	7.86139e-07	-2.46252	-1.64115	7.02004e-06	-2.33679	-1.54354
14885179	chr19:14885179:A:G	3.15043e-67	-2.31339	-2.13527	4.16566e-07	-2.44167	-2.29709	3.26566e-06	-2.35179	-2.29385
14885352	chr19:14885352:T:A	9.51505e-66	-6.92185e-10	-1.04074	1.24232e-05	-6.92185e-10	-1.34349	8.51437e-05	-6.92185e-10	-1.38476
14885675	chr19:14885675:T:C	7.52117e-66	-6.92185e-10	-1.2759	9.42769e-06	-6.92185e-10	-1.6194	6.64687e-05	-6.92185e-10	-1.63237
14885726	chr19:14885726:C:T	3.11804e-66	-6.92185e-10	-2.15641	5.92956e-06	-6.92185e-10	-2.0831	4.27692e-05	-6.92185e-10	-2.07328
14885848	chr19:14885848:A:C	2.48657e-67	-2.29439	-2.39091	3.43454e-07	-2.45983	-2.47193	2.69538e-06	-2.37507	-2.46248
14885891	chr19:14885891:C:T	2.37683e-66	-6.92185e-10	-2.42785	4.58023e-06	-6.92185e-10	-2.3413	3.32207e-05	-6.92185e-10	-2.32592
14886166	chr19:14886166:C:T	3.85592e-66	-6.92185e-10	-1.94401	4.98897e-06	-6.92185e-10	-2.25582	3.49146e-05	-6.92185e-10	-2.27619
14886209	chr19:14886209:T:C	2.44045e-67	-2.2994	-2.40462	3.40459e-07	-2.45911	-2.4814	2.65868e-06	-2.37879	-2.47248
14886270	chr19:14886270:T:G	1.85978e-67	-2.44097	-2.53478	4.16221e-07	-2.23245	-2.50714	2.55672e-06	-2.39233	-2.49805
14886332	chr19:14886332:A:G	1.82001e-67	-2.44452	-2.55284	4.26829e-07	-2.25094	-2.46348	2.63117e-06	-2.40322	-2.45845
14886415	chr19:14886415:C:A	3.3323e-67	-2.32743	-2.06511	4.40572e-07	-2.44678	-2.23595	3.43159e-06	-2.36373	-2.23235
14886606	chr19:14886606:A:G	1.80768e-67	-2.45058	-2.55357	4.20282e-07	-2.27203	-2.45785	2.61766e-06	-2.41421	-2.45261
14887078	chr19:14887078:T:C	2.92962e-66	-6.92185e-10	-2.21874	4.50626e-06	-6.92185e-10	-2.35758	3.26485e-05	-6.92185e-10	-2.3433
14887095	chr19:14887095:C:T	3.87016e-67	-2.33187	-1.91103	4.6517e-07	-2.4501	-2.1783	3.55419e-06	-2.37186	-2.18911
14887197	chr19:14887197:T:A	1.38139e-65	-6.92185e-10	-0.667941	2.10272e-05	-6.92185e-10	-0.817235	0.000152179	-6.92185e-10	-0.804043
14887645	chr19:14887645:G:A	2.19043e-67	-2.4528	-2.35931	6.94242e-07	-2.4068	-1.82118	4.97448e-06	-2.46166	-1.76312
14887789	chr19:14887789:A:G	1.31311e-65	-6.92185e-10	-0.718631	1.78286e-05	-6.92185e-10	-0.982247	0.000131027	-6.92185e-10	-0.953692
14887927	chr19:14887927:A:G	7.75398e-66	-6.92185e-10	-1.24541	9.63669e-06	-6.92185e-10	-1.59747	6.73288e-05	-6.92185e-10	-1.61951
14888123	chr19:14888123:T:A	3.40787e-66	-6.92185e-10	-2.06753	5.98006e-06	-6.92185e-10	-2.07462	4.15471e-05	-6.92185e-10	-2.10227
14888209	chr19:14888209:G:A	3.1559e-66	-2.14434	-4.09089e-09	6.18468e-06	-2.04097	-4.09089e-09	4.27377e-05	-2.07402	-4.09089e-09
14888645	chr19:14888645:A:C	1.39204e-65	-6.92185e-10	-0.660264	1.1112e-05	-6.92185e-10	-1.45502	7.6867e-05	-6.92185e-10	-1.48702
14888861	chr19:14888861:C:T	1.82286e-67	-2.45871	-2.53708	3.73044e-07	-2.39574	-2.45336	2.54622e-06	-2.45959	-2.4349
14889019	chr19:14889019:TG:T	2.19215e-66	-6.92185e-10	-2.50873	4.19224e-06	-6.92185e-10	-2.42982	3.02054e-05	-6.92185e-10	-2.42108
14889026	chr19:14889026:A:G	2.58218e-67	-2.23775	-2.40981	3.80668e-07	-2.45764	-2.37123	3.34058e-06	-2.28966	-2.33329
14889231	chr19:14889231:A:G	4.67379e-65	-6.92185e-10	0.550938	2.66466e-05	-6.92185e-10	-0.580387	0.000181952	-6.92185e-10	-0.625357
14889246	chr19:14889246:T:A	2.14043e-67	-2.41314	-2.42206	3.17378e-07	-2.46167	-2.54904	2.32726e-06	-2.43714	-2.54726
14889968	chr19:14889968:G:A	3.2105e-66	-6.92185e-10	-2.12719	7.32134e-06	-6.92185e-10	-1.87226	5.48174e-05	-6.92185e-10	-1.82509
14890008	chr19:14890008:C:T	1.39079e-65	-6.92185e-10	-0.661162	4.02624e-05	-6.92185e-10	-0.167633	0.000315866	-6.92185e-10	-0.0737808
14890110	chr19:14890110:A:G	6.04633e-67	-1.36301	-2.43374	5.76685e-07	-1.8816	-2.53191	6.47573e-06	-1.43588	-2.52516
14890236	chr19:14890236:G:A	2.23894e-66	-6.92185e-10	-2.48762	3.81355e-06	-6.92185e-10	-2.52449	2.7197e-05	-6.92185e-10	-2.52599
14890285	chr19:14890285:G:A	2.93075e-67	-2.46236	-2.05858	7.41585e-07	-2.40588	-1.75613	5.72115e-06	-2.38519	-1.69974
14890325	chr19:14890325:C:A	5.93529e-67	-1.39637	-2.41892	5.66273e-07	-1.90702	-2.52471	6.31379e-06	-1.4694	-2.51696
14890625	chr19:14890625:C:T	2.16673e-66	-6.92185e-10	-2.5204	3.70392e-06	-6.92185e-10	-2.55366	2.64579e-05	-6.92185e-10	-2.55354
14890730	chr19:14890730:G:C	1.83387e-67	-2.43518	-2.55459	3.33605e-07	-2.41401	-2.54684	2.35841e-06	-2.42506	-2.54605
14890799	chr19:14890799:G:A	2.8823e-67	-2.01511	-2.5225	5.31726e-07	-1.94167	-2.55301	3.77365e-06	-1.94925	-2.55181
14890830	chr19:14890830:T:C	2.04195e-67	-2.3576	-2.5247	3.30812e-07	-2.46179	-2.50746	2.49084e-06	-2.41957	-2.4969
14891017	chr19:14891017:G:A	3.79346e-66	-6.92185e-10	-1.96034	4.96834e-06	-6.92185e-10	-2.25996	3.51043e-05	-6.92185e-10	-2.27077
14891034	chr19:14891034:G:C	2.82491e-67	-2.43009	-2.12764	7.08277e-07	-2.46162	-1.74635	5.42401e-06	-2.46239	-1.67587
14891284	chr19:14891284:C:A	5.1427e-66	-6.92185e-10	-1.65604	8.29737e-06	-6.92185e-10	-1.74711	5.92534e-05	-6.92185e-10	-1.74727
14891587	chr19:14891587:G:C	6.62333e-67	-1.50016	-2.20545	6.16355e-07	-1.98187	-2.36512	6.74841e-06	-1.57216	-2.34763
14891649	chr19:14891649:G:A	2.09521e-66	-6.92185e-10	-2.55397	3.72804e-06	-6.92185e-10	-2.54717	2.66572e-05	-6.92185e-10	-2.54604
14891963	chr19:14891963:T:C	1.83498e-67	-2.43463	-2.55454	3.3007e-07	-2.43684	-2.53466	2.37359e-06	-2.4349	-2.52979
14892030	chr19:14892030:G:T	6.15427e-67	-1.53983	-2.23923	5.51837e-07	-2.02137	-2.43619	5.8814e-06	-1.62538	-2.43192
14892180	chr19:14892180:C:T	3.22819e-66	-6.92185e-10	-2.1217	5.83232e-06	-6.92185e-10	-2.09963	4.21418e-05	-6.92185e-10	-2.08806
14892325	chr19:14892325:G:A	9.43615e-67	-1.52609	-1.82557	9.57242e-07	-1.98912	-1.91763	1.08394e-05	-1.57809	-1.86782
14892352	chr19:14892352:C:G	8.72114e-67	-1.49539	-1.93506	8.88548e-07	-1.96678	-2.01444	1.01008e-05	-1.54802	-1.96847
14892900	chr19:14892900:C:T	1.82569e-67	-2.44565	-2.5486	3.35196e-07	-2.44721	-2.50888	2.4157e-06	-2.44572	-2.50139
14892994	chr19:14892994:C:T	8.75934e-67	-1.54709	-1.87899	8.85352e-07	-2.00751	-1.97731	9.95913e-06	-1.60051	-1.9301
14893165	chr19:14893165:A:C	8.74296e-67	-1.50511	-1.92284	8.7328e-07	-1.97475	-2.0238	9.91969e-06	-1.55595	-1.97862
14893251	chr19:14893251:T:C	5.19884e-66	-6.92185e-10	-1.64518	5.73311e-06	-6.92185e-10	-2.11679	4.03826e-05	-6.92185e-10	-2.1307
14893834	chr19:14893834:A:G	2.18479e-67	-2.26974	-2.54495	3.4048e-07	-2.45716	-2.48329	2.74195e-06	-2.34879	-2.47164
14894179	chr19:14894179:C:G	7.08921e-67	-1.15085	-2.48678	7.51649e-07	-1.70582	-2.44272	9.0851e-06	-1.20169	-2.42077
14894538	chr19:14894538:C:A	2.3833e-66	-6.92185e-10	-2.42513	4.09325e-06	-6.92185e-10	-2.45371	2.91762e-05	-6.92185e-10	-2.45574
14894597	chr19:14894597:C:T	2.16203e-66	-6.92185e-10	-2.52257	3.87547e-06	-6.92185e-10	-2.50838	2.77459e-05	-6.92185e-10	-2.50601
14894867	chr19:14894867:A:G	2.29606e-66	-2.46242	-4.09089e-09	4.05747e-06	-2.46249	-4.09089e-09	2.90275e-05	-2.46085	-4.09089e-09
14895514	chr19:14895514:G:A	4.85789e-66	-6.92185e-10	-1.71301	1.04361e-05	-6.92185e-10	-1.51777	7.63877e-05	-6.92185e-10	-1.49328
14895675	chr19:14895675:A:G	2.26892e-67	-2.4215	-2.3554	5.46298e-07	-2.46227	-2.00537	4.14698e-06	-2.46232	-1.94439
14896073	chr19:14896073:C:T	1.38131e-66	-0.595338	-2.37525	1.78219e-06	-0.844987	-2.44022	1.66226e-05	-0.570083	-2.44825
14896266	chr19:14896266:T:C	3.58614e-66	-0.616868	-1.39967	4.02492e-06	-0.859729	-1.61082	3.72852e-05	-0.575846	-1.63466
14896420	chr19:14896420:G:C	1.52851e-66	-0.497067	-2.37226	1.94938e-06	-0.757917	-2.43762	1.83205e-05	-0.475293	-2.44579
14897041	chr19:14897041:A:G	2.23403e-67	-2.35054	-2.44185	3.72349e-07	-2.46061	-2.39036	2.95103e-06	-2.37723	-2.36971
14897496	chr19:14897496:A:G	4.61623e-67	-1.51297	-2.55366	4.53894e-07	-2.13	-2.52294	5.85861e-06	-1.55747	-2.50371
14897788	chr19:14897788:C:T	2.44316e-67	-2.25109	-2.45181	5.02467e-07	-2.46241	-2.08887	4.14806e-06	-2.34976	-2.0567
14897841	chr19:14897841:T:G	2.126e-66	-6.92185e-10	-2.53937	3.74601e-06	-6.92185e-10	-2.54236	2.66309e-05	-6.92185e-10	-2.54703
14897856	chr19:14897856:C:T	1.91756e-67	-2.46238	-2.48277	3.47674e-07	-2.44768	-2.47185	2.44235e-06	-2.46252	-2.47362
14897902	chr19:14897902:G:T	4.93836e-67	-1.45258	-2.54659	4.80804e-07	-2.09435	-2.50099	6.38491e-06	-1.49846	-2.4767
14897950	chr19:14897950:A:G	7.76331e-66	-6.92185e-10	-1.24421	1.49012e-05	-6.92185e-10	-1.16161	0.000112413	-6.92185e-10	-1.10692
14897989	chr19:14897989:C:A	2.44351e-67	-2.42952	-2.27325	6.21541e-07	-2.46252	-1.87608	4.74745e-06	-2.4625	-1.80899
14898407	chr19:14898407:A:G	2.3487e-67	-2.31733	-2.42501	3.77631e-07	-2.46252	-2.37437	3.09229e-06	-2.34763	-2.35256
14898455	chr19:14898455:T:TA	2.95415e-67	-2.40907	-2.10392	6.91312e-07	-2.45908	-1.77313	5.27663e-06	-2.45306	-1.71275
14898979	chr19:14898979:C:T	2.51515e-66	-2.37129	-4.09089e-09	4.14782e-06	-2.44047	-4.09089e-09	2.97095e-05	-2.43763	-4.09089e-09
14899013	chr19:14899013:T:C	1.53659e-65	-0.561467	-4.09089e-09	2.13198e-05	-0.803414	-4.09089e-09	0.000202229	-0.519697	-4.09089e-09
14899196	chr19:14899196:G:A	3.45166e-66	-2.05476	-4.09089e-09	5.4992e-06	-2.15845	-4.09089e-09	4.30015e-05	-2.06786	-4.09089e-09
14899198	chr19:14899198:A:T	4.03503e-66	-6.92185e-10	-1.8986	7.08896e-06	-6.92185e-10	-1.90451	5.04934e-05	-6.92185e-10	-1.90725
14899514	chr19:14899514:C:T	2.50408e-67	-2.22741	-2.45088	5.03874e-07	-2.46227	-2.08621	4.23585e-06	-2.33157	-2.05394
14899537	chr19:14899537:G:A	2.51693e-67	-2.22554	-2.44763	5.07358e-07	-2.4622	-2.07939	4.27331e-06	-2.32987	-2.04684
14899575	chr19:14899575:C:T	2.09627e-66	-6.92185e-10	-2.55346	3.70023e-06	-6.92185e-10	-2.55466	2.6428e-05	-6.92185e-10	-2.55467
14899737	chr19:14899737:G:A	8.17011e-66	-6.92185e-10	-1.19314	1.56704e-05	-6.92185e-10	-1.11127	0.000118301	-6.92185e-10	-1.05587
14899757	chr19:14899757:C:T	1.85618e-67	-2.45941	-2.51827	3.15848e-07	-2.4609	-2.55464	2.26173e-06	-2.45839	-2.55458
14899854	chr19:14899854:C:T	1.55939e-66	-0.467963	-2.38136	1.98488e-06	-0.734172	-2.44332	1.87546e-05	-0.446405	-2.45125
14900627	chr19:14900627:C:T	1.06483e-66	-1.09225	-2.13856	2.97675e-06	-0.985972	-1.78625	3.02393e-05	-0.702498	-1.71746
14900630	chr19:14900630:T:C	4.95904e-67	-1.5257	-2.46929	1.37947e-06	-1.40643	-2.13492	1.27695e-05	-1.21876	-2.06328
14901218	chr19:14901218:G:C	3.26586e-67	-2.38533	-2.02735	7.36865e-07	-2.46201	-1.70639	5.64016e-06	-2.4587	-1.64049
14901470	chr19:14901470:T:C	2.09549e-66	-6.92185e-10	-2.55383	3.79905e-06	-6.92185e-10	-2.5283	2.72472e-05	-6.92185e-10	-2.52415
14901687	chr19:14901687:A:G	1.91408e-66	-0.267785	-2.37659	2.56837e-06	-0.558861	-2.36092	2.56181e-05	-0.235614	-2.35018
14901731	chr19:14901731:A:G	5.29032e-66	-1.62774	-4.09089e-09	4.12113e-06	-2.44692	-4.09089e-09	5.08638e-05	-1.89995	-4.09089e-09
14902165	chr19:14902165:C:T	2.58494e-67	-2.1285	-2.518	5.66597e-07	-1.90579	-2.52537	3.35336e-06	-2.09039	-2.52875
14902221	chr19:14902221:G:T	3.42378e-67	-2.06269	-2.30277	3.55285e-07	-2.34459	-2.5533	3.02893e-06	-2.16622	-2.55467
14902246	chr19:14902246:C:T	2.28499e-67	-2.29728	-2.47256	3.2055e-07	-2.45353	-2.54724	2.74377e-06	-2.27952	-2.54024
14902720	chr19:14902720:A:G	2.04207e-67	-2.44387	-2.43837	5.23023e-07	-2.46128	-2.0499	4.11061e-06	-2.44386	-1.97166
14902791	chr19:14902791:CA:C	2.10117e-66	-2.3918	-0.15933	4.16697e-06	-2.42577	-0.0100889	3.28259e-05	-2.40489	0.0670082
14903156	chr19:14903156:T:C	2.94932e-66	-6.92185e-10	-2.21204	4.74973e-06	-6.92185e-10	-2.30496	3.40961e-05	-6.92185e-10	-2.29992
14903178	chr19:14903178:C:T	2.81257e-66	-2.37453	0.115014	4.43194e-06	-2.42781	0.0535981	3.43616e-05	-2.41179	0.119632
14903179	chr19:14903179:G:A	4.77565e-66	-1.73009	-4.09089e-09	8.93031e-06	-1.6736	-4.09089e-09	5.30317e-05	-1.85821	-4.09089e-09
14903197	chr19:14903197:G:A	3.39847e-67	-2.2932	-2.07968	1.16042e-06	-2.41967	-1.2946	9.00943e-06	-2.42787	-1.20296
14903349	chr19:14903349:A:ACT	3.41078e-67	-2.08819	-2.28107	4.06586e-07	-2.34269	-2.42032	3.08263e-06	-2.2825	-2.42082
14903382	chr19:14903382:T:G	3.69396e-67	-2.22146	-2.06805	3.86247e-07	-2.36916	-2.44517	2.90329e-06	-2.32166	-2.44159
14903402	chr19:14903402:C:T	4.404e-66	-2.1292	0.31809	6.78891e-06	-2.23871	0.290956	5.37257e-05	-2.20187	0.356668
14903403	chr19:14903403:C:T	4.58929e-66	-2.05023	0.280337	6.98656e-06	-2.17759	0.258527	5.55659e-05	-2.13637	0.324846
14903406	chr19:14903406:A:T	2.65259e-66	-2.24667	-0.0714099	4.05358e-06	-2.33519	-0.128255	3.16341e-05	-2.30761	-0.0672494
14903412	chr19:14903412:C:T	1.78069e-66	-2.25592	-0.460694	2.81753e-06	-2.34269	-0.484495	2.19164e-05	-2.31547	-0.426392
14903417	chr19:14903417:A:C	4.35936e-66	-2.40565	0.584353	7.08164e-06	-2.44643	0.540887	5.48189e-05	-2.43566	0.610598
14903424	chr19:14903424:T:C	2.58412e-66	-2.25399	-0.0902441	4.02864e-06	-2.34337	-0.126252	3.14824e-05	-2.31562	-0.0640546
14904112	chr19:14904112:G:T	2.63309e-66	-6.92185e-10	-2.32546	4.51786e-06	-6.92185e-10	-2.35501	3.26168e-05	-6.92185e-10	-2.34427
14904247	chr19:14904247:T:C	2.5221e-67	-2.35396	-2.31715	3.60362e-07	-2.35067	-2.53302	2.4065e-06	-2.40529	-2.54563
14904598	chr19:14904598:G:A	4.49821e-67	-2.27585	-1.81668	4.35158e-07	-2.39814	-2.29696	3.258e-06	-2.35834	-2.28964
14904763	chr19:14904763:G:A	1.46845e-66	-2.37455	-0.534858	3.33638e-06	-2.4121	-0.246063	2.60603e-05	-2.39377	-0.174915
14905097	chr19:14905097:G:A	4.62885e-67	-1.66945	-2.39445	4.77275e-07	-2.35237	-2.25034	4.76106e-06	-2.04671	-2.22192
14905207	chr19:14905207:C:T	2.09799e-66	-6.92185e-10	-2.55264	3.70556e-06	-6.92185e-10	-2.55321	2.64972e-05	-6.92185e-10	-2.55206
14905341	chr19:14905341:G:A	2.20017e-66	-6.92185e-10	-2.50508	4.44508e-06	-6.92185e-10	-2.37125	3.22722e-05	-6.92185e-10	-2.35489
14905517	chr19:14905517:T:C	5.24135e-67	-2.30331	-1.63631	4.73992e-07	-2.41552	-2.19409	3.5306e-06	-2.38151	-2.18612
14905534	chr19:14905534:G:T	2.09399e-66	-6.92185e-10	-2.55455	3.70469e-06	-6.92185e-10	-2.55345	2.64412e-05	-6.92185e-10	-2.55417
14905681	chr19:14905681:G:A	3.63121e-66	-2.44381	0.439761	4.94259e-06	-2.46073	0.195566	3.56752e-05	-2.45657	0.201925
14905821	chr19:14905821:C:T	1.523e-66	-2.38832	-0.484619	3.54958e-06	-2.42213	-0.174095	2.77493e-05	-2.4053	-0.100591
14905848	chr19:14905848:C:G	1.88217e-67	-2.41296	-2.55081	3.7577e-07	-2.44425	-2.39758	2.82377e-06	-2.42286	-2.36816
14906020	chr19:14906020:A:G	2.09396e-66	-6.92185e-10	-2.55456	3.70452e-06	-6.92185e-10	-2.5535	2.64405e-05	-6.92185e-10	-2.5542
14906204	chr19:14906204:T:A	3.5521e-66	-2.45256	0.426481	4.89023e-06	-2.46249	0.186684	3.52218e-05	-2.4609	0.193468
14906499	chr19:14906499:C:T	3.32982e-66	-2.43508	0.344383	4.50928e-06	-2.45737	0.10046	3.26239e-05	-2.45133	0.107274
14907093	chr19:14907093:T:C	8.0143e-67	-1.49082	-2.02416	9.66202e-07	-1.9902	-1.90724	8.43254e-06	-1.8257	-1.8713
14907094	chr19:14907094:A:G	2.14977e-66	-6.92185e-10	-2.52826	3.93731e-06	-6.92185e-10	-2.49255	2.79246e-05	-6.92185e-10	-2.49959
14907098	chr19:14907098:A:G	2.43484e-67	-2.38705	-2.31927	3.89541e-07	-2.46212	-2.34371	2.92187e-06	-2.42722	-2.32965
14907251	chr19:14907251:A:T	9.11169e-67	-1.70072	-1.68592	1.29482e-06	-2.16627	-1.43841	1.11671e-05	-2.03595	-1.38018
14907404	chr19:14907404:G:C	2.30969e-67	-2.20452	-2.55457	4.65769e-07	-2.21028	-2.41683	3.19813e-06	-2.29073	-2.3758
14907450	chr19:14907450:G:A	2.51737e-67	-2.18336	-2.48963	5.6149e-07	-2.21012	-2.23009	4.29462e-06	-2.18141	-2.19033
14907529	chr19:14907529:C:T	5.1374e-67	-1.70312	-2.25654	6.38379e-07	-2.18525	-2.12662	5.33558e-06	-2.06086	-2.09384
14908104	chr19:14908104:T:C	5.48849e-66	-2.23225	0.641291	2.6682e-05	-2.41811	1.83905	0.000225471	-2.35521	1.9443
14908129	chr19:14908129:G:A	2.09913e-66	-2.10968	-0.442416	6.80432e-06	-2.22832	0.282823	4.82347e-05	-2.33264	0.379622
14908644	chr19:14908644:C:A	6.32606e-66	-6.92185e-10	-1.44894	7.95035e-06	-6.92185e-10	-1.78983	5.58313e-05	-6.92185e-10	-1.80676
14908717	chr19:14908717:C:T	4.49449e-67	-1.76145	-2.33191	4.42817e-07	-2.23184	-2.44581	4.07826e-06	-1.97793	-2.4455
14908895	chr19:14908895:T:A	1.82661e-65	-6.92185e-10	-0.388568	2.23034e-05	-6.92185e-10	-0.758312	0.00015611	-6.92185e-10	-0.778534
14909193	chr19:14909193:G:T	2.07763e-67	-2.42919	-2.43579	3.50554e-07	-2.37642	-2.53487	2.56302e-06	-2.34787	-2.54004
14909283	chr19:14909283:C:T	7.95768e-67	-1.57396	-1.94811	1.29207e-06	-1.96978	-1.63702	9.95099e-06	-1.91929	-1.61213
14909661	chr19:14909661:A:C	1.26684e-66	-1.1822	-1.8749	1.47325e-06	-1.75211	-1.72347	1.37794e-05	-1.49486	-1.71106
14910093	chr19:14910093:A:G	2.29671e-66	-6.92185e-10	-2.46214	3.90578e-06	-6.92185e-10	-2.50059	2.77092e-05	-6.92185e-10	-2.50733
14910220	chr19:14910220:C:T	3.47832e-67	-2.08368	-2.26597	5.12019e-07	-2.34884	-2.18361	4.36964e-06	-2.17506	-2.17936
14910475	chr19:14910475:T:G	2.40281e-67	-2.17147	-2.5481	4.45257e-07	-2.1357	-2.53645	2.86487e-06	-2.24414	-2.53244
14910559	chr19:14910559:G:A	3.43887e-67	-2.10849	-2.25257	5.13154e-07	-2.36284	-2.16739	4.34292e-06	-2.19726	-2.16329
14910770	chr19:14910770:C:T	2.29589e-66	-2.4625	-4.09089e-09	4.05733e-06	-2.46252	-4.09089e-09	2.89824e-05	-2.46241	-4.09089e-09
14910971	chr19:14910971:T:C	2.56786e-67	-2.39069	-2.26244	3.85225e-07	-2.37825	-2.43873	2.5011e-06	-2.44715	-2.46522
14911097	chr19:14911097:G:A	2.42162e-67	-2.1571	-2.55466	4.97297e-07	-2.15232	-2.4093	3.32771e-06	-2.26082	-2.36599
14911310	chr19:14911310:T:C	4.08322e-67	-2.29959	-1.88973	7.90629e-07	-2.41281	-1.68517	6.05304e-06	-2.37085	-1.65769
14911313	chr19:14911313:T:C	3.35837e-66	-6.92185e-10	-2.08216	6.39256e-06	-6.92185e-10	-2.00791	4.59389e-05	-6.92185e-10	-2.00179
14911660	chr19:14911660:C:T	2.13519e-66	-6.92185e-10	-2.53506	3.742e-06	-6.92185e-10	-2.54343	2.66916e-05	-6.92185e-10	-2.54475
14911682	chr19:14911682:C:T	2.28287e-66	-6.92185e-10	-2.46818	3.97001e-06	-6.92185e-10	-2.48428	2.83261e-05	-6.92185e-10	-2.48531
14911754	chr19:14911754:C:G	2.40703e-66	-6.92185e-10	-2.41522	4.38327e-06	-6.92185e-10	-2.38526	3.18472e-05	-6.92185e-10	-2.36815
14911946	chr19:14911946:G:A	2.13621e-66	-6.92185e-10	-2.53458	3.74343e-06	-6.92185e-10	-2.54305	2.67011e-05	-6.92185e-10	-2.54439
14912119	chr19:14912119:T:G	2.38488e-67	-2.18197	-2.54509	3.63523e-07	-2.34024	-2.53473	2.83446e-06	-2.25435	-2.53289
14912156	chr19:14912156:T:A	2.36725e-67	-2.19389	-2.54058	3.63907e-07	-2.34774	-2.52617	2.83147e-06	-2.26421	-2.52409
14912182	chr19:14912182:A:G	2.08078e-67	-2.41853	-2.44493	4.39238e-07	-2.3671	-2.31866	3.1562e-06	-2.37541	-2.30431
14912407	chr19:14912407:C:A	2.67045e-65	-0.00878422	-4.09089e-09	4.76319e-05	0.000453602	-4.09089e-09	0.000250779	-0.304525	-4.09089e-09
14912843	chr19:14912843:G:A	1.99129e-67	-2.36216	-2.54526	3.24977e-07	-2.44541	-2.54164	2.42784e-06	-2.40267	-2.53942
14913072	chr19:14913072:G:A	2.35168e-66	-2.43849	-4.09089e-09	4.29496e-06	-2.40561	-4.09089e-09	2.95382e-05	-2.44341	-4.09089e-09
14913697	chr19:14913697:TA:T	4.43585e-67	-1.63871	-2.46778	5.88025e-07	-1.94428	-2.44975	4.42223e-06	-1.89494	-2.44751
14914212	chr19:14914212:A:T	2.37176e-67	-2.17871	-2.55386	4.96518e-07	-2.17561	-2.38757	3.3519e-06	-2.27874	-2.34083
14914409	chr19:14914409:C:T	2.39757e-67	-2.16793	-2.55382	5.01816e-07	-2.16508	-2.38749	3.38021e-06	-2.27045	-2.34071
14914634	chr19:14914634:T:C	4.21847e-66	-6.92185e-10	-1.85414	7.76525e-06	-6.92185e-10	-1.81339	5.44771e-05	-6.92185e-10	-1.83132
14914846	chr19:14914846:T:C	3.59178e-66	-2.01497	-4.09089e-09	5.20206e-06	-2.214	-4.09089e-09	4.13674e-05	-2.1066	-4.09089e-09
14915251	chr19:14915251:C:A	1.97353e-67	-2.38547	-2.53091	3.34862e-07	-2.44845	-2.50863	2.45591e-06	-2.421	-2.5096
14915313	chr19:14915313:G:A	1.4546e-66	-0.515518	-2.40337	1.4157e-06	-1.16972	-2.3457	1.17569e-05	-1.03317	-2.33148
14915404	chr19:14915404:G:A	4.57445e-66	-1.77313	-4.09089e-09	6.83476e-06	-1.94103	-4.09089e-09	5.36081e-05	-1.8474	-4.09089e-09
14915814	chr19:14915814:T:C	3.90722e-66	-6.92185e-10	-1.93079	7.17787e-06	-6.92185e-10	-1.89205	5.03942e-05	-6.92185e-10	-1.90922
14915941	chr19:14915941:C:T	2.35056e-67	-2.1876	-2.55395	4.90515e-07	-2.1866	-2.38875	3.31978e-06	-2.28704	-2.34216
14915998	chr19:14915998:G:A	3.9893e-66	-1.91	-4.09089e-09	6.05864e-06	-2.06157	-4.09089e-09	4.69121e-05	-1.98082	-4.09089e-09
14916441	chr19:14916441:T:C	2.35296e-67	-2.18667	-2.55386	4.91965e-07	-2.18483	-2.38757	3.32833e-06	-2.2858	-2.34083
14916590	chr19:14916590:T:C	5.40331e-66	-1.60661	-4.09089e-09	7.50956e-06	-1.84687	-4.09089e-09	6.46258e-05	-1.66048	-4.09089e-09
14916798	chr19:14916798:C:A	1.29e-66	-0.559987	-2.47899	1.19978e-06	-1.21871	-2.4622	9.80211e-06	-1.10201	-2.44449
14916814	chr19:14916814:GTCATCATGAGCCCCTGGTTCTGTGGACTGCTGGTTCTGGCATCCTGGA:G	2.51642e-65	-6.92185e-10	-0.0681943	4.88641e-05	-6.92185e-10	0.0259929	0.000352845	-6.92185e-10	0.0369305
14917076	chr19:14917076:C:T	1.43257e-66	-0.636067	-2.29808	1.39093e-06	-1.285	-2.24808	1.16024e-05	-1.15725	-2.22063
14917170	chr19:14917170:G:A	1.43013e-66	-0.620763	-2.31509	1.3844e-06	-1.27126	-2.26653	1.15361e-05	-1.14374	-2.23988
14917281	chr19:14917281:A:G	1.77584e-66	-1.49992	-1.21942	2.36637e-06	-2.17103	-0.830669	2.42111e-05	-1.87167	-0.770611
14917370	chr19:14917370:A:G	2.22738e-66	-0.463771	-2.02902	1.91192e-06	-1.36539	-1.84955	1.87905e-05	-1.08245	-1.8133
14917745	chr19:14917745:T:G	5.63145e-66	-1.20035	-0.364902	8.57993e-06	-2.02176	0.308132	9.63387e-05	-1.66783	0.406605
14917757	chr19:14917757:T:C	2.38624e-67	-2.17215	-2.55433	4.21943e-07	-2.30842	-2.41752	3.48811e-06	-2.20141	-2.37833
14917776	chr19:14917776:G:A	6.10853e-67	-1.59933	-2.18719	8.08009e-07	-1.9498	-2.12643	6.2254e-06	-1.90557	-2.09489
14917910	chr19:14917910:A:G	2.1053e-66	-6.92185e-10	-2.54916	3.8173e-06	-6.92185e-10	-2.52351	2.73692e-05	-6.92185e-10	-2.51968
14918304	chr19:14918304:G:A	1.55761e-66	-0.671251	-2.17921	1.49515e-06	-1.31926	-2.14157	1.25316e-05	-1.1922	-2.10864
14918362	chr19:14918362:A:G	3.50264e-67	-1.94303	-2.39966	6.52798e-07	-2.20607	-2.08347	5.03445e-06	-2.20525	-2.00755
14918481	chr19:14918481:A:C	1.23352e-66	-0.815472	-2.26827	1.19657e-06	-1.44721	-2.23638	9.91055e-06	-1.32757	-2.20793
14918690	chr19:14918690:T:C	1.90867e-67	-2.4163	-2.53349	3.59741e-07	-2.38544	-2.49998	2.71277e-06	-2.3502	-2.48093
14918780	chr19:14918780:T:C	7.23264e-66	-6.92185e-10	-1.31501	1.43378e-05	-6.92185e-10	-1.20015	0.000101	-6.92185e-10	-1.21398
14918997	chr19:14918997:G:A	1.97741e-67	-2.36121	-2.55321	3.36492e-07	-2.42603	-2.5262	2.431e-06	-2.41926	-2.52154
14919075	chr19:14919075:G:T	2.27641e-67	-2.23387	-2.53973	3.67838e-07	-2.31396	-2.5492	2.62963e-06	-2.31521	-2.54704
14919230	chr19:14919230:G:A	3.13744e-67	-2.04088	-2.41191	6.87951e-07	-2.10242	-2.13467	5.73376e-06	-1.98932	-2.0934
14919306	chr19:14919306:A:G	3.80858e-67	-2.08137	-2.17757	8.56385e-07	-2.30878	-1.70931	6.91047e-06	-2.28205	-1.61401
14919369	chr19:14919369:G:A	2.2446e-66	-1.27396	-1.21113	2.93728e-06	-2.06108	-0.724485	3.20766e-05	-1.70996	-0.651006
14919390	chr19:14919390:A:G	2.20382e-66	-6.92185e-10	-2.50342	3.82034e-06	-6.92185e-10	-2.52271	2.72047e-05	-6.92185e-10	-2.52571
14920096	chr19:14920096:A:G	5.96219e-66	-1.50818	-4.09089e-09	1.40136e-05	-1.22302	-4.09089e-09	8.26645e-05	-1.41431	-4.09089e-09
14920097	chr19:14920097:T:C	2.44843e-67	-2.15601	-2.54474	4.48736e-07	-2.14822	-2.51615	3.48359e-06	-2.07727	-2.50376
14920143	chr19:14920143:C:G	2.09766e-66	-6.92185e-10	-2.5528	3.7049e-06	-6.92185e-10	-2.55339	2.64428e-05	-6.92185e-10	-2.55411
14920216	chr19:14920216:G:A	2.09399e-66	-6.92185e-10	-2.55455	3.70289e-06	-6.92185e-10	-2.55394	2.64523e-05	-6.92185e-10	-2.55375
14920379	chr19:14920379:G:A	1.93933e-66	-1.45429	-1.17698	2.88436e-06	-2.16351	-0.640235	3.03767e-05	-1.85159	-0.563834
14920416	chr19:14920416:G:A	1.73369e-66	-1.71048	-1.03289	2.92283e-06	-2.28575	-0.504749	2.90698e-05	-2.03669	-0.422712
14920421	chr19:14920421:C:T	3.44652e-66	-6.92185e-10	-2.05625	6.59492e-06	-6.92185e-10	-1.97675	4.90763e-05	-6.92185e-10	-1.93572
14920424	chr19:14920424:TC:T	2.09425e-66	-6.92185e-10	-2.55442	3.76646e-06	-6.92185e-10	-2.53691	2.68671e-05	-6.92185e-10	-2.5382
14920919	chr19:14920919:T:C	2.10097e-66	-6.92185e-10	-2.55122	3.70187e-06	-6.92185e-10	-2.55421	2.6431e-05	-6.92185e-10	-2.55456
14920987	chr19:14920987:C:T	4.9622e-67	-2.27851	-1.71584	8.62653e-07	-2.41765	-1.59314	6.70451e-06	-2.39009	-1.53623
14921127	chr19:14921127:C:T	4.7363e-67	-2.27349	-1.76746	8.16181e-07	-2.41507	-1.6511	6.33677e-06	-2.38685	-1.59587
14921128	chr19:14921128:C:T	4.81236e-67	-2.25986	-1.76515	8.26084e-07	-2.40813	-1.64598	6.42572e-06	-2.37815	-1.59064
14921129	chr19:14921129:C:T	4.79185e-67	-2.26415	-1.76513	8.21864e-07	-2.41034	-1.64889	6.38896e-06	-2.38092	-1.5936
14921195	chr19:14921195:C:T	1.89896e-66	-1.44781	-1.2045	2.81574e-06	-2.16067	-0.667156	2.96647e-05	-1.84806	-0.591081
14921273	chr19:14921273:C:T	4.95681e-67	-2.28586	-1.70958	8.65223e-07	-2.42048	-1.58734	6.72531e-06	-2.39327	-1.52995
14921562	chr19:14921562:C:T	3.09557e-66	-2.16364	-4.09089e-09	5.43895e-06	-2.16946	-4.09089e-09	3.41494e-05	-2.29835	-4.09089e-09
14921688	chr19:14921688:AC:A	1.82249e-66	-0.138879	-2.55454	1.62496e-06	-0.823885	-2.55368	1.54736e-05	-0.536247	-2.55372
14921802	chr19:14921802:C:T	4.86216e-67	-2.2932	-1.72152	8.52271e-07	-2.42496	-1.59795	6.60866e-06	-2.39948	-1.54123
14921838	chr19:14921838:T:C	2.10137e-66	-6.92185e-10	-2.55103	3.70933e-06	-6.92185e-10	-2.5522	2.64651e-05	-6.92185e-10	-2.55327
14921940	chr19:14921940:C:T	2.22569e-67	-2.24217	-2.55396	4.54109e-07	-2.25832	-2.39414	3.13202e-06	-2.33969	-2.34773
14921941	chr19:14921941:G:A	4.81946e-67	-2.28129	-1.74225	8.35384e-07	-2.41915	-1.62376	6.48525e-06	-2.39199	-1.56758
14921979	chr19:14921979:G:T	2.41661e-66	-1.39765	-1.0136	3.63729e-06	-2.13333	-0.438477	3.8924e-05	-1.80943	-0.358056
14921997	chr19:14921997:T:C	2.48135e-67	-2.22812	-2.45928	4.01001e-07	-2.22252	-2.55432	3.05235e-06	-2.15859	-2.55459
14922165	chr19:14922165:T:G	2.34108e-66	-2.44301	-4.09089e-09	4.2185e-06	-2.42357	-4.09089e-09	2.97014e-05	-2.4379	-4.09089e-09
14922166	chr19:14922166:C:T	2.34023e-66	-2.44337	-4.09089e-09	4.21628e-06	-2.4241	-4.09089e-09	2.9689e-05	-2.43832	-4.09089e-09
14922829	chr19:14922829:A:G	3.23667e-67	-2.45862	-1.96304	5.99041e-07	-2.44827	-1.9272	4.30588e-06	-2.4624	-1.90672
14922929	chr19:14922929:A:C	3.16236e-67	-2.40793	-2.03696	6.59085e-07	-2.27572	-2.00423	4.37125e-06	-2.37259	-1.98146
14923052	chr19:14923052:G:A	4.98384e-67	-2.25549	-1.73451	8.51418e-07	-2.40608	-1.61783	6.62954e-06	-2.37591	-1.56165
14923107	chr19:14923107:C:T	5.29828e-67	-2.24072	-1.6881	8.87048e-07	-2.39843	-1.58448	6.91065e-06	-2.36657	-1.52946
14923333	chr19:14923333:T:C	2.48972e-66	0.172344	-2.55379	2.11546e-06	-0.563336	-2.55044	2.05988e-05	-0.252989	-2.55088
14923350	chr19:14923350:C:G	2.05193e-66	-0.0239903	-2.55085	1.7871e-06	-0.729533	-2.55292	1.71847e-05	-0.432417	-2.55266
14923363	chr19:14923363:T:C	5.08635e-67	-2.25984	-1.7098	8.74395e-07	-2.40819	-1.58908	6.81164e-06	-2.37833	-1.53213
14923374	chr19:14923374:G:A	3.61512e-67	-1.83937	-2.4717	4.66611e-07	-2.11518	-2.51013	3.62788e-06	-2.03055	-2.5099
14923619	chr19:14923619:A:G	5.70608e-67	-2.24678	-1.60789	9.62655e-07	-2.40259	-1.49852	7.53546e-06	-2.37197	-1.4375
14923753	chr19:14923753:C:T	3.31698e-66	-2.09456	-4.09089e-09	5.20853e-06	-2.21275	-4.09089e-09	3.9644e-05	-2.14916	-4.09089e-09
14923805	chr19:14923805:T:C	5.07396e-67	-2.24572	-1.72636	8.64547e-07	-2.40091	-1.60769	6.7422e-06	-2.36939	-1.55132
14923928	chr19:14923928:G:A	4.94818e-67	-2.25951	-1.73767	8.47358e-07	-2.4083	-1.62038	6.59425e-06	-2.37845	-1.56445
14924279	chr19:14924279:C:T	4.79949e-67	-2.28033	-1.74736	8.30439e-07	-2.4187	-1.63015	6.44336e-06	-2.39158	-1.57446
14924314	chr19:14924314:C:T	6.00176e-67	-2.26184	-1.54231	1.04418e-06	-2.40935	-1.41047	8.12871e-06	-2.37923	-1.35447
14924528	chr19:14924528:G:A	2.33765e-66	-2.44447	-4.09089e-09	4.11858e-06	-2.44754	-4.09089e-09	2.90629e-05	-2.45964	-4.09089e-09
14924754	chr19:14924754:A:G	4.848e-67	-2.29062	-1.72702	8.44732e-07	-2.4237	-1.60808	6.54946e-06	-2.398	-1.55171
14924878	chr19:14924878:C:T	4.68941e-67	-2.27846	-1.77244	7.97765e-07	-2.41733	-1.67166	6.18326e-06	-2.39001	-1.61724
14925029	chr19:14925029:G:A	4.02237e-67	-2.16993	-2.0344	9.93194e-07	-2.40657	-1.46331	8.13235e-06	-2.36388	-1.36937
14925259	chr19:14925259:T:C	2.66605e-67	-2.0647	-2.55091	4.59421e-07	-2.23161	-2.40923	3.73177e-06	-2.14398	-2.36823
14925537	chr19:14925537:C:T	2.28256e-67	-2.24609	-2.52481	4.07421e-07	-2.33952	-2.42144	2.97636e-06	-2.32618	-2.41222
14925684	chr19:14925684:C:T	2.38223e-66	-0.936626	-1.48896	4.7816e-06	-1.75653	-0.541742	4.87455e-05	-1.55051	-0.391979
14925727	chr19:14925727:C:T	1.67448e-66	-0.233633	-2.54448	1.49645e-06	-0.912002	-2.54795	1.41383e-05	-0.632865	-2.54735
14925918	chr19:14925918:G:A	5.87027e-67	-2.15713	-1.66917	1.19939e-06	-2.36725	-1.31399	9.63409e-06	-2.32603	-1.23776
14926345	chr19:14926345:A:G	3.6335e-67	-1.92585	-2.38016	7.61523e-07	-2.13072	-2.00477	6.50248e-06	-2.02413	-1.93278
14926430	chr19:14926430:G:A	2.47762e-66	-2.38632	-4.09089e-09	4.35215e-06	-2.39238	-4.09089e-09	3.24441e-05	-2.34958	-4.09089e-09
14926868	chr19:14926868:A:T	2.98758e-66	-6.92185e-10	-2.19915	5.22097e-06	-6.92185e-10	-2.21037	3.76559e-05	-6.92185e-10	-2.20061
14927283	chr19:14927283:T:C	2.65339e-67	-2.09595	-2.52442	4.65856e-07	-2.09022	-2.53671	3.63414e-06	-2.01115	-2.52758
14927323	chr19:14927323:T:A	2.24568e-67	-2.26066	-2.52654	4.01547e-07	-2.35049	-2.42499	2.93119e-06	-2.33781	-2.41588
14927469	chr19:14927469:T:C	7.09815e-67	-1.95365	-1.68272	1.83117e-06	-2.29578	-0.962315	1.58016e-05	-2.22838	-0.840614
14927488	chr19:14927488:T:C	2.09466e-66	-6.92185e-10	-2.55422	3.70016e-06	-6.92185e-10	-2.55467	2.64307e-05	-6.92185e-10	-2.55457
14927543	chr19:14927543:G:T	3.84142e-67	-1.91751	-2.33285	8.31129e-07	-2.12232	-1.9257	7.14344e-06	-2.01417	-1.84873
14927774	chr19:14927774:T:C	3.54917e-67	-1.92858	-2.40091	7.27466e-07	-2.13142	-2.04982	6.20813e-06	-2.02453	-1.97871
14927942	chr19:14927942:G:T	1.01642e-66	-1.16221	-2.11512	9.0016e-07	-1.80833	-2.1599	8.04537e-06	-1.59046	-2.15354
14928317	chr19:14928317:C:T	2.09395e-66	-6.92185e-10	-2.55456	3.74409e-06	-6.92185e-10	-2.54287	2.68735e-05	-6.92185e-10	-2.53796
14928327	chr19:14928327:C:T	2.22227e-67	-2.24562	-2.55205	4.13698e-07	-2.2423	-2.50337	3.18673e-06	-2.18063	-2.48947
14928397	chr19:14928397:C:T	2.14137e-67	-2.28573	-2.54903	3.69954e-07	-2.36904	-2.48839	2.69143e-06	-2.35738	-2.48164
14928496	chr19:14928496:T:C	2.09468e-66	-6.92185e-10	-2.55422	3.70016e-06	-6.92185e-10	-2.55467	2.64306e-05	-6.92185e-10	-2.55457
14928707	chr19:14928707:A:G	7.50266e-67	-1.43281	-2.14813	6.6292e-07	-1.95942	-2.31473	5.69859e-06	-1.77165	-2.31723
14928861	chr19:14928861:C:T	2.17327e-67	-2.27335	-2.54662	3.76288e-07	-2.35999	-2.48046	2.74003e-06	-2.34779	-2.47334
14929418	chr19:14929418:G:T	4.06639e-67	-1.64814	-2.54531	6.67028e-07	-1.75301	-2.51496	5.63919e-06	-1.59663	-2.50273
14929465	chr19:14929465:TA:T	2.20336e-67	-2.2526	-2.55362	4.26651e-07	-2.2692	-2.44564	2.92472e-06	-2.34871	-2.40719
14929610	chr19:14929610:T:C	2.07798e-65	-6.92185e-10	-0.259636	4.37548e-05	-6.92185e-10	-0.0844478	0.000315843	-6.92185e-10	-0.0738538
14929646	chr19:14929646:ATTATTTCTTCTGCT:A	6.97959e-67	-1.53729	-2.11593	6.30178e-07	-2.03131	-2.29349	5.34594e-06	-1.85643	-2.29633
14929774	chr19:14929774:C:G	3.73003e-66	-1.66602	-0.311182	5.79831e-06	-2.31767	0.212182	6.07668e-05	-2.0121	0.290051
14929821	chr19:14929821:G:T	3.05858e-67	-1.96659	-2.51166	5.9673e-07	-2.15936	-2.21998	5.01067e-06	-2.05823	-2.1593
14929950	chr19:14929950:T:A	8.30602e-67	-1.43817	-2.04105	7.11379e-07	-1.96363	-2.23997	6.10875e-06	-1.77754	-2.24184
14930139	chr19:14930139:G:A	4.96408e-67	-2.29223	-1.70175	8.67324e-07	-2.42444	-1.58095	6.72562e-06	-2.39897	-1.52421
14930198	chr19:14930198:A:AAAT	7.44257e-67	-1.51223	-2.07676	6.59421e-07	-2.01451	-2.26493	5.60787e-06	-1.8369	-2.26803
14930458	chr19:14930458:C:T	2.70272e-66	-6.92185e-10	-2.29936	5.23339e-06	-6.92185e-10	-2.20799	3.7838e-05	-6.92185e-10	-2.19578
14930647	chr19:14930647:G:A	7.94238e-67	-1.42675	-2.09724	6.93089e-07	-1.95511	-2.27454	5.96062e-06	-1.76659	-2.27734
14930926	chr19:14930926:C:T	7.46865e-67	-1.47799	-2.1075	6.59204e-07	-1.99186	-2.28792	5.63034e-06	-1.81005	-2.29087
14931020	chr19:14931020:T:C	2.34387e-67	-2.24012	-2.50428	4.27988e-07	-2.33569	-2.37602	3.13235e-06	-2.32174	-2.36557
14931260	chr19:14931260:AT:A	3.03498e-67	-1.96207	-2.52393	6.7089e-07	-2.20425	-2.05795	6.23488e-06	-2.03455	-1.96439
14931303	chr19:14931303:A:G	2.26722e-67	-2.25063	-2.52702	4.04017e-07	-2.34295	-2.42639	2.95063e-06	-2.32979	-2.41729
14931425	chr19:14931425:G:A	3.7886e-67	-1.72087	-2.54334	6.23491e-07	-1.81615	-2.51932	5.21473e-06	-1.6698	-2.50781
14931754	chr19:14931754:T:C	2.09466e-66	-6.92185e-10	-2.55423	3.70201e-06	-6.92185e-10	-2.55417	2.64433e-05	-6.92185e-10	-2.55409
14932145	chr19:14932145:G:C	2.33802e-66	0.109678	-2.55399	2.00569e-06	-0.616552	-2.55051	1.94446e-05	-0.31058	-2.55095
14932300	chr19:14932300:C:T	5.93318e-67	-2.01307	-1.80257	1.47129e-06	-2.32945	-1.14747	1.25305e-05	-2.2685	-1.03243
14932301	chr19:14932301:G:A	7.81753e-67	-1.44796	-2.09187	6.86062e-07	-1.96996	-2.26988	5.88513e-06	-1.784	-2.27267
14932366	chr19:14932366:C:A	2.91822e-66	-1.39908	-0.823563	4.36069e-06	-2.13551	-0.25491	4.67354e-05	-1.81388	-0.170711
14932856	chr19:14932856:C:T	1.00144e-66	-1.28755	-2.00463	8.94472e-07	-1.89523	-2.07934	7.89301e-06	-1.69153	-2.07159
14932912	chr19:14932912:A:G	7.69191e-67	-1.46999	-2.08604	6.74438e-07	-1.98521	-2.27171	5.76364e-06	-1.80284	-2.27468
14932985	chr19:14932985:C:T	3.7383e-67	-1.9027	-2.37487	7.77401e-07	-2.11082	-2.00403	6.66139e-06	-2.00105	-1.93172
14933054	chr19:14933054:TG:T	2.77541e-66	-2.27282	-4.09089e-09	4.38549e-06	-2.38475	-4.09089e-09	3.22488e-05	-2.35562	-4.09089e-09
14933075	chr19:14933075:T:C	2.141e-67	-2.28567	-2.54926	3.69549e-07	-2.36898	-2.48954	2.68846e-06	-2.35732	-2.48281
14933186	chr19:14933186:C:T	7.26567e-67	-1.52223	-2.09081	6.48134e-07	-2.02108	-2.27563	5.50458e-06	-1.84493	-2.27858
14933229	chr19:14933229:G:A	3.30262e-67	-1.88055	-2.52094	6.21053e-07	-2.08887	-2.25052	5.24661e-06	-1.97827	-2.19325
14933331	chr19:14933331:C:T	7.43745e-67	-1.49406	-2.09561	6.61853e-07	-2.00192	-2.27385	5.64597e-06	-1.82147	-2.27669
14933745	chr19:14933745:C:T	5.91729e-67	-1.49572	-2.32261	5.61968e-07	-2.001	-2.43836	4.79563e-06	-1.82109	-2.44031
14933791	chr19:14933791:T:A	6.02889e-67	-1.52422	-2.27542	5.69799e-07	-2.0214	-2.40412	4.84226e-06	-1.84522	-2.40649
14933995	chr19:14933995:C:T	2.09452e-66	-6.92185e-10	-2.5543	3.70017e-06	-6.92185e-10	-2.55467	2.64318e-05	-6.92185e-10	-2.55453
14934001	chr19:14934001:T:C	3.63109e-67	-1.75463	-2.55204	6.39309e-07	-1.87279	-2.43763	5.44767e-06	-1.71706	-2.41685
14934035	chr19:14934035:C:A	2.40268e-66	-1.4189	-0.998129	3.6385e-06	-2.14576	-0.425715	3.86669e-05	-1.82788	-0.346231
14934097	chr19:14934097:G:A	4.35163e-67	-2.27493	-1.85072	7.52428e-07	-2.41616	-1.73134	5.80885e-06	-2.38805	-1.68167
14934549	chr19:14934549:T:C	2.59171e-66	-2.3413	-4.09089e-09	4.40061e-06	-2.38131	-4.09089e-09	3.3261e-05	-2.32471	-4.09089e-09
14934614	chr19:14934614:A:T	6.37062e-67	-1.36591	-2.37859	5.88932e-07	-1.91105	-2.48145	5.10435e-06	-1.7152	-2.4838
14934683	chr19:14934683:G:A	2.09985e-66	-6.92185e-10	-2.55175	3.71105e-06	-6.92185e-10	-2.55173	2.65012e-05	-6.92185e-10	-2.55191
14934705	chr19:14934705:G:T	1.89532e-67	-2.43351	-2.52331	3.17442e-07	-2.45862	-2.55189	2.27583e-06	-2.45475	-2.55201
14934813	chr19:14934813:G:A	3.65844e-67	-1.86703	-2.43214	7.12066e-07	-2.08437	-2.11827	6.09231e-06	-1.96931	-2.05276
14934960	chr19:14934960:A:G	2.44785e-67	-2.15202	-2.54897	4.04614e-07	-2.27596	-2.49191	2.95666e-06	-2.26084	-2.4842
14935219	chr19:14935219:A:G	3.96829e-66	-6.92185e-10	-1.91528	8.38184e-06	-6.92185e-10	-1.73698	6.23849e-05	-6.92185e-10	-1.69577
14935421	chr19:14935421:A:C	7.94904e-67	-1.86919	-1.65396	1.12386e-06	-2.1799	-1.56637	9.1418e-06	-2.11381	-1.50243
14938724	chr19:14938724:C:T	2.27717e-66	-6.92185e-10	-2.47068	3.94835e-06	-6.92185e-10	-2.48975	2.83815e-05	-6.92185e-10	-2.48336
14938752	chr19:14938752:T:C	1.64544e-66	-0.915456	-1.88016	2.76331e-06	-1.72485	-1.12177	2.73893e-05	-1.52479	-0.994159
14939379	chr19:14939379:G:C	5.57617e-67	-1.32311	-2.55459	5.3199e-07	-1.94897	-2.54522	4.45522e-06	-1.79427	-2.54076
14939424	chr19:14939424:GT:G	2.63747e-67	-2.07171	-2.55467	4.75771e-07	-2.15981	-2.44606	3.88484e-06	-2.04356	-2.42846
14939703	chr19:14939703:C:T	5.06967e-67	-1.41828	-2.55465	4.99407e-07	-2.01981	-2.53758	4.14872e-06	-1.8736	-2.5327
14939714	chr19:14939714:G:A	3.90971e-66	0.220628	-2.15078	3.28681e-06	-0.47402	-2.19911	3.25835e-05	-0.154473	-2.19082
14939742	chr19:14939742:AC:A	4.83395e-67	-1.80519	-2.21535	1.23602e-06	-1.91122	-1.73994	1.08757e-05	-1.76148	-1.68109
14939746	chr19:14939746:C:A	3.97905e-67	-1.92187	-2.29329	9.76999e-07	-2.01831	-1.86801	8.47197e-06	-1.87885	-1.81348
14939784	chr19:14939784:GAAAATATAA:G	1.16466e-66	-0.594081	-2.54711	7.80856e-07	-1.55642	-2.55399	7.94646e-06	-1.20276	-2.55361
14939894	chr19:14939894:T:C	3.96557e-67	-2.2108	-2.00775	1.29436e-06	-2.26505	-1.33998	1.11186e-05	-2.16878	-1.25169
14940151	chr19:14940151:C:A	2.8096e-66	-6.92185e-10	-2.26058	4.7359e-06	-6.92185e-10	-2.30788	3.42889e-05	-6.92185e-10	-2.29428
14940162	chr19:14940162:A:G	2.29426e-67	-2.29162	-2.47417	3.56799e-07	-2.43877	-2.45486	2.62862e-06	-2.42017	-2.44247
14940439	chr19:14940439:T:A	4.94123e-66	-6.92185e-10	-1.696	1.04757e-05	-6.92185e-10	-1.51399	7.89786e-05	-6.92185e-10	-1.45992
14940551	chr19:14940551:C:T	4.72057e-66	-6.92185e-10	-1.74169	9.9557e-06	-6.92185e-10	-1.5649	7.49357e-05	-6.92185e-10	-1.51247
14940559	chr19:14940559:C:T	2.40644e-67	-2.28586	-2.4322	3.72298e-07	-2.43742	-2.41369	2.75344e-06	-2.41798	-2.39826
14940630	chr19:14940630:T:C	4.42516e-66	-6.92185e-10	-1.80631	9.1887e-06	-6.92185e-10	-1.64508	6.90261e-05	-6.92185e-10	-1.59461
14940643	chr19:14940643:G:C	4.64485e-66	-6.92185e-10	-1.75786	9.76467e-06	-6.92185e-10	-1.58428	7.3523e-05	-6.92185e-10	-1.5315
14940695	chr19:14940695:G:A	4.88739e-66	-6.92185e-10	-1.70696	1.04228e-05	-6.92185e-10	-1.51905	7.85227e-05	-6.92185e-10	-1.46571
14940744	chr19:14940744:G:A	5.05783e-66	-6.92185e-10	-1.67268	1.07242e-05	-6.92185e-10	-1.49055	8.09206e-05	-6.92185e-10	-1.43563
14940871	chr19:14940871:G:A	3.27917e-66	-2.10603	-4.09089e-09	5.04421e-06	-2.24481	-4.09089e-09	3.89529e-05	-2.16675	-4.09089e-09
14940932	chr19:14940932:G:T	3.02927e-66	-2.18529	-4.09089e-09	6.15613e-06	-2.0456	-4.09089e-09	4.07745e-05	-2.12104	-4.09089e-09
14941078	chr19:14941078:A:G	4.73312e-66	-6.92185e-10	-1.73903	9.9867e-06	-6.92185e-10	-1.5618	7.51972e-05	-6.92185e-10	-1.50898
14941099	chr19:14941099:C:T	4.72166e-66	-6.92185e-10	-1.74146	9.97204e-06	-6.92185e-10	-1.56326	7.50827e-05	-6.92185e-10	-1.51051
14941101	chr19:14941101:C:G	4.4663e-67	-2.18209	-1.91755	7.21507e-07	-2.39534	-1.79412	5.60361e-06	-2.36767	-1.73801
14941274	chr19:14941274:A:C	3.16054e-67	-1.91397	-2.5315	4.91265e-07	-2.02883	-2.54499	3.61941e-06	-1.99696	-2.54582
14941321	chr19:14941321:T:C	2.99963e-67	-1.95646	-2.54125	4.70164e-07	-2.06683	-2.55089	3.46078e-06	-2.0362	-2.55141
14941608	chr19:14941608:C:T	1.02973e-65	-0.961737	-4.09089e-09	2.27759e-05	-0.737347	-4.09089e-09	0.000137206	-0.907617	-4.09089e-09
14941841	chr19:14941841:C:T	5.65204e-66	-6.92185e-10	-1.5616	1.20973e-05	-6.92185e-10	-1.37007	8.67189e-05	-6.92185e-10	-1.36643
14942369	chr19:14942369:A:G	2.38514e-67	-2.46112	-2.26582	5.49771e-07	-2.44055	-2.02075	4.02942e-06	-2.4463	-1.98918
14942712	chr19:14942712:G:A	2.12575e-67	-2.28782	-2.55426	3.62822e-07	-2.32421	-2.55268	2.6868e-06	-2.29089	-2.54986
14942714	chr19:14942714:TAGTC:T	5.76346e-66	-6.92185e-10	-1.54208	1.24254e-05	-6.92185e-10	-1.34331	9.32052e-05	-6.92185e-10	-1.29429
14943078	chr19:14943078:G:A	2.62246e-66	-6.92185e-10	-2.32951	4.44971e-06	-6.92185e-10	-2.37021	3.21504e-05	-6.92185e-10	-2.35867
14943275	chr19:14943275:T:C	5.23585e-66	-6.92185e-10	-1.63809	1.11781e-05	-6.92185e-10	-1.44909	8.36508e-05	-6.92185e-10	-1.40245
14943558	chr19:14943558:T:C	9.13311e-67	-2.24334	-1.14095	3.53568e-06	-2.33507	-0.265074	3.14135e-05	-2.25961	-0.122246
14943815	chr19:14943815:A:G	2.25578e-66	-6.92185e-10	-2.48012	4.03717e-06	-6.92185e-10	-2.46751	2.90049e-05	-6.92185e-10	-2.46163
14943895	chr19:14943895:T:A	1.81857e-67	-2.46056	-2.53759	3.55382e-07	-2.45457	-2.44304	2.55264e-06	-2.45903	-2.43293
14944371	chr19:14944371:A:T	4.90939e-66	-6.92185e-10	-1.70247	1.01983e-05	-6.92185e-10	-1.54083	7.62925e-05	-6.92185e-10	-1.49452
14944469	chr19:14944469:G:A	4.10348e-67	-2.19595	-1.98842	1.10258e-06	-2.42952	-1.33587	9.1143e-06	-2.37981	-1.23944
14944571	chr19:14944571:A:G	1.28547e-66	-1.66855	-1.37394	3.4243e-06	-2.20028	-0.431868	3.26158e-05	-2.06619	-0.278107
14944702	chr19:14944702:A:G	5.36008e-66	-6.92185e-10	-1.61464	1.10167e-05	-6.92185e-10	-1.46364	8.27657e-05	-6.92185e-10	-1.41308
14944853	chr19:14944853:C:T	2.17911e-66	-6.92185e-10	-2.5147	3.81693e-06	-6.92185e-10	-2.5236	2.72658e-05	-6.92185e-10	-2.52346
14944858	chr19:14944858:A:G	1.25927e-65	-6.92185e-10	-0.760504	2.4895e-05	-6.92185e-10	-0.648381	0.000188731	-6.92185e-10	-0.588775
14944978	chr19:14944978:G:T	7.37607e-66	-6.92185e-10	-1.29538	2.03889e-05	-6.92185e-10	-0.848057	0.000148241	-6.92185e-10	-0.830258
14945133	chr19:14945133:T:G	4.26844e-66	-6.92185e-10	-1.84237	7.93119e-06	-6.92185e-10	-1.79225	5.96671e-05	-6.92185e-10	-1.74032
14945150	chr19:14945150:T:C	1.58892e-66	-1.23047	-1.60009	3.31678e-06	-1.78464	-0.879418	2.90511e-05	-1.71732	-0.742722
14945253	chr19:14945253:A:G	3.10463e-66	-6.92185e-10	-2.16072	5.69544e-06	-6.92185e-10	-2.12338	4.23313e-05	-6.92185e-10	-2.08357
14945504	chr19:14945504:G:A	3.42911e-66	-6.92185e-10	-2.06132	6.29207e-06	-6.92185e-10	-2.02376	4.71077e-05	-6.92185e-10	-1.97666
14945610	chr19:14945610:C:T	3.92632e-66	-6.92185e-10	-1.92592	7.17371e-06	-6.92185e-10	-1.89263	5.38305e-05	-6.92185e-10	-1.84326
14945677	chr19:14945677:C:A	9.04044e-66	-6.92185e-10	-1.09191	1.66812e-05	-6.92185e-10	-1.04877	0.000126435	-6.92185e-10	-0.989371
14945986	chr19:14945986:C:T	4.44208e-67	-2.32506	-1.78002	1.07053e-06	-2.43379	-1.36111	8.51246e-06	-2.36519	-1.32238
14946095	chr19:14946095:T:C	2.42282e-66	-6.92185e-10	-2.40869	4.2605e-06	-6.92185e-10	-2.41366	3.11433e-05	-6.92185e-10	-2.3905
14946096	chr19:14946096:G:A	2.42476e-66	-6.92185e-10	-2.40789	4.31927e-06	-6.92185e-10	-2.39996	3.15823e-05	-6.92185e-10	-2.3765
14946131	chr19:14946131:G:T	2.48762e-66	-6.92185e-10	-2.38229	4.31119e-06	-6.92185e-10	-2.40184	3.15702e-05	-6.92185e-10	-2.37688
14946152	chr19:14946152:G:A	2.38098e-66	-6.92185e-10	-2.4261	4.17761e-06	-6.92185e-10	-2.43331	3.05204e-05	-6.92185e-10	-2.4107
14946170	chr19:14946170:G:A	2.47148e-66	-6.92185e-10	-2.3888	4.33358e-06	-6.92185e-10	-2.39666	3.17634e-05	-6.92185e-10	-2.37078
14946184	chr19:14946184:G:A	2.35005e-66	-6.92185e-10	-2.43918	4.28211e-06	-6.92185e-10	-2.4086	3.08662e-05	-6.92185e-10	-2.39943
14946301	chr19:14946301:T:G	2.85135e-67	-2.29486	-2.25355	4.71183e-07	-2.44373	-2.17183	3.51391e-06	-2.42865	-2.14372
14946378	chr19:14946378:C:T	2.92982e-67	-2.17665	-2.34461	5.53226e-07	-2.24664	-2.2084	4.05499e-06	-2.22402	-2.20513
14946386	chr19:14946386:T:A	2.48296e-66	-6.92185e-10	-2.38417	4.35801e-06	-6.92185e-10	-2.39103	3.19557e-05	-6.92185e-10	-2.36475
14946535	chr19:14946535:G:T	9.12442e-67	-2.30131	-1.08393	3.74474e-06	-2.43324	-0.109462	3.08228e-05	-2.43183	0.0309819
14946537	chr19:14946537:G:A	4.14123e-66	-1.87263	-4.09089e-09	7.04177e-06	-1.91119	-4.09089e-09	5.54916e-05	-1.81287	-4.09089e-09
14947166	chr19:14947166:C:T	2.39048e-66	-6.92185e-10	-2.42212	4.19019e-06	-6.92185e-10	-2.4303	3.06193e-05	-6.92185e-10	-2.40747
14947215	chr19:14947215:A:G	2.46147e-66	-6.92185e-10	-2.39286	4.31574e-06	-6.92185e-10	-2.40078	3.1613e-05	-6.92185e-10	-2.37553
14947647	chr19:14947647:T:C	2.46198e-66	-6.92185e-10	-2.39265	4.31497e-06	-6.92185e-10	-2.40096	3.16092e-05	-6.92185e-10	-2.37565
14947761	chr19:14947761:A:G	2.41408e-66	-6.92185e-10	-2.4123	4.23199e-06	-6.92185e-10	-2.42038	3.09502e-05	-6.92185e-10	-2.39672
14948275	chr19:14948275:C:T	2.43438e-66	-6.92185e-10	-2.40392	4.26534e-06	-6.92185e-10	-2.41253	3.12167e-05	-6.92185e-10	-2.38814
14948486	chr19:14948486:C:T	2.4562e-66	-6.92185e-10	-2.395	4.30303e-06	-6.92185e-10	-2.40373	3.15142e-05	-6.92185e-10	-2.37866
14948563	chr19:14948563:A:AT	2.83298e-67	-2.06543	-2.48945	4.67843e-07	-2.14442	-2.47826	3.47074e-06	-2.11706	-2.46767
14948759	chr19:14948759:A:G	2.37981e-66	-6.92185e-10	-2.4266	4.1925e-06	-6.92185e-10	-2.42975	3.06223e-05	-6.92185e-10	-2.40737
14948779	chr19:14948779:A:G	2.08163e-67	-2.31037	-2.55269	3.69739e-07	-2.34714	-2.51087	2.638e-06	-2.35276	-2.50632
14948839	chr19:14948839:T:G	1.81459e-67	-2.45366	-2.54669	3.36159e-07	-2.45879	-2.49443	2.45964e-06	-2.46217	-2.46691
14948871	chr19:14948871:A:C	2.99984e-66	-2.19506	-4.09089e-09	4.95309e-06	-2.26304	-4.09089e-09	3.5811e-05	-2.25084	-4.09089e-09
14948986	chr19:14948986:TGTATATATATAC:T	1.55826e-65	-6.92185e-10	-0.547464	3.00757e-05	-6.92185e-10	-0.459332	0.0002241	-6.92185e-10	-0.417006
14949273	chr19:14949273:T:C	2.41359e-66	-6.92185e-10	-2.4125	4.23813e-06	-6.92185e-10	-2.41893	3.0976e-05	-6.92185e-10	-2.39589
14949306	chr19:14949306:C:T	2.1487e-66	-6.92185e-10	-2.52875	3.85365e-06	-6.92185e-10	-2.51403	2.73519e-05	-6.92185e-10	-2.52031
14949327	chr19:14949327:A:T	2.34291e-67	-2.1974	-2.5474	3.91773e-07	-2.25212	-2.54801	2.78403e-06	-2.26084	-2.54436
14949336	chr19:14949336:A:G	2.51464e-66	-6.92185e-10	-2.37149	4.58835e-06	-6.92185e-10	-2.33953	3.37297e-05	-6.92185e-10	-2.31072
14949339	chr19:14949339:A:T	2.66178e-66	-6.92185e-10	-2.31462	4.69004e-06	-6.92185e-10	-2.31761	3.45133e-05	-6.92185e-10	-2.28775
14949487	chr19:14949487:A:G	2.5039e-66	-6.92185e-10	-2.37577	4.39342e-06	-6.92185e-10	-2.38294	3.21996e-05	-6.92185e-10	-2.35714
14949582	chr19:14949582:A:G	2.54157e-67	-2.32073	-2.34269	3.73834e-07	-2.4256	-2.42139	2.82088e-06	-2.37234	-2.41971
14949959	chr19:14949959:G:A	2.10991e-66	-6.92185e-10	-2.54697	3.70418e-06	-6.92185e-10	-2.55359	2.64442e-05	-6.92185e-10	-2.55406
14950404	chr19:14950404:G:A	7.61316e-67	-1.32905	-2.23727	1.59115e-06	-1.5824	-1.81619	1.2206e-05	-1.56365	-1.76352
14950960	chr19:14950960:A:G	2.71448e-67	-2.46102	-2.13658	7.11195e-07	-2.27895	-1.92491	4.42409e-06	-2.45462	-1.88741
14950971	chr19:14950971:C:T	3.04508e-66	-0.531472	-1.64862	3.37174e-06	-1.11679	-1.53083	3.2648e-05	-0.845256	-1.49806
14951036	chr19:14951036:C:T	2.68653e-66	-6.92185e-10	-2.30537	5.06615e-06	-6.92185e-10	-2.24047	3.68592e-05	-6.92185e-10	-2.22199
14951314	chr19:14951314:G:A	2.7092e-67	-2.35071	-2.24884	7.27447e-07	-2.44592	-1.73534	5.74407e-06	-2.42703	-1.6539
14951411	chr19:14951411:T:G	2.81808e-67	-2.04695	-2.5132	4.52243e-07	-2.10331	-2.55328	3.1991e-06	-2.11215	-2.55407
14951662	chr19:14951662:G:A	2.56345e-67	-2.29334	-2.36151	3.76578e-07	-2.40522	-2.43446	2.88683e-06	-2.3418	-2.42714
14951677	chr19:14951677:C:T	2.47557e-67	-2.41902	-2.27072	3.81418e-07	-2.46223	-2.36468	2.79996e-06	-2.44434	-2.35515
14951885	chr19:14951885:A:G	2.71002e-67	-2.26441	-2.33484	3.92126e-07	-2.38762	-2.4116	3.03153e-06	-2.3165	-2.40353
14951987	chr19:14951987:AT:A	2.36566e-67	-2.29737	-2.43777	3.71769e-07	-2.32773	-2.5248	2.64487e-06	-2.3317	-2.52478
14952051	chr19:14952051:A:G	7.12714e-67	-2.27346	-1.35883	2.19992e-06	-2.40339	-0.671237	1.91321e-05	-2.3119	-0.565828
14952082	chr19:14952082:A:G	8.4275e-67	-2.27488	-1.18982	2.71861e-06	-2.40363	-0.459301	2.37734e-05	-2.3118	-0.348729
14952179	chr19:14952179:T:C	7.21505e-67	-2.31872	-1.30131	2.283e-06	-2.42721	-0.610352	1.95721e-05	-2.35179	-0.503198
14952314	chr19:14952314:T:C	8.75005e-67	-2.24238	-1.18476	2.78467e-06	-2.38536	-0.453564	2.45529e-05	-2.28349	-0.344778
14952424	chr19:14952424:C:T	8.26339e-67	-2.28693	-1.19744	2.64556e-06	-2.41215	-0.478014	2.30197e-05	-2.32507	-0.367671
14952520	chr19:14952520:G:C	5.88116e-67	-2.32964	-1.49481	1.79054e-06	-2.43323	-0.847306	1.52077e-05	-2.36193	-0.745362
14952537	chr19:14952537:A:G	7.40847e-67	-2.35084	-1.24274	2.46088e-06	-2.44265	-0.519881	2.08539e-05	-2.38038	-0.411177
14952754	chr19:14952754:G:A	7.96706e-67	-2.29225	-1.22864	2.5513e-06	-2.41384	-0.512609	2.2154e-05	-2.32845	-0.402628
14952945	chr19:14952945:A:G	7.13083e-67	-2.01014	-1.62163	3.41281e-06	-1.79892	-0.836597	2.05647e-05	-2.07161	-0.733908
14953385	chr19:14953385:A:C	4.14347e-67	-2.26466	-1.91001	1.28387e-06	-2.28419	-1.32899	9.4738e-06	-2.31585	-1.26472
14953804	chr19:14953804:T:C	3.87531e-66	-1.93899	-4.09089e-09	5.74154e-06	-2.11532	-4.09089e-09	4.51965e-05	-2.01808	-4.09089e-09
14953826	chr19:14953826:G:T	3.92305e-66	-1.92675	-4.09089e-09	5.79916e-06	-2.10534	-4.09089e-09	4.571e-05	-2.00678	-4.09089e-09
14954188	chr19:14954188:G:A	2.4516e-66	-6.92185e-10	-2.39688	4.01999e-06	-6.92185e-10	-2.47177	2.86612e-05	-6.92185e-10	-2.47355
14954359	chr19:14954359:G:T	1.78845e-67	-2.46021	-2.55465	3.55444e-07	-2.46234	-2.4351	2.65409e-06	-2.45759	-2.3954
14954752	chr19:14954752:A:G	2.4912e-67	-2.37612	-2.30731	4.3047e-07	-2.462	-2.24392	3.16631e-06	-2.45774	-2.2188
14954877	chr19:14954877:G:C	4.83129e-67	-2.27709	-1.744	1.30529e-06	-2.40679	-1.18984	1.11309e-05	-2.3169	-1.10248
14955178	chr19:14955178:G:A	6.40079e-67	-2.27615	-1.46363	1.83726e-06	-2.40563	-0.849142	1.58094e-05	-2.31498	-0.753516
14955335	chr19:14955335:T:C	4.01864e-66	-6.92185e-10	-1.90267	4.19441e-06	-6.92185e-10	-2.4293	2.99249e-05	-6.92185e-10	-2.43041
14955473	chr19:14955473:G:A	3.93185e-66	-1.92451	-4.09089e-09	5.82359e-06	-2.10113	-4.09089e-09	4.59623e-05	-2.00128	-4.09089e-09
14955624	chr19:14955624:A:G	2.5707e-66	-6.92185e-10	-2.34944	4.15882e-06	-6.92185e-10	-2.43782	2.96333e-05	-6.92185e-10	-2.4402
14955634	chr19:14955634:AG:A	6.27299e-67	-1.31623	-2.44372	1.21735e-06	-1.56588	-2.1005	9.22237e-06	-1.54301	-2.06446
14955867	chr19:14955867:G:A	6.19605e-67	-1.2183	-2.55399	8.53318e-07	-1.48308	-2.53859	6.50492e-06	-1.42191	-2.53463
14955961	chr19:14955961:A:G	5.6161e-67	-1.38125	-2.48931	1.03895e-06	-1.62115	-2.20369	7.82212e-06	-1.59988	-2.17226
14956778	chr19:14956778:C:T	1.83223e-67	-2.44054	-2.55013	4.14216e-07	-2.19281	-2.5516	2.34221e-06	-2.42922	-2.54878
14956810	chr19:14956810:C:T	3.39754e-66	-6.92185e-10	-2.07057	5.73526e-06	-6.92185e-10	-2.11642	4.05898e-05	-6.92185e-10	-2.12558
14956991	chr19:14956991:C:T	4.81414e-67	-2.26733	-1.75731	1.29938e-06	-2.40068	-1.20048	1.11192e-05	-2.30728	-1.11315
14957247	chr19:14957247:T:C	4.5995e-66	-6.92185e-10	-1.76767	4.38673e-06	-6.92185e-10	-2.38447	3.13721e-05	-6.92185e-10	-2.38318
14957605	chr19:14957605:T:A	1.79787e-67	-2.45535	-2.55425	3.93754e-07	-2.25352	-2.54156	2.32852e-06	-2.44788	-2.53598
14957921	chr19:14957921:T:C	5.39125e-67	-1.36073	-2.55069	7.43226e-07	-1.61309	-2.54672	5.64381e-06	-1.55452	-2.54402
14958048	chr19:14958048:A:T	4.07392e-67	-2.25861	-1.93299	8.76581e-07	-2.30834	-1.68643	6.59354e-06	-2.28837	-1.65464
14958286	chr19:14958286:C:G	3.84467e-66	-6.92185e-10	-1.94693	9.65764e-06	-6.92185e-10	-1.5953	7.0476e-05	-6.92185e-10	-1.57383
14958379	chr19:14958379:C:A	7.22474e-67	-1.50295	-2.11574	1.76573e-06	-1.72488	-1.5696	1.36892e-05	-1.70582	-1.50667
14959047	chr19:14959047:G:A	2.12664e-66	-6.92185e-10	-2.53907	3.75635e-06	-6.92185e-10	-2.5396	2.6911e-05	-6.92185e-10	-2.53656
14959306	chr19:14959306:C:T	5.45033e-67	-1.51535	-2.38518	1.14863e-06	-1.73748	-1.987	8.73603e-06	-1.71677	-1.94487
14959618	chr19:14959618:T:C	1.17862e-65	-6.92185e-10	-0.826691	1.31769e-05	-6.92185e-10	-1.28459	9.49443e-05	-6.92185e-10	-1.27581
14959814	chr19:14959814:T:C	2.29093e-66	-6.92185e-10	-2.46466	4.20284e-06	-6.92185e-10	-2.42729	3.00196e-05	-6.92185e-10	-2.42725
14960197	chr19:14960197:G:A	3.55967e-67	-1.77186	-2.55467	5.62048e-07	-1.90746	-2.53176	4.05538e-06	-1.90147	-2.52758
14960470	chr19:14960470:T:C	2.53226e-67	-2.36507	-2.30202	4.33473e-07	-2.46098	-2.238	3.19714e-06	-2.45508	-2.21176
14960551	chr19:14960551:A:G	5.62041e-67	-1.4612	-2.4086	1.1536e-06	-1.68917	-2.03099	8.75629e-06	-1.66851	-1.99081
14960559	chr19:14960559:A:C	3.48659e-67	-1.79324	-2.55404	5.56015e-07	-1.92658	-2.52343	4.01403e-06	-1.92069	-2.51861
14960597	chr19:14960597:T:C	3.60351e-67	-1.75989	-2.5544	5.71313e-07	-1.89634	-2.52653	4.12474e-06	-1.89023	-2.52187
14960777	chr19:14960777:A:G	4.67426e-67	-2.27758	-1.77655	1.25067e-06	-2.40616	-1.23321	1.06533e-05	-2.31664	-1.14659
14960977	chr19:14960977:C:T	7.48769e-67	-2.00926	-1.57368	2.01525e-06	-2.22885	-0.93345	1.84553e-05	-2.07055	-0.843194
14961042	chr19:14961042:G:T	1.8433e-67	-2.43468	-2.54996	4.23814e-07	-2.16952	-2.55199	2.35888e-06	-2.42169	-2.54922
14961823	chr19:14961823:C:G	6.12103e-67	-1.58067	-2.2038	2.36384e-06	-1.39517	-1.60759	1.3318e-05	-1.71857	-1.52141
14961975	chr19:14961975:A:T	4.61986e-67	-2.28515	-1.78069	1.23971e-06	-2.41037	-1.2378	1.05333e-05	-2.32335	-1.15121
14962384	chr19:14962384:G:A	1.81228e-67	-2.4508	-2.55082	4.00343e-07	-2.22701	-2.55148	2.3143e-06	-2.44137	-2.54862
14962414	chr19:14962414:T:C	6.67314e-67	-1.51256	-2.18555	1.61552e-06	-1.73149	-1.65191	1.24673e-05	-1.71302	-1.59296
14962491	chr19:14962491:C:T	7.59814e-67	-1.42098	-2.14732	3.00022e-06	-1.22654	-1.53783	1.6599e-05	-1.57154	-1.44821
14962626	chr19:14962626:G:A	2.7969e-67	-2.44237	-2.12533	5.74314e-07	-2.40604	-2.01159	4.16201e-06	-2.42971	-1.97339
14963373	chr19:14963373:G:A	5.7862e-67	-1.57728	-2.26345	2.17251e-06	-1.39143	-1.69573	1.21544e-05	-1.71499	-1.61642
14963456	chr19:14963456:C:T	5.09428e-67	-2.19776	-1.77032	1.34812e-06	-2.36005	-1.20429	1.17834e-05	-2.24521	-1.1172
14963636	chr19:14963636:A:G	6.67933e-67	-1.50345	-2.19373	1.6062e-06	-1.72341	-1.66577	1.23876e-05	-1.70513	-1.60728
14963971	chr19:14963971:G:A	5.78632e-67	-1.29631	-2.5444	6.21799e-07	-1.78355	-2.55464	5.77778e-06	-1.52042	-2.55465
14964208	chr19:14964208:A:G	4.46694e-67	-2.29618	-1.80332	1.19891e-06	-2.41572	-1.26591	1.01363e-05	-2.33301	-1.17997
14964469	chr19:14964469:A:C	2.59524e-66	-2.33994	-4.09089e-09	4.49037e-06	-2.36112	-4.09089e-09	3.36741e-05	-2.31237	-4.09089e-09
14964612	chr19:14964612:C:T	6.59161e-67	-1.38217	-2.32823	1.43318e-06	-1.63037	-1.87278	1.10088e-05	-1.6062	-1.8242
14964687	chr19:14964687:C:T	7.70634e-66	-6.92185e-10	-1.25158	9.41926e-06	-6.92185e-10	-1.62029	6.58774e-05	-6.92185e-10	-1.6413
14965110	chr19:14965110:C:T	2.73197e-67	-2.04617	-2.54501	3.76573e-07	-2.38726	-2.45243	3.3112e-06	-2.19569	-2.4361
14965169	chr19:14965169:A:G	2.66261e-67	-2.0692	-2.5477	3.71085e-07	-2.39669	-2.45768	3.23239e-06	-2.21425	-2.44163
14965209	chr19:14965209:C:G	2.67331e-66	-2.3103	-4.09089e-09	4.43641e-06	-2.3732	-4.09089e-09	3.31818e-05	-2.3271	-4.09089e-09
14965658	chr19:14965658:T:C	2.75462e-67	-2.03646	-2.54647	3.78041e-07	-2.38354	-2.45227	3.33686e-06	-2.18828	-2.43579
14965753	chr19:14965753:C:G	1.85071e-66	-0.443019	-2.23503	1.1444e-06	-1.58247	-2.1457	1.46697e-05	-1.00058	-2.14273
14966020	chr19:14966020:T:C	1.80335e-67	-2.45191	-2.55465	4.06226e-07	-2.22633	-2.53756	2.35454e-06	-2.44147	-2.53128
14966085	chr19:14966085:G:A	3.93463e-66	-0.705187	-1.21861	5.7337e-06	-1.45393	-0.662757	5.82837e-05	-1.19559	-0.568187
14966337	chr19:14966337:C:T	3.74995e-66	-0.771204	-1.20067	5.57152e-06	-1.50338	-0.642002	5.62891e-05	-1.2516	-0.547
14966461	chr19:14966461:G:C	3.1909e-66	-6.92185e-10	-2.13331	5.36087e-06	-6.92185e-10	-2.18392	3.87748e-05	-6.92185e-10	-2.17133
14966730	chr19:14966730:C:T	3.19389e-66	-6.92185e-10	-2.13238	5.36577e-06	-6.92185e-10	-2.18301	3.8811e-05	-6.92185e-10	-2.17039
14966840	chr19:14966840:C:T	1.92678e-67	-2.45185	-2.4885	3.17144e-07	-2.45751	-2.55394	2.25321e-06	-2.46236	-2.55439
14966900	chr19:14966900:G:A	2.9985e-67	-1.94365	-2.55444	3.74301e-07	-2.34162	-2.50412	3.3928e-06	-2.11405	-2.49339
14966965	chr19:14966965:T:A	3.08903e-67	-1.91374	-2.5546	3.81184e-07	-2.32683	-2.5007	3.49009e-06	-2.08951	-2.48966
14967066	chr19:14967066:A:G	2.32232e-67	-2.30272	-2.45092	3.67258e-07	-2.46134	-2.4034	2.98228e-06	-2.3495	-2.38691
14967387	chr19:14967387:C:T	1.83963e-67	-2.43209	-2.55455	4.39992e-07	-2.15084	-2.53321	2.42859e-06	-2.41562	-2.52617
14967621	chr19:14967621:C:T	6.15811e-67	-1.4711	-2.30733	1.40267e-06	-1.70828	-1.81639	1.07675e-05	-1.68526	-1.7673
14967636	chr19:14967636:G:A	2.5008e-66	-2.37701	-4.09089e-09	4.50726e-06	-2.35736	-4.09089e-09	3.08823e-05	-2.39892	-4.09089e-09
14967813	chr19:14967813:T:C	3.0251e-67	-1.93719	-2.55207	3.71123e-07	-2.33786	-2.51641	3.36472e-06	-2.10859	-2.50716
14967912	chr19:14967912:C:T	3.10977e-67	-1.94249	-2.51916	4.29387e-07	-2.34289	-2.36556	3.92496e-06	-2.11552	-2.34622
14968175	chr19:14968175:G:A	2.60242e-67	-2.34891	-2.29085	4.01533e-07	-2.43928	-2.33624	3.00468e-06	-2.39796	-2.33096
14968266	chr19:14968266:T:C	5.75891e-67	-1.67539	-2.17006	6.26486e-07	-2.26417	-2.06651	5.84934e-06	-1.99784	-2.06493
14969146	chr19:14969146:C:T	5.43423e-67	-1.53869	-2.36479	1.16545e-06	-1.76678	-1.94317	8.87287e-06	-1.74486	-1.90124
14969440	chr19:14969440:T:A	2.23996e-67	-2.23904	-2.5507	3.31403e-07	-2.45114	-2.51633	2.64663e-06	-2.34771	-2.5081
14969621	chr19:14969621:T:G	4.36411e-66	-6.92185e-10	-1.8202	4.33028e-06	-6.92185e-10	-2.39742	3.08842e-05	-6.92185e-10	-2.39885
14969727	chr19:14969727:C:G	3.79144e-66	-1.96087	-4.09089e-09	6.14963e-06	-2.04666	-4.09089e-09	4.81615e-05	-1.95454	-4.09089e-09
14969954	chr19:14969954:CT:C	5.92669e-66	-1.51415	-4.09089e-09	8.50046e-06	-1.72293	-4.09089e-09	6.67291e-05	-1.62846	-4.09089e-09
14969982	chr19:14969982:CT:C	5.53474e-67	-1.47072	-2.41444	1.11386e-06	-1.70737	-2.04785	8.43358e-06	-1.68615	-2.01072
14970312	chr19:14970312:T:C	2.24481e-67	-2.23802	-2.54956	3.35692e-07	-2.43293	-2.52168	2.65434e-06	-2.33831	-2.51459
14970429	chr19:14970429:T:C	6.29532e-66	-1.45381	-4.09089e-09	1.0625e-05	-1.49984	-4.09089e-09	8.50639e-05	-1.38569	-4.09089e-09
14970524	chr19:14970524:G:A	2.09605e-66	-6.92185e-10	-2.55356	3.80956e-06	-6.92185e-10	-2.52554	2.74516e-05	-6.92185e-10	-2.51667
14970794	chr19:14970794:C:T	2.12424e-67	-2.28858	-2.5542	3.18059e-07	-2.45861	-2.54996	2.55064e-06	-2.34566	-2.5471
14970819	chr19:14970819:T:G	2.59901e-66	-6.92185e-10	-2.33849	4.92992e-06	-6.92185e-10	-2.26773	3.61725e-05	-6.92185e-10	-2.2408
14970823	chr19:14970823:C:T	2.75337e-66	-6.92185e-10	-2.28079	4.80229e-06	-6.92185e-10	-2.29396	3.4644e-05	-6.92185e-10	-2.28397
14970869	chr19:14970869:T:C	2.67555e-67	-2.1156	-2.49645	3.41949e-07	-2.38152	-2.55462	2.79107e-06	-2.24803	-2.55464
14971034	chr19:14971034:G:A	2.05114e-67	-2.41774	-2.46006	3.27996e-07	-2.42775	-2.55006	2.27389e-06	-2.45411	-2.5535
14971087	chr19:14971087:G:A	2.67628e-67	-2.14813	-2.46365	3.32549e-07	-2.41456	-2.54946	2.7211e-06	-2.27694	-2.55113
14971137	chr19:14971137:G:T	2.72244e-67	-2.13985	-2.45483	3.34407e-07	-2.41109	-2.54736	2.74377e-06	-2.27039	-2.54938
14971159	chr19:14971159:G:A	2.00231e-67	-2.35895	-2.54295	5.19481e-07	-1.96443	-2.55354	2.5817e-06	-2.32919	-2.55146
14971380	chr19:14971380:C:T	2.04037e-67	-2.43264	-2.45043	3.24443e-07	-2.44083	-2.54787	2.26346e-06	-2.45988	-2.55233
14971412	chr19:14971412:G:T	2.5904e-67	-2.15468	-2.48971	3.30637e-07	-2.41663	-2.55316	2.70196e-06	-2.2811	-2.55402
14971649	chr19:14971649:G:A	2.40178e-66	-6.92185e-10	-2.41741	3.93066e-06	-6.92185e-10	-2.49424	2.78082e-05	-6.92185e-10	-2.50377
14972207	chr19:14972207:G:A	2.12282e-67	-2.29456	-2.5489	3.27321e-07	-2.42625	-2.55361	2.41748e-06	-2.39267	-2.5537
14972415	chr19:14972415:ATG:A	5.14274e-67	-1.47782	-2.4808	9.2309e-07	-1.68651	-2.25657	7.08872e-06	-1.62406	-2.24653
14972434	chr19:14972434:A:AGT	2.90536e-67	-1.97964	-2.55001	3.76409e-07	-2.28647	-2.55366	2.88245e-06	-2.2165	-2.55395
14972498	chr19:14972498:T:C	1.19607e-65	-6.92185e-10	-0.811993	4.54968e-05	-6.92185e-10	-0.0454087	0.000334842	-6.92185e-10	-0.0154379
14972673	chr19:14972673:T:C	2.18061e-67	-2.28066	-2.53594	3.34774e-07	-2.40268	-2.55467	2.49274e-06	-2.36106	-2.55466
14972833	chr19:14972833:C:T	2.14144e-66	-6.92185e-10	-2.53214	3.72793e-06	-6.92185e-10	-2.5472	2.66251e-05	-6.92185e-10	-2.54724
14972881	chr19:14972881:C:A	2.2102e-67	-2.26774	-2.53539	3.37626e-07	-2.39626	-2.55261	2.40719e-06	-2.39874	-2.55189
14973449	chr19:14973449:T:TA	2.51287e-66	-2.37219	-4.09089e-09	4.73111e-06	-2.30889	-4.09089e-09	2.99504e-05	-2.42955	-4.09089e-09
14973455	chr19:14973455:C:A	2.68168e-67	-2.33935	-2.27041	5.68008e-07	-2.42984	-1.99883	4.44035e-06	-2.37984	-1.95852
14973494	chr19:14973494:G:A	2.28863e-67	-2.34986	-2.41839	4.51864e-07	-2.43473	-2.2227	3.47498e-06	-2.38828	-2.19523
14973530	chr19:14973530:G:A	1.92626e-67	-2.39362	-2.547	4.8131e-07	-2.04238	-2.55191	2.48928e-06	-2.36811	-2.549
14973563	chr19:14973563:G:A	2.88499e-67	-2.30786	-2.22882	6.14269e-07	-2.41073	-1.93965	4.8306e-06	-2.35117	-1.90296
14973568	chr19:14973568:G:A	4.50063e-66	-1.7894	-4.09089e-09	6.65176e-06	-1.96817	-4.09089e-09	5.15195e-05	-1.88714	-4.09089e-09
14973620	chr19:14973620:C:T	2.65122e-66	-6.92185e-10	-2.3186	4.73368e-06	-6.92185e-10	-2.30835	3.4146e-05	-6.92185e-10	-2.29845
14973626	chr19:14973626:T:C	2.56201e-66	-6.92185e-10	-2.35283	4.70889e-06	-6.92185e-10	-2.3136	3.34662e-05	-6.92185e-10	-2.31856
14973786	chr19:14973786:T:C	4.56744e-66	-6.92185e-10	-1.77467	7.97102e-06	-6.92185e-10	-1.78724	5.73397e-05	-6.92185e-10	-1.7801
14974084	chr19:14974084:T:C	2.35412e-67	-2.31915	-2.42088	4.61446e-07	-2.41663	-2.21981	3.58549e-06	-2.35984	-2.19236
14974234	chr19:14974234:G:A	4.86033e-66	-1.71251	-4.09089e-09	7.1295e-06	-1.89881	-4.09089e-09	5.55271e-05	-1.81223	-4.09089e-09
14974293	chr19:14974293:G:A	2.3073e-67	-2.33424	-2.42588	4.51486e-07	-2.4248	-2.23346	3.49051e-06	-2.37254	-2.20651
14974312	chr19:14974312:G:A	2.32897e-67	-2.33286	-2.41792	4.57513e-07	-2.42405	-2.22095	3.54025e-06	-2.37141	-2.19349
14974380	chr19:14974380:T:C	2.31162e-67	-2.33195	-2.42631	4.51984e-07	-2.4236	-2.23356	3.49669e-06	-2.37068	-2.2066
14974400	chr19:14974400:G:A	7.02752e-66	-6.92185e-10	-1.34378	1.7603e-05	-6.92185e-10	-0.99498	0.000132422	-6.92185e-10	-0.943104
14974498	chr19:14974498:T:C	2.29407e-67	-2.33339	-2.43249	4.46881e-07	-2.42457	-2.24395	3.45463e-06	-2.37189	-2.21749
14974532	chr19:14974532:G:A	1.92313e-67	-2.40254	-2.5397	4.69603e-07	-2.0645	-2.55442	2.45361e-06	-2.37839	-2.55315
14974728	chr19:14974728:T:C	2.9646e-67	-2.31528	-2.19418	6.38549e-07	-2.41484	-1.89677	5.03967e-06	-2.35725	-1.85451
14974800	chr19:14974800:C:T	1.92359e-67	-2.40851	-2.5335	3.93412e-07	-2.45032	-2.34563	2.91355e-06	-2.4575	-2.30222
14975052	chr19:14975052:A:ATT	1.79408e-67	-2.45706	-2.55465	4.19779e-07	-2.44027	-2.29081	3.13881e-06	-2.46227	-2.22299
14975149	chr19:14975149:G:C	1.51109e-66	-0.904969	-1.97582	1.81414e-06	-1.54263	-1.7248	1.68904e-05	-1.31852	-1.68383
14975383	chr19:14975383:G:A	2.38249e-67	-2.33756	-2.3905	4.77567e-07	-2.42672	-2.17539	3.69714e-06	-2.37509	-2.14645
14975455	chr19:14975455:G:C	2.55749e-67	-2.45923	-2.19794	6.26343e-07	-2.45235	-1.87856	4.59448e-06	-2.46241	-1.84183
14975525	chr19:14975525:T:C	2.30525e-67	-2.32418	-2.43683	4.50541e-07	-2.4192	-2.24115	3.49044e-06	-2.36365	-2.21542
14975655	chr19:14975655:G:C	1.91244e-67	-2.41776	-2.53006	3.45121e-07	-2.39962	-2.52729	2.43265e-06	-2.41626	-2.52386
14976085	chr19:14976085:T:C	2.31188e-67	-2.32165	-2.43649	4.51805e-07	-2.41783	-2.23973	3.50162e-06	-2.3619	-2.21398
14976470	chr19:14976470:C:T	7.31976e-65	0.999545	-4.09089e-09	8.51597e-05	0.581479	-4.09089e-09	0.000912531	0.987124	-4.09089e-09
14976523	chr19:14976523:G:A	2.91416e-67	-2.14663	-2.37999	4.48001e-07	-2.38058	-2.28543	3.39521e-06	-2.35421	-2.25252
14977214	chr19:14977214:C:T	2.94386e-67	-2.22808	-2.2884	5.63298e-07	-2.25241	-2.18458	3.99828e-06	-2.26683	-2.17641
14977336	chr19:14977336:C:G	2.62543e-67	-2.3107	-2.32026	5.42129e-07	-2.41201	-2.06329	4.26339e-06	-2.35282	-2.02621
14977425	chr19:14977425:G:A	2.64723e-67	-2.30419	-2.3185	5.45575e-07	-2.40822	-2.06074	4.29848e-06	-2.34727	-2.02357
14977458	chr19:14977458:C:T	2.46656e-67	-2.39773	-2.29565	3.98211e-07	-2.4583	-2.32553	2.95285e-06	-2.43147	-2.31486
14977646	chr19:14977646:T:G	2.4067e-67	-2.45662	-2.26133	4.19013e-07	-2.41474	-2.31817	2.92739e-06	-2.44539	-2.3096
14977669	chr19:14977669:C:T	2.93668e-67	-2.25429	-2.26464	5.65711e-07	-2.27779	-2.15493	4.02163e-06	-2.29098	-2.14643
14977838	chr19:14977838:G:C	1.95469e-67	-2.40532	-2.52065	4.67103e-07	-2.07161	-2.55265	2.44238e-06	-2.38191	-2.55421
14978173	chr19:14978173:G:A	5.42558e-67	-1.38821	-2.51686	9.1319e-07	-1.6411	-2.31276	7.03607e-06	-1.5728	-2.30524
14978181	chr19:14978181:G:A	1.94159e-67	-2.41	-2.5227	4.61112e-07	-2.08399	-2.55317	2.42826e-06	-2.38748	-2.55444
14978244	chr19:14978244:T:C	1.9408e-66	-0.699035	-1.93148	1.89174e-06	-1.26355	-1.96201	1.78499e-05	-1.01011	-1.93699
14978256	chr19:14978256:C:T	5.3131e-67	-1.42945	-2.49658	9.23098e-07	-1.67718	-2.26589	7.10464e-06	-1.61035	-2.258
14978361	chr19:14978361:G:A	5.81209e-67	-1.29253	-2.54373	8.23803e-07	-1.50418	-2.55269	5.92758e-06	-1.49725	-2.55223
14978420	chr19:14978420:G:A	2.62766e-66	-6.92185e-10	-2.32752	4.59084e-06	-6.92185e-10	-2.33899	3.31225e-05	-6.92185e-10	-2.32888
14978623	chr19:14978623:A:G	5.61263e-67	-1.36884	-2.50235	9.62599e-07	-1.62456	-2.27661	7.42991e-06	-1.5553	-2.26828
14978833	chr19:14978833:T:C	1.95215e-67	-2.40471	-2.52256	4.67715e-07	-2.06985	-2.55309	2.44379e-06	-2.38114	-2.55441
14979206	chr19:14979206:G:A	4.85993e-67	-1.57107	-2.44411	5.565e-07	-1.95647	-2.49267	4.83813e-06	-1.76737	-2.4852
14979244	chr19:14979244:CG:C	4.74799e-67	-1.51031	-2.52817	8.00018e-07	-1.74425	-2.34192	6.13989e-06	-1.67957	-2.33472
14979502	chr19:14979502:T:C	2.03053e-67	-2.34269	-2.54521	3.45043e-07	-2.46147	-2.46567	2.61516e-06	-2.40834	-2.45943
14979635	chr19:14979635:A:AGCACCGGCGCGGGGACCGGACCGTGGAG	3.12225e-66	-6.92185e-10	-2.15507	5.2573e-06	-6.92185e-10	-2.20343	3.78864e-05	-6.92185e-10	-2.19451
14979813	chr19:14979813:C:T	2.61992e-66	-6.92185e-10	-2.33047	4.28225e-06	-6.92185e-10	-2.40857	3.04131e-05	-6.92185e-10	-2.41423
14979916	chr19:14979916:C:T	2.13499e-67	-2.4381	-2.39964	3.88932e-07	-2.4174	-2.39	2.77722e-06	-2.4262	-2.38145
14979950	chr19:14979950:A:G	1.94442e-67	-2.40125	-2.52999	4.71545e-07	-2.06051	-2.55428	2.45323e-06	-2.37703	-2.55466
14979968	chr19:14979968:G:C	1.44526e-66	-0.914416	-2.01092	1.71843e-06	-1.56667	-1.75497	1.59886e-05	-1.3428	-1.71442
14980117	chr19:14980117:T:C	2.543e-67	-2.41348	-2.24938	5.92768e-07	-2.45594	-1.93006	4.51672e-06	-2.43425	-1.88706
14980196	chr19:14980196:T:C	2.10521e-67	-2.31869	-2.53309	3.1913e-07	-2.45853	-2.54668	2.4363e-06	-2.39396	-2.54465
14980538	chr19:14980538:T:A	1.86582e-67	-2.42526	-2.54724	4.64673e-07	-2.12102	-2.50845	2.52531e-06	-2.40519	-2.49754
14980567	chr19:14980567:G:C	2.00459e-67	-2.38031	-2.52045	4.9706e-07	-2.00844	-2.55365	2.51322e-06	-2.35294	-2.5546
14980717	chr19:14980717:G:A	2.57787e-66	-2.34665	-4.09089e-09	4.31571e-06	-2.40079	-4.09089e-09	3.18222e-05	-2.36893	-4.09089e-09
14981249	chr19:14981249:T:C	3.24636e-67	-2.12732	-2.29135	4.85613e-07	-2.19688	-2.38852	3.64131e-06	-2.14494	-2.39181
14981656	chr19:14981656:C:T	2.48344e-66	-6.92185e-10	-2.38397	4.27573e-06	-6.92185e-10	-2.4101	3.03987e-05	-6.92185e-10	-2.4147
14981668	chr19:14981668:C:T	5.26213e-67	-1.48247	-2.45319	9.51827e-07	-1.72751	-2.18491	7.33104e-06	-1.66132	-2.17566
14981669	chr19:14981669:G:A	1.92954e-67	-2.43451	-2.50441	3.57503e-07	-2.44227	-2.44939	2.56531e-06	-2.44824	-2.43878
14981814	chr19:14981814:G:A	2.1705e-67	-2.26842	-2.55282	3.25712e-07	-2.45485	-2.52994	2.6642e-06	-2.32624	-2.52296
14981949	chr19:14981949:G:A	1.92152e-67	-2.39131	-2.55177	4.99802e-07	-2.04148	-2.51511	2.60032e-06	-2.36892	-2.50455
14982029	chr19:14982029:G:T	2.3813e-66	-2.42597	-4.09089e-09	8.05354e-06	-1.77694	-4.09089e-09	3.21187e-05	-2.35966	-4.09089e-09
14982051	chr19:14982051:C:T	1.9227e-67	-2.4016	-2.54087	5.04091e-07	-2.06917	-2.47888	2.6726e-06	-2.38202	-2.46403
14982306	chr19:14982306:A:G	1.90255e-67	-2.40039	-2.55262	4.84273e-07	-2.06575	-2.52241	2.54826e-06	-2.38103	-2.51266
14982659	chr19:14982659:T:A	3.56991e-67	-1.81853	-2.50513	4.58498e-07	-2.12304	-2.51981	3.76692e-06	-1.98811	-2.51473
14982691	chr19:14982691:C:A	3.60718e-67	-1.80204	-2.51123	4.61425e-07	-2.11159	-2.5249	3.79793e-06	-1.97444	-2.5202
14983110	chr19:14983110:G:A	5.34747e-67	-1.51453	-2.40505	9.91634e-07	-1.75207	-2.11938	7.61412e-06	-1.68933	-2.10977
14983322	chr19:14983322:A:G	5.1395e-67	-2.27243	-1.68682	1.19791e-06	-2.39563	-1.28685	9.69882e-06	-2.32675	-1.23035
14983367	chr19:14983367:C:T	5.11491e-66	-6.92185e-10	-1.66146	9.13009e-06	-6.92185e-10	-1.65147	6.67584e-05	-6.92185e-10	-1.62802
14983437	chr19:14983437:G:A	3.38036e-66	-6.92185e-10	-2.07564	6.00543e-06	-6.92185e-10	-2.07039	4.42515e-05	-6.92185e-10	-2.03921
14983846	chr19:14983846:T:C	4.32613e-66	-6.92185e-10	-1.82894	7.48837e-06	-6.92185e-10	-1.8497	5.47821e-05	-6.92185e-10	-1.82573
14983852	chr19:14983852:T:C	2.1913e-67	-2.40237	-2.40934	5.13735e-07	-2.42017	-2.10892	3.79864e-06	-2.44986	-2.04459
14984083	chr19:14984083:G:A	5.78252e-67	-1.42417	-2.41719	1.0506e-06	-1.67252	-2.14117	8.09391e-06	-1.60643	-2.13156
14984122	chr19:14984122:A:C	4.5551e-66	-6.92185e-10	-1.77737	7.90454e-06	-6.92185e-10	-1.79561	5.78792e-05	-6.92185e-10	-1.77074
14984224	chr19:14984224:A:G	4.45721e-66	-6.92185e-10	-1.79909	7.73422e-06	-6.92185e-10	-1.8174	5.66089e-05	-6.92185e-10	-1.79293
14984875	chr19:14984875:A:G	2.7275e-66	-6.92185e-10	-2.29023	4.97288e-06	-6.92185e-10	-2.25905	3.60181e-05	-6.92185e-10	-2.24508
14984887	chr19:14984887:TTG:T	1.12793e-65	-0.870652	-4.09089e-09	1.20274e-05	-1.37586	-4.09089e-09	0.00010938	-1.13427	-4.09089e-09
14984888	chr19:14984888:TG:T	3.33164e-67	-2.28203	-2.11071	9.27867e-07	-2.29499	-1.64293	6.62587e-06	-2.31732	-1.6208
14984949	chr19:14984949:T:C	2.09446e-66	-6.92185e-10	-2.55432	3.71723e-06	-6.92185e-10	-2.55007	2.65788e-05	-6.92185e-10	-2.54898
14984950	chr19:14984950:C:T	2.10399e-66	-6.92185e-10	-2.54978	3.70104e-06	-6.92185e-10	-2.55444	2.6428e-05	-6.92185e-10	-2.55467
14985141	chr19:14985141:C:T	1.92296e-65	-6.92185e-10	-0.337168	3.71712e-05	-6.92185e-10	-0.247517	0.000270544	-6.92185e-10	-0.228661
14985145	chr19:14985145:G:A	3.73842e-66	-6.92185e-10	-1.97496	6.60924e-06	-6.92185e-10	-1.97458	4.85486e-05	-6.92185e-10	-1.94653
14985344	chr19:14985344:T:C	4.81172e-67	-2.25369	-1.77146	1.06953e-06	-2.38391	-1.41193	8.73507e-06	-2.31198	-1.34978
14985814	chr19:14985814:T:C	3.62098e-66	-6.92185e-10	-2.00687	6.64402e-06	-6.92185e-10	-1.96933	4.83434e-05	-6.92185e-10	-1.95077
14985866	chr19:14985866:A:G	4.86595e-67	-2.31787	-1.69607	1.10141e-06	-2.42257	-1.34389	8.8773e-06	-2.36646	-1.27914
14986487	chr19:14986487:C:T	2.23168e-66	-6.92185e-10	-2.49086	3.84048e-06	-6.92185e-10	-2.51745	2.74254e-05	-6.92185e-10	-2.51763
14986824	chr19:14986824:G:A	2.30401e-66	-2.45897	-4.09089e-09	4.15033e-06	-2.43986	-4.09089e-09	2.90048e-05	-2.46164	-4.09089e-09
14987055	chr19:14987055:T:C	8.71764e-67	-0.996264	-2.43459	1.88171e-06	-0.680945	-2.54992	8.738e-06	-1.10912	-2.5523
14987235	chr19:14987235:G:A	2.68298e-66	-6.92185e-10	-2.30669	4.76336e-06	-6.92185e-10	-2.3021	3.45604e-05	-6.92185e-10	-2.28639
14987400	chr19:14987400:A:G	3.12807e-66	-6.92185e-10	-2.1532	5.32096e-06	-6.92185e-10	-2.1914	3.88569e-05	-6.92185e-10	-2.16921
14987468	chr19:14987468:G:A	2.76997e-67	-2.42914	-2.14823	5.81799e-07	-2.46079	-1.94389	4.28665e-06	-2.46252	-1.91107
14987481	chr19:14987481:T:A	6.66803e-65	-6.92185e-10	0.906292	0.000112791	-6.92185e-10	0.862486	0.000854945	-6.92185e-10	0.92194
14987503	chr19:14987503:T:C	3.16537e-66	-6.92185e-10	-2.14135	5.50433e-06	-6.92185e-10	-2.15751	4.01438e-05	-6.92185e-10	-2.13663
14987576	chr19:14987576:G:A	3.16413e-66	-6.92185e-10	-2.14174	5.48891e-06	-6.92185e-10	-2.16032	4.00225e-05	-6.92185e-10	-2.13966
14987582	chr19:14987582:G:A	3.27132e-66	-6.92185e-10	-2.10842	5.67065e-06	-6.92185e-10	-2.12775	4.13818e-05	-6.92185e-10	-2.10626
14987725	chr19:14987725:T:G	2.30952e-66	-6.92185e-10	-2.45658	4.13869e-06	-6.92185e-10	-2.44267	2.98708e-05	-6.92185e-10	-2.43221
14987782	chr19:14987782:G:A	3.07413e-66	-6.92185e-10	-2.17059	5.33734e-06	-6.92185e-10	-2.18832	3.88845e-05	-6.92185e-10	-2.1685
14987879	chr19:14987879:G:A	1.07457e-66	-0.895858	-2.32584	1.48282e-06	-1.13433	-2.33478	1.06075e-05	-1.12795	-2.33959
14988029	chr19:14988029:C:T	8.44131e-67	-0.912204	-2.55086	1.93233e-06	-0.681978	-2.52234	9.06721e-06	-1.11424	-2.51019
14988059	chr19:14988059:A:G	4.15247e-67	-2.16673	-2.00577	1.01834e-06	-2.33877	-1.50611	8.78588e-06	-2.22324	-1.43272
14988501	chr19:14988501:C:T	1.25079e-66	-0.515976	-2.55387	2.9573e-06	-0.264107	-2.51467	1.3207e-05	-0.74814	-2.50021
14988661	chr19:14988661:G:T	1.64592e-66	-0.673481	-2.12183	2.01983e-06	-0.997113	-2.16292	1.50479e-05	-0.945106	-2.17276
14988737	chr19:14988737:T:C	3.64689e-67	-2.1502	-2.15213	8.21826e-07	-2.32276	-1.73652	7.03022e-06	-2.20364	-1.67524
14988903	chr19:14988903:T:C	3.69892e-67	-2.16125	-2.12691	8.49026e-07	-2.32936	-1.69735	7.25747e-06	-2.2124	-1.63467
14988937	chr19:14988937:T:C	1.39071e-66	-0.423264	-2.54054	3.26795e-06	-0.142837	-2.53605	1.43328e-05	-0.641273	-2.52527
14989002	chr19:14989002:G:C	1.61682e-66	-0.68221	-2.13095	2.02372e-06	-0.986829	-2.17128	1.50583e-05	-0.936189	-2.18098
14989048	chr19:14989048:A:G	3.36151e-67	-2.19105	-2.19276	7.3838e-07	-2.35098	-1.81536	6.17857e-06	-2.24335	-1.76466
14989080	chr19:14989080:G:A	6.22031e-66	-6.92185e-10	-1.4658	1.08325e-05	-6.92185e-10	-1.4805	7.8742e-05	-6.92185e-10	-1.46292
14989127	chr19:14989127:C:T	1.74497e-66	-0.634244	-2.10263	2.17438e-06	-0.943608	-2.1427	1.61823e-05	-0.892458	-2.15272
14989175	chr19:14989175:T:C	6.16568e-66	-6.92185e-10	-1.47462	1.07369e-05	-6.92185e-10	-1.48936	7.80407e-05	-6.92185e-10	-1.47187
14989265	chr19:14989265:A:T	2.22819e-67	-2.35495	-2.44006	4.77849e-07	-2.43293	-2.16858	3.72332e-06	-2.38121	-2.13327
14989272	chr19:14989272:A:T	2.12654e-67	-2.36084	-2.48086	4.33227e-07	-2.43758	-2.26196	3.34163e-06	-2.3896	-2.23304
14989303	chr19:14989303:C:T	2.87292e-66	-2.23829	-4.09089e-09	4.77706e-06	-2.29923	-4.09089e-09	3.54351e-05	-2.26139	-4.09089e-09
14989373	chr19:14989373:T:C	5.51453e-67	-1.41697	-2.47184	1.04836e-06	-1.2636	-2.55223	5.41016e-06	-1.58658	-2.55424
14989387	chr19:14989387:G:A	1.56963e-66	-0.725897	-2.11688	1.96986e-06	-1.02724	-2.15785	1.46592e-05	-0.976601	-2.16743
14989488	chr19:14989488:C:T	3.04407e-67	-2.45691	-2.0261	6.44385e-07	-2.43967	-1.86284	4.69334e-06	-2.4489	-1.83405
14989813	chr19:14989813:GA:G	6.331e-67	-1.27913	-2.47161	1.21986e-06	-1.11086	-2.55345	6.17564e-06	-1.45385	-2.55464
14989849	chr19:14989849:T:A	3.32298e-67	-2.04597	-2.34937	6.40384e-07	-2.24341	-2.06533	5.42598e-06	-2.10715	-2.03074
14989982	chr19:14989982:A:C	3.14003e-67	-2.45841	-1.99356	6.66836e-07	-2.44275	-1.82551	4.86359e-06	-2.45133	-1.79599
14989992	chr19:14989992:G:A	1.59726e-66	-0.57606	-2.24927	1.93752e-06	-0.911424	-2.29022	1.45073e-05	-0.855844	-2.2986
14990085	chr19:14990085:A:C	6.06344e-66	-6.92185e-10	-1.49134	1.06292e-05	-6.92185e-10	-1.49945	7.7245e-05	-6.92185e-10	-1.48212
14990121	chr19:14990121:ACCC:A	1.87407e-66	-0.573559	-2.09195	2.23054e-06	-0.92499	-2.13582	1.66323e-05	-0.871808	-2.14594
14990128	chr19:14990128:T:A	1.8264e-66	-0.598214	-2.09306	2.17872e-06	-0.947437	-2.13688	1.62355e-05	-0.894912	-2.14699
14990141	chr19:14990141:G:A	1.85769e-66	-0.591386	-2.0829	2.21641e-06	-0.93963	-2.12753	1.65202e-05	-0.886739	-2.13777
14990159	chr19:14990159:G:T	5.59585e-67	-1.44934	-2.42484	1.0291e-06	-1.29375	-2.54062	5.32248e-06	-1.61059	-2.54657
14990439	chr19:14990439:A:G	4.88951e-67	-1.45888	-2.55023	1.07233e-06	-1.24648	-2.54673	5.65293e-06	-1.55626	-2.54066
14990491	chr19:14990491:T:C	3.82327e-67	-1.8562	-2.39889	6.69494e-07	-2.11905	-2.14523	5.83386e-06	-1.9509	-2.11452
14990515	chr19:14990515:G:A	3.6531e-67	-1.92403	-2.3766	6.60843e-07	-2.16774	-2.10955	5.69999e-06	-2.01157	-2.07706
14990517	chr19:14990517:C:T	5.0348e-67	-1.42769	-2.55214	1.10882e-06	-1.21051	-2.54925	5.81026e-06	-1.52539	-2.54408
14990586	chr19:14990586:G:A	3.71293e-67	-1.87562	-2.40877	6.53681e-07	-2.13019	-2.158	5.67283e-06	-1.96602	-2.12739
14990640	chr19:14990640:A:C	2.29441e-67	-2.21205	-2.55368	4.69441e-07	-2.0671	-2.55217	2.83759e-06	-2.23757	-2.54858
14990652	chr19:14990652:G:C	3.63428e-67	-1.93457	-2.37123	6.60384e-07	-2.1753	-2.10268	5.69276e-06	-2.02003	-2.06987
14990724	chr19:14990724:A:G	3.59448e-67	-1.91058	-2.40622	6.33204e-07	-2.15947	-2.16054	5.46761e-06	-2.0007	-2.12956
14991017	chr19:14991017:C:T	4.5177e-66	-1.78561	-4.09089e-09	6.59884e-06	-1.97616	-4.09089e-09	5.12071e-05	-1.89322	-4.09089e-09
14991218	chr19:14991218:G:A	2.11984e-66	-6.92185e-10	-2.54228	3.77617e-06	-6.92185e-10	-2.53434	2.7061e-05	-6.92185e-10	-2.53101
14991266	chr19:14991266:G:A	1.83295e-67	-2.46183	-2.52845	3.8968e-07	-2.37676	-2.42872	2.737e-06	-2.40243	-2.4198
14991362	chr19:14991362:T:C	2.37843e-67	-2.23822	-2.49154	3.89396e-07	-2.29905	-2.50716	2.87907e-06	-2.26038	-2.51125
14991727	chr19:14991727:A:C	3.0263e-67	-2.09205	-2.39681	4.77317e-07	-2.16436	-2.43827	3.54042e-06	-2.11792	-2.44693
14991919	chr19:14991919:G:A	2.09005e-67	-2.30556	-2.55346	3.22119e-07	-2.45848	-2.5374	2.38969e-06	-2.42146	-2.53648
14991950	chr19:14991950:C:T	2.45519e-67	-2.4083	-2.28969	6.08465e-07	-2.25616	-2.10371	4.29878e-06	-2.29381	-2.07696
14992236	chr19:14992236:T:C	4.10272e-67	-2.36202	-1.82254	6.29061e-07	-2.38296	-1.94361	4.69503e-06	-2.35565	-1.92694
14992249	chr19:14992249:T:C	4.5379e-66	-6.92185e-10	-1.78115	7.40785e-06	-6.92185e-10	-1.86051	5.44955e-05	-6.92185e-10	-1.83098
14992277	chr19:14992277:C:T	3.19197e-66	-6.92185e-10	-2.13298	5.88983e-06	-6.92185e-10	-2.08982	4.25186e-05	-6.92185e-10	-2.07916
14992326	chr19:14992326:A:T	4.54539e-66	-1.7795	-4.09089e-09	4.17623e-06	-2.43364	-4.09089e-09	4.9349e-05	-1.93018	-4.09089e-09
14992362	chr19:14992362:C:T	3.98652e-66	-1.9107	-4.09089e-09	6.05873e-06	-2.06155	-4.09089e-09	4.63628e-05	-1.9926	-4.09089e-09
14992743	chr19:14992743:A:G	2.89499e-67	-1.97953	-2.55369	7.43321e-07	-1.66598	-2.49369	4.6608e-06	-1.8157	-2.47421
14992906	chr19:14992906:C:T	2.09951e-66	-1.48856	-1.06335	1.34807e-06	-2.05365	-1.51073	1.15939e-05	-1.86105	-1.51756
14992972	chr19:14992972:A:G	2.72075e-67	-2.39776	-2.19754	5.03779e-07	-2.20162	-2.34704	3.30257e-06	-2.30065	-2.33375
14993044	chr19:14993044:G:A	2.25032e-66	-6.92185e-10	-2.48254	4.11e-06	-6.92185e-10	-2.44963	2.92504e-05	-6.92185e-10	-2.45321
14993691	chr19:14993691:T:C	5.48988e-67	-2.13004	-1.76326	1.56925e-06	-1.89268	-1.51977	8.62005e-06	-2.16408	-1.51092
14993749	chr19:14993749:T:G	2.89141e-67	-2.40486	-2.1296	1.12377e-06	-1.75708	-1.98928	4.89719e-06	-2.25291	-1.98752
14993761	chr19:14993761:G:A	2.09546e-66	-6.92185e-10	-2.55385	3.72601e-06	-6.92185e-10	-2.54771	2.65484e-05	-6.92185e-10	-2.55013
14993897	chr19:14993897:T:C	3.9455e-67	-1.82646	-2.39717	4.24762e-07	-2.26119	-2.45808	3.48354e-06	-2.12025	-2.4608
14993982	chr19:14993982:A:G	4.08169e-67	-1.79786	-2.39183	4.33193e-07	-2.24492	-2.4547	3.56948e-06	-2.09913	-2.45754
14993983	chr19:14993983:A:T	4.12791e-67	-1.7828	-2.39563	4.35797e-07	-2.23632	-2.45731	3.60006e-06	-2.08808	-2.46007
14994188	chr19:14994188:A:G	2.83532e-67	-2.17524	-2.37881	5.34026e-07	-2.02178	-2.46858	3.14498e-06	-2.21621	-2.46708
14994239	chr19:14994239:G:A	2.13357e-67	-2.32174	-2.51667	3.82561e-07	-2.3344	-2.48952	2.45064e-06	-2.44329	-2.48946
14994442	chr19:14994442:G:A	2.79444e-67	-2.18715	-2.38142	5.26652e-07	-2.03469	-2.46958	3.11125e-06	-2.22603	-2.46804
14994675	chr19:14994675:C:T	2.11193e-66	-6.92185e-10	-2.54601	3.71474e-06	-6.92185e-10	-2.55074	2.661e-05	-6.92185e-10	-2.54781
14994860	chr19:14994860:C:G	1.39512e-66	-2.12684	-0.833796	1.76359e-06	-2.28254	-1.01316	1.49672e-05	-2.1356	-0.987638
14995002	chr19:14995002:G:A	2.13558e-67	-2.31149	-2.52598	3.70133e-07	-2.34884	-2.5081	2.41729e-06	-2.43831	-2.50814
14995096	chr19:14995096:G:A	2.14266e-67	-2.34468	-2.48948	4.03463e-07	-2.31479	-2.45593	2.51532e-06	-2.45081	-2.45589
14995154	chr19:14995154:G:A	2.15623e-67	-2.33116	-2.49668	3.93657e-07	-2.32913	-2.46619	2.50078e-06	-2.4463	-2.4662
14995249	chr19:14995249:C:CTGGAGG	5.5362e-67	-1.41615	-2.46874	1.08728e-06	-1.2346	-2.54477	5.95096e-06	-1.50197	-2.54357
14995442	chr19:14995442:T:G	6.95072e-67	-2.06171	-1.59565	4.2826e-07	-2.42951	-2.28156	3.27743e-06	-2.35251	-2.28952
14995523	chr19:14995523:A:G	1.12929e-66	-1.24765	-1.92438	2.01923e-06	-1.10364	-2.05669	1.11531e-05	-1.37547	-2.04191
14995550	chr19:14995550:A:G	8.50427e-67	-2.46136	-0.994276	1.67647e-06	-2.18298	-1.16338	9.83866e-06	-2.41759	-1.12518
14995597	chr19:14995597:G:T	1.13296e-66	-1.25686	-1.91193	2.02224e-06	-1.11322	-2.04563	1.1182e-05	-1.3841	-2.03069
14995652	chr19:14995652:G:A	6.62946e-67	-1.17406	-2.53062	1.37861e-06	-0.987797	-2.55418	7.40195e-06	-1.27298	-2.55437
14995810	chr19:14995810:G:A	2.12542e-66	-6.92185e-10	-2.53965	3.71434e-06	-6.92185e-10	-2.55085	2.66228e-05	-6.92185e-10	-2.54733
14995913	chr19:14995913:G:A	2.28573e-67	-2.27648	-2.49304	3.999e-07	-2.37727	-2.40232	2.71656e-06	-2.42306	-2.40668
14996507	chr19:14996507:C:T	1.99589e-65	-6.92185e-10	-0.299944	2.46934e-05	-6.92185e-10	-0.656513	0.000180032	-6.92185e-10	-0.635962
14997054	chr19:14997054:A:G	1.10918e-66	-1.26547	-1.92453	1.98467e-06	-1.1204	-2.0572	1.09797e-05	-1.39089	-2.04216
14997086	chr19:14997086:A:G	1.29252e-66	-2.11724	-0.919788	1.62233e-06	-2.2751	-1.10409	1.37651e-05	-2.12775	-1.07921
14997094	chr19:14997094:C:T	2.11222e-66	-6.92185e-10	-2.54588	3.81694e-06	-6.92185e-10	-2.5236	2.70881e-05	-6.92185e-10	-2.53
14997130	chr19:14997130:A:G	2.28184e-67	-2.27045	-2.50077	3.40881e-07	-2.46186	-2.47741	2.52627e-06	-2.4276	-2.47476
14997135	chr19:14997135:C:T	1.17833e-66	-2.13198	-0.997543	1.49226e-06	-2.28592	-1.17684	1.26109e-05	-2.14227	-1.15227
14997136	chr19:14997136:A:G	1.19638e-66	-2.12186	-0.992453	1.50591e-06	-2.27867	-1.17499	1.27569e-05	-2.1325	-1.15052
14997479	chr19:14997479:G:A	5.88839e-66	-0.577847	-0.942789	1.18913e-05	-0.0758685	-1.31137	6.90653e-05	-0.309072	-1.28497
14997594	chr19:14997594:C:T	2.33839e-67	-2.24259	-2.50415	3.40184e-07	-2.45951	-2.4818	2.54464e-06	-2.41585	-2.47925
14997658	chr19:14997658:G:A	1.88186e-67	-2.42654	-2.5374	3.77571e-07	-2.31361	-2.52344	2.57367e-06	-2.36723	-2.51654
14997730	chr19:14997730:C:T	4.83762e-66	-6.92185e-10	-1.7172	8.74441e-06	-6.92185e-10	-1.69463	6.33385e-05	-6.92185e-10	-1.6806
14998137	chr19:14998137:A:G	8.07778e-67	-2.35734	-1.14974	8.5315e-07	-2.45947	-1.5624	6.41491e-06	-2.41058	-1.55989
14998484	chr19:14998484:C:T	1.96956e-67	-2.40551	-2.51288	3.83539e-07	-2.27284	-2.54852	2.58485e-06	-2.33441	-2.54502
14998492	chr19:14998492:G:A	8.49335e-67	-2.09959	-1.35732	1.14812e-06	-2.26339	-1.46153	9.76052e-06	-2.11138	-1.43937
14998516	chr19:14998516:G:T	1.95441e-67	-2.40852	-2.5176	3.82758e-07	-2.2769	-2.5465	2.582e-06	-2.33801	-2.54252
14998585	chr19:14998585:G:A	1.93777e-67	-2.4263	-2.50837	3.68309e-07	-2.31164	-2.55024	2.49813e-06	-2.36634	-2.54721
14998641	chr19:14998641:T:C	2.26694e-66	-6.92185e-10	-2.47519	3.90503e-06	-6.92185e-10	-2.50079	2.79358e-05	-6.92185e-10	-2.49919
14998701	chr19:14998701:G:A	6.45443e-67	-1.9958	-1.73564	6.5452e-07	-2.30826	-1.97864	5.29648e-06	-2.18292	-1.97913
14998763	chr19:14998763:C:G	2.40697e-66	-6.92185e-10	-2.41525	4.45089e-06	-6.92185e-10	-2.36995	3.1739e-05	-6.92185e-10	-2.37155
14998766	chr19:14998766:T:C	1.96973e-67	-2.41213	-2.50618	3.78371e-07	-2.28403	-2.5509	2.55257e-06	-2.34393	-2.54807
14998920	chr19:14998920:C:T	2.10328e-66	-6.92185e-10	-2.55012	3.70017e-06	-6.92185e-10	-2.55467	2.6446e-05	-6.92185e-10	-2.55399
14998995	chr19:14998995:A:T	1.21038e-66	-0.561521	-2.54116	7.01459e-07	-1.66297	-2.55467	9.16804e-06	-1.05875	-2.55463
14999415	chr19:14999415:C:A	6.16811e-67	-2.0375	-1.73931	6.37949e-07	-2.3302	-1.98235	5.12254e-06	-2.21266	-1.98279
14999425	chr19:14999425:A:G	6.33809e-66	-0.800034	-0.647007	1.198e-05	-1.039	-0.340812	0.000115091	-0.794596	-0.28878
14999441	chr19:14999441:C:T	1.97817e-67	-2.406	-2.50803	3.82913e-07	-2.27268	-2.55031	2.57853e-06	-2.33458	-2.5473
14999718	chr19:14999718:T:G	1.99597e-67	-2.40009	-2.50498	3.86989e-07	-2.26126	-2.55115	2.59995e-06	-2.3252	-2.5484
14999923	chr19:14999923:C:T	1.98489e-67	-2.41342	-2.49721	3.76737e-07	-2.28632	-2.55294	2.54097e-06	-2.34564	-2.55091
15000099	chr19:15000099:C:G	1.95924e-67	-2.43928	-2.48437	3.59124e-07	-2.33909	-2.54805	2.45993e-06	-2.38949	-2.53947
15000152	chr19:15000152:G:T	1.7533e-65	-6.92185e-10	-0.429533	2.25572e-05	-6.92185e-10	-0.746994	0.000164518	-6.92185e-10	-0.72608
15000421	chr19:15000421:C:G	1.94591e-67	-2.40734	-2.52314	3.84431e-07	-2.2755	-2.54354	2.59406e-06	-2.33693	-2.53895
15000694	chr19:15000694:C:T	1.94218e-67	-2.42234	-2.51004	3.70976e-07	-2.30506	-2.54961	2.51582e-06	-2.36012	-2.54637
15001125	chr19:15001125:C:T	7.1741e-67	-2.06163	-1.5641	9.66339e-07	-2.23509	-1.6622	8.27683e-06	-2.07455	-1.64109
15001143	chr19:15001143:C:A	1.12642e-65	-6.92185e-10	-0.871988	2.28178e-05	-6.92185e-10	-0.735508	0.000168014	-6.92185e-10	-0.705052
15001185	chr19:15001185:GTT:G	3.16588e-67	-1.95064	-2.49313	3.85922e-07	-2.28881	-2.52636	3.13413e-06	-2.15929	-2.52746
15001206	chr19:15001206:C:T	6.57943e-66	-0.700998	-0.708672	1.13804e-05	-0.95451	-0.476648	0.000109853	-0.707241	-0.422709
15001239	chr19:15001239:A:G	2.12201e-67	-2.36064	-2.4832	4.28843e-07	-2.31771	-2.39201	2.68587e-06	-2.45012	-2.39097
15001366	chr19:15001366:A:G	1.9799e-67	-2.40744	-2.50572	3.81756e-07	-2.275	-2.55102	2.5708e-06	-2.33665	-2.54823
15001427	chr19:15001427:G:A	6.62263e-66	-0.687398	-0.715727	1.13593e-05	-0.942698	-0.490315	0.000109788	-0.694263	-0.436281
15001529	chr19:15001529:A:G	2.02977e-67	-2.39886	-2.48942	3.86606e-07	-2.25945	-2.55395	2.5928e-06	-2.32388	-2.55248
15001656	chr19:15001656:C:T	1.66349e-65	-6.92185e-10	-0.482114	2.12677e-05	-6.92185e-10	-0.80586	0.000155494	-6.92185e-10	-0.782493
15001685	chr19:15001685:G:A	5.46564e-66	-0.71859	-0.876547	1.07819e-05	-0.965992	-0.519185	0.00010575	-0.716495	-0.451527
15001707	chr19:15001707:C:CTGGAG	2.04226e-67	-2.40495	-2.47719	3.82119e-07	-2.27042	-2.55466	2.56546e-06	-2.33286	-2.5541
15001745	chr19:15001745:C:T	2.03684e-67	-2.39795	-2.48685	3.87442e-07	-2.25705	-2.55419	2.59674e-06	-2.32193	-2.55291
15001814	chr19:15001814:A:G	2.12039e-66	-6.92185e-10	-2.54202	3.88941e-06	-6.92185e-10	-2.50479	2.80312e-05	-6.92185e-10	-2.49578
15002387	chr19:15002387:C:T	2.11847e-66	-6.92185e-10	-2.54292	3.88318e-06	-6.92185e-10	-2.5064	2.79834e-05	-6.92185e-10	-2.49749
15002408	chr19:15002408:T:C	5.20463e-67	-2.10318	-1.84348	1.22441e-06	-2.32557	-1.33502	1.03828e-05	-2.21581	-1.27314
15002534	chr19:15002534:A:G	2.99127e-67	-2.01174	-2.48876	3.76116e-07	-2.32111	-2.51979	3.01967e-06	-2.20278	-2.52117
15002671	chr19:15002671:T:C	6.95437e-67	-1.83693	-1.8199	7.509e-07	-2.34707	-1.80246	6.80284e-06	-2.11957	-1.79219
15002779	chr19:15002779:A:G	7.35985e-67	-2.08473	-1.51544	9.92877e-07	-2.25289	-1.61731	8.46931e-06	-2.09731	-1.59534
15002801	chr19:15002801:T:C	2.22637e-66	-6.92185e-10	-2.49325	3.84202e-06	-6.92185e-10	-2.51705	2.74182e-05	-6.92185e-10	-2.51789
15002863	chr19:15002863:G:A	3.02501e-67	-1.97942	-2.50987	3.76499e-07	-2.30273	-2.53716	3.04361e-06	-2.17801	-2.53805
15002888	chr19:15002888:A:C	5.4232e-67	-2.12866	-1.77686	1.1282e-06	-1.73647	-2.00596	5.92867e-06	-2.05156	-1.99774
15002938	chr19:15002938:A:G	1.06858e-66	-1.24176	-1.98552	1.97126e-06	-1.07752	-2.10686	1.08097e-05	-1.35392	-2.09473
15003063	chr19:15003063:C:T	2.00245e-67	-2.39231	-2.50952	3.94368e-07	-2.24787	-2.54565	2.64719e-06	-2.31387	-2.54172
15003434	chr19:15003434:C:T	9.83376e-67	-1.36133	-1.94905	1.12299e-06	-1.98368	-1.76337	1.16784e-05	-1.64399	-1.72737
15003605	chr19:15003605:G:A	2.95776e-66	-6.92185e-10	-2.20918	6.3e-06	-6.92185e-10	-2.0225	4.63409e-05	-6.92185e-10	-1.99307
15003727	chr19:15003727:A:C	2.02537e-65	-6.92185e-10	-0.285281	6.21856e-05	-6.92185e-10	0.267074	0.000458192	-6.92185e-10	0.298191
15004242	chr19:15004242:TA:T	1.87175e-67	-2.41765	-2.55168	3.87471e-07	-2.29799	-2.51317	2.63868e-06	-2.35387	-2.50495
15004263	chr19:15004263:A:G	2.30155e-66	-2.46003	-4.09089e-09	4.18161e-06	-2.43235	-4.09089e-09	2.92794e-05	-2.45221	-4.09089e-09
15004456	chr19:15004456:C:T	1.91263e-65	-6.92185e-10	-0.342554	2.42321e-05	-6.92185e-10	-0.675372	0.00017687	-6.92185e-10	-0.653683
15004728	chr19:15004728:T:G	6.91796e-66	-6.92185e-10	-1.3595	1.44858e-05	-6.92185e-10	-1.18988	0.000110592	-6.92185e-10	-1.12325
15004798	chr19:15004798:T:C	2.25871e-66	-6.92185e-10	-2.47882	4.35091e-06	-6.92185e-10	-2.39266	3.13938e-05	-6.92185e-10	-2.38249
15004866	chr19:15004866:T:C	4.54607e-67	-1.53074	-2.5512	1.15507e-06	-1.16422	-2.55467	5.86563e-06	-1.50532	-2.55466
15004945	chr19:15004945:C:T	1.99377e-67	-2.36863	-2.53755	4.41647e-07	-2.12615	-2.55414	2.96033e-06	-2.19033	-2.55347
15004990	chr19:15004990:T:C	2.14945e-66	-6.92185e-10	-2.52841	3.71194e-06	-6.92185e-10	-2.5515	2.64916e-05	-6.92185e-10	-2.55227
15005054	chr19:15005054:T:A	2.2961e-66	-2.46241	-4.09089e-09	4.05991e-06	-2.46189	-4.09089e-09	2.89937e-05	-2.46202	-4.09089e-09
15005069	chr19:15005069:G:A	2.75654e-66	-6.92185e-10	-2.27964	4.61804e-06	-6.92185e-10	-2.33308	3.26124e-05	-6.92185e-10	-2.3444
15005137	chr19:15005137:A:G	3.30658e-67	-1.88465	-2.51564	4.19819e-07	-2.17861	-2.55237	3.15723e-06	-2.1256	-2.5538
15005168	chr19:15005168:G:A	5.43416e-66	-6.92185e-10	-1.60091	7.53801e-06	-6.92185e-10	-1.84309	5.25283e-05	-6.92185e-10	-1.86775
15005200	chr19:15005200:C:T	4.61452e-66	-6.92185e-10	-1.76441	6.84466e-06	-6.92185e-10	-1.93958	4.78968e-05	-6.92185e-10	-1.96005
15005378	chr19:15005378:G:A	5.31436e-66	-6.92185e-10	-1.6232	1.46103e-05	-6.92185e-10	-1.18133	0.000107858	-6.92185e-10	-1.14828
15005380	chr19:15005380:G:C	5.32606e-66	-6.92185e-10	-1.62101	1.46561e-05	-6.92185e-10	-1.17819	0.000108202	-6.92185e-10	-1.14509
15005593	chr19:15005593:A:G	3.02271e-66	-6.92185e-10	-2.18746	4.41328e-06	-6.92185e-10	-2.37843	3.11553e-05	-6.92185e-10	-2.39011
15005652	chr19:15005652:A:G	3.19449e-66	-6.92185e-10	-2.13219	4.57278e-06	-6.92185e-10	-2.34293	3.22368e-05	-6.92185e-10	-2.35599
15005655	chr19:15005655:G:A	3.01907e-66	-6.92185e-10	-2.18867	4.40888e-06	-6.92185e-10	-2.37943	3.11253e-05	-6.92185e-10	-2.39108
15006026	chr19:15006026:A:G	8.50635e-67	-1.6314	-1.82399	5.93517e-06	-0.634408	-1.44775	2.17195e-05	-1.3497	-1.40118
15006118	chr19:15006118:T:C	3.02271e-66	-6.92185e-10	-2.18746	4.41328e-06	-6.92185e-10	-2.37843	3.11553e-05	-6.92185e-10	-2.39011
15006239	chr19:15006239:G:A	5.35789e-66	-6.92185e-10	-1.61505	9.97891e-06	-6.92185e-10	-1.56258	7.19791e-05	-6.92185e-10	-1.55272
15006278	chr19:15006278:T:C	3.02198e-66	-6.92185e-10	-2.18771	4.41182e-06	-6.92185e-10	-2.37876	3.11453e-05	-6.92185e-10	-2.39043
15006306	chr19:15006306:G:A	3.09568e-67	-2.44838	-2.01782	6.0273e-07	-2.45662	-1.91272	4.42287e-06	-2.4614	-1.88091
15006347	chr19:15006347:C:T	2.46545e-67	-2.29068	-2.40315	3.54886e-07	-2.45367	-2.44534	2.76013e-06	-2.38496	-2.42886
15006690	chr19:15006690:G:A	3.00788e-66	-6.92185e-10	-2.19238	4.39563e-06	-6.92185e-10	-2.38244	3.10348e-05	-6.92185e-10	-2.39399
15006845	chr19:15006845:A:G	2.91878e-66	-6.92185e-10	-2.22245	4.31324e-06	-6.92185e-10	-2.40136	3.04754e-05	-6.92185e-10	-2.41218
15006911	chr19:15006911:C:T	2.91582e-66	-6.92185e-10	-2.22347	4.30994e-06	-6.92185e-10	-2.40213	3.04529e-05	-6.92185e-10	-2.41292
15007068	chr19:15007068:A:G	3.53702e-67	-2.45084	-1.88208	1.01976e-06	-2.36305	-1.48043	7.06506e-06	-2.46216	-1.41177
15007115	chr19:15007115:A:G	2.45783e-67	-2.41346	-2.28346	5.23911e-07	-2.37963	-2.12985	3.54072e-06	-2.45775	-2.10702
15007118	chr19:15007118:C:T	2.92008e-66	-6.92185e-10	-2.22201	4.31409e-06	-6.92185e-10	-2.40116	3.04811e-05	-6.92185e-10	-2.41199
15007215	chr19:15007215:A:G	3.5775e-67	-2.45125	-1.87029	1.03695e-06	-2.36183	-1.46493	7.17917e-06	-2.46223	-1.39568
15007260	chr19:15007260:G:A	7.14273e-67	-2.34995	-1.28016	8.60586e-07	-2.14096	-1.87223	5.85815e-06	-2.1523	-1.90896
15007261	chr19:15007261:A:G	4.54123e-66	-6.92185e-10	-1.78042	7.51949e-06	-6.92185e-10	-1.84555	5.26473e-05	-6.92185e-10	-1.86548
15007277	chr19:15007277:A:G	2.7635e-67	-2.30796	-2.27174	3.99031e-07	-2.45723	-2.32454	3.10211e-06	-2.39616	-2.30085
15007287	chr19:15007287:A:G	2.92351e-66	-6.92185e-10	-2.22083	4.31656e-06	-6.92185e-10	-2.40059	3.04982e-05	-6.92185e-10	-2.41143
15007293	chr19:15007293:C:T	1.87719e-67	-2.43307	-2.53336	3.52132e-07	-2.41122	-2.49558	2.73457e-06	-2.32768	-2.49544
15007307	chr19:15007307:C:T	3.49773e-67	-2.44786	-1.89623	9.93066e-07	-2.37117	-1.49884	6.93831e-06	-2.46149	-1.43055
15007371	chr19:15007371:C:G	3.07396e-67	-2.45235	-2.02089	6.01957e-07	-2.45353	-1.91709	4.4099e-06	-2.45985	-1.88539
15007474	chr19:15007474:C:A	5.55309e-67	-2.3251	-1.55675	7.15937e-07	-2.09816	-2.09905	4.91261e-06	-2.1107	-2.12659
15007586	chr19:15007586:T:C	3.67949e-67	-2.44896	-1.84447	1.06637e-06	-2.36871	-1.43007	7.44744e-06	-2.46172	-1.35951
15007882	chr19:15007882:G:A	3.3385e-67	-2.36153	-2.02915	5.86074e-07	-2.46076	-1.9366	4.34051e-06	-2.45514	-1.90596
15007953	chr19:15007953:A:G	3.94526e-66	-2.35653	0.435426	5.46841e-06	-2.45733	0.293273	4.18608e-05	-2.44816	0.353408
15007955	chr19:15007955:G:A	5.01699e-67	-2.37465	-1.60872	9.14535e-07	-2.45944	-1.49295	6.82037e-06	-2.4509	-1.45829
15008003	chr19:15008003:A:C	3.59676e-67	-2.46186	-1.85431	1.10905e-06	-2.30249	-1.45705	7.26478e-06	-2.45831	-1.38775
15008107	chr19:15008107:G:T	5.76483e-66	-6.92185e-10	-1.54184	6.07581e-06	-6.92185e-10	-2.05873	4.27237e-05	-6.92185e-10	-2.07434
15008122	chr19:15008122:C:T	2.83913e-67	-2.28833	-2.26437	4.04729e-07	-2.45322	-2.31437	3.17483e-06	-2.38363	-2.29021
15008235	chr19:15008235:T:C	3.53775e-67	-2.45158	-1.88113	1.02492e-06	-2.36066	-1.47778	7.08922e-06	-2.4623	-1.40822
15008531	chr19:15008531:C:T	9.23083e-66	-1.07107	-4.09089e-09	1.81883e-05	-0.962272	-4.09089e-09	9.469e-05	-1.27849	-4.09089e-09
15008556	chr19:15008556:A:G	3.6412e-67	-2.44593	-1.85796	1.04172e-06	-2.3756	-1.44658	7.32737e-06	-2.46094	-1.37654
15008663	chr19:15008663:T:C	3.54136e-67	-2.44419	-1.88751	9.98839e-07	-2.3797	-1.48451	7.0503e-06	-2.46031	-1.41572
15008775	chr19:15008775:A:G	2.81817e-66	-6.92185e-10	-2.25753	4.20574e-06	-6.92185e-10	-2.4266	2.97416e-05	-6.92185e-10	-2.43655
15009025	chr19:15009025:T:C	3.19585e-67	-2.40084	-2.03351	5.82461e-07	-2.46162	-1.94193	4.28713e-06	-2.46235	-1.91113
15009085	chr19:15009085:G:A	2.116e-66	-0.343807	-2.20028	5.021e-06	-0.29444	-1.95498	2.81119e-05	-0.526708	-1.9662
15009292	chr19:15009292:T:C	6.54372e-67	-2.42695	-1.29074	1.7864e-06	-2.40531	-0.877543	1.31427e-05	-2.45363	-0.799604
15009392	chr19:15009392:A:G	2.31899e-66	-0.242851	-2.20963	5.47319e-06	-0.189945	-1.97324	3.04576e-05	-0.42861	-1.98415
15009410	chr19:15009410:G:A	4.6951e-67	-2.42045	-1.62923	1.19591e-06	-2.41199	-1.27215	8.78603e-06	-2.45056	-1.20537
15009419	chr19:15009419:T:C	6.50272e-67	-2.32706	-1.39692	8.11073e-07	-2.10276	-1.96968	5.53582e-06	-2.11483	-2.00303
15009697	chr19:15009697:T:A	3.77758e-66	0.588893	-2.55343	8.42724e-06	0.813567	-2.54515	6.86708e-05	0.938853	-2.53863
15009960	chr19:15009960:A:T	2.82053e-66	-6.92185e-10	-2.25669	4.20631e-06	-6.92185e-10	-2.42646	2.97457e-05	-6.92185e-10	-2.43641
15009961	chr19:15009961:C:T	2.82321e-66	-6.92185e-10	-2.25574	4.21048e-06	-6.92185e-10	-2.42547	2.97737e-05	-6.92185e-10	-2.43547
15009975	chr19:15009975:C:T	2.60614e-66	-0.106194	-2.22955	6.00087e-06	-0.065253	-2.00589	3.34078e-05	-0.3038	-2.01651
15010058	chr19:15010058:C:T	2.72977e-66	-6.92185e-10	-2.2894	4.11917e-06	-6.92185e-10	-2.4474	2.91541e-05	-6.92185e-10	-2.4565
15010123	chr19:15010123:T:C	2.81371e-66	-6.92185e-10	-2.25911	4.20222e-06	-6.92185e-10	-2.42744	2.97169e-05	-6.92185e-10	-2.43738
15010199	chr19:15010199:AAAG:A	2.50734e-66	-2.37439	-4.09089e-09	4.29779e-06	-2.40495	-4.09089e-09	2.91049e-05	-2.45819	-4.09089e-09
15010398	chr19:15010398:C:T	2.30125e-66	-2.46016	-4.09089e-09	4.10371e-06	-2.45116	-4.09089e-09	3.11192e-05	-2.39127	-4.09089e-09
15010411	chr19:15010411:A:G	2.62075e-66	-0.401992	-1.92817	6.24853e-06	-0.378366	-1.65234	3.5798e-05	-0.603224	-1.64798
15010495	chr19:15010495:C:G	8.58703e-66	-0.783965	-0.359401	2.42572e-05	-0.76642	0.0920847	0.000144483	-0.97471	0.118777
15010578	chr19:15010578:A:C	2.22835e-67	-2.45574	-2.3392	6.37891e-07	-2.3102	-2.00244	4.51866e-06	-2.39403	-1.92685
15010890	chr19:15010890:G:T	2.82698e-66	-6.92185e-10	-2.25441	4.22835e-06	-6.92185e-10	-2.42124	2.98928e-05	-6.92185e-10	-2.43148
15011241	chr19:15011241:G:A	7.0253e-66	-6.92185e-10	-1.3441	1.49063e-05	-6.92185e-10	-1.16126	0.000112833	-6.92185e-10	-1.10319
15011722	chr19:15011722:A:G	4.21805e-67	-2.41987	-1.73696	9.23615e-07	-2.42928	-1.51322	6.57632e-06	-2.45454	-1.49108
15011763	chr19:15011763:G:C	4.21188e-67	-2.45053	-1.70776	8.02319e-07	-2.42933	-1.65397	5.99236e-06	-2.44331	-1.5953
15011841	chr19:15011841:C:A	3.50698e-67	-2.40906	-1.93239	8.29961e-07	-2.42321	-1.62621	5.932e-06	-2.45137	-1.59737
15011860	chr19:15011860:G:A	3.77287e-66	-2.4329	0.46712	5.11245e-06	-2.45511	0.223739	4.02233e-05	-2.46096	0.326304
15012106	chr19:15012106:T:A	3.56812e-67	-2.36928	-1.95489	7.64592e-07	-2.38548	-1.74598	5.318e-06	-2.42928	-1.72872
15012223	chr19:15012223:C:T	6.51044e-66	-6.92185e-10	-1.42021	6.42136e-06	-6.92185e-10	-2.00342	4.51432e-05	-6.92185e-10	-2.01926
15012266	chr19:15012266:A:G	5.97982e-66	-6.92185e-10	-1.50523	6.10862e-06	-6.92185e-10	-2.05335	4.29653e-05	-6.92185e-10	-2.06871
15012376	chr19:15012376:C:T	2.8473e-66	-6.92185e-10	-2.24725	4.26926e-06	-6.92185e-10	-2.41161	3.01881e-05	-6.92185e-10	-2.42165
15012398	chr19:15012398:C:A	2.8711e-66	-6.92185e-10	-2.23892	4.28194e-06	-6.92185e-10	-2.40864	3.03015e-05	-6.92185e-10	-2.4179
15012541	chr19:15012541:G:A	4.18739e-66	-2.43635	0.57481	5.75277e-06	-2.45254	0.339173	4.5408e-05	-2.45986	0.446454
15012555	chr19:15012555:AAAAC:A	4.25334e-67	-2.38298	-1.76552	9.31245e-07	-2.39864	-1.53564	6.53561e-06	-2.43752	-1.51431
15012646	chr19:15012646:A:T	3.13846e-66	-2.14988	-4.09089e-09	6.1539e-06	-2.04596	-4.09089e-09	4.09517e-05	-2.11671	-4.09089e-09
15012885	chr19:15012885:C:T	3.52147e-67	-2.32252	-2.0148	8.04617e-07	-2.34758	-1.73286	5.58084e-06	-2.403	-1.70676
15012896	chr19:15012896:G:A	2.83852e-66	-6.92185e-10	-2.25034	4.26693e-06	-6.92185e-10	-2.41216	3.01966e-05	-6.92185e-10	-2.42137
15013121	chr19:15013121:G:C	1.80176e-67	-2.45899	-2.54845	3.34715e-07	-2.42556	-2.53196	2.34667e-06	-2.45724	-2.51887
15013662	chr19:15013662:C:T	5.54682e-67	-2.36603	-1.51695	1.09315e-06	-2.07635	-1.69764	6.20537e-06	-2.2768	-1.72688
15013802	chr19:15013802:C:T	2.92666e-66	-6.92185e-10	-2.21975	4.36562e-06	-6.92185e-10	-2.38929	3.08731e-05	-6.92185e-10	-2.39921
15013882	chr19:15013882:A:T	4.08661e-67	-2.35768	-1.8308	8.89592e-07	-2.3756	-1.60444	6.18884e-06	-2.42232	-1.58403
15013912	chr19:15013912:T:C	3.42265e-67	-2.36984	-1.99595	7.38429e-07	-2.38698	-1.7793	5.15166e-06	-2.43006	-1.75971
15013936	chr19:15013936:G:A	3.94559e-67	-2.35764	-1.86596	8.55937e-07	-2.37557	-1.64303	5.95232e-06	-2.42235	-1.62296
15014561	chr19:15014561:A:G	3.13885e-66	-6.92185e-10	-2.14976	6.49849e-06	-6.92185e-10	-1.99148	4.65675e-05	-6.92185e-10	-1.98819
15014831	chr19:15014831:A:G	2.1588e-67	-2.46243	-2.36422	5.52604e-07	-2.39603	-2.06014	4.02757e-06	-2.4436	-1.99233
15014925	chr19:15014925:C:T	9.39449e-67	-0.819791	-2.53629	2.30677e-06	-0.680391	-2.34681	1.94452e-05	-0.554076	-2.30742
15015152	chr19:15015152:G:A	3.10073e-66	-6.92185e-10	-2.16198	6.39721e-06	-6.92185e-10	-2.00719	4.58359e-05	-6.92185e-10	-2.00403
15015330	chr19:15015330:A:G	1.33251e-66	-0.452255	-2.5543	2.38652e-06	-0.484933	-2.50828	1.70589e-05	-0.476974	-2.51545
15015332	chr19:15015332:C:T	8.42612e-67	-0.986782	-2.47808	7.94466e-07	-1.55968	-2.53345	8.46307e-06	-1.16588	-2.52751
15015376	chr19:15015376:T:C	5.85551e-67	-1.80968	-2.01914	7.72826e-07	-1.97975	-2.14101	6.01418e-06	-1.89836	-2.13662
15015505	chr19:15015505:C:A	8.57139e-67	-1.0524	-2.39538	1.11718e-06	-1.49932	-2.25292	1.079e-05	-1.17826	-2.27222
15015528	chr19:15015528:A:G	1.93819e-67	-2.45509	-2.47935	5.29088e-07	-2.14777	-2.35188	2.96588e-06	-2.39386	-2.34806
15015687	chr19:15015687:A:G	6.92479e-67	-1.21929	-2.4418	7.34276e-07	-1.65806	-2.51386	7.11933e-06	-1.36005	-2.50624
15015729	chr19:15015729:C:T	2.10035e-66	-6.92185e-10	-2.55152	4.04139e-06	-6.92185e-10	-2.46646	2.8873e-05	-6.92185e-10	-2.46619
15015730	chr19:15015730:A:G	4.21394e-67	-2.45252	-1.70528	5.02114e-07	-2.3725	-2.17948	3.51562e-06	-2.3649	-2.20698
15015744	chr19:15015744:T:C	8.60484e-66	-6.92185e-10	-1.14129	1.74477e-05	-6.92185e-10	-1.00384	0.000128209	-6.92185e-10	-0.975436
15015840	chr19:15015840:T:C	2.52373e-66	-6.92185e-10	-2.36788	3.89405e-06	-6.92185e-10	-2.5036	2.80024e-05	-6.92185e-10	-2.49681
15015855	chr19:15015855:A:G	2.25826e-66	-6.92185e-10	-2.47902	3.75451e-06	-6.92185e-10	-2.54009	2.67642e-05	-6.92185e-10	-2.54203
15016119	chr19:15016119:G:A	1.27425e-66	-2.45195	-0.599307	2.38221e-06	-2.19598	-0.799044	1.42199e-05	-2.34032	-0.834129
15016242	chr19:15016242:T:C	5.40103e-67	-2.10098	-1.80863	1.48245e-06	-1.58273	-1.88662	7.94007e-06	-1.84587	-1.91131
15016427	chr19:15016427:A:AC	2.03326e-67	-2.34527	-2.5413	3.26109e-07	-2.42981	-2.55376	2.45275e-06	-2.37752	-2.55437
15016467	chr19:15016467:A:G	2.04408e-67	-2.35073	-2.53052	3.24895e-07	-2.433	-2.5543	2.4424e-06	-2.38248	-2.55363
15016602	chr19:15016602:T:C	3.1251e-66	-6.92185e-10	-2.15415	6.80275e-06	-6.92185e-10	-1.94572	4.87055e-05	-6.92185e-10	-1.94331
15016630	chr19:15016630:C:T	1.16947e-66	-1.363	-1.77407	4.32368e-06	-1.36357	-1.03537	2.97944e-05	-1.43245	-1.00233
15016631	chr19:15016631:A:G	3.33079e-67	-2.07728	-2.31571	4.12131e-07	-2.28079	-2.46867	3.37242e-06	-2.15653	-2.45693
15016722	chr19:15016722:T:G	3.03394e-67	-2.1034	-2.38294	3.85813e-07	-2.29743	-2.51802	3.12381e-06	-2.17937	-2.51068
15016806	chr19:15016806:C:T	3.03148e-67	-2.08766	-2.39949	3.78012e-07	-2.29896	-2.53692	3.0295e-06	-2.18472	-2.53598
15016847	chr19:15016847:A:G	2.22887e-67	-2.26226	-2.53245	3.39355e-07	-2.38997	-2.55379	2.6249e-06	-2.30951	-2.55455
15016937	chr19:15016937:C:T	2.03865e-67	-2.44409	-2.43983	3.68831e-07	-2.30997	-2.55049	2.4454e-06	-2.38705	-2.54784
15017052	chr19:15017052:C:G	2.64976e-66	-6.92185e-10	-2.31915	3.78724e-06	-6.92185e-10	-2.53141	2.69361e-05	-6.92185e-10	-2.53563
15017293	chr19:15017293:G:A	1.44414e-66	-0.375374	-2.55073	3.18632e-06	-0.174959	-2.52923	2.68002e-05	-0.0232736	-2.51741
15017365	chr19:15017365:T:C	1.07806e-66	-2.46127	-0.757178	4.79821e-06	-2.34902	0.0542104	3.47438e-05	-2.42227	0.141176
15017369	chr19:15017369:AG:A	9.12857e-67	-0.832571	-2.55222	1.97661e-06	-0.656631	-2.52503	1.63021e-05	-0.525285	-2.51252
15017424	chr19:15017424:A:C	2.10887e-66	-6.92185e-10	-2.54747	3.70389e-06	-6.92185e-10	-2.55367	2.64605e-05	-6.92185e-10	-2.55344
15017438	chr19:15017438:T:C	5.56858e-67	-2.42759	-1.45147	5.84867e-07	-2.40602	-1.9934	3.72654e-06	-2.45719	-2.05643
15017676	chr19:15017676:T:C	3.69601e-66	-6.92185e-10	-1.98636	5.02649e-06	-6.92185e-10	-2.24833	3.55139e-05	-6.92185e-10	-2.25917
15017748	chr19:15017748:A:T	1.64852e-66	-0.269437	-2.5243	3.33022e-06	-0.10755	-2.55246	2.87412e-05	0.0775507	-2.54832
15017795	chr19:15017795:C:T	3.2685e-66	-6.92185e-10	-2.10929	4.90844e-06	-6.92185e-10	-2.27209	3.47351e-05	-6.92185e-10	-2.28135
15017800	chr19:15017800:C:T	3.25833e-66	-6.92185e-10	-2.1124	4.89628e-06	-6.92185e-10	-2.27457	3.46505e-05	-6.92185e-10	-2.28379
15018001	chr19:15018001:C:T	1.95023e-65	-2.34555	2.02247	8.68677e-05	-2.12306	2.7244	0.000723897	-2.1491	2.90465
15018251	chr19:15018251:G:A	1.99169e-66	-0.443943	-2.16069	1.75407e-05	0.766187	-1.76471	5.56447e-05	-0.0867026	-1.72341
15018286	chr19:15018286:A:G	6.2004e-67	-2.35175	-1.41984	4.57135e-07	-2.45581	-2.19001	3.24476e-06	-2.4391	-2.21296
15018295	chr19:15018295:A:G	2.11046e-67	-2.33227	-2.51702	1.11504e-06	-1.47118	-2.28298	4.54228e-06	-2.0594	-2.25627
15018372	chr19:15018372:A:G	4.15454e-67	-2.28467	-1.88733	4.14825e-07	-2.43218	-2.31077	3.02516e-06	-2.39937	-2.32276
15018445	chr19:15018445:G:A	1.11046e-66	-0.712842	-2.476	4.484e-06	-0.0983864	-2.26415	1.98342e-05	-0.592403	-2.24929
15018454	chr19:15018454:A:G	4.2733e-66	-6.92185e-10	-1.84123	8.7285e-06	-6.92185e-10	-1.69646	6.36645e-05	-6.92185e-10	-1.67547
15018516	chr19:15018516:C:T	3.28084e-67	-2.40105	-2.00706	7.62851e-07	-2.20278	-1.93096	4.93982e-06	-2.332	-1.89977
15018536	chr19:15018536:G:A	8.6939e-66	-2.28366	1.15266	3.30432e-05	-2.01516	1.64992	0.000267713	-2.04542	1.80624
15018538	chr19:15018538:G:A	2.3175e-66	-6.92185e-10	-2.45313	4.40106e-06	-6.92185e-10	-2.38121	3.14519e-05	-6.92185e-10	-2.38064
15018584	chr19:15018584:G:A	1.79484e-66	-0.236734	-2.47197	3.61171e-06	-0.028031	-2.55084	3.07845e-05	0.151691	-2.55378
15018820	chr19:15018820:C:T	9.49048e-66	-2.33638	1.29305	3.51589e-05	-2.10226	1.79909	0.000286903	-2.12844	1.95849
15019174	chr19:15019174:C:T	2.34415e-67	-2.34017	-2.40411	1.6475e-06	-1.40486	-1.95893	6.45367e-06	-2.05008	-1.91437
15019267	chr19:15019267:C:T	2.96841e-66	-6.92185e-10	-2.20559	3.98536e-06	-6.92185e-10	-2.48042	2.82327e-05	-6.92185e-10	-2.48862
15019278	chr19:15019278:T:C	1.70459e-66	-2.26852	-0.49177	6.06934e-06	-1.82786	-0.231944	3.77215e-05	-2.03976	-0.159104
15019311	chr19:15019311:T:C	4.02453e-66	-6.92185e-10	-1.90121	5.65521e-06	-6.92185e-10	-2.13047	4.00685e-05	-6.92185e-10	-2.13851
15019340	chr19:15019340:C:T	2.93343e-66	-6.92185e-10	-2.21745	3.96292e-06	-6.92185e-10	-2.48607	2.80825e-05	-6.92185e-10	-2.49395
15019439	chr19:15019439:T:C	1.67458e-66	-2.27828	-0.499773	5.90927e-06	-1.84489	-0.241639	3.681e-05	-2.05387	-0.169459
15020102	chr19:15020102:G:C	3.6015e-66	-2.18853	0.176264	5.13539e-06	-2.32518	0.0982814	4.22263e-05	-2.30303	0.216976
15020368	chr19:15020368:A:G	8.71941e-67	-2.4624	-0.968253	1.18003e-06	-2.35422	-1.34329	7.66622e-06	-2.45401	-1.33826
15020401	chr19:15020401:G:T	4.58043e-67	-2.25938	-1.81503	4.06644e-07	-2.42309	-2.33978	2.96317e-06	-2.38794	-2.3549
15020518	chr19:15020518:G:A	2.57837e-67	-2.366	-2.28305	1.90672e-06	-1.47484	-1.74282	7.6901e-06	-2.09594	-1.69323
15020528	chr19:15020528:T:C	3.47598e-66	-6.92185e-10	-2.04774	5.18667e-06	-6.92185e-10	-2.21696	3.66754e-05	-6.92185e-10	-2.22699
15020683	chr19:15020683:G:A	3.51777e-66	-2.40836	0.372566	1.281e-05	-2.23405	0.921227	0.000101544	-2.25917	1.05057
15020783	chr19:15020783:G:A	2.79946e-66	-6.92185e-10	-2.26419	4.40884e-06	-6.92185e-10	-2.37944	3.12761e-05	-6.92185e-10	-2.38624
15020856	chr19:15020856:G:A	8.48837e-67	-0.914594	-2.54291	2.77533e-06	-0.318506	-2.52377	1.15853e-05	-0.859854	-2.5195
15021052	chr19:15021052:G:A	7.23908e-66	-2.43039	1.11626	3.19118e-05	-2.28578	1.88571	0.000259706	-2.30632	2.03678
15021100	chr19:15021100:C:T	3.36559e-66	-2.08001	-4.09089e-09	5.13889e-06	-2.22621	-4.09089e-09	3.96837e-05	-2.14816	-4.09089e-09
15021166	chr19:15021166:G:C	2.45499e-67	-2.44269	-2.25539	4.88418e-07	-2.26737	-2.31226	2.99286e-06	-2.42488	-2.30799
15021573	chr19:15021573:G:C	3.00863e-66	-6.92185e-10	-2.19213	4.52029e-06	-6.92185e-10	-2.35447	3.21854e-05	-6.92185e-10	-2.35758
15021733	chr19:15021733:T:C	4.28622e-67	-1.59296	-2.54784	1.1949e-06	-1.16296	-2.52203	5.72333e-06	-1.56718	-2.51737
15021830	chr19:15021830:G:A	3.07999e-66	-6.92185e-10	-2.16869	4.52856e-06	-6.92185e-10	-2.35265	3.23865e-05	-6.92185e-10	-2.35136
15022009	chr19:15022009:C:G	2.49448e-66	-6.92185e-10	-2.37954	4.02833e-06	-6.92185e-10	-2.4697	2.85625e-05	-6.92185e-10	-2.477
15022016	chr19:15022016:C:A	2.4637e-66	-6.92185e-10	-2.39195	4.72161e-06	-6.92185e-10	-2.3109	3.37779e-05	-6.92185e-10	-2.30929
15022217	chr19:15022217:G:A	7.88182e-67	-2.30885	-1.22279	2.40598e-06	-1.94087	-1.04422	1.36408e-05	-2.2138	-1.00223
15022397	chr19:15022397:T:C	2.28759e-66	-6.92185e-10	-2.46612	4.82757e-06	-6.92185e-10	-2.28871	3.44727e-05	-6.92185e-10	-2.28893
15022567	chr19:15022567:G:A	3.01503e-67	-2.10792	-2.38467	6.77147e-07	-1.96742	-2.28549	4.66154e-06	-2.0001	-2.28965
15022648	chr19:15022648:T:C	1.93758e-67	-2.46032	-2.47445	3.197e-07	-2.44968	-2.55374	2.26265e-06	-2.45885	-2.55371
15022808	chr19:15022808:G:A	2.81338e-66	-6.92185e-10	-2.25923	5.841e-06	-6.92185e-10	-2.09815	4.17738e-05	-6.92185e-10	-2.09683
15022950	chr19:15022950:G:C	4.74729e-67	-1.99664	-2.04199	7.21063e-07	-1.77008	-2.42	5.57473e-06	-1.67467	-2.43619
15023504	chr19:15023504:G:A	3.36166e-67	-2.44958	-1.93418	5.82746e-07	-2.13699	-2.26606	3.00338e-06	-2.44133	-2.28803
15023506	chr19:15023506:G:C	1.78287e-65	-6.92185e-10	-0.412807	3.05662e-05	-6.92185e-10	-0.443155	0.000230601	-6.92185e-10	-0.38841
15023654	chr19:15023654:G:A	2.13181e-66	-6.92185e-10	-2.53665	3.71223e-06	-6.92185e-10	-2.55142	2.65632e-05	-6.92185e-10	-2.54957
15023870	chr19:15023870:G:C	1.23229e-66	-2.44446	-0.640285	2.30709e-06	-2.28697	-0.740097	1.46205e-05	-2.46237	-0.684302
15023881	chr19:15023881:GTTA:G	1.1811e-66	-2.44424	-0.682932	2.21303e-06	-2.28766	-0.781023	1.40261e-05	-2.46239	-0.725787
15024416	chr19:15024416:T:C	6.80989e-67	-2.41972	-1.25811	1.87706e-06	-1.46958	-1.76377	7.11966e-06	-2.06939	-1.79685
15024659	chr19:15024659:T:C	5.01742e-67	-1.90996	-2.07333	8.90329e-07	-1.53362	-2.4456	6.9003e-06	-1.43799	-2.45954
15024712	chr19:15024712:C:G	4.95123e-67	-1.9197	-2.07687	8.77728e-07	-1.5465	-2.44697	6.79654e-06	-1.45187	-2.46082
15024880	chr19:15024880:C:A	2.19558e-66	-6.92185e-10	-2.50717	4.15274e-06	-6.92185e-10	-2.43928	2.97378e-05	-6.92185e-10	-2.43668
15024929	chr19:15024929:C:A	2.67279e-67	-2.2	-2.41308	1.40002e-06	-1.0873	-2.43927	5.16242e-06	-1.74287	-2.44482
15025082	chr19:15025082:G:A	3.46523e-66	-6.92185e-10	-2.05084	9.11756e-06	-6.92185e-10	-1.65285	6.53356e-05	-6.92185e-10	-1.64956
15025234	chr19:15025234:A:G	2.78856e-66	-6.92185e-10	-2.26809	6.53404e-06	-6.92185e-10	-1.98602	4.6511e-05	-6.92185e-10	-1.98941
15025682	chr19:15025682:C:T	3.35068e-66	-6.92185e-10	-2.08446	8.56357e-06	-6.92185e-10	-1.71553	6.13388e-05	-6.92185e-10	-1.71269
15026016	chr19:15026016:C:T	3.46315e-67	-2.3915	-1.96252	5.34122e-07	-2.30173	-2.18845	3.2054e-06	-2.46233	-2.20193
15026074	chr19:15026074:G:A	3.84882e-66	-6.92185e-10	-1.94585	8.92432e-06	-6.92185e-10	-1.67427	6.55105e-05	-6.92185e-10	-1.64689
15026335	chr19:15026335:T:C	2.09381e-66	-6.92185e-10	-2.55463	3.71864e-06	-6.92185e-10	-2.54969	2.65121e-05	-6.92185e-10	-2.5515
15026349	chr19:15026349:C:T	7.32428e-67	-1.98601	-1.61899	5.82091e-06	-0.759075	-1.34252	2.0634e-05	-1.50036	-1.3018
15026378	chr19:15026378:G:A	3.87691e-66	-6.92185e-10	-1.93858	5.4233e-06	-6.92185e-10	-2.17235	3.86989e-05	-6.92185e-10	-2.17329
15026431	chr19:15026431:T:G	1.0819e-66	-1.37338	-1.84152	1.42424e-06	-1.18143	-2.32798	1.45822e-05	-0.773235	-2.37606
15026503	chr19:15026503:G:T	2.08141e-67	-2.31105	-2.55211	4.04392e-07	-2.22961	-2.53881	2.80678e-06	-2.25767	-2.53939
15027000	chr19:15027000:T:C	2.37805e-66	-6.92185e-10	-2.42734	4.06937e-06	-6.92185e-10	-2.45956	2.94468e-05	-6.92185e-10	-2.44651
15027232	chr19:15027232:C:T	7.20927e-67	-1.43555	-2.18529	1.10757e-06	-1.25608	-2.5048	1.15384e-05	-0.856759	-2.52665
15027249	chr19:15027249:T:A	2.7459e-66	-6.92185e-10	-2.28351	4.08472e-06	-6.92185e-10	-2.4558	2.89195e-05	-6.92185e-10	-2.46458
15027435	chr19:15027435:C:T	3.15166e-66	-2.14569	-4.09089e-09	5.97775e-06	-2.075	-4.09089e-09	4.49835e-05	-2.0228	-4.09089e-09
15027594	chr19:15027594:G:A	5.81481e-66	-1.53321	-4.09089e-09	9.37986e-06	-1.62449	-4.09089e-09	7.76083e-05	-1.47742	-4.09089e-09
15027753	chr19:15027753:C:T	2.09413e-66	-6.92185e-10	-2.55448	3.85904e-06	-6.92185e-10	-2.51263	2.7516e-05	-6.92185e-10	-2.51433
15027853	chr19:15027853:T:C	8.39309e-67	-1.31369	-2.15511	1.2854e-06	-1.11865	-2.49333	1.35861e-05	-0.702139	-2.51791
15027908	chr19:15027908:C:T	2.09457e-66	-6.92185e-10	-2.55427	3.73633e-06	-6.92185e-10	-2.54495	2.67045e-05	-6.92185e-10	-2.54426
15027973	chr19:15027973:T:C	6.58337e-67	-1.55261	-2.15905	9.83802e-07	-1.38451	-2.49487	1.00234e-05	-1.00507	-2.5191
15028725	chr19:15028725:C:A	2.20932e-66	-6.92185e-10	-2.50093	3.86588e-06	-6.92185e-10	-2.51086	2.74806e-05	-6.92185e-10	-2.51562
15028814	chr19:15028814:C:T	3.26551e-67	-1.92868	-2.4841	2.43609e-06	-0.600645	-2.37201	8.03485e-06	-1.38586	-2.35945
15029081	chr19:15029081:A:G	4.22389e-67	-1.97197	-2.18347	3.26656e-06	-0.755615	-1.9237	1.1431e-05	-1.50025	-1.89251
15029249	chr19:15029249:C:T	2.46098e-67	-2.33607	-2.35957	4.94741e-07	-2.26193	-2.30485	3.65157e-06	-2.21769	-2.31625
15029612	chr19:15029612:G:A	1.10717e-65	-6.92185e-10	-0.88923	1.34988e-05	-6.92185e-10	-1.26045	9.58186e-05	-6.92185e-10	-1.26664
15029786	chr19:15029786:C:T	9.58741e-66	-1.03317	-4.09089e-09	1.71616e-05	-1.02038	-4.09089e-09	0.000146035	-0.845251	-4.09089e-09
15029925	chr19:15029925:AT:A	4.60094e-66	-6.92185e-10	-1.76736	6.62029e-06	-6.92185e-10	-1.97291	4.70988e-05	-6.92185e-10	-1.97685
15029926	chr19:15029926:T:A	2.17429e-66	-6.92185e-10	-2.51692	3.70155e-06	-6.92185e-10	-2.5543	2.64285e-05	-6.92185e-10	-2.55465
15030006	chr19:15030006:G:A	1.13135e-65	-6.92185e-10	-0.867625	1.04938e-05	-6.92185e-10	-1.51227	7.33259e-05	-6.92185e-10	-1.53418
15030121	chr19:15030121:T:C	3.93537e-67	-2.29046	-1.93574	4.24161e-07	-2.3727	-2.348	3.14863e-06	-2.33488	-2.34725
15030684	chr19:15030684:C:T	2.56785e-67	-2.09899	-2.55414	1.44278e-06	-0.950595	-2.54588	5.12384e-06	-1.6491	-2.54609
15030813	chr19:15030813:C:T	3.60619e-67	-2.28871	-2.02484	4.04898e-07	-2.37146	-2.39571	3.00454e-06	-2.33375	-2.39523
15031095	chr19:15031095:G:A	2.43803e-66	-6.92185e-10	-2.40243	4.05187e-06	-6.92185e-10	-2.46387	2.93377e-05	-6.92185e-10	-2.45022
15031109	chr19:15031109:G:A	6.00123e-67	-1.56898	-2.23526	5.46467e-06	-0.18025	-1.9845	1.69605e-05	-1.04097	-1.95724
15031569	chr19:15031569:C:A	1.56003e-66	-2.38461	-0.464307	8.5696e-07	-2.44296	-1.57445	6.15354e-06	-2.42525	-1.58682
15031648	chr19:15031648:C:T	3.1421e-66	-6.92185e-10	-2.14873	4.83006e-06	-6.92185e-10	-2.28819	3.44899e-05	-6.92185e-10	-2.28843
15031787	chr19:15031787:C:T	3.07724e-66	-2.16958	-4.09089e-09	5.77451e-06	-2.1096	-4.09089e-09	4.33882e-05	-2.05891	-4.09089e-09
15031942	chr19:15031942:A:T	8.67474e-66	-6.92185e-10	-1.1332	2.65837e-05	-6.92185e-10	-0.582752	0.000200165	-6.92185e-10	-0.529953
15032118	chr19:15032118:G:A	1.78925e-65	-0.409237	-4.09089e-09	2.9188e-05	-0.489292	-4.09089e-09	0.00025816	-0.275519	-4.09089e-09
15032397	chr19:15032397:C:A	1.33799e-66	-1.81308	-1.18936	1.30515e-06	-1.91565	-1.68108	1.21414e-05	-1.66546	-1.66702
15032585	chr19:15032585:TGA:T	5.57219e-67	-1.87864	-1.99978	1.02345e-06	-1.97755	-1.86231	8.00475e-06	-1.94402	-1.80504
15032612	chr19:15032612:T:A	3.7119e-67	-2.25088	-2.03378	4.14798e-07	-2.34397	-2.39904	3.0942e-06	-2.30115	-2.39842
15032642	chr19:15032642:A:G	1.48722e-66	-1.78946	-1.10725	1.42573e-06	-1.89321	-1.61515	1.33283e-05	-1.63863	-1.60058
15033077	chr19:15033077:G:T	1.30899e-66	-1.85361	-1.17075	1.28329e-06	-1.95172	-1.6619	1.18564e-05	-1.70869	-1.64753
15033287	chr19:15033287:G:A	2.5531e-67	-2.32794	-2.33096	4.18346e-07	-2.42274	-2.31176	3.04408e-06	-2.40779	-2.30811
15033486	chr19:15033486:G:A	2.40579e-66	-6.92185e-10	-2.41574	3.78196e-06	-6.92185e-10	-2.53281	2.69238e-05	-6.92185e-10	-2.53609
15033505	chr19:15033505:C:G	1.45992e-66	-1.79396	-1.12128	1.39906e-06	-1.89792	-1.62933	1.3065e-05	-1.64402	-1.61514
15033723	chr19:15033723:A:C	3.2889e-66	-6.92185e-10	-2.10307	5.47135e-06	-6.92185e-10	-2.16352	3.88321e-05	-6.92185e-10	-2.16985
15034057	chr19:15034057:A:G	4.8311e-67	-1.77962	-2.24151	8.17986e-07	-1.92456	-2.1394	6.29655e-06	-1.89431	-2.09479
15034072	chr19:15034072:T:C	1.24175e-66	-1.73403	-1.34307	1.25199e-06	-1.83918	-1.79914	1.18232e-05	-1.57322	-1.78581
15034491	chr19:15034491:G:A	2.10308e-66	-6.92185e-10	-2.55021	3.74798e-06	-6.92185e-10	-2.54183	2.68047e-05	-6.92185e-10	-2.54052
15034815	chr19:15034815:T:C	1.19445e-66	-1.75259	-1.36334	1.20662e-06	-1.85729	-1.81794	1.13661e-05	-1.59283	-1.80564
15035087	chr19:15035087:C:T	7.78413e-67	-2.3978	-1.14632	1.14582e-06	-2.22965	-1.49728	6.42513e-06	-2.46229	-1.50659
15035228	chr19:15035228:T:C	3.63727e-66	-6.92185e-10	-2.00238	5.21502e-06	-6.92185e-10	-2.21151	3.70773e-05	-6.92185e-10	-2.21609
15035394	chr19:15035394:C:T	2.30509e-66	-2.4585	-4.09089e-09	4.19011e-06	-2.43032	-4.09089e-09	2.90536e-05	-2.45996	-4.09089e-09
15035534	chr19:15035534:A:G	1.92913e-66	-2.11542	-0.521131	7.33697e-06	-2.35642	0.486293	6.19027e-05	-2.26698	0.563449
15035540	chr19:15035540:T:C	2.34116e-66	-6.92185e-10	-2.44297	4.05776e-06	-6.92185e-10	-2.46242	2.87413e-05	-6.92185e-10	-2.47076
15035930	chr19:15035930:G:A	2.11883e-66	-6.92185e-10	-2.54275	3.70858e-06	-6.92185e-10	-2.5524	2.65386e-05	-6.92185e-10	-2.5505
15035960	chr19:15035960:A:G	8.7147e-67	-0.894012	-2.53718	1.28296e-05	1.15663	-2.46792	3.31306e-05	0.11407	-2.44271
15036029	chr19:15036029:A:T	2.39433e-66	-6.92185e-10	-2.42051	4.46433e-06	-6.92185e-10	-2.36693	3.23734e-05	-6.92185e-10	-2.35176
15036901	chr19:15036901:A:G	5.09913e-67	-1.62191	-2.34522	9.29e-07	-1.70979	-2.22691	7.06575e-06	-1.67218	-2.20166
15036954	chr19:15036954:C:T	3.80393e-66	-6.92185e-10	-1.95758	9.60606e-06	-6.92185e-10	-1.60066	7.02769e-05	-6.92185e-10	-1.57665
15037136	chr19:15037136:T:C	2.09771e-66	-6.92185e-10	-2.55277	3.7012e-06	-6.92185e-10	-2.55439	2.6428e-05	-6.92185e-10	-2.55467
15037208	chr19:15037208:A:G	2.09771e-66	-6.92185e-10	-2.55277	3.7012e-06	-6.92185e-10	-2.55439	2.6428e-05	-6.92185e-10	-2.55467
15037251	chr19:15037251:T:C	2.09388e-66	-6.92185e-10	-2.5546	3.71011e-06	-6.92185e-10	-2.55199	2.64626e-05	-6.92185e-10	-2.55337
15037415	chr19:15037415:C:T	2.09424e-66	-6.92185e-10	-2.55443	3.70078e-06	-6.92185e-10	-2.55451	2.64756e-05	-6.92185e-10	-2.55287
15037472	chr19:15037472:A:C	2.09531e-66	-6.92185e-10	-2.55392	3.70418e-06	-6.92185e-10	-2.55359	2.64359e-05	-6.92185e-10	-2.55437
15037524	chr19:15037524:C:T	2.09769e-66	-6.92185e-10	-2.55278	3.70122e-06	-6.92185e-10	-2.55439	2.6428e-05	-6.92185e-10	-2.55467
15037537	chr19:15037537:G:A	3.87953e-66	-6.92185e-10	-1.9379	5.43732e-06	-6.92185e-10	-2.16976	3.83181e-05	-6.92185e-10	-2.18318
15037564	chr19:15037564:G:C	2.09771e-66	-6.92185e-10	-2.55277	3.7012e-06	-6.92185e-10	-2.55439	2.6428e-05	-6.92185e-10	-2.55467
15037858	chr19:15037858:C:G	2.01919e-67	-2.462	-2.4315	3.86068e-07	-2.41536	-2.39944	2.76653e-06	-2.426	-2.38551
15037935	chr19:15037935:G:A	1.85072e-67	-2.46131	-2.51931	3.41924e-07	-2.43668	-2.49954	2.4429e-06	-2.445	-2.49091
15038076	chr19:15038076:T:C	2.11027e-66	-6.92185e-10	-2.5468	3.7272e-06	-6.92185e-10	-2.54739	2.67745e-05	-6.92185e-10	-2.54165
15038182	chr19:15038182:C:T	3.47445e-66	-6.92185e-10	-2.04818	7.44248e-06	-6.92185e-10	-1.85585	5.54146e-05	-6.92185e-10	-1.81425
15038272	chr19:15038272:G:T	1.81744e-67	-2.45222	-2.54655	3.264e-07	-2.45421	-2.52847	2.33122e-06	-2.45936	-2.52335
15038337	chr19:15038337:A:G	2.28913e-67	-2.46091	-2.30712	6.01182e-07	-2.37633	-1.99558	4.41763e-06	-2.38418	-1.95931
15038423	chr19:15038423:T:C	1.11183e-66	-0.969805	-2.21781	1.04644e-05	1.03721	-2.55228	2.71003e-05	0.0251108	-2.55467
15038447	chr19:15038447:C:T	2.09471e-66	-6.92185e-10	-2.5542	3.75611e-06	-6.92185e-10	-2.53967	2.69216e-05	-6.92185e-10	-2.53617
15038686	chr19:15038686:C:T	1.0412e-66	-0.928989	-2.32426	1.11352e-05	1.09919	-2.55213	2.88326e-05	0.0772263	-2.54482
15038780	chr19:15038780:C:T	6.9567e-66	-6.92185e-10	-1.35391	8.33903e-06	-6.92185e-10	-1.7421	5.95348e-05	-6.92185e-10	-1.74254
15038796	chr19:15038796:G:A	3.33808e-66	-6.92185e-10	-2.08822	4.83527e-06	-6.92185e-10	-2.28711	3.45716e-05	-6.92185e-10	-2.28607
15038927	chr19:15038927:G:A	2.1866e-67	-2.29074	-2.52312	6.22978e-07	-1.8795	-2.4568	3.55489e-06	-2.11004	-2.45073
15038997	chr19:15038997:G:A	2.20778e-66	-6.92185e-10	-2.50163	3.80554e-06	-6.92185e-10	-2.52659	2.71023e-05	-6.92185e-10	-2.52948
15039010	chr19:15039010:C:A	2.96412e-67	-2.0278	-2.48182	1.05078e-06	-1.4577	-2.35581	5.62717e-06	-1.76299	-2.3385
15039136	chr19:15039136:C:T	3.6055e-66	-2.01116	-4.09089e-09	6.91708e-06	-1.92906	-4.09089e-09	4.45894e-05	-2.0316	-4.09089e-09
15039228	chr19:15039228:T:C	2.99541e-67	-2.08539	-2.41373	1.10407e-06	-1.54168	-2.22236	6.03363e-06	-1.83046	-2.20129
15039231	chr19:15039231:G:A	2.22938e-66	-6.92185e-10	-2.49189	3.95307e-06	-6.92185e-10	-2.48856	2.86322e-05	-6.92185e-10	-2.47457
15039327	chr19:15039327:A:C	2.16663e-66	-6.92185e-10	-2.52044	4.04871e-06	-6.92185e-10	-2.46465	2.89288e-05	-6.92185e-10	-2.46426
15039356	chr19:15039356:G:A	1.2096e-65	-6.92185e-10	-0.800742	3.23182e-05	-6.92185e-10	-0.387418	0.000232521	-6.92185e-10	-0.380115
15039368	chr19:15039368:T:A	2.06297e-67	-2.4346	-2.43745	3.38598e-07	-2.46146	-2.48453	2.39247e-06	-2.46251	-2.49427
15039369	chr19:15039369:T:A	2.05408e-67	-2.43995	-2.43643	3.39006e-07	-2.46008	-2.48471	2.39233e-06	-2.46237	-2.49446
15039545	chr19:15039545:A:G	2.40312e-66	-2.41685	-4.09089e-09	4.25654e-06	-2.41459	-4.09089e-09	2.98544e-05	-2.43277	-4.09089e-09
15039813	chr19:15039813:G:A	6.03932e-67	-1.39186	-2.40605	1.09423e-06	-1.46399	-2.30901	8.33205e-06	-1.42156	-2.28742
15039904	chr19:15039904:A:G	3.05324e-67	-1.99037	-2.48963	6.23237e-07	-1.78345	-2.55243	3.8292e-06	-1.93466	-2.55178
15039928	chr19:15039928:A:G	1.91754e-67	-2.44862	-2.49654	3.26408e-07	-2.45625	-2.52641	2.3074e-06	-2.46065	-2.53233
15040059	chr19:15040059:C:T	5.421e-67	-1.49679	-2.40913	9.83466e-07	-1.56524	-2.31448	7.47112e-06	-1.52489	-2.29316
15040280	chr19:15040280:T:C	3.09005e-67	-2.0168	-2.45122	6.10851e-07	-1.81367	-2.54228	3.76815e-06	-1.96169	-2.54083
15040390	chr19:15040390:C:T	2.43588e-66	-6.92185e-10	-2.40331	4.16114e-06	-6.92185e-10	-2.43726	3.01334e-05	-6.92185e-10	-2.42346
15040528	chr19:15040528:G:A	2.19972e-66	-1.02803	-1.47726	1.41588e-05	0.937411	-2.15012	3.576e-05	-0.0618215	-2.19045
15040907	chr19:15040907:T:C	3.42462e-67	-2.03804	-2.32717	1.34629e-06	-1.46616	-2.09954	7.27821e-06	-1.7696	-2.07461
15041088	chr19:15041088:G:A	4.57162e-66	-1.77375	-4.09089e-09	8.80861e-06	-1.68732	-4.09089e-09	5.07709e-05	-1.90177	-4.09089e-09
15041637	chr19:15041637:C:T	1.88653e-67	-2.44659	-2.51488	3.21918e-07	-2.45751	-2.539	2.28058e-06	-2.4613	-2.54336
15041660	chr19:15041660:C:T	6.23165e-66	-1.46398	-4.09089e-09	9.72774e-06	-1.58807	-4.09089e-09	8.19132e-05	-1.42344	-4.09089e-09
15041978	chr19:15041978:A:C	7.48062e-66	-6.92185e-10	-1.2813	1.03633e-05	-6.92185e-10	-1.52478	7.29576e-05	-6.92185e-10	-1.53922
15042936	chr19:15042936:A:C	4.86194e-67	-1.46253	-2.55224	8.14483e-07	-1.53631	-2.53194	6.06675e-06	-1.50069	-2.52559
15043215	chr19:15043215:G:A	2.18713e-66	-6.92185e-10	-2.51103	3.86914e-06	-6.92185e-10	-2.51002	2.79531e-05	-6.92185e-10	-2.49857
15043265	chr19:15043265:A:G	2.37533e-67	-2.34682	-2.38425	7.33745e-07	-1.87897	-2.29368	4.08357e-06	-2.12521	-2.29691
15043315	chr19:15043315:A:G	2.41742e-67	-2.33844	-2.37507	7.54971e-07	-1.8615	-2.28262	4.1829e-06	-2.11217	-2.28593
15043388	chr19:15043388:A:G	2.40127e-67	-2.3415	-2.3787	7.4626e-07	-1.86805	-2.28768	4.14044e-06	-2.1173	-2.291
15043401	chr19:15043401:A:G	2.38744e-67	-2.3483	-2.37768	7.35599e-07	-1.88341	-2.28671	4.09676e-06	-2.12884	-2.29006
15043424	chr19:15043424:C:A	2.43294e-67	-2.32454	-2.38256	7.66986e-07	-1.83319	-2.29514	4.22387e-06	-2.09013	-2.29821
15043581	chr19:15043581:T:C	7.97919e-66	-6.92185e-10	-1.21678	1.11109e-05	-6.92185e-10	-1.45512	7.83245e-05	-6.92185e-10	-1.46824
15043606	chr19:15043606:AT:A	2.16238e-66	-6.92185e-10	-2.52241	4.06265e-06	-6.92185e-10	-2.46121	2.90366e-05	-6.92185e-10	-2.46054
15043806	chr19:15043806:C:T	2.28282e-67	-2.21859	-2.55221	6.54381e-07	-1.75435	-2.53277	3.61564e-06	-2.01786	-2.52597
15044113	chr19:15044113:T:C	3.96493e-66	-6.92185e-10	-1.91613	5.65226e-06	-6.92185e-10	-2.13099	3.93307e-05	-6.92185e-10	-2.15709
15044150	chr19:15044150:T:C	4.34105e-67	-2.0396	-2.08848	5.93319e-07	-1.97777	-2.40731	3.79422e-06	-2.06988	-2.42574
15044323	chr19:15044323:GGTA:G	3.428e-67	-1.85747	-2.50676	4.57223e-07	-2.09478	-2.55085	3.57323e-06	-2.00711	-2.54851
15044363	chr19:15044363:C:T	2.30669e-66	-2.4578	-4.09089e-09	4.29605e-06	-2.40535	-4.09089e-09	2.98455e-05	-2.43306	-4.09089e-09
15044463	chr19:15044463:C:T	1.51958e-65	-0.572599	-4.09089e-09	2.47263e-05	-0.655184	-4.09089e-09	0.000208741	-0.488004	-4.09089e-09
15044661	chr19:15044661:A:G	2.23089e-66	-6.92185e-10	-2.49122	3.81263e-06	-6.92185e-10	-2.52473	2.71084e-05	-6.92185e-10	-2.52925
15044901	chr19:15044901:A:G	2.13379e-66	-6.92185e-10	-2.53572	3.70016e-06	-6.92185e-10	-2.55467	2.6428e-05	-6.92185e-10	-2.55467
15045037	chr19:15045037:G:A	2.73899e-65	1.38588	-1.36933	2.26231e-05	0.993892	-1.73797	0.000266835	1.49836	-1.74083
15045116	chr19:15045116:C:T	1.8502e-66	-0.7538	-1.92452	3.95725e-06	-0.475768	-2.01173	2.64504e-05	-0.569159	-1.98467
15045153	chr19:15045153:C:T	6.53932e-67	-2.21521	-1.50316	7.10315e-07	-2.03667	-2.16843	4.103e-06	-2.19203	-2.22535
15045157	chr19:15045157:A:C	3.00225e-67	-2.05882	-2.43802	5.70921e-07	-1.89963	-2.52393	3.37948e-06	-2.07965	-2.53173
15045609	chr19:15045609:G:C	2.77493e-66	-6.92185e-10	-2.27299	5.59614e-06	-6.92185e-10	-2.14097	4.03963e-05	-6.92185e-10	-2.13036
15045873	chr19:15045873:G:A	1.95991e-67	-2.42549	-2.49781	3.2053e-07	-2.46238	-2.53845	2.32949e-06	-2.44047	-2.54297
15046106	chr19:15046106:A:G	1.95397e-67	-2.42809	-2.49825	3.20265e-07	-2.4625	-2.53916	2.32359e-06	-2.44244	-2.54355
15046251	chr19:15046251:C:T	2.86515e-66	-6.92185e-10	-2.241	4.60849e-06	-6.92185e-10	-2.33515	3.28723e-05	-6.92185e-10	-2.33647
15046252	chr19:15046252:T:G	2.84896e-66	-6.92185e-10	-2.24666	4.58549e-06	-6.92185e-10	-2.34015	3.27089e-05	-6.92185e-10	-2.34145
15046425	chr19:15046425:A:T	1.94101e-65	1.04874	-1.37656	1.75147e-05	0.694959	-1.69497	0.000203971	1.17831	-1.68943
15046757	chr19:15046757:A:C	1.95471e-67	-2.42746	-2.4985	3.20269e-07	-2.46247	-2.53918	2.32494e-06	-2.44186	-2.54355
15046893	chr19:15046893:G:C	2.90895e-66	-2.22583	-4.09089e-09	5.69353e-06	-2.12372	-4.09089e-09	4.48712e-05	-2.0253	-4.09089e-09
15047237	chr19:15047237:T:C	2.85521e-66	-6.92185e-10	-2.24447	5.7123e-06	-6.92185e-10	-2.12043	4.13069e-05	-6.92185e-10	-2.10807
15047324	chr19:15047324:T:C	1.98256e-67	-2.41861	-2.4932	3.21367e-07	-2.46161	-2.53661	2.34661e-06	-2.43482	-2.54131
15047445	chr19:15047445:G:A	1.98804e-65	1.12956	-1.43345	1.73117e-05	0.741056	-1.75272	0.000201941	1.22819	-1.74931
15047686	chr19:15047686:G:A	2.0351e-67	-2.42649	-2.45917	3.27768e-07	-2.46241	-2.51609	2.3746e-06	-2.44095	-2.52332
15047767	chr19:15047767:A:G	2.85099e-66	-6.92185e-10	-2.24595	5.69936e-06	-6.92185e-10	-2.1227	4.1211e-05	-6.92185e-10	-2.11039
15047920	chr19:15047920:T:A	2.11389e-66	-6.92185e-10	-2.54509	3.70208e-06	-6.92185e-10	-2.55416	2.64536e-05	-6.92185e-10	-2.5537
15047970	chr19:15047970:C:T	2.00673e-67	-2.41865	-2.48105	3.23711e-07	-2.46163	-2.52933	2.36108e-06	-2.43488	-2.5351
15047997	chr19:15047997:A:G	2.08647e-67	-2.41955	-2.44118	3.31285e-07	-2.46173	-2.50609	2.40933e-06	-2.43549	-2.51426
15048045	chr19:15048045:G:A	2.00561e-67	-2.40866	-2.49159	3.22382e-07	-2.45969	-2.53538	2.3678e-06	-2.42681	-2.54033
15048313	chr19:15048313:T:C	2.01413e-67	-2.41504	-2.48098	3.24073e-07	-2.46104	-2.5288	2.36911e-06	-2.43191	-2.53467
15048322	chr19:15048322:T:C	3.50903e-67	-2.36995	-1.97092	6.42669e-07	-2.446	-1.85918	4.9295e-06	-2.45643	-1.77743
15048498	chr19:15048498:C:T	2.46246e-66	-6.92185e-10	-2.39246	4.01506e-06	-6.92185e-10	-2.473	2.86693e-05	-6.92185e-10	-2.47327
15048695	chr19:15048695:C:T	1.99554e-67	-2.41521	-2.49008	3.22415e-07	-2.46112	-2.53385	2.35776e-06	-2.43232	-2.53906
15048832	chr19:15048832:T:A	2.01877e-67	-2.41513	-2.47858	3.24547e-07	-2.46104	-2.52734	2.37202e-06	-2.432	-2.53336
15048839	chr19:15048839:G:A	2.11774e-66	-6.92185e-10	-2.54327	4.04757e-06	-6.92185e-10	-2.46493	2.88389e-05	-6.92185e-10	-2.46737
15048978	chr19:15048978:G:A	3.00481e-66	-6.92185e-10	-2.1934	6.04343e-06	-6.92185e-10	-2.06408	4.37102e-05	-6.92185e-10	-2.05152
15049170	chr19:15049170:G:A	2.08291e-65	1.10719	-1.36445	1.77628e-05	0.719928	-1.70587	0.000206987	1.20526	-1.70171
15049220	chr19:15049220:G:A	9.46072e-66	-1.04647	-4.09089e-09	1.00905e-05	-1.55145	-4.09089e-09	0.000101983	-1.20429	-4.09089e-09
15049703	chr19:15049703:A:T	3.30261e-66	-2.0989	-4.09089e-09	4.97323e-06	-2.25898	-4.09089e-09	3.52671e-05	-2.26615	-4.09089e-09
15049705	chr19:15049705:A:T	2.09432e-66	-6.92185e-10	-2.55439	3.76878e-06	-6.92185e-10	-2.5363	2.70419e-05	-6.92185e-10	-2.53171
15049908	chr19:15049908:G:A	3.1975e-66	-6.92185e-10	-2.13125	7.84231e-06	-6.92185e-10	-1.80352	5.81334e-05	-6.92185e-10	-1.76636
15049912	chr19:15049912:A:G	2.75474e-67	-2.16047	-2.42241	4.41022e-07	-2.13454	-2.54717	2.99793e-06	-2.19726	-2.53392
15050144	chr19:15050144:T:A	8.98648e-66	-6.92185e-10	-1.0979	1.59293e-05	-6.92185e-10	-1.09489	0.000114166	-6.92185e-10	-1.09145
15050281	chr19:15050281:G:A	8.53746e-66	-1.14915	-4.09089e-09	1.30987e-05	-1.29054	-4.09089e-09	0.000107442	-1.15215	-4.09089e-09
15050325	chr19:15050325:A:T	2.33705e-64	2.16044	-4.09089e-09	0.000389494	2.1018	-4.09089e-09	0.00396844	2.45703	-4.09089e-09
15050795	chr19:15050795:T:C	2.92954e-65	1.18818	-1.10436	4.03162e-05	0.746272	-0.912567	0.000458005	1.20713	-0.909343
15050807	chr19:15050807:C:T	2.10457e-66	-6.92185e-10	-2.54951	3.75832e-06	-6.92185e-10	-2.53908	2.68778e-05	-6.92185e-10	-2.5378
15051015	chr19:15051015:A:T	2.78795e-67	-2.12518	-2.44572	5.23796e-07	-1.98236	-2.52734	3.15663e-06	-2.14508	-2.53451
15051138	chr19:15051138:G:A	2.67157e-66	-6.92185e-10	-2.31095	4.54577e-06	-6.92185e-10	-2.34885	3.22423e-05	-6.92185e-10	-2.35582
15051219	chr19:15051219:T:C	2.03096e-67	-2.41818	-2.46951	3.26156e-07	-2.46151	-2.52192	2.37712e-06	-2.43464	-2.52857
15051267	chr19:15051267:G:A	2.09706e-66	-6.92185e-10	-2.55308	3.72712e-06	-6.92185e-10	-2.54741	2.6622e-05	-6.92185e-10	-2.54736
15051325	chr19:15051325:C:T	7.60595e-67	-1.08444	-2.48283	1.77484e-06	-0.864467	-2.42487	1.82282e-05	-0.517447	-2.40868
15051367	chr19:15051367:C:T	2.09824e-66	-6.92185e-10	-2.55252	3.72313e-06	-6.92185e-10	-2.54849	2.65932e-05	-6.92185e-10	-2.54844
15051921	chr19:15051921:G:C	2.26219e-66	-6.92185e-10	-2.47728	4.02319e-06	-6.92185e-10	-2.47098	2.88558e-05	-6.92185e-10	-2.46679
15051947	chr19:15051947:A:G	2.49607e-67	-2.44642	-2.23507	4.47132e-07	-2.45054	-2.21741	3.2345e-06	-2.46211	-2.19311
15052010	chr19:15052010:C:T	2.09482e-66	-6.92185e-10	-2.55415	3.71167e-06	-6.92185e-10	-2.55157	2.65534e-05	-6.92185e-10	-2.54994
15052105	chr19:15052105:T:A	7.40444e-67	-1.09944	-2.49469	1.77684e-06	-0.878022	-2.41019	1.82417e-05	-0.532804	-2.39258
15052161	chr19:15052161:G:A	2.09751e-66	-6.92185e-10	-2.55287	3.72555e-06	-6.92185e-10	-2.54784	2.66107e-05	-6.92185e-10	-2.54779
15052829	chr19:15052829:A:C	5.17716e-66	-1.64936	-4.09089e-09	7.88371e-06	-1.79825	-4.09089e-09	6.23186e-05	-1.69684	-4.09089e-09
15053309	chr19:15053309:T:C	1.9661e-67	-2.43969	-2.48046	3.61754e-07	-2.45915	-2.42069	2.6987e-06	-2.45122	-2.38511
15053523	chr19:15053523:G:A	3.54265e-66	-6.92185e-10	-2.02874	6.77262e-06	-6.92185e-10	-1.95016	4.97106e-05	-6.92185e-10	-1.92288
15053541	chr19:15053541:G:A	2.50924e-66	-6.92185e-10	-2.37364	4.06974e-06	-6.92185e-10	-2.45947	2.90609e-05	-6.92185e-10	-2.4597
15054045	chr19:15054045:C:T	2.85225e-66	-6.92185e-10	-2.24551	5.70399e-06	-6.92185e-10	-2.12188	4.1246e-05	-6.92185e-10	-2.10954
15054133	chr19:15054133:C:T	4.87819e-66	-6.92185e-10	-1.70884	6.87469e-06	-6.92185e-10	-1.9352	4.84285e-05	-6.92185e-10	-1.94901
15054370	chr19:15054370:G:A	2.44748e-66	-2.39856	-4.09089e-09	4.40851e-06	-2.37951	-4.09089e-09	3.03534e-05	-2.41619	-4.09089e-09
15054887	chr19:15054887:T:C	3.14411e-67	-2.44685	-2.00382	5.72249e-07	-2.44859	-1.97264	4.1818e-06	-2.46241	-1.93594
15055007	chr19:15055007:A:C	4.78193e-67	-1.97748	-2.05388	9.57382e-07	-1.79836	-2.10824	6.50515e-06	-1.87717	-2.07934
15055118	chr19:15055118:TTCTC:T	2.48741e-66	-6.92185e-10	-2.38238	4.07583e-06	-6.92185e-10	-2.45798	2.8955e-05	-6.92185e-10	-2.46336
15055351	chr19:15055351:T:C	1.27048e-65	1.08872	-1.84036	1.16478e-05	0.759585	-2.16752	0.000130374	1.21467	-2.17336
15055362	chr19:15055362:C:T	2.26109e-66	-6.92185e-10	-2.47777	4.25997e-06	-6.92185e-10	-2.41379	3.06105e-05	-6.92185e-10	-2.40776
15055867	chr19:15055867:A:G	1.82413e-67	-2.44652	-2.54858	3.16894e-07	-2.45945	-2.55279	2.27512e-06	-2.45622	-2.55085
15055951	chr19:15055951:G:T	9.72333e-67	-0.872369	-2.44931	1.17374e-06	-1.40391	-2.29894	1.12826e-05	-1.12065	-2.28518
15056186	chr19:15056186:C:T	3.03447e-67	-2.07576	-2.41041	9.1784e-07	-2.00863	-1.94016	6.4542e-06	-2.09256	-1.87181
15056277	chr19:15056277:A:G	1.06321e-66	-0.779336	-2.45299	1.2567e-06	-1.32958	-2.30498	1.21835e-05	-1.03737	-2.29164
15056336	chr19:15056336:T:C	1.01074e-66	-0.853556	-2.42938	1.22641e-06	-1.39422	-2.26473	1.18161e-05	-1.10898	-2.25066
15056472	chr19:15056472:C:A	2.0951e-66	-6.92185e-10	-2.55402	3.71068e-06	-6.92185e-10	-2.55184	2.65415e-05	-6.92185e-10	-2.55039
15056515	chr19:15056515:C:A	9.75747e-67	-0.873676	-2.44449	1.17971e-06	-1.41002	-2.28776	1.13295e-05	-1.1275	-2.27419
15056885	chr19:15056885:CA:C	6.41517e-67	-2.12744	-1.6101	5.31096e-07	-2.41098	-2.08488	4.14012e-06	-2.25705	-2.15132
15056984	chr19:15056984:C:T	3.27577e-67	-2.03121	-2.37844	6.40621e-07	-1.86465	-2.44372	3.75393e-06	-2.04464	-2.46165
15057541	chr19:15057541:C:T	2.75646e-66	-6.92185e-10	-2.27967	5.45116e-06	-6.92185e-10	-2.16722	3.94559e-05	-6.92185e-10	-2.15391
15057610	chr19:15057610:T:G	7.10889e-67	-1.3243	-2.31056	1.03757e-06	-1.79282	-2.03335	9.66344e-06	-1.55669	-2.00406
15057634	chr19:15057634:A:AT	7.21475e-67	-1.30467	-2.3154	1.04733e-06	-1.77777	-2.03904	9.77641e-06	-1.53908	-2.01005
15057640	chr19:15057640:G:A	7.40029e-67	-1.2892	-2.30548	1.07361e-06	-1.76538	-2.02664	1.00484e-05	-1.52486	-1.99683
15057642	chr19:15057642:C:A	3.05851e-67	-2.08722	-2.39106	9.34948e-07	-2.02024	-1.91008	6.58777e-06	-2.10321	-1.84067
15057725	chr19:15057725:A:C	6.71726e-67	-1.34919	-2.34233	9.74319e-07	-1.80989	-2.07917	9.03361e-06	-1.57685	-2.0513
15057810	chr19:15057810:C:T	9.91513e-67	-0.844212	-2.45793	1.18197e-06	-1.38154	-2.31433	1.13822e-05	-1.09587	-2.30118
15057882	chr19:15057882:C:T	2.71984e-67	-2.4555	-2.14013	5.11538e-07	-2.39038	-2.143	4.02004e-06	-2.35801	-2.0798
15057883	chr19:15057883:G:A	3.64571e-66	-6.92185e-10	-2.00007	7.2226e-06	-6.92185e-10	-1.88584	5.24821e-05	-6.92185e-10	-1.86863
15058048	chr19:15058048:C:T	2.13229e-66	-6.92185e-10	-2.53642	3.71501e-06	-6.92185e-10	-2.55067	2.65015e-05	-6.92185e-10	-2.5519
15058084	chr19:15058084:C:G	2.13335e-66	-6.92185e-10	-2.53592	3.71575e-06	-6.92185e-10	-2.55047	2.6506e-05	-6.92185e-10	-2.55173
15058153	chr19:15058153:A:T	2.98001e-67	-2.08692	-2.41736	8.93686e-07	-2.02099	-1.95446	6.28644e-06	-2.10376	-1.88694
15058229	chr19:15058229:A:G	2.44627e-66	-6.92185e-10	-2.39905	4.83079e-06	-6.92185e-10	-2.28804	3.50355e-05	-6.92185e-10	-2.27274
15058275	chr19:15058275:C:T	2.46387e-66	-6.92185e-10	-2.39189	4.8762e-06	-6.92185e-10	-2.27868	3.53741e-05	-6.92185e-10	-2.26312
15058910	chr19:15058910:G:A	2.29924e-66	-2.46104	-4.09089e-09	4.1878e-06	-2.43087	-4.09089e-09	2.94866e-05	-2.44516	-4.09089e-09
15059025	chr19:15059025:T:A	3.92955e-67	-1.67447	-2.55321	1.08799e-06	-1.44024	-2.33848	9.07013e-06	-1.34866	-2.27545
15059302	chr19:15059302:C:T	6.56487e-67	-1.35873	-2.35574	9.39994e-07	-1.81909	-2.10584	8.69661e-06	-1.58717	-2.07899
15059777	chr19:15059777:C:T	2.24827e-65	0.862457	-1.04333	1.72875e-05	0.477718	-1.49079	0.000199528	0.954654	-1.4878
15059827	chr19:15059827:A:G	6.76495e-67	-1.38181	-2.30264	9.98213e-07	-1.83942	-2.02542	9.25652e-06	-1.60807	-1.9957
15059911	chr19:15059911:A:AAG	7.02181e-66	-1.3446	-4.09089e-09	1.05668e-05	-1.50534	-4.09089e-09	8.77498e-05	-1.35461	-4.09089e-09
15060132	chr19:15060132:G:A	5.16856e-67	-1.44005	-2.51356	6.70281e-07	-1.84827	-2.41483	6.10907e-06	-1.61275	-2.40658
15060308	chr19:15060308:T:C	3.73805e-66	-6.92185e-10	-1.97505	7.39303e-06	-6.92185e-10	-1.86251	5.37222e-05	-6.92185e-10	-1.84527
15060962	chr19:15060962:G:A	2.42313e-66	-2.40856	-4.09089e-09	4.70533e-06	-2.31435	-4.09089e-09	3.22847e-05	-2.3545	-4.09089e-09
15061028	chr19:15061028:T:TA	3.00767e-67	-2.46204	-2.033	6.10786e-07	-2.40705	-1.94901	4.85948e-06	-2.37612	-1.87205
15061132	chr19:15061132:C:T	5.1659e-66	-1.65154	-4.09089e-09	7.86566e-06	-1.80054	-4.09089e-09	6.75104e-05	-1.61682	-4.09089e-09
15061161	chr19:15061161:T:A	7.04533e-67	-1.22623	-2.41761	8.59501e-07	-1.59028	-2.42418	8.26379e-06	-1.30075	-2.41646
15061257	chr19:15061257:C:A	3.11311e-67	-2.07736	-2.38322	9.69891e-07	-2.0084	-1.88522	6.83538e-06	-2.09284	-1.81414
15061398	chr19:15061398:T:C	2.78257e-66	-2.27024	-4.09089e-09	4.51881e-06	-2.3548	-4.09089e-09	3.34754e-05	-2.31829	-4.09089e-09
15061637	chr19:15061637:CAAAT:C	2.12843e-66	-6.92185e-10	-2.53823	3.70028e-06	-6.92185e-10	-2.55464	2.64287e-05	-6.92185e-10	-2.55465
15061826	chr19:15061826:T:C	2.21455e-67	-2.39054	-2.41061	4.56314e-07	-2.23712	-2.4105	3.56163e-06	-2.18526	-2.37362
15061976	chr19:15061976:T:C	2.66504e-66	-6.92185e-10	-2.3134	4.30637e-06	-6.92185e-10	-2.40295	3.08023e-05	-6.92185e-10	-2.40151
15062129	chr19:15062129:G:A	3.79025e-66	-6.92185e-10	-1.96119	7.50626e-06	-6.92185e-10	-1.84731	5.45557e-05	-6.92185e-10	-1.82988
15062299	chr19:15062299:T:G	2.10514e-66	-6.92185e-10	-2.54924	3.70998e-06	-6.92185e-10	-2.55202	2.64991e-05	-6.92185e-10	-2.55199
15062458	chr19:15062458:G:A	2.64826e-66	-6.92185e-10	-2.31972	4.57211e-06	-6.92185e-10	-2.34307	3.23922e-05	-6.92185e-10	-2.35118
15062505	chr19:15062505:G:C	8.08721e-67	-1.01887	-2.48705	9.77023e-07	-1.53105	-2.35524	9.26706e-06	-1.26255	-2.34008
15062706	chr19:15062706:A:G	2.48448e-66	-6.92185e-10	-2.38356	4.85383e-06	-6.92185e-10	-2.28328	3.52666e-05	-6.92185e-10	-2.26616
15062771	chr19:15062771:A:G	6.8587e-67	-1.33193	-2.33875	7.55221e-07	-1.84938	-2.29441	6.67282e-06	-1.67938	-2.25167
15063299	chr19:15063299:A:G	1.00358e-66	-1.08785	-2.20219	1.02304e-06	-1.6683	-2.17198	9.29771e-06	-1.47749	-2.12184
15063320	chr19:15063320:C:G	3.46962e-66	-6.92185e-10	-2.04957	6.81825e-06	-6.92185e-10	-1.94345	4.94984e-05	-6.92185e-10	-1.92716
15063505	chr19:15063505:TG:T	3.64463e-66	-6.92185e-10	-2.00036	7.21952e-06	-6.92185e-10	-1.88626	5.24576e-05	-6.92185e-10	-1.86909
15063529	chr19:15063529:G:A	9.14567e-67	-0.910315	-2.47261	1.99838e-06	-0.61626	-2.55445	2.09743e-05	-0.234935	-2.55087
15063633	chr19:15063633:A:G	2.26291e-66	-6.92185e-10	-2.47697	3.78386e-06	-6.92185e-10	-2.5323	2.69772e-05	-6.92185e-10	-2.53411
15063656	chr19:15063656:C:G	2.09565e-66	-6.92185e-10	-2.55376	3.71198e-06	-6.92185e-10	-2.55148	2.65518e-05	-6.92185e-10	-2.55
15063741	chr19:15063741:T:G	1.33889e-65	-0.699194	-4.09089e-09	2.20801e-05	-0.768374	-4.09089e-09	0.000187027	-0.597846	-4.09089e-09
15063774	chr19:15063774:A:G	6.80559e-67	-2.39361	-1.28485	2.13259e-06	-2.16621	-0.939505	1.88668e-05	-2.10218	-0.789513
15063960	chr19:15063960:C:T	2.61324e-66	-6.92185e-10	-2.33303	4.24358e-06	-6.92185e-10	-2.41764	3.03525e-05	-6.92185e-10	-2.41622
15064130	chr19:15064130:A:G	3.78871e-66	-6.92185e-10	-1.96159	7.50254e-06	-6.92185e-10	-1.84781	5.4528e-05	-6.92185e-10	-1.83038
15064142	chr19:15064142:T:C	8.6619e-66	0.468984	-1.60367	1.21372e-05	-0.0244979	-1.34227	0.000171768	0.57264	-1.25559
15064298	chr19:15064298:T:A	3.64876e-66	-6.92185e-10	-1.99923	7.22746e-06	-6.92185e-10	-1.88516	5.25149e-05	-6.92185e-10	-1.868
15064594	chr19:15064594:T:G	3.10774e-66	-6.92185e-10	-2.15972	5.79304e-06	-6.92185e-10	-2.10639	4.20526e-05	-6.92185e-10	-2.09018
15064719	chr19:15064719:A:T	8.89214e-67	-0.932698	-2.47834	1.95247e-06	-0.639911	-2.55404	2.04549e-05	-0.261369	-2.54951
15064741	chr19:15064741:G:A	3.10731e-66	-6.92185e-10	-2.15986	7.37271e-06	-6.92185e-10	-1.86526	5.46832e-05	-6.92185e-10	-1.82754
15064893	chr19:15064893:C:G	2.74334e-66	-6.92185e-10	-2.28444	6.31931e-06	-6.92185e-10	-2.01944	4.68401e-05	-6.92185e-10	-1.98236
15065164	chr19:15065164:C:T	4.4247e-66	0.687996	-2.49441	5.58551e-06	0.390282	-2.53316	7.68752e-05	1.04136	-2.52828
15065273	chr19:15065273:G:C	2.72695e-66	-6.92185e-10	-2.29043	4.44153e-06	-6.92185e-10	-2.37205	3.14751e-05	-6.92185e-10	-2.3799
15065359	chr19:15065359:A:G	1.09261e-65	0.758173	-1.66064	1.43311e-05	0.313347	-1.51396	0.000207801	0.930756	-1.42327
15065490	chr19:15065490:G:A	4.05501e-67	-2.1119	-2.08435	1.33985e-06	-2.03305	-1.53744	9.44687e-06	-2.10776	-1.47566
15065504	chr19:15065504:A:G	1.05298e-65	0.686697	-1.62611	1.32239e-05	0.19731	-1.47833	0.000187809	0.800116	-1.39379
15065665	chr19:15065665:G:A	5.33767e-67	-1.67791	-2.2435	7.07853e-07	-2.23221	-1.97636	8.6331e-06	-1.73328	-1.94022
15065750	chr19:15065750:T:C	2.59045e-66	-6.92185e-10	-2.34179	5.26052e-06	-6.92185e-10	-2.20282	3.76183e-05	-6.92185e-10	-2.20161
15065905	chr19:15065905:C:G	9.87024e-67	-0.770685	-2.53599	1.11709e-06	-1.20899	-2.54333	1.10703e-05	-0.883481	-2.54135
15066397	chr19:15066397:T:A	1.00888e-65	0.598197	-1.58039	1.2813e-05	0.115378	-1.42797	0.000180856	0.710095	-1.34149
15066457	chr19:15066457:A:G	1.09829e-65	0.657429	-1.5547	1.38789e-05	0.167715	-1.4004	0.000197295	0.768752	-1.31315
15066588	chr19:15066588:C:A	9.85347e-66	0.643577	-1.64937	1.24029e-05	0.156184	-1.5013	0.00017535	0.755419	-1.41773
15066815	chr19:15066815:A:G	5.42131e-66	0.677914	-2.28119	6.58712e-06	0.361812	-2.33974	9.13745e-05	1.00368	-2.31781
15066818	chr19:15066818:G:GT	8.12646e-66	0.415006	-1.6135	1.1576e-05	-0.0709541	-1.34316	0.000162836	0.520411	-1.25676
15066874	chr19:15066874:T:C	1.08949e-65	0.669068	-1.57439	1.3803e-05	0.180511	-1.41868	0.000196188	0.781887	-1.33191
15067100	chr19:15067100:C:T	1.07736e-65	0.637733	-1.55425	1.38437e-05	0.152073	-1.38729	0.000196351	0.749583	-1.29878
15067418	chr19:15067418:A:C	3.81845e-67	-2.42017	-1.83619	1.07953e-06	-2.21123	-1.5753	9.08016e-06	-2.15811	-1.4649
15067693	chr19:15067693:A:G	3.22414e-66	-6.92185e-10	-2.12295	6.03954e-06	-6.92185e-10	-2.06472	4.38571e-05	-6.92185e-10	-2.04816
15067782	chr19:15067782:G:A	3.35557e-66	-6.92185e-10	-2.083	6.30235e-06	-6.92185e-10	-2.02213	4.57927e-05	-6.92185e-10	-2.00497
15067894	chr19:15067894:AAAAC:A	1.06339e-65	0.930477	-1.86005	9.36348e-06	0.535479	-2.16171	0.000108314	1.01834	-2.16241
15068009	chr19:15068009:C:T	7.22322e-66	0.556755	-1.87307	9.33684e-06	0.0764327	-1.70551	0.000129414	0.664383	-1.63047
15068433	chr19:15068433:T:C	1.11468e-65	0.90257	-1.78504	9.67076e-06	0.508586	-2.10253	0.000110874	0.982409	-2.10311
15068565	chr19:15068565:T:A	2.86298e-67	-2.05518	-2.48916	5.7775e-07	-1.89094	-2.52073	3.43297e-06	-2.06469	-2.53099
15068626	chr19:15068626:C:T	7.68165e-66	-6.92185e-10	-1.25478	1.41862e-05	-6.92185e-10	-1.21078	0.000104341	-6.92185e-10	-1.18143
15068673	chr19:15068673:A:G	8.55349e-66	0.510666	-1.65794	1.03586e-05	0.0482638	-1.57349	0.000143796	0.634292	-1.495
15068755	chr19:15068755:C:T	2.09476e-66	-6.92185e-10	-2.55418	3.71293e-06	-6.92185e-10	-2.55123	2.65608e-05	-6.92185e-10	-2.54966
15068832	chr19:15068832:G:C	2.93727e-66	-6.92185e-10	-2.21614	6.88387e-06	-6.92185e-10	-1.93387	5.09921e-05	-6.92185e-10	-1.89743
15069113	chr19:15069113:A:G	2.32987e-66	-2.4478	-4.09089e-09	8.52935e-06	-1.71954	-4.09089e-09	3.11521e-05	-2.39022	-4.09089e-09
15069432	chr19:15069432:C:T	2.13705e-66	-6.92185e-10	-2.53419	3.70226e-06	-6.92185e-10	-2.55411	2.64418e-05	-6.92185e-10	-2.55415
15069663	chr19:15069663:A:G	9.59173e-67	-1.5812	-1.7541	1.37499e-06	-2.07609	-1.46851	1.25036e-05	-1.95178	-1.3513
15069667	chr19:15069667:A:G	8.84993e-67	-1.6284	-1.78739	1.32471e-06	-2.10759	-1.47426	1.19504e-05	-1.98778	-1.36055
15069674	chr19:15069674:T:C	3.51516e-66	-6.92185e-10	-2.03653	6.99442e-06	-6.92185e-10	-1.91794	5.14148e-05	-6.92185e-10	-1.88917
15069899	chr19:15069899:TG:T	2.43723e-66	-6.92185e-10	-2.40276	4.1804e-06	-6.92185e-10	-2.43264	3.02882e-05	-6.92185e-10	-2.41834
15069944	chr19:15069944:T:G	4.06844e-66	-6.92185e-10	-1.89036	9.58304e-06	-6.92185e-10	-1.60305	7.60506e-05	-6.92185e-10	-1.4977
15070048	chr19:15070048:T:C	3.11744e-66	-6.92185e-10	-2.1566	6.9141e-06	-6.92185e-10	-1.92949	5.37798e-05	-6.92185e-10	-1.8442
15070049	chr19:15070049:G:A	2.88155e-66	-6.92185e-10	-2.23529	6.67333e-06	-6.92185e-10	-1.96493	4.94624e-05	-6.92185e-10	-1.92788
15070090	chr19:15070090:A:C	3.30504e-66	-6.92185e-10	-2.09817	4.75792e-06	-6.92185e-10	-2.30324	3.40833e-05	-6.92185e-10	-2.30029
15070168	chr19:15070168:C:T	9.13637e-67	-1.62986	-1.75408	1.34691e-06	-2.10842	-1.45681	1.21643e-05	-1.98851	-1.34208
15070204	chr19:15070204:C:T	8.95205e-67	-1.64785	-1.75647	1.32792e-06	-2.1198	-1.45963	1.19651e-05	-2.00206	-1.34505
15070216	chr19:15070216:T:A	7.81147e-67	-1.05095	-2.48966	8.99075e-07	-1.45683	-2.51261	8.55369e-06	-1.17192	-2.51081
15070314	chr19:15070314:T:C	9.09468e-67	-1.63198	-1.75653	1.34094e-06	-2.10998	-1.45971	1.21039e-05	-1.99045	-1.34512
15070423	chr19:15070423:A:G	5.36107e-66	-1.61446	-4.09089e-09	8.10607e-06	-1.77044	-4.09089e-09	6.99491e-05	-1.58133	-4.09089e-09
15070441	chr19:15070441:G:A	2.90728e-66	-6.92185e-10	-2.2264	6.79427e-06	-6.92185e-10	-1.94697	5.02815e-05	-6.92185e-10	-1.91146
15070600	chr19:15070600:A:G	8.8973e-67	-1.61195	-1.79851	1.30048e-06	-2.09674	-1.50358	1.17346e-05	-1.97523	-1.39132
15070659	chr19:15070659:G:A	1.44308e-65	1.04979	-1.67404	1.2956e-05	0.640892	-1.94238	0.000145739	1.09397	-1.94125
15070886	chr19:15070886:T:C	2.09615e-66	-6.92185e-10	-2.55352	3.75009e-06	-6.92185e-10	-2.54127	2.68638e-05	-6.92185e-10	-2.53832
15071303	chr19:15071303:G:A	2.41074e-66	-6.92185e-10	-2.41368	3.9763e-06	-6.92185e-10	-2.4827	2.83143e-05	-6.92185e-10	-2.48573
15071313	chr19:15071313:C:T	2.17268e-66	-6.92185e-10	-2.51766	3.72094e-06	-6.92185e-10	-2.54907	2.65734e-05	-6.92185e-10	-2.54919
15071428	chr19:15071428:A:G	2.17397e-67	-2.46179	-2.35786	4.03662e-07	-2.41019	-2.36004	2.86357e-06	-2.4487	-2.32833
15071612	chr19:15071612:A:G	9.43509e-67	-1.6737	-1.67807	1.40075e-06	-2.13715	-1.38889	1.26387e-05	-2.02182	-1.27052
15071748	chr19:15071748:G:A	9.53235e-67	-1.63881	-1.7027	1.39721e-06	-2.11556	-1.41301	1.2635e-05	-1.99669	-1.29593
15071944	chr19:15071944:G:C	1.01367e-66	-1.55955	-1.72049	1.43554e-06	-2.06295	-1.43856	1.30617e-05	-1.93626	-1.32315
15072302	chr19:15072302:G:A	9.85015e-67	-1.62765	-1.68107	1.44293e-06	-2.10728	-1.3891	1.30748e-05	-1.98728	-1.27113
15072321	chr19:15072321:G:A	5.11793e-66	-1.66087	-4.09089e-09	1.02885e-05	-1.53203	-4.09089e-09	6.1817e-05	-1.70492	-4.09089e-09
15072352	chr19:15072352:C:T	9.64121e-67	-1.62741	-1.70275	1.40856e-06	-2.10688	-1.41361	1.27518e-05	-1.9866	-1.29682
15072378	chr19:15072378:C:T	2.1516e-67	-2.31495	-2.51504	5.05113e-07	-2.25357	-2.29245	3.52262e-06	-2.31039	-2.2595
15072751	chr19:15072751:A:C	4.55484e-67	-1.58012	-2.4999	5.26854e-07	-1.9952	-2.50868	4.43562e-06	-1.84674	-2.49269
15072820	chr19:15072820:A:G	3.7477e-67	-2.42806	-1.847	6.47827e-07	-2.45453	-1.84265	4.88603e-06	-2.46159	-1.78112
15072881	chr19:15072881:G:A	2.21042e-66	-6.92185e-10	-2.50044	4.07912e-06	-6.92185e-10	-2.45717	2.93703e-05	-6.92185e-10	-2.44911
15072928	chr19:15072928:C:T	2.36538e-67	-2.29553	-2.43974	6.02182e-07	-2.23031	-2.13994	4.22014e-06	-2.29083	-2.0984
15072991	chr19:15072991:G:A	2.11308e-66	-6.92185e-10	-2.54547	3.70139e-06	-6.92185e-10	-2.55434	2.64383e-05	-6.92185e-10	-2.55428
15073044	chr19:15073044:A:G	3.36405e-67	-2.28455	-2.09851	1.07393e-06	-1.88522	-1.90651	6.46351e-06	-2.11788	-1.84504
15073071	chr19:15073071:G:A	2.27155e-66	-6.92185e-10	-2.47316	3.83795e-06	-6.92185e-10	-2.51811	2.73423e-05	-6.92185e-10	-2.52066
15073087	chr19:15073087:A:C	2.67152e-67	-2.24145	-2.37211	5.81442e-07	-2.01461	-2.39068	4.63741e-06	-1.94061	-2.35433
15073133	chr19:15073133:G:A	3.00431e-66	-6.92185e-10	-2.19357	6.45133e-06	-6.92185e-10	-1.99876	4.60447e-05	-6.92185e-10	-1.99949
15073401	chr19:15073401:T:C	7.85522e-67	-1.72349	-1.81153	1.17018e-06	-2.17084	-1.53505	1.03905e-05	-2.06133	-1.42687
15073463	chr19:15073463:T:A	2.87229e-67	-1.98689	-2.5542	6.82856e-07	-1.76918	-2.47534	4.17224e-06	-1.94774	-2.45291
15073480	chr19:15073480:A:G	2.81625e-67	-2.03602	-2.52478	6.95151e-07	-1.81502	-2.41166	4.29241e-06	-1.98657	-2.38568
15073490	chr19:15073490:G:T	8.13664e-67	-1.72451	-1.77531	1.2214e-06	-2.17166	-1.49139	1.08802e-05	-2.06231	-1.37985
15073545	chr19:15073545:G:T	2.90454e-67	-2.06925	-2.46068	9.09986e-07	-1.87353	-2.08385	5.841e-06	-2.04098	-2.02321
15073814	chr19:15073814:G:A	7.71212e-67	-1.72594	-1.82747	1.15049e-06	-2.17239	-1.55048	1.02091e-05	-2.06322	-1.4426
15073828	chr19:15073828:G:A	2.1326e-66	-6.92185e-10	-2.53628	3.81289e-06	-6.92185e-10	-2.52466	2.73318e-05	-6.92185e-10	-2.52105
15073934	chr19:15073934:C:T	3.21822e-67	-1.89442	-2.53295	9.06554e-07	-1.44951	-2.51164	5.40297e-06	-1.61872	-2.52343
15074719	chr19:15074719:G:A	7.93219e-67	-1.69576	-1.82951	1.16953e-06	-2.15295	-1.5535	1.04052e-05	-2.04101	-1.44579
15074744	chr19:15074744:T:C	7.93626e-67	-1.71638	-1.80839	1.18283e-06	-2.16593	-1.52921	1.05139e-05	-2.05613	-1.42027
15074839	chr19:15074839:C:A	7.91924e-67	-1.69932	-1.82759	1.16551e-06	-2.15494	-1.55495	1.03613e-05	-2.04323	-1.44779
15074911	chr19:15074911:G:A	3.10427e-67	-2.00994	-2.45349	9.90259e-07	-1.80228	-2.07056	6.29011e-06	-1.9807	-2.00942
15074987	chr19:15074987:C:T	8.45691e-67	-1.6603	-1.80092	1.23808e-06	-2.13006	-1.51942	1.10767e-05	-2.01436	-1.4099
15075017	chr19:15075017:G:A	8.0444e-67	-1.69277	-1.81845	1.18668e-06	-2.15087	-1.54102	1.05683e-05	-2.03852	-1.43273
15075089	chr19:15075089:G:A	6.8391e-67	-1.15316	-2.52039	8.17211e-07	-1.54024	-2.52467	7.70687e-06	-1.26547	-2.52152
15075197	chr19:15075197:T:C	7.32491e-67	-1.7514	-1.85352	1.09682e-06	-2.18793	-1.58271	9.68441e-06	-2.08195	-1.47663
15075213	chr19:15075213:G:A	2.29989e-66	-2.46076	-4.09089e-09	4.13552e-06	-2.44344	-4.09089e-09	2.92583e-05	-2.45293	-4.09089e-09
15075240	chr19:15075240:C:T	2.12327e-66	-6.92185e-10	-2.54066	3.84733e-06	-6.92185e-10	-2.51567	2.76195e-05	-6.92185e-10	-2.51057
15075330	chr19:15075330:G:A	2.77089e-66	-6.92185e-10	-2.27445	6.36597e-06	-6.92185e-10	-2.01208	4.69977e-05	-6.92185e-10	-1.979
15075419	chr19:15075419:TAAAATAAAATAAAATA:T	3.49669e-66	-6.92185e-10	-2.0418	5.52409e-06	-6.92185e-10	-2.15393	4.02613e-05	-6.92185e-10	-2.13371
15075718	chr19:15075718:G:A	2.31692e-66	-6.92185e-10	-2.45338	3.7647e-06	-6.92185e-10	-2.53738	2.68334e-05	-6.92185e-10	-2.53945
15075803	chr19:15075803:G:T	1.2732e-66	-0.761864	-2.29022	3.40466e-06	-0.261319	-2.37659	2.83347e-05	-0.138002	-2.34701
15076236	chr19:15076236:G:A	3.48658e-67	-1.90159	-2.4457	1.23617e-06	-1.68929	-1.96174	7.85533e-06	-1.88652	-1.88138
15076332	chr19:15076332:C:T	7.7778e-67	-1.71741	-1.82752	1.1579e-06	-2.16686	-1.54959	1.02764e-05	-2.05706	-1.44219
15076343	chr19:15076343:C:T	2.11396e-66	-6.92185e-10	-2.54506	4.32246e-06	-6.92185e-10	-2.39923	3.0807e-05	-6.92185e-10	-2.40136
15076490	chr19:15076490:C:T	7.22168e-67	-1.06826	-2.55086	8.56126e-07	-1.47015	-2.54824	8.12543e-06	-1.18745	-2.54665
15076508	chr19:15076508:G:A	7.91327e-67	-1.70432	-1.82335	1.17237e-06	-2.15829	-1.54574	1.0425e-05	-2.04698	-1.43792
15076877	chr19:15076877:C:T	2.77337e-66	-6.92185e-10	-2.27355	6.23296e-06	-6.92185e-10	-2.0332	4.45273e-05	-6.92185e-10	-2.03299
15076905	chr19:15076905:C:T	9.58546e-66	-6.92185e-10	-1.03337	1.77849e-05	-6.92185e-10	-0.984699	0.000130937	-6.92185e-10	-0.954381
15076958	chr19:15076958:C:T	7.61486e-67	-1.75304	-1.81306	1.15034e-06	-2.18935	-1.53364	1.01816e-05	-2.08333	-1.42518
15076989	chr19:15076989:C:T	7.69444e-67	-1.75649	-1.79921	1.17392e-06	-2.19019	-1.51251	1.03991e-05	-2.08534	-1.40204
15077043	chr19:15077043:AC:A	8.80872e-67	-1.73791	-1.68255	1.64534e-06	-2.19777	-1.16733	1.48345e-05	-2.09613	-1.03602
15077135	chr19:15077135:A:G	2.12351e-66	-6.92185e-10	-2.54055	3.84755e-06	-6.92185e-10	-2.51561	2.76245e-05	-6.92185e-10	-2.51039
15077188	chr19:15077188:C:T	3.85723e-66	-1.94367	-4.09089e-09	7.61047e-06	-1.83352	-4.09089e-09	5.03118e-05	-1.91086	-4.09089e-09
15077301	chr19:15077301:T:C	2.8682e-66	-6.92185e-10	-2.23993	6.69833e-06	-6.92185e-10	-1.96119	4.95241e-05	-6.92185e-10	-1.92664
15077859	chr19:15077859:A:G	7.78888e-67	-1.76124	-1.78227	1.19161e-06	-2.19394	-1.49381	1.05684e-05	-2.08845	-1.38277
15077862	chr19:15077862:C:G	2.1265e-66	-6.92185e-10	-2.53914	3.85687e-06	-6.92185e-10	-2.51319	2.76924e-05	-6.92185e-10	-2.50794
15078004	chr19:15078004:C:T	6.75778e-67	-1.76343	-1.92208	1.31879e-06	-2.19678	-1.38956	1.16859e-05	-2.09091	-1.27981
15078113	chr19:15078113:A:T	4.1449e-67	-1.62495	-2.54937	4.9919e-07	-2.0048	-2.55302	4.13903e-06	-1.85403	-2.5546
15078139	chr19:15078139:G:A	2.26077e-66	-6.92185e-10	-2.47791	3.84588e-06	-6.92185e-10	-2.51605	2.73978e-05	-6.92185e-10	-2.51863
15078162	chr19:15078162:A:G	6.12514e-67	-1.66529	-2.11851	9.20617e-07	-2.11515	-1.83061	8.08889e-06	-1.99198	-1.74662
15078229	chr19:15078229:C:T	4.65021e-67	-2.05934	-1.99995	8.1156e-07	-2.3431	-1.72874	6.76736e-06	-2.25697	-1.66002
15078277	chr19:15078277:C:T	2.30087e-66	-6.92185e-10	-2.46033	4.29204e-06	-6.92185e-10	-2.40629	3.0722e-05	-6.92185e-10	-2.40412
15078929	chr19:15078929:A:T	4.76639e-66	-1.89784	0.165813	1.15394e-05	-2.27955	0.862265	0.000105025	-2.18189	1.00699
15078947	chr19:15078947:A:T	1.69973e-66	-0.54467	-2.21848	5.49031e-06	-0.467797	-1.69227	7.90428e-05	0.125378	-1.58449
15079209	chr19:15079209:C:T	7.95334e-66	-6.92185e-10	-1.22003	1.46882e-05	-6.92185e-10	-1.176	0.000108323	-6.92185e-10	-1.14398
15079251	chr19:15079251:A:C	6.97107e-66	-1.69981	0.34796	2.49865e-05	-2.15394	1.50923	0.000234701	-2.02831	1.65753
15079290	chr19:15079290:C:T	1.27991e-65	-6.92185e-10	-0.744239	1.6055e-05	-6.92185e-10	-1.08703	0.000111416	-6.92185e-10	-1.11583
15079336	chr19:15079336:G:A	1.83556e-66	-1.53731	-1.14895	4.60102e-06	-2.01633	-0.320444	4.11583e-05	-1.88818	-0.223491
15079347	chr19:15079347:T:C	8.81912e-66	-6.92185e-10	-1.1167	3.1415e-05	-6.92185e-10	-0.415763	0.000246714	-6.92185e-10	-0.320868
15079386	chr19:15079386:A:G	3.33145e-66	-1.57862	-0.511587	1.03498e-05	-2.0478	0.521718	9.34601e-05	-1.92597	0.634409
15079387	chr19:15079387:C:T	3.1429e-66	-6.92185e-10	-2.14847	5.56235e-06	-6.92185e-10	-2.14703	4.05254e-05	-6.92185e-10	-2.12717
15079511	chr19:15079511:T:C	2.09692e-66	-6.92185e-10	-2.55315	3.75583e-06	-6.92185e-10	-2.53974	2.68372e-05	-6.92185e-10	-2.53931
15079601	chr19:15079601:T:A	1.83031e-66	-0.602119	-2.08701	5.88587e-06	-0.582505	-1.50799	8.80779e-05	0.0400252	-1.3909
15079755	chr19:15079755:G:T	2.31611e-66	-2.45373	-4.09089e-09	4.12488e-06	-2.44601	-4.09089e-09	2.90636e-05	-2.45961	-4.09089e-09
15079864	chr19:15079864:C:T	2.35567e-67	-2.40141	-2.33797	4.5026e-07	-2.11236	-2.54862	2.56889e-06	-2.34946	-2.53617
15079870	chr19:15079870:T:G	4.80493e-66	-6.92185e-10	-1.72397	1.05082e-05	-6.92185e-10	-1.51089	7.52339e-05	-6.92185e-10	-1.5085
15079931	chr19:15079931:G:A	2.15809e-66	-6.92185e-10	-2.5244	3.70665e-06	-6.92185e-10	-2.55292	2.65016e-05	-6.92185e-10	-2.55189
15080026	chr19:15080026:A:T	1.82716e-66	-1.72044	-0.970417	4.42586e-06	-2.13488	-0.240706	3.92209e-05	-2.02126	-0.13863
15080029	chr19:15080029:G:A	4.94987e-67	-1.95645	-2.04039	2.07059e-06	-1.54097	-1.59425	1.67447e-05	-1.48422	-1.52679
15080058	chr19:15080058:C:T	3.93804e-66	-1.57998	-0.342956	1.26941e-05	-2.04819	0.726278	0.000114602	-1.92672	0.839081
15080523	chr19:15080523:C:T	2.69614e-67	-2.43885	-2.16553	1.07646e-06	-2.17356	-1.61581	6.55272e-06	-2.37849	-1.57073
15080550	chr19:15080550:G:A	2.34155e-66	-6.92185e-10	-2.4428	5.01473e-06	-6.92185e-10	-2.25067	3.64182e-05	-6.92185e-10	-2.23403
15080730	chr19:15080730:C:T	1.5087e-66	-1.53924	-1.34313	2.69181e-06	-1.97017	-0.902663	2.38349e-05	-1.81697	-0.840977
15081190	chr19:15081190:T:C	3.51671e-66	-1.73028	-0.305808	1.17663e-05	-2.16024	0.762433	0.000102058	-2.08177	0.878216
15081531	chr19:15081531:G:A	3.7869e-66	-6.92185e-10	-1.96207	7.11007e-06	-6.92185e-10	-1.90154	5.16293e-05	-6.92185e-10	-1.88501
15081666	chr19:15081666:G:T	1.04409e-66	-1.92902	-1.32145	2.73255e-06	-2.08926	-0.768554	2.01954e-05	-2.11945	-0.704195
15081710	chr19:15081710:C:T	5.54679e-67	-1.93421	-1.94877	9.28794e-07	-1.81799	-2.11893	4.62859e-06	-2.13902	-2.15782
15082177	chr19:15082177:A:C	2.52123e-67	-2.12411	-2.54735	4.19156e-07	-2.27084	-2.46173	3.4909e-06	-2.11178	-2.46716
15082321	chr19:15082321:G:A	4.34682e-66	-6.92185e-10	-1.82417	9.08933e-06	-6.92185e-10	-1.65595	6.48689e-05	-6.92185e-10	-1.65673
15082395	chr19:15082395:G:A	3.64429e-66	-6.92185e-10	-2.00046	7.37827e-06	-6.92185e-10	-1.86451	5.48764e-05	-6.92185e-10	-1.82401
15082857	chr19:15082857:T:C	6.09213e-67	-2.21761	-1.5716	7.75091e-07	-2.23739	-1.88044	6.00834e-06	-2.13315	-1.9028
15083031	chr19:15083031:T:C	1.47254e-65	-6.92185e-10	-0.604043	2.82785e-05	-6.92185e-10	-0.520948	0.000216344	-6.92185e-10	-0.452228
15083065	chr19:15083065:C:T	2.35675e-66	-2.43633	-4.09089e-09	5.61969e-06	-2.13677	-4.09089e-09	3.45722e-05	-2.28605	-4.09089e-09
15083099	chr19:15083099:T:C	2.83107e-66	-6.92185e-10	-2.25296	5.36169e-06	-6.92185e-10	-2.18377	3.84025e-05	-6.92185e-10	-2.18098
15083101	chr19:15083101:T:C	2.5341e-67	-2.14198	-2.52438	6.37835e-07	-1.8305	-2.48223	5.01469e-06	-1.75344	-2.46329
15083220	chr19:15083220:A:T	6.3568e-67	-2.27862	-1.46806	3.2971e-06	-2.12433	-0.545674	2.36759e-05	-2.18721	-0.477436
15083394	chr19:15083394:C:T	2.59924e-67	-2.22422	-2.41677	5.47013e-07	-2.17487	-2.29146	4.55339e-06	-2.06219	-2.25103
15083457	chr19:15083457:G:A	1.62578e-66	-2.45595	-0.351686	5.98127e-06	-2.42415	0.349733	4.60525e-05	-2.44916	0.449846
15083595	chr19:15083595:CA:C	1.92429e-66	-2.40235	-0.236707	3.22515e-06	-2.39437	-0.297698	2.54275e-05	-2.36255	-0.230716
15083750	chr19:15083750:T:C	1.07048e-66	-0.979962	-2.24555	3.34657e-06	-0.101155	-2.55396	2.70282e-05	0.0220586	-2.55428
15083755	chr19:15083755:G:A	1.55931e-65	-6.92185e-10	-0.546791	4.91376e-05	-6.92185e-10	0.0315748	0.000341171	-6.92185e-10	0.00328645
15083762	chr19:15083762:C:T	2.98312e-65	-6.92185e-10	0.101937	9.94848e-05	-6.92185e-10	0.736955	0.000689839	-6.92185e-10	0.707361
15083902	chr19:15083902:C:A	2.15387e-66	-6.92185e-10	-2.52635	3.70149e-06	-6.92185e-10	-2.55431	2.64603e-05	-6.92185e-10	-2.55345
15083920	chr19:15083920:G:A	2.09775e-66	-6.92185e-10	-2.55275	3.71743e-06	-6.92185e-10	-2.55002	2.65746e-05	-6.92185e-10	-2.54914
15083963	chr19:15083963:A:G	9.93746e-67	-1.11281	-2.18708	2.7469e-06	-0.304693	-2.54788	2.21499e-05	-0.182514	-2.54875
15083975	chr19:15083975:G:A	1.38234e-66	-1.164	-1.80585	2.96732e-06	-0.357671	-2.41772	2.38463e-05	-0.23521	-2.42226
15084042	chr19:15084042:G:T	2.30947e-66	-2.4566	-4.09089e-09	4.05953e-06	-2.46198	-4.09089e-09	2.90005e-05	-2.46178	-4.09089e-09
15084147	chr19:15084147:G:A	2.88896e-67	-2.15062	-2.38469	4.03994e-07	-2.31653	-2.45287	3.14109e-06	-2.23416	-2.45037
15084199	chr19:15084199:C:T	3.34892e-67	-2.0927	-2.29486	4.52782e-07	-2.27278	-2.38261	3.55671e-06	-2.18087	-2.37939
15084285	chr19:15084285:T:C	4.63747e-67	-1.54737	-2.51466	1.88778e-06	-0.911409	-2.31624	1.07223e-05	-1.12595	-2.33082
15084328	chr19:15084328:G:A	2.53659e-65	-0.549665	0.489452	3.94525e-05	0.663202	-0.851155	0.000192993	0.398602	-0.965046
15084373	chr19:15084373:C:T	1.15836e-66	-0.999933	-2.14668	3.19948e-06	-0.159761	-2.5403	2.57956e-05	-0.0373457	-2.54155
15084418	chr19:15084418:C:T	1.19275e-66	-2.0588	-1.05856	8.49275e-06	-1.42963	-0.294207	4.3835e-05	-1.84689	-0.201778
15084432	chr19:15084432:C:T	7.03419e-66	-6.92185e-10	-1.34283	1.71334e-05	-6.92185e-10	-1.02202	0.000121895	-6.92185e-10	-1.02594
15084593	chr19:15084593:CA:C	2.59666e-66	-6.92185e-10	-2.33939	4.894e-06	-6.92185e-10	-2.27504	3.53935e-05	-6.92185e-10	-2.26257
15084702	chr19:15084702:C:T	1.23122e-66	-0.960921	-2.12469	3.37488e-06	-0.110277	-2.53641	2.7253e-05	0.0138912	-2.53783
15085264	chr19:15085264:A:G	3.49699e-67	-1.95659	-2.38771	1.4376e-06	-1.40685	-2.09322	8.15129e-06	-1.6345	-2.09642
15085297	chr19:15085297:A:C	3.53883e-66	-6.92185e-10	-2.02982	7.45897e-06	-6.92185e-10	-1.85363	5.49556e-05	-6.92185e-10	-1.82257
15085324	chr19:15085324:C:A	2.09374e-66	-6.92185e-10	-2.55467	3.70301e-06	-6.92185e-10	-2.5539	2.64802e-05	-6.92185e-10	-2.5527
15085328	chr19:15085328:G:A	2.75393e-66	-6.92185e-10	-2.28059	5.61671e-06	-6.92185e-10	-2.1373	4.17007e-05	-6.92185e-10	-2.09858
15085363	chr19:15085363:C:T	2.1612e-66	-1.07213	-1.45082	3.94862e-06	-0.249973	-2.23971	3.16037e-05	-0.128778	-2.24705
15085369	chr19:15085369:C:T	2.80016e-66	-6.92185e-10	-2.26394	5.72552e-06	-6.92185e-10	-2.11812	4.25239e-05	-6.92185e-10	-2.07903
15085550	chr19:15085550:C:T	2.3421e-66	-6.92185e-10	-2.44257	4.33206e-06	-6.92185e-10	-2.39701	3.1464e-05	-6.92185e-10	-2.38025
15085822	chr19:15085822:T:A	3.15955e-67	-1.9157	-2.53007	6.2522e-07	-2.0718	-2.2609	6.22165e-06	-1.77409	-2.22697
15085825	chr19:15085825:C:T	1.07537e-66	-2.19584	-1.02512	7.06906e-06	-1.66594	-0.241381	3.86913e-05	-2.02072	-0.152764
15085947	chr19:15085947:C:A	2.09689e-66	-6.92185e-10	-2.55316	3.716e-06	-6.92185e-10	-2.5504	2.6607e-05	-6.92185e-10	-2.54792
15086069	chr19:15086069:C:T	7.04658e-66	-6.92185e-10	-1.34108	1.71751e-05	-6.92185e-10	-1.01959	0.000122193	-6.92185e-10	-1.0235
15086085	chr19:15086085:C:T	2.5119e-66	-6.92185e-10	-2.37258	4.76631e-06	-6.92185e-10	-2.30148	3.45851e-05	-6.92185e-10	-2.28567
15086612	chr19:15086612:C:T	3.26257e-67	-2.12621	-2.28747	4.43316e-07	-2.29668	-2.37984	3.46373e-06	-2.21021	-2.37655
15086926	chr19:15086926:C:T	3.1141e-65	-0.679069	0.823976	4.25176e-05	0.492195	-0.605327	0.000207964	0.235626	-0.727358
15086969	chr19:15086969:T:C	6.07837e-66	-6.92185e-10	-1.48888	1.42198e-05	-6.92185e-10	-1.20842	0.000101145	-6.92185e-10	-1.21255
15087087	chr19:15087087:G:A	2.38926e-66	-6.92185e-10	-2.42263	4.42413e-06	-6.92185e-10	-2.37598	3.2163e-05	-6.92185e-10	-2.35828
15087213	chr19:15087213:A:T	3.46324e-65	-0.632402	0.883574	4.71994e-05	0.550537	-0.559206	0.000229951	0.291338	-0.682571
15087430	chr19:15087430:G:A	2.33037e-66	-6.92185e-10	-2.44759	4.29852e-06	-6.92185e-10	-2.40478	3.12059e-05	-6.92185e-10	-2.38849
15087552	chr19:15087552:A:C	3.1257e-67	-2.12746	-2.32908	4.27978e-07	-2.29786	-2.41388	3.34336e-06	-2.21113	-2.41099
15087696	chr19:15087696:T:C	3.41799e-67	-2.00999	-2.35716	1.01378e-06	-2.12281	-1.72656	1.04817e-05	-1.83948	-1.63999
15087724	chr19:15087724:G:A	5.56447e-66	-6.92185e-10	-1.57722	1.0248e-05	-6.92185e-10	-1.53596	7.58093e-05	-6.92185e-10	-1.50088
15087740	chr19:15087740:C:T	2.67994e-66	-6.92185e-10	-2.30782	5.05508e-06	-6.92185e-10	-2.24266	3.65843e-05	-6.92185e-10	-2.22948
15087795	chr19:15087795:C:T	3.20719e-65	-0.660712	0.835074	4.38394e-05	0.514378	-0.596895	0.000213991	0.256033	-0.719194
15087820	chr19:15087820:A:C	1.04013e-66	-2.16798	-1.08629	6.75228e-06	-1.62043	-0.332743	3.65549e-05	-1.98455	-0.245734
15087855	chr19:15087855:T:A	2.52626e-65	-0.0642944	-4.09089e-09	4.30716e-05	-0.100185	-4.09089e-09	0.000391235	0.140211	-4.09089e-09
15087909	chr19:15087909:A:T	3.11613e-67	-2.13028	-2.32933	4.27416e-07	-2.29897	-2.41407	3.33483e-06	-2.21349	-2.41119
15087940	chr19:15087940:T:C	1.93777e-65	-0.670995	0.341501	3.03291e-05	0.503365	-0.954308	0.000149565	0.245115	-1.06648
15087953	chr19:15087953:T:C	2.9294e-66	-2.40833	0.189508	6.33239e-06	-2.40981	0.392434	4.70915e-05	-2.36081	0.383805
15088040	chr19:15088040:A:T	3.2618e-65	-0.641515	0.832761	4.48966e-05	0.53947	-0.598158	0.000218849	0.279731	-0.720448
15088635	chr19:15088635:G:A	9.1014e-66	-6.92185e-10	-1.08519	2.4059e-05	-6.92185e-10	-0.682541	0.000171888	-6.92185e-10	-0.682254
15088907	chr19:15088907:CAGAT:C	1.28409e-64	-0.529494	2.09109	0.000209129	0.668118	0.811781	0.00100219	0.411736	0.669111
15088923	chr19:15088923:TGATA:T	3.30246e-66	-6.92185e-10	-2.09895	5.70845e-06	-6.92185e-10	-2.1211	4.07163e-05	-6.92185e-10	-2.12247
15089111	chr19:15089111:C:G	2.40129e-66	-6.92185e-10	-2.41761	4.3233e-06	-6.92185e-10	-2.39903	3.13544e-05	-6.92185e-10	-2.38374
15089315	chr19:15089315:C:A	3.15788e-65	-0.674088	0.832955	4.31104e-05	0.498008	-0.597294	0.000210568	0.240316	-0.719605
15089345	chr19:15089345:C:T	3.78251e-66	-6.92185e-10	-1.96323	9.73196e-06	-6.92185e-10	-1.58763	6.94202e-05	-6.92185e-10	-1.58892
15089354	chr19:15089354:G:A	7.34524e-67	-2.1182	-1.48395	5.69079e-06	-1.58205	-0.542154	3.13869e-05	-1.95814	-0.424571
15089448	chr19:15089448:G:A	2.32029e-66	-6.92185e-10	-2.45193	4.3626e-06	-6.92185e-10	-2.38998	3.0943e-05	-6.92185e-10	-2.39695
15089532	chr19:15089532:T:C	2.09734e-66	-6.92185e-10	-2.55295	3.75945e-06	-6.92185e-10	-2.53878	2.69633e-05	-6.92185e-10	-2.53462
15089687	chr19:15089687:A:T	2.89921e-65	-0.638286	0.711692	4.13027e-05	0.547081	-0.689203	0.000201953	0.287455	-0.808517
15089795	chr19:15089795:C:T	2.10006e-66	-6.92185e-10	-2.55165	3.74253e-06	-6.92185e-10	-2.54329	2.68438e-05	-6.92185e-10	-2.53906
15089818	chr19:15089818:A:T	3.30465e-65	-0.628345	0.832642	4.58018e-05	0.558304	-0.597031	0.000223255	0.298601	-0.719384
15089960	chr19:15089960:T:G	5.84339e-66	-0.4352	-1.09311	2.17989e-05	0.700357	-1.48155	0.000114823	0.428384	-1.51409
15090082	chr19:15090082:G:A	3.53739e-67	-2.32	-2.01282	5.43061e-07	-2.4126	-2.06099	4.1405e-06	-2.34133	-2.06695
15090146	chr19:15090146:C:T	2.22026e-66	-6.92185e-10	-2.49599	3.8892e-06	-6.92185e-10	-2.50485	2.80337e-05	-6.92185e-10	-2.49569
15090285	chr19:15090285:C:T	3.78771e-66	-6.92185e-10	-1.96186	7.28841e-06	-6.92185e-10	-1.87676	5.34799e-05	-6.92185e-10	-1.84979
15090726	chr19:15090726:G:A	2.89157e-66	-6.92185e-10	-2.23182	5.69054e-06	-6.92185e-10	-2.12425	4.071e-05	-6.92185e-10	-2.12262
15090902	chr19:15090902:C:T	7.06144e-67	-2.20493	-1.43663	1.08467e-06	-2.34957	-1.4322	8.42481e-06	-2.27299	-1.42493
15090905	chr19:15090905:T:C	2.32678e-66	-6.92185e-10	-2.44913	4.09198e-06	-6.92185e-10	-2.45402	2.95072e-05	-6.92185e-10	-2.44446
15090918	chr19:15090918:C:T	1.74965e-65	-0.431615	-4.09089e-09	2.93048e-05	-0.485298	-4.09089e-09	0.000260681	-0.265799	-4.09089e-09
15090954	chr19:15090954:C:A	3.03022e-66	-2.18498	-4.09089e-09	5.03199e-06	-2.24723	-4.09089e-09	3.74434e-05	-2.20627	-4.09089e-09
15091317	chr19:15091317:A:G	9.78398e-67	-2.45847	-0.856982	1.52323e-06	-2.46124	-0.980974	1.09421e-05	-2.46204	-0.974444
15091386	chr19:15091386:A:G	1.16598e-65	-0.257082	-0.580391	4.56741e-05	0.916149	-0.957667	0.000240705	0.629673	-0.975197
15091458	chr19:15091458:G:A	1.02722e-64	-0.0481392	1.38655	0.000157366	1.32185	-0.126323	0.000743905	1.04335	-0.260536
15091616	chr19:15091616:G:A	5.56791e-65	-0.527303	1.25329	8.19325e-05	0.718328	-0.175481	0.000395852	0.456753	-0.30481
15091790	chr19:15091790:C:T	1.42471e-66	-1.16436	-1.77529	2.90889e-06	-0.395679	-2.3996	2.32259e-05	-0.27886	-2.40497
15091978	chr19:15091978:T:C	2.54666e-66	-2.35883	-4.09089e-09	4.44156e-06	-2.37204	-4.09089e-09	3.44248e-05	-2.29032	-4.09089e-09
15092009	chr19:15092009:T:TA	7.91436e-65	1.07765	-4.09089e-09	0.000727188	2.72613	-4.09089e-09	0.00340257	2.30319	-4.09089e-09
15092103	chr19:15092103:TTTTTTTTGGTTTTTGGTTG:T	2.18262e-66	-6.92185e-10	-2.51309	4.46439e-06	-6.92185e-10	-2.36692	3.43828e-05	-6.92185e-10	-2.29154
15092635	chr19:15092635:T:C	7.9786e-66	-6.92185e-10	-1.21686	1.54017e-05	-6.92185e-10	-1.12857	0.000114731	-6.92185e-10	-1.08651
15092904	chr19:15092904:A:AAGG	2.15415e-66	-6.92185e-10	-2.52622	4.1593e-06	-6.92185e-10	-2.4377	3.01561e-05	-6.92185e-10	-2.42271
15092952	chr19:15092952:T:C	2.37508e-66	-6.92185e-10	-2.42859	4.71633e-06	-6.92185e-10	-2.31202	3.39264e-05	-6.92185e-10	-2.3049
15093010	chr19:15093010:A:T	4.21902e-66	-6.92185e-10	-1.85402	9.48412e-06	-6.92185e-10	-1.61343	6.90497e-05	-6.92185e-10	-1.59427
15093055	chr19:15093055:T:C	4.25615e-67	-1.83635	-2.31148	1.78124e-06	-1.88274	-1.403	1.95719e-05	-1.58954	-1.26546
15093357	chr19:15093357:C:T	3.20895e-66	-6.92185e-10	-2.12767	6.57256e-06	-6.92185e-10	-1.98015	4.77906e-05	-6.92185e-10	-1.96227
15093384	chr19:15093384:T:A	2.09401e-66	-6.92185e-10	-2.55454	3.80691e-06	-6.92185e-10	-2.52623	2.74096e-05	-6.92185e-10	-2.5182
15093569	chr19:15093569:G:A	5.5747e-66	-6.92185e-10	-1.57538	1.16725e-05	-6.92185e-10	-1.40581	8.47953e-05	-6.92185e-10	-1.38886
15093718	chr19:15093718:G:A	6.82317e-66	-6.92185e-10	-1.37329	1.3579e-05	-6.92185e-10	-1.25453	0.000100296	-6.92185e-10	-1.22098
15093998	chr19:15093998:A:G	6.27181e-66	-6.92185e-10	-1.45755	1.33374e-05	-6.92185e-10	-1.27248	9.69497e-05	-6.92185e-10	-1.25491
15094096	chr19:15094096:T:C	8.07211e-67	-1.66909	-1.8387	5.88257e-06	-1.73834	-0.352718	7.06878e-05	-1.42289	-0.147933
15094211	chr19:15094211:T:G	2.52579e-66	-6.92185e-10	-2.36706	4.91426e-06	-6.92185e-10	-2.27091	3.55626e-05	-6.92185e-10	-2.2578
15094334	chr19:15094334:G:A	1.83122e-67	-2.44331	-2.54791	3.26205e-07	-2.43067	-2.5526	2.28612e-06	-2.44801	-2.55423
15094692	chr19:15094692:T:C	6.29867e-67	-1.36812	-2.38774	1.26658e-06	-1.26147	-2.36525	8.61135e-06	-1.30332	-2.3727
15094851	chr19:15094851:A:G	4.54578e-66	-6.92185e-10	-1.77942	9.20291e-06	-6.92185e-10	-1.64353	6.66786e-05	-6.92185e-10	-1.62921
15094864	chr19:15094864:C:A	2.57058e-66	-6.92185e-10	-2.34949	5.01866e-06	-6.92185e-10	-2.24989	3.63419e-05	-6.92185e-10	-2.23613
15095129	chr19:15095129:G:A	2.65471e-66	-6.92185e-10	-2.31728	5.2201e-06	-6.92185e-10	-2.21053	3.78265e-05	-6.92185e-10	-2.19609
15095321	chr19:15095321:G:A	3.49214e-67	-1.98671	-2.35898	8.35414e-07	-1.48872	-2.55415	6.45183e-06	-1.41029	-2.55444
15095362	chr19:15095362:A:G	2.09833e-66	-6.92185e-10	-2.55248	3.91564e-06	-6.92185e-10	-2.49807	2.82695e-05	-6.92185e-10	-2.48732
15095850	chr19:15095850:G:A	1.93193e-67	-2.45608	-2.4816	6.10786e-07	-2.35957	-1.99649	4.18106e-06	-2.41128	-1.98725
15096359	chr19:15096359:G:A	1.94993e-67	-2.44364	-2.48477	6.41215e-07	-2.31829	-1.98915	4.34161e-06	-2.38119	-1.97966
15096951	chr19:15096951:C:T	3.9351e-66	-2.31844	0.394763	4.91252e-06	-2.36506	0.093797	3.63348e-05	-2.25648	0.0201606
15097070	chr19:15097070:A:G	2.14303e-66	-6.92185e-10	-2.5314	3.70246e-06	-6.92185e-10	-2.55405	2.64308e-05	-6.92185e-10	-2.55457
15097114	chr19:15097114:C:G	3.91237e-67	-2.17092	-2.06114	1.07356e-06	-2.02883	-1.76323	7.88706e-06	-2.04164	-1.72223
15097133	chr19:15097133:G:A	2.3322e-67	-2.33301	-2.41639	4.30782e-07	-2.34997	-2.35523	3.04865e-06	-2.3671	-2.3473
15097483	chr19:15097483:G:A	3.22873e-67	-2.43836	-1.98576	7.73749e-07	-2.46093	-1.65863	5.6587e-06	-2.43425	-1.66165
15097490	chr19:15097490:T:C	2.70852e-66	-6.92185e-10	-2.29722	5.60035e-06	-6.92185e-10	-2.14022	4.0509e-05	-6.92185e-10	-2.12757
15097800	chr19:15097800:TAC:T	2.45321e-66	-2.39622	-4.09089e-09	5.32026e-06	-2.19153	-4.09089e-09	3.62693e-05	-2.23813	-4.09089e-09
15097873	chr19:15097873:C:G	2.74257e-67	-2.45069	-2.13662	6.99722e-07	-2.46063	-1.75949	5.21581e-06	-2.45717	-1.72023
15098078	chr19:15098078:C:T	1.69381e-66	-0.988319	-1.77832	8.97239e-06	0.552137	-2.22104	2.73668e-05	-0.300619	-2.21915
15098230	chr19:15098230:G:C	2.89407e-67	-2.08798	-2.44556	7.27752e-07	-1.63304	-2.5478	5.62862e-06	-1.55488	-2.54635
15098500	chr19:15098500:C:T	5.34718e-66	-6.92185e-10	-1.61705	8.99859e-06	-6.92185e-10	-1.66598	6.3558e-05	-6.92185e-10	-1.67715
15098804	chr19:15098804:A:T	3.72291e-67	-2.4463	-1.8354	1.43955e-06	-2.36135	-1.13737	1.05618e-05	-2.41757	-1.05428
15098961	chr19:15098961:G:A	3.30309e-66	-0.980265	-1.1185	2.70341e-05	1.02566	-1.59161	6.74559e-05	-0.0464589	-1.57116
15099607	chr19:15099607:T:G	2.5236e-66	-6.92185e-10	-2.36793	4.80829e-06	-6.92185e-10	-2.29271	3.47032e-05	-6.92185e-10	-2.28227
15099656	chr19:15099656:T:C	1.95587e-67	-2.43212	-2.49325	6.8234e-07	-2.27993	-1.96534	4.62756e-06	-2.34991	-1.94715
15099731	chr19:15099731:A:T	1.01714e-65	-2.07934	1.10529	3.29531e-05	-1.40938	1.04142	0.00018278	-1.77582	1.15501
15099897	chr19:15099897:G:T	5.72649e-67	-1.64595	-2.20515	1.3742e-06	-1.02334	-2.52184	1.09106e-05	-0.913801	-2.52556
15100409	chr19:15100409:G:T	5.48588e-67	-2.25604	-1.63799	1.02389e-06	-1.854	-1.98544	6.7337e-06	-1.95278	-1.9692
15100470	chr19:15100470:T:C	2.05643e-67	-2.40545	-2.46978	4.06151e-07	-2.22485	-2.53923	2.77118e-06	-2.27205	-2.53777
15101259	chr19:15101259:C:T	2.40543e-66	-6.92185e-10	-2.41589	4.32206e-06	-6.92185e-10	-2.39932	3.07559e-05	-6.92185e-10	-2.40302
15101493	chr19:15101493:T:C	4.42488e-67	-2.37485	-1.73411	3.6605e-06	-2.15472	-0.410727	2.60875e-05	-2.35558	-0.212064
15101693	chr19:15101693:A:T	2.11282e-66	-6.92185e-10	-2.54559	3.70141e-06	-6.92185e-10	-2.55434	2.64418e-05	-6.92185e-10	-2.55415
15101744	chr19:15101744:T:C	4.33923e-67	-1.67925	-2.44926	9.04385e-07	-1.41186	-2.55169	7.76848e-06	-1.22452	-2.55451
15101906	chr19:15101906:G:A	9.44504e-67	-0.861909	-2.4888	4.01976e-06	0.0744259	-2.54625	3.3426e-05	0.221982	-2.54175
15102085	chr19:15102085:A:G	3.37982e-66	-6.92185e-10	-2.07579	6.31207e-06	-6.92185e-10	-2.02059	4.49001e-05	-6.92185e-10	-2.02466
15102121	chr19:15102121:T:C	9.73432e-67	-0.818928	-2.50162	4.2552e-06	0.126059	-2.54097	3.55632e-05	0.27753	-2.53532
15102664	chr19:15102664:G:A	4.12597e-66	-6.92185e-10	-1.87632	6.30226e-06	-6.92185e-10	-2.02214	4.5229e-05	-6.92185e-10	-2.01736
15102946	chr19:15102946:A:G	3.30002e-66	-6.92185e-10	-2.09969	8.25254e-06	-6.92185e-10	-1.75253	6.1185e-05	-6.92185e-10	-1.7152
15103357	chr19:15103357:T:C	1.99273e-67	-2.39962	-2.50708	4.57056e-07	-2.14924	-2.49676	3.11405e-06	-2.20406	-2.48912
15103883	chr19:15103883:G:A	2.50035e-66	-6.92185e-10	-2.37719	4.33288e-06	-6.92185e-10	-2.39682	3.10421e-05	-6.92185e-10	-2.39375
15104070	chr19:15104070:C:T	2.10584e-67	-2.43787	-2.41361	8.5269e-07	-2.41785	-1.60456	6.58597e-06	-2.45971	-1.48444
15104165	chr19:15104165:A:G	3.57801e-66	-2.01881	-4.09089e-09	6.31006e-06	-2.0209	-4.09089e-09	4.80447e-05	-1.95697	-4.09089e-09
15104557	chr19:15104557:G:T	2.11479e-66	-6.92185e-10	-2.54466	3.70181e-06	-6.92185e-10	-2.55423	2.64458e-05	-6.92185e-10	-2.554
15104604	chr19:15104604:C:T	2.24358e-66	-6.92185e-10	-2.48555	3.8747e-06	-6.92185e-10	-2.50858	2.78389e-05	-6.92185e-10	-2.50266
15104730	chr19:15104730:A:T	2.10031e-66	-6.92185e-10	-2.55153	3.77704e-06	-6.92185e-10	-2.53411	2.69201e-05	-6.92185e-10	-2.53623
15104819	chr19:15104819:T:C	2.17945e-66	-6.92185e-10	-2.51455	3.8512e-06	-6.92185e-10	-2.51466	2.76415e-05	-6.92185e-10	-2.50978
15105042	chr19:15105042:T:A	8.91885e-66	-6.92185e-10	-1.10545	1.60493e-05	-6.92185e-10	-1.08738	0.000121261	-6.92185e-10	-1.03115
15105285	chr19:15105285:C:T	2.09734e-66	-6.92185e-10	-2.55295	3.76322e-06	-6.92185e-10	-2.53777	2.68277e-05	-6.92185e-10	-2.53966
15105367	chr19:15105367:T:A	3.05021e-67	-1.92812	-2.55287	4.91116e-07	-2.02465	-2.54947	4.11408e-06	-1.86939	-2.54529
15105384	chr19:15105384:C:G	2.11604e-66	-6.92185e-10	-2.54407	3.83197e-06	-6.92185e-10	-2.51967	2.729e-05	-6.92185e-10	-2.52258
15105533	chr19:15105533:T:A	2.03186e-67	-2.39708	-2.49017	4.65498e-07	-2.14768	-2.48002	3.17349e-06	-2.20225	-2.47202
15105776	chr19:15105776:C:T	2.86499e-66	-2.24105	-4.09089e-09	5.03165e-06	-2.2473	-4.09089e-09	3.35275e-05	-2.31673	-4.09089e-09
15105780	chr19:15105780:C:T	2.10084e-66	-6.92185e-10	-2.55128	3.77955e-06	-6.92185e-10	-2.53345	2.69367e-05	-6.92185e-10	-2.53561
15105887	chr19:15105887:A:T	2.10567e-66	-6.92185e-10	-2.54898	3.79912e-06	-6.92185e-10	-2.52828	2.7069e-05	-6.92185e-10	-2.53071
15106136	chr19:15106136:G:A	8.23126e-66	-0.584947	-0.600732	3.99599e-05	1.14618	-1.32136	0.000136169	0.469392	-1.38459
15106212	chr19:15106212:C:T	2.34035e-66	-2.44332	-4.09089e-09	4.11722e-06	-2.44787	-4.09089e-09	2.91875e-05	-2.45536	-4.09089e-09
15106423	chr19:15106423:GC:G	1.28797e-66	-2.1725	-0.868051	2.33917e-06	-1.71324	-1.30001	1.4716e-05	-1.81738	-1.32278
15106666	chr19:15106666:G:A	2.13123e-67	-2.40875	-2.43076	4.49318e-07	-2.19428	-2.46879	3.06837e-06	-2.24735	-2.4606
15107071	chr19:15107071:A:G	2.06276e-67	-2.43552	-2.43664	7.85258e-07	-2.41123	-1.69356	5.94761e-06	-2.45782	-1.58829
15107903	chr19:15107903:G:A	2.10355e-66	-6.92185e-10	-2.54999	3.79363e-06	-6.92185e-10	-2.52973	2.70343e-05	-6.92185e-10	-2.53199
15109451	chr19:15109451:C:T	2.2327e-66	-6.92185e-10	-2.49041	3.86786e-06	-6.92185e-10	-2.51035	2.78092e-05	-6.92185e-10	-2.50373
15109484	chr19:15109484:C:T	6.82719e-66	-0.706908	-0.665798	2.77484e-05	0.946494	-1.48637	9.89379e-05	0.310071	-1.54468
15109594	chr19:15109594:C:T	2.16169e-66	-6.92185e-10	-2.52273	3.74845e-06	-6.92185e-10	-2.54171	2.67194e-05	-6.92185e-10	-2.54371
15110039	chr19:15110039:G:A	6.59509e-66	-0.557984	-0.849308	3.3454e-05	1.13935	-1.49222	0.000116918	0.481305	-1.54893
15110672	chr19:15110672:C:T	2.11135e-66	-6.92185e-10	-2.54629	3.70016e-06	-6.92185e-10	-2.55467	2.64289e-05	-6.92185e-10	-2.55464
15110954	chr19:15110954:G:A	2.19828e-66	-6.92185e-10	-2.50594	3.9766e-06	-6.92185e-10	-2.48262	2.83181e-05	-6.92185e-10	-2.4856
15111681	chr19:15111681:G:A	2.51256e-66	-2.37232	-4.09089e-09	5.25416e-06	-2.20403	-4.09089e-09	3.41806e-05	-2.29744	-4.09089e-09
15111876	chr19:15111876:G:A	5.49449e-67	-1.48573	-2.40672	2.23364e-06	-0.679748	-2.37967	1.09502e-05	-1.04012	-2.39562
15112655	chr19:15112655:A:G	2.92917e-67	-2.02231	-2.49917	4.95813e-07	-2.11917	-2.44543	4.18518e-06	-1.96916	-2.42838
15112927	chr19:15112927:T:C	6.07254e-67	-1.35903	-2.43339	2.54146e-06	-0.515143	-2.41517	1.22922e-05	-0.890487	-2.42965
15113350	chr19:15113350:C:G	3.50479e-66	-6.92185e-10	-2.03949	8.30699e-06	-6.92185e-10	-1.74595	5.85571e-05	-6.92185e-10	-1.7591
15113414	chr19:15113414:G:C	2.17262e-66	-1.63396	-0.88372	1.21587e-05	-0.474746	-0.890262	4.95941e-05	-1.06261	-0.862612
15113454	chr19:15113454:G:C	3.9425e-67	-1.9752	-2.24919	1.45662e-06	-1.34983	-2.1371	7.29291e-06	-1.71122	-2.13098
15114445	chr19:15114445:G:C	4.36718e-67	-2.32117	-1.80091	2.92501e-06	-2.00001	-0.789742	1.82566e-05	-2.26418	-0.660396
15114537	chr19:15114537:T:C	3.98086e-67	-2.00832	-2.20638	1.58452e-06	-1.37947	-2.02331	7.89222e-06	-1.74392	-2.0193
15114547	chr19:15114547:T:A	3.36876e-66	-2.07907	-4.09089e-09	6.25827e-06	-2.02915	-4.09089e-09	4.35663e-05	-2.05481	-4.09089e-09
15114747	chr19:15114747:G:A	1.06124e-66	-2.27354	-0.960641	1.60241e-06	-1.94265	-1.44889	1.06128e-05	-2.03485	-1.43219
15114905	chr19:15114905:G:A	3.06973e-66	-6.92185e-10	-2.17203	5.13744e-06	-6.92185e-10	-2.22649	3.71807e-05	-6.92185e-10	-2.21331
15115800	chr19:15115800:C:A	5.55358e-67	-1.86116	-2.0206	2.37529e-06	-1.16677	-1.83116	1.14214e-05	-1.57262	-1.82099
15115962	chr19:15115962:A:G	2.54795e-66	-2.35833	-4.09089e-09	4.29227e-06	-2.40623	-4.09089e-09	3.19447e-05	-2.36509	-4.09089e-09
15116159	chr19:15116159:G:A	2.85043e-67	-2.46178	-2.08695	1.01114e-06	-2.46237	-1.3896	7.77261e-06	-2.45709	-1.3214
15116219	chr19:15116219:G:A	5.49636e-67	-1.84482	-2.04729	2.35365e-06	-1.14603	-1.86105	1.12953e-05	-1.55348	-1.85123
15116827	chr19:15116827:A:G	4.30325e-67	-1.68554	-2.45129	1.6058e-06	-0.955659	-2.43377	8.36221e-06	-1.25761	-2.44776
15116987	chr19:15116987:G:C	5.99123e-67	-1.3017	-2.50421	1.92043e-06	-0.666085	-2.54441	9.56974e-06	-1.02592	-2.54458
15116993	chr19:15116993:G:A	2.32514e-66	-6.92185e-10	-2.44984	4.02504e-06	-6.92185e-10	-2.47052	2.86321e-05	-6.92185e-10	-2.47457
15117057	chr19:15117057:C:T	8.92657e-67	-2.28236	-1.12481	1.42907e-06	-1.95172	-1.55431	9.51274e-06	-2.04402	-1.53245
15117367	chr19:15117367:T:C	4.62267e-67	-2.01369	-2.05154	1.49746e-06	-1.31853	-2.14075	7.30999e-06	-1.67895	-2.16091
15117698	chr19:15117698:A:G	2.3006e-66	-2.46045	-4.09089e-09	4.05855e-06	-2.46222	-4.09089e-09	2.89808e-05	-2.46246	-4.09089e-09
15118390	chr19:15118390:C:T	2.0943e-66	-6.92185e-10	-2.5544	3.73028e-06	-6.92185e-10	-2.54657	2.6605e-05	-6.92185e-10	-2.548
15118702	chr19:15118702:G:C	2.4856e-66	-6.92185e-10	-2.3831	4.09807e-06	-6.92185e-10	-2.45253	2.91514e-05	-6.92185e-10	-2.45659
15118931	chr19:15118931:A:G	4.94506e-66	-0.91097	-0.784259	2.423e-05	0.640497	-1.31596	9.03437e-05	0.0490283	-1.3745
15119096	chr19:15119096:C:T	2.09376e-66	-6.92185e-10	-2.55466	3.75228e-06	-6.92185e-10	-2.54069	2.6832e-05	-6.92185e-10	-2.5395
15119182	chr19:15119182:A:G	1.22819e-66	-0.700226	-2.38785	9.73251e-06	0.966232	-2.55381	3.76974e-05	0.34874	-2.54825
15119696	chr19:15119696:G:A	2.1141e-66	-6.92185e-10	-2.54499	3.84009e-06	-6.92185e-10	-2.51755	2.73391e-05	-6.92185e-10	-2.52078
15119793	chr19:15119793:C:T	3.54946e-66	-2.02682	-4.09089e-09	5.62588e-06	-2.13567	-4.09089e-09	4.30578e-05	-2.06655	-4.09089e-09
15120199	chr19:15120199:G:C	2.1325e-66	-6.92185e-10	-2.53632	3.71409e-06	-6.92185e-10	-2.55092	2.64968e-05	-6.92185e-10	-2.55208
15120917	chr19:15120917:G:C	1.82698e-67	-2.44235	-2.55118	3.42206e-07	-2.43636	-2.49903	2.40029e-06	-2.45191	-2.5016
15120972	chr19:15120972:T:C	2.27124e-66	-6.92185e-10	-2.47329	4.59629e-06	-6.92185e-10	-2.3378	3.35447e-05	-6.92185e-10	-2.31622
15121224	chr19:15121224:G:A	2.43252e-66	-2.40469	-4.09089e-09	4.26787e-06	-2.41194	-4.09089e-09	2.94164e-05	-2.44754	-4.09089e-09
15121449	chr19:15121449:G:A	2.57342e-66	-6.92185e-10	-2.34838	4.57771e-06	-6.92185e-10	-2.34185	3.19805e-05	-6.92185e-10	-2.36397
15122046	chr19:15122046:C:T	2.54787e-66	-2.35836	-4.09089e-09	4.07737e-06	-2.4576	-4.09089e-09	2.92112e-05	-2.45455	-4.09089e-09
15122141	chr19:15122141:G:A	1.79192e-67	-2.45896	-2.55396	3.34337e-07	-2.40526	-2.55339	2.28311e-06	-2.44907	-2.55449
15122244	chr19:15122244:T:C	2.8886e-66	-6.92185e-10	-2.23285	5.86854e-06	-6.92185e-10	-2.09344	4.26419e-05	-6.92185e-10	-2.07626
15122309	chr19:15122309:G:A	2.1979e-65	-6.92185e-10	-0.203531	3.34511e-05	-6.92185e-10	-0.352965	0.000242036	-6.92185e-10	-0.340013
15122371	chr19:15122371:G:A	2.92923e-67	-2.44343	-2.07803	4.30313e-07	-2.395	-2.3113	3.21438e-06	-2.35649	-2.30497
15122511	chr19:15122511:T:C	6.47636e-67	-2.36648	-1.36157	1.50553e-06	-2.38747	-1.06643	1.11794e-05	-2.42811	-0.986909
15122724	chr19:15122724:G:A	2.92319e-66	-6.92185e-10	-2.22094	5.95722e-06	-6.92185e-10	-2.07845	4.33008e-05	-6.92185e-10	-2.06093
15122770	chr19:15122770:C:A	7.14413e-67	-2.39426	-1.23565	1.69839e-06	-2.42311	-0.910256	1.31276e-05	-2.44313	-0.811247
15122823	chr19:15122823:C:T	2.10619e-66	-6.92185e-10	-2.54874	3.70039e-06	-6.92185e-10	-2.55461	2.64402e-05	-6.92185e-10	-2.55421
15122921	chr19:15122921:G:A	2.36259e-66	-2.43386	-4.09089e-09	5.88709e-06	-2.09029	-4.09089e-09	3.20206e-05	-2.36272	-4.09089e-09
15123154	chr19:15123154:T:C	3.35517e-66	-6.92185e-10	-2.08312	5.80008e-06	-6.92185e-10	-2.10518	4.28906e-05	-6.92185e-10	-2.07045
15123589	chr19:15123589:ACAGGTGGAGCAATAAAGTTAAAGGCCAGGG:A	2.24901e-66	-6.92185e-10	-2.48313	4.64234e-06	-6.92185e-10	-2.32783	3.43027e-05	-6.92185e-10	-2.29387
15124326	chr19:15124326:A:G	9.94043e-67	-1.43848	-1.86112	2.24135e-06	-1.68686	-1.36911	2.64189e-05	-1.26886	-1.28616
15124336	chr19:15124336:A:G	1.47845e-66	-2.40536	-0.497265	2.31569e-06	-2.32459	-0.698752	1.8834e-05	-2.26203	-0.631405
15124603	chr19:15124603:C:A	3.71826e-65	-6.92185e-10	0.322224	5.40835e-05	-6.92185e-10	0.12748	0.000392858	-6.92185e-10	0.14435
15125068	chr19:15125068:A:G	4.17752e-66	-1.8639	-4.09089e-09	6.83252e-06	-1.94136	-4.09089e-09	5.47526e-05	-1.82627	-4.09089e-09
15125121	chr19:15125121:G:A	1.04033e-66	-2.33987	-0.914203	1.44854e-06	-2.23216	-1.26033	1.17531e-05	-2.1538	-1.21119
15125531	chr19:15125531:A:C	2.04332e-67	-2.33423	-2.5474	3.45042e-07	-2.40989	-2.51725	2.39271e-06	-2.44268	-2.514
15125651	chr19:15125651:T:C	2.02843e-67	-2.40289	-2.48605	4.4366e-07	-2.4536	-2.22215	3.28167e-06	-2.46251	-2.17824
15125924	chr19:15125924:C:T	2.07003e-67	-2.33238	-2.53626	3.54684e-07	-2.40776	-2.49182	2.46127e-06	-2.44115	-2.48727
15126022	chr19:15126022:A:G	5.15178e-66	-6.92185e-10	-1.65427	8.91132e-06	-6.92185e-10	-1.67573	6.51807e-05	-6.92185e-10	-1.65193
15126132	chr19:15126132:A:G	6.14824e-67	-2.42986	-1.35018	7.15816e-07	-2.37195	-1.82544	5.60289e-06	-2.32378	-1.78204
15126178	chr19:15126178:A:G	3.32397e-66	-6.92185e-10	-2.09246	5.75915e-06	-6.92185e-10	-2.11226	4.20102e-05	-6.92185e-10	-2.09119
15126228	chr19:15126228:C:A	5.92176e-67	-2.42376	-1.39381	6.76489e-07	-2.36175	-1.89214	5.29293e-06	-2.31037	-1.85235
15126230	chr19:15126230:C:T	5.91398e-67	-2.42519	-1.39369	6.75178e-07	-2.36378	-1.89205	5.28032e-06	-2.31285	-1.85226
15126267	chr19:15126267:A:C	5.60777e-67	-2.42745	-1.4446	6.47852e-07	-2.36756	-1.92958	5.05391e-06	-2.31746	-1.89148
15126534	chr19:15126534:A:G	3.51139e-66	-6.92185e-10	-2.03761	5.09381e-06	-6.92185e-10	-2.23502	3.63084e-05	-6.92185e-10	-2.23705
15126555	chr19:15126555:C:T	9.11327e-66	-6.92185e-10	-1.08389	1.534e-05	-6.92185e-10	-1.13259	0.000111788	-6.92185e-10	-1.11249
15127039	chr19:15127039:G:A	6.02279e-67	-2.42778	-1.37287	6.86154e-07	-2.36791	-1.87179	5.36013e-06	-2.31796	-1.83215
15127115	chr19:15127115:T:C	1.95948e-67	-2.37395	-2.54957	3.35385e-07	-2.43435	-2.52118	2.35177e-06	-2.45608	-2.51785
15127276	chr19:15127276:G:T	6.81595e-67	-2.42956	-1.24738	7.56279e-07	-2.37087	-1.77152	5.92677e-06	-2.32189	-1.72773
15127449	chr19:15127449:T:C	5.60767e-67	-2.41698	-1.45508	6.5491e-07	-2.35112	-1.93519	5.11968e-06	-2.298	-1.89801
15127491	chr19:15127491:A:G	5.67722e-67	-2.41486	-1.44488	6.62157e-07	-2.34903	-1.92628	5.18555e-06	-2.29465	-1.88857
15127624	chr19:15127624:T:C	6.40506e-66	-6.92185e-10	-1.43653	9.79022e-06	-6.92185e-10	-1.58167	7.13094e-05	-6.92185e-10	-1.56207
15127743	chr19:15127743:G:A	2.25362e-66	-6.92185e-10	-2.48108	5.95477e-06	-6.92185e-10	-2.07886	4.32706e-05	-6.92185e-10	-2.06162
15128114	chr19:15128114:C:T	5.48783e-67	-1.53715	-2.35652	9.46385e-07	-1.76569	-2.15247	1.02821e-05	-1.38632	-2.11238
15128463	chr19:15128463:C:T	6.41523e-66	-6.92185e-10	-1.43494	9.80495e-06	-6.92185e-10	-1.58016	7.14158e-05	-6.92185e-10	-1.56058
15128548	chr19:15128548:A:G	2.00216e-67	-2.35575	-2.54623	3.42345e-07	-2.42265	-2.51233	2.38818e-06	-2.44999	-2.50857
15128854	chr19:15128854:A:G	7.15665e-67	-1.34272	-2.28544	1.47274e-06	-1.63645	-1.83948	1.74489e-05	-1.20577	-1.76405
15128961	chr19:15128961:G:A	2.09644e-66	-6.92185e-10	-2.55338	3.85613e-06	-6.92185e-10	-2.51339	2.79945e-05	-6.92185e-10	-2.49709
15128995	chr19:15128995:T:C	2.19314e-67	-2.27998	-2.53088	3.70298e-07	-2.37292	-2.48358	2.53758e-06	-2.41955	-2.47834
15129268	chr19:15129268:T:C	2.0158e-67	-2.35124	-2.54395	3.46371e-07	-2.41954	-2.50376	2.41318e-06	-2.44832	-2.49983
15129988	chr19:15129988:G:T	2.24404e-66	-6.92185e-10	-2.48534	5.85665e-06	-6.92185e-10	-2.09547	4.25311e-05	-6.92185e-10	-2.07886
15130220	chr19:15130220:T:A	7.59907e-67	-1.45498	-2.1132	1.82591e-06	-1.70657	-1.55441	2.11924e-05	-1.31469	-1.46076
15130491	chr19:15130491:A:G	7.57205e-66	-6.92185e-10	-1.26915	1.52206e-05	-6.92185e-10	-1.1404	0.000114601	-6.92185e-10	-1.08764
15130867	chr19:15130867:G:T	1.49864e-66	-1.97692	-0.91214	1.74369e-06	-1.97282	-1.33423	1.31724e-05	-1.98961	-1.26137
15131333	chr19:15131333:A:G	7.79214e-67	-1.44825	-2.09484	1.88504e-06	-1.69893	-1.53017	2.19121e-05	-1.30694	-1.43512
15131685	chr19:15131685:C:G	5.99509e-67	-1.34257	-2.46269	2.94983e-06	-0.781488	-1.99981	2.56741e-05	-0.628038	-1.95558
15131766	chr19:15131766:A:G	1.40487e-66	-1.94007	-1.0136	1.65633e-06	-1.93649	-1.42195	1.24771e-05	-1.95339	-1.35181
15132493	chr19:15132493:G:A	1.39209e-66	-1.93206	-1.03075	1.65067e-06	-1.92981	-1.43205	1.24468e-05	-1.94605	-1.36158
15134442	chr19:15134442:G:A	1.5579e-66	-2.0008	-0.849484	1.81416e-06	-1.99736	-1.27007	1.37421e-05	-2.01348	-1.19516
15134509	chr19:15134509:C:T	2.15168e-66	-6.92185e-10	-2.52737	5.2282e-06	-6.92185e-10	-2.20898	3.79142e-05	-6.92185e-10	-2.19377
15134510	chr19:15134510:G:A	2.63576e-65	-6.92185e-10	-0.0218607	1.82884e-05	-6.92185e-10	-0.956782	0.000131462	-6.92185e-10	-0.950381
15134573	chr19:15134573:G:A	3.00499e-67	-1.96028	-2.53565	3.96938e-07	-2.23484	-2.55219	3.19259e-06	-2.11552	-2.55274
15135668	chr19:15135668:A:G	7.75881e-67	-2.40666	-1.14071	8.51688e-07	-2.33685	-1.68674	6.74037e-06	-2.27878	-1.6422
15135700	chr19:15135700:A:G	2.1025e-66	-6.92185e-10	-2.55049	3.88734e-06	-6.92185e-10	-2.50532	2.79066e-05	-6.92185e-10	-2.50024
15135920	chr19:15135920:C:T	6.76645e-66	-1.38164	-4.09089e-09	7.85437e-06	-1.80198	-4.09089e-09	7.19586e-05	-1.55301	-4.09089e-09
15136388	chr19:15136388:C:T	1.78536e-66	-1.88725	-0.826748	2.07375e-06	-1.8894	-1.24429	1.5768e-05	-1.90267	-1.16844
15136508	chr19:15136508:G:A	1.12293e-65	-6.92185e-10	-0.875095	1.28301e-05	-6.92185e-10	-1.31126	9.06839e-05	-6.92185e-10	-1.32172
15136827	chr19:15136827:C:G	1.88248e-66	-1.87091	-0.790114	2.17282e-06	-1.87207	-1.21496	1.6522e-05	-1.88673	-1.13767
15136858	chr19:15136858:T:C	2.07712e-67	-2.3946	-2.47062	4.69508e-07	-2.44978	-2.16934	3.47948e-06	-2.46195	-2.12027
15137178	chr19:15137178:C:T	7.50147e-67	-2.40029	-1.18081	8.33707e-07	-2.32784	-1.71709	6.60662e-06	-2.26786	-1.67316
15137396	chr19:15137396:G:A	2.00087e-67	-2.35086	-2.55176	3.3995e-07	-2.41911	-2.52289	2.36657e-06	-2.44774	-2.51992
15137431	chr19:15137431:C:A	1.02308e-65	-0.968216	-4.09089e-09	1.21737e-05	-1.36377	-4.09089e-09	9.55079e-05	-1.26989	-4.09089e-09
15137480	chr19:15137480:T:C	1.98698e-67	-2.35887	-2.55071	3.39662e-07	-2.42492	-2.51793	2.37073e-06	-2.45106	-2.51484
15137511	chr19:15137511:G:A	8.3754e-66	-6.92185e-10	-1.16832	1.23538e-05	-6.92185e-10	-1.34908	8.97928e-05	-6.92185e-10	-1.33159
15137725	chr19:15137725:G:A	6.22605e-67	-1.87912	-1.88834	8.81144e-07	-1.88753	-2.10205	6.46323e-06	-1.90323	-2.05974
15137884	chr19:15137884:G:A	2.09776e-66	-6.92185e-10	-2.55275	3.84731e-06	-6.92185e-10	-2.51568	2.79117e-05	-6.92185e-10	-2.50005
15138157	chr19:15138157:C:G	1.06058e-65	-6.92185e-10	-0.932218	1.78488e-05	-6.92185e-10	-0.981116	0.000129859	-6.92185e-10	-0.962646
15138204	chr19:15138204:A:G	2.49148e-66	-1.84071	-0.54003	2.7649e-06	-1.84344	-1.00261	2.11585e-05	-1.8581	-0.918957
15138234	chr19:15138234:G:T	4.16051e-66	-2.46006	0.592082	1.2911e-05	-2.46245	1.15748	0.000116084	-2.45787	1.38308
15138235	chr19:15138235:C:T	2.33272e-66	-1.855	-0.591579	2.60645e-06	-1.85741	-1.04765	1.99138e-05	-1.87207	-0.96561
15138441	chr19:15138441:A:T	2.27883e-66	-1.86093	-0.609027	2.54594e-06	-1.86162	-1.06693	1.94672e-05	-1.87459	-0.985777
15138985	chr19:15138985:T:C	1.47062e-66	-1.00996	-1.89798	3.44121e-06	-1.32432	-1.3029	4.43523e-05	-0.836705	-1.20023
15139023	chr19:15139023:A:C	1.41466e-65	-6.92185e-10	-0.644142	1.42052e-05	-6.92185e-10	-1.20944	0.000103635	-6.92185e-10	-1.18823
15139269	chr19:15139269:G:T	2.3272e-66	-1.86014	-0.588811	2.59296e-06	-1.86335	-1.0469	1.98294e-05	-1.87708	-0.964854
15139851	chr19:15139851:T:C	6.0224e-66	-1.79037	0.292235	7.3784e-06	-1.78149	-0.0829994	5.77053e-05	-1.79286	0.0191118
15139863	chr19:15139863:A:G	2.15712e-66	-1.87283	-0.652015	2.43043e-06	-1.87401	-1.10098	1.85463e-05	-1.88835	-1.02048
15139963	chr19:15139963:G:A	2.03276e-67	-2.36454	-2.52227	3.58811e-07	-2.42765	-2.46036	2.51283e-06	-2.4526	-2.45509
15140107	chr19:15140107:C:A	8.1154e-67	-2.41263	-1.08981	8.79881e-07	-2.3467	-1.64432	6.96252e-06	-2.29034	-1.59821
15140755	chr19:15140755:A:G	9.54851e-67	-2.39832	-0.941501	1.01787e-06	-2.32425	-1.52109	8.10819e-06	-2.26371	-1.47251
15140775	chr19:15140775:C:T	5.57284e-65	-6.92185e-10	0.726872	6.91245e-05	-6.92185e-10	0.37286	0.000507797	-6.92185e-10	0.400984
15141255	chr19:15141255:G:A	1.94779e-67	-2.38287	-2.54664	3.37874e-07	-2.43879	-2.50934	2.3753e-06	-2.45801	-2.50596
15141358	chr19:15141358:A:G	9.88051e-67	-2.40466	-0.90098	1.03763e-06	-2.32981	-1.4963	8.25653e-06	-2.27268	-1.44541
15141414	chr19:15141414:G:A	1.96251e-67	-2.3768	-2.54518	3.40246e-07	-2.43543	-2.50571	2.3877e-06	-2.45655	-2.50222
15141444	chr19:15141444:G:A	3.08288e-66	-1.85013	-0.317625	3.3608e-06	-1.84244	-0.808431	2.56881e-05	-1.86357	-0.719503
15141679	chr19:15141679:T:C	1.97004e-67	-2.37264	-2.54551	3.40567e-07	-2.43393	-2.50626	2.38813e-06	-2.45577	-2.50282
15141691	chr19:15141691:C:G	2.40343e-66	-2.41672	-4.09089e-09	4.06125e-06	-2.46156	-4.09089e-09	2.8985e-05	-2.46232	-4.09089e-09
15142070	chr19:15142070:G:A	1.36503e-66	-0.856507	-2.12594	2.23138e-06	-1.16145	-1.89898	2.78709e-05	-0.655919	-1.8456
15142083	chr19:15142083:T:C	3.40569e-66	-6.92185e-10	-2.06817	5.9189e-06	-6.92185e-10	-2.0849	4.34557e-05	-6.92185e-10	-2.05736
15142252	chr19:15142252:G:A	2.1121e-66	-6.92185e-10	-2.54593	3.96094e-06	-6.92185e-10	-2.48657	2.84736e-05	-6.92185e-10	-2.48012
15142310	chr19:15142310:G:A	2.50757e-66	-6.92185e-10	-2.37431	5.30898e-06	-6.92185e-10	-2.19365	3.77128e-05	-6.92185e-10	-2.1991
15142640	chr19:15142640:A:G	9.84066e-67	-2.40372	-0.905959	1.05103e-06	-2.3283	-1.48498	8.3716e-06	-2.27072	-1.43353
15142887	chr19:15142887:A:G	9.67757e-67	-2.3953	-0.931087	1.0468e-06	-2.31489	-1.50242	8.35532e-06	-2.2547	-1.4515
15142930	chr19:15142930:C:T	2.86327e-66	-6.92185e-10	-2.24165	6.43941e-06	-6.92185e-10	-2.00061	4.56929e-05	-6.92185e-10	-2.00715
15142931	chr19:15142931:G:A	2.89696e-66	-6.92185e-10	-2.22996	5.82283e-06	-6.92185e-10	-2.10126	4.27586e-05	-6.92185e-10	-2.07353
15142965	chr19:15142965:T:TG	1.59884e-66	-0.86931	-1.95503	3.58199e-06	-1.18238	-1.40475	4.685e-05	-0.678953	-1.30319
15143373	chr19:15143373:T:C	1.32077e-65	-6.92185e-10	-0.712817	1.49484e-05	-6.92185e-10	-1.15845	0.00010561	-6.92185e-10	-1.16935
15143521	chr19:15143521:C:T	3.22883e-66	-1.82318	-0.298314	3.4941e-06	-1.81416	-0.797817	2.67186e-05	-1.83576	-0.707981
15143760	chr19:15143760:G:A	6.63512e-66	-1.40124	-4.09089e-09	6.3566e-06	-2.01356	-4.09089e-09	5.10314e-05	-1.89666	-4.09089e-09
15144049	chr19:15144049:A:G	2.82097e-66	-1.91145	-0.345087	3.04517e-06	-1.90228	-0.847214	2.32767e-05	-1.92342	-0.758229
15144080	chr19:15144080:TCCACC:T	4.95803e-66	-6.92185e-10	-1.69261	5.47637e-06	-6.92185e-10	-2.16261	3.76196e-05	-6.92185e-10	-2.20157
15144176	chr19:15144176:T:C	1.27864e-66	-0.718491	-2.32933	2.66886e-06	-1.0231	-1.8583	3.41538e-05	-0.523813	-1.77441
15144415	chr19:15144415:G:A	2.74922e-66	-1.93213	-0.350174	2.97097e-06	-1.92399	-0.850173	2.2751e-05	-1.94386	-0.760623
15145187	chr19:15145187:A:C	3.53162e-66	-1.85156	-0.180303	3.69867e-06	-1.84255	-0.712528	2.84988e-05	-1.86435	-0.614885
15145224	chr19:15145224:T:C	4.70672e-66	-6.92185e-10	-1.74463	5.24887e-06	-6.92185e-10	-2.20504	3.62284e-05	-6.92185e-10	-2.23925
15145846	chr19:15145846:T:C	3.83242e-67	-1.71893	-2.53377	1.41484e-06	-1.27541	-2.24063	1.20689e-05	-1.12834	-2.21013
15146312	chr19:15146312:C:T	5.44942e-66	-1.59811	-4.09089e-09	1.0185e-05	-1.54214	-4.09089e-09	9.27654e-05	-1.29902	-4.09089e-09
15146393	chr19:15146393:G:A	4.98029e-66	-6.92185e-10	-1.68813	5.46373e-06	-6.92185e-10	-2.16492	3.76511e-05	-6.92185e-10	-2.20074
15146400	chr19:15146400:G:T	3.79087e-66	-1.8532	-0.107819	3.95612e-06	-1.84487	-0.642914	3.05564e-05	-1.86623	-0.543289
15146472	chr19:15146472:G:A	2.9163e-67	-2.40582	-2.12007	4.39316e-07	-2.23369	-2.4519	3.06823e-06	-2.23354	-2.47446
15146600	chr19:15146600:T:A	1.8825e-67	-2.4139	-2.5497	4.72957e-07	-2.45991	-2.15189	3.71129e-06	-2.46113	-2.05659
15146912	chr19:15146912:T:A	3.66531e-66	-6.92185e-10	-1.9947	4.4468e-06	-6.92185e-10	-2.37086	3.07656e-05	-6.92185e-10	-2.4027
15147058	chr19:15147058:T:A	2.80945e-66	-6.92185e-10	-2.26063	4.45965e-06	-6.92185e-10	-2.36798	3.12445e-05	-6.92185e-10	-2.38725
15147628	chr19:15147628:C:T	3.53073e-67	-1.78054	-2.55416	1.18602e-06	-1.3123	-2.38014	9.97709e-06	-1.1719	-2.3569
15147693	chr19:15147693:C:T	3.0421e-67	-2.45957	-2.02409	6.53226e-07	-2.45086	-1.83802	4.88043e-06	-2.45545	-1.78841
15147717	chr19:15147717:C:T	2.58229e-66	-6.92185e-10	-2.34494	5.61342e-06	-6.92185e-10	-2.13789	3.98292e-05	-6.92185e-10	-2.1445
15148433	chr19:15148433:C:T	6.33134e-66	-6.92185e-10	-1.44811	8.52541e-06	-6.92185e-10	-1.72	6.15847e-05	-6.92185e-10	-1.70868
15148872	chr19:15148872:G:A	2.61942e-66	-6.92185e-10	-2.33066	5.83199e-06	-6.92185e-10	-2.09969	4.13531e-05	-6.92185e-10	-2.10695
15148935	chr19:15148935:T:C	2.1655e-66	-6.92185e-10	-2.52096	3.71452e-06	-6.92185e-10	-2.5508	2.66393e-05	-6.92185e-10	-2.54671
15149099	chr19:15149099:A:G	2.09496e-66	-6.92185e-10	-2.55408	3.84735e-06	-6.92185e-10	-2.51566	2.76131e-05	-6.92185e-10	-2.51081
15149273	chr19:15149273:G:A	2.30715e-66	-1.93662	-0.520991	2.81876e-06	-1.94579	-0.880961	2.17665e-05	-1.97105	-0.777671
15149288	chr19:15149288:G:A	5.87715e-67	-1.55833	-2.2668	1.5494e-06	-1.98968	-1.43551	2.07878e-05	-1.51882	-1.27591
15149626	chr19:15149626:C:T	5.1173e-66	-6.92185e-10	-1.66099	9.86235e-06	-6.92185e-10	-1.57433	7.15479e-05	-6.92185e-10	-1.55873
15150439	chr19:15150439:A:G	3.35667e-67	-1.84239	-2.54286	1.01954e-06	-1.395	-2.4487	8.49953e-06	-1.25867	-2.43042
15150471	chr19:15150471:C:G	6.5559e-66	-1.41325	-4.09089e-09	1.05327e-05	-1.50857	-4.09089e-09	9.85117e-05	-1.23892	-4.09089e-09
15150560	chr19:15150560:G:T	7.97008e-66	0.917496	-2.13542	4.02601e-06	-0.658458	-1.81182	8.44279e-05	0.361539	-1.75474
15150911	chr19:15150911:G:A	1.57014e-66	-1.46589	-1.37656	3.69427e-06	-1.96243	-0.593839	4.9017e-05	-1.48289	-0.45404
15151704	chr19:15151704:C:T	1.92558e-66	-1.31538	-1.32301	4.42149e-06	-1.85514	-0.521436	6.10888e-05	-1.33654	-0.38023
15152033	chr19:15152033:A:G	8.55016e-66	1.10738	-2.25505	3.97899e-06	-0.502838	-1.97918	8.70939e-05	0.567072	-1.92918
15152115	chr19:15152115:C:A	5.1022e-65	-6.92185e-10	0.638639	6.5079e-05	-6.92185e-10	0.312552	0.000476957	-6.92185e-10	0.338329
15152221	chr19:15152221:C:T	3.23537e-66	-6.92185e-10	-2.11948	4.90248e-06	-6.92185e-10	-2.27331	3.53407e-05	-6.92185e-10	-2.26406
15152302	chr19:15152302:C:A	6.77728e-65	-6.92185e-10	0.922543	8.51543e-05	-6.92185e-10	0.581415	0.000624002	-6.92185e-10	0.607056
15152571	chr19:15152571:A:C	2.55477e-66	-6.92185e-10	-2.35566	5.66747e-06	-6.92185e-10	-2.12831	4.01135e-05	-6.92185e-10	-2.13739
15152702	chr19:15152702:T:G	2.64776e-66	-6.92185e-10	-2.31991	4.35449e-06	-6.92185e-10	-2.39184	3.06274e-05	-6.92185e-10	-2.4072
15152791	chr19:15152791:C:T	4.95165e-65	-6.92185e-10	0.608689	6.37182e-05	-6.92185e-10	0.291421	0.000467267	-6.92185e-10	0.317803
15153285	chr19:15153285:T:C	3.82685e-67	-1.70022	-2.55394	1.41651e-06	-1.2351	-2.27975	1.19675e-05	-1.09234	-2.25456
15153703	chr19:15153703:G:A	2.14846e-66	-6.92185e-10	-2.52887	3.70018e-06	-6.92185e-10	-2.55467	2.64291e-05	-6.92185e-10	-2.55463
15154588	chr19:15154588:AC:A	3.28638e-66	-6.92185e-10	-2.10383	4.75574e-06	-6.92185e-10	-2.3037	3.43267e-05	-6.92185e-10	-2.29317
15154590	chr19:15154590:T:TATGTA	3.43539e-66	-6.92185e-10	-2.05949	4.91923e-06	-6.92185e-10	-2.2699	3.55298e-05	-6.92185e-10	-2.25873
15154591	chr19:15154591:TCC:T	3.2847e-66	-6.92185e-10	-2.10434	4.75555e-06	-6.92185e-10	-2.30374	3.43254e-05	-6.92185e-10	-2.29321
15154598	chr19:15154598:C:CAATGTAGTATTAAATGT	3.4926e-66	-6.92185e-10	-2.04297	4.98067e-06	-6.92185e-10	-2.25748	3.59833e-05	-6.92185e-10	-2.24604
15154831	chr19:15154831:T:C	2.1097e-66	-6.92185e-10	-2.54707	3.70031e-06	-6.92185e-10	-2.55463	2.64368e-05	-6.92185e-10	-2.55434
15155877	chr19:15155877:A:G	1.56301e-65	1.32543	-1.86985	5.31013e-06	-0.306936	-1.8865	0.00012185	0.816603	-1.84291
15156100	chr19:15156100:G:A	2.96719e-66	-6.92185e-10	-2.206	4.9063e-06	-6.92185e-10	-2.27253	3.52998e-05	-6.92185e-10	-2.26522
15156117	chr19:15156117:G:T	9.33657e-67	-1.26041	-2.10186	1.00679e-06	-1.84455	-2.01174	1.31281e-05	-1.31092	-1.94342
15156135	chr19:15156135:T:C	2.21158e-66	-6.92185e-10	-2.49991	4.29879e-06	-6.92185e-10	-2.40472	3.1051e-05	-6.92185e-10	-2.39347
15156152	chr19:15156152:A:G	1.08831e-65	1.20469	-2.11109	5.15008e-06	-0.423756	-1.80028	0.000115267	0.663697	-1.74554
15156248	chr19:15156248:C:T	4.64216e-66	-1.75844	-4.09089e-09	8.08002e-06	-1.77366	-4.09089e-09	6.16901e-05	-1.70697	-4.09089e-09
15156936	chr19:15156936:G:C	4.49204e-66	-6.92185e-10	-1.79131	5.15091e-06	-6.92185e-10	-2.22388	3.55941e-05	-6.92185e-10	-2.25692
15156975	chr19:15156975:A:G	2.75659e-66	-6.92185e-10	-2.27962	6.14214e-06	-6.92185e-10	-2.04788	4.5352e-05	-6.92185e-10	-2.01464
15157032	chr19:15157032:C:T	4.56808e-66	-6.92185e-10	-1.77453	5.2083e-06	-6.92185e-10	-2.2128	3.59704e-05	-6.92185e-10	-2.2464
15157060	chr19:15157060:C:T	2.80514e-67	-2.04498	-2.51977	4.73604e-07	-2.21748	-2.39295	4.19559e-06	-2.0362	-2.35886
15157587	chr19:15157587:G:T	2.1085e-66	-6.92185e-10	-2.54764	4.01942e-06	-6.92185e-10	-2.47191	2.86517e-05	-6.92185e-10	-2.47389
15157708	chr19:15157708:A:G	5.42355e-67	-2.23136	-1.67409	8.06548e-07	-2.24141	-1.83663	5.93976e-06	-2.27109	-1.77634
15157793	chr19:15157793:C:T	4.85769e-66	-1.71305	-4.09089e-09	8.29699e-06	-1.74716	-4.09089e-09	5.51499e-05	-1.81904	-4.09089e-09
15158124	chr19:15158124:G:A	1.52635e-66	-0.48811	-2.38263	5.67047e-06	-0.104523	-2.02326	3.03999e-05	-0.429995	-1.98466
15158167	chr19:15158167:G:A	2.32097e-66	-6.92185e-10	-2.45163	3.75551e-06	-6.92185e-10	-2.53983	2.69052e-05	-6.92185e-10	-2.53678
15158365	chr19:15158365:T:C	5.08966e-67	-1.41964	-2.54936	5.32055e-07	-1.97336	-2.5207	6.23558e-06	-1.49196	-2.50687
15158756	chr19:15158756:C:T	2.32097e-66	-6.92185e-10	-2.45163	3.75551e-06	-6.92185e-10	-2.53983	2.69052e-05	-6.92185e-10	-2.53678
15158838	chr19:15158838:A:T	5.60915e-67	-1.34528	-2.52652	5.53496e-07	-1.93985	-2.5147	6.58989e-06	-1.44633	-2.49723
15158861	chr19:15158861:TA:T	2.31084e-66	-6.92185e-10	-2.45601	3.75045e-06	-6.92185e-10	-2.54117	2.68639e-05	-6.92185e-10	-2.53831
15158868	chr19:15158868:C:T	2.27265e-66	-6.92185e-10	-2.47267	3.90042e-06	-6.92185e-10	-2.50197	2.76201e-05	-6.92185e-10	-2.51056
15158940	chr19:15158940:G:A	4.10023e-66	-1.88258	-4.09089e-09	5.79808e-06	-2.10552	-4.09089e-09	4.9715e-05	-1.92279	-4.09089e-09
15159248	chr19:15159248:G:C	4.75759e-67	-2.25194	-1.78452	7.21333e-07	-2.2653	-1.9244	5.312e-06	-2.29037	-1.86876
15159772	chr19:15159772:G:A	5.58582e-67	-1.34549	-2.53048	5.80059e-07	-1.92592	-2.48176	6.97731e-06	-1.42398	-2.46245
15159825	chr19:15159825:C:T	2.32541e-66	-2.44972	-4.09089e-09	4.24948e-06	-2.41625	-4.09089e-09	3.05323e-05	-2.41031	-4.09089e-09
15159854	chr19:15159854:C:T	5.49574e-67	-1.35908	-2.53315	5.71999e-07	-1.93509	-2.48657	6.84948e-06	-1.43704	-2.46788
15160292	chr19:15160292:T:C	3.07376e-65	-6.92185e-10	0.13187	3.09849e-05	-6.92185e-10	-0.429551	0.000217027	-6.92185e-10	-0.449075
15160324	chr19:15160324:T:G	1.08219e-65	1.3098	-2.22184	4.90131e-06	-0.358506	-1.91504	0.000111692	0.750595	-1.86395
15160639	chr19:15160639:A:T	3.39261e-66	-6.92185e-10	-2.07202	5.47798e-06	-6.92185e-10	-2.16231	3.93582e-05	-6.92185e-10	-2.15639
15160815	chr19:15160815:A:G	2.11391e-66	-6.92185e-10	-2.54508	3.74263e-06	-6.92185e-10	-2.54326	2.66737e-05	-6.92185e-10	-2.54542
15160875	chr19:15160875:G:A	4.10611e-66	-6.92185e-10	-1.88114	4.85654e-06	-6.92185e-10	-2.28272	3.37252e-05	-6.92185e-10	-2.31085
15160960	chr19:15160960:G:A	6.652e-67	-1.15699	-2.5443	5.94216e-07	-1.88758	-2.49598	7.43792e-06	-1.34458	-2.47793
15161190	chr19:15161190:C:T	2.37793e-66	-2.42739	-4.09089e-09	4.39756e-06	-2.382	-4.09089e-09	3.19447e-05	-2.36509	-4.09089e-09
15161407	chr19:15161407:G:A	3.85017e-66	-6.92185e-10	-1.9455	4.70377e-06	-6.92185e-10	-2.31468	3.27281e-05	-6.92185e-10	-2.34086
15161842	chr19:15161842:C:T	1.13764e-65	-6.92185e-10	-0.862073	1.31705e-05	-6.92185e-10	-1.28507	9.28334e-05	-6.92185e-10	-1.29829
15161922	chr19:15161922:G:A	3.50854e-66	-6.92185e-10	-2.03842	4.13845e-06	-6.92185e-10	-2.44273	2.92407e-05	-6.92185e-10	-2.45354
15162132	chr19:15162132:C:T	1.46808e-65	1.12597	-1.73305	4.01026e-06	-0.335651	-2.13854	8.70935e-05	0.782171	-2.14429
15162410	chr19:15162410:T:C	1.33218e-65	1.08585	-1.79007	3.74263e-06	-0.364749	-2.17851	8.06649e-05	0.745137	-2.18393
15162420	chr19:15162420:A:G	1.0369e-65	1.46234	-2.41714	4.14333e-06	-0.238948	-2.2026	9.48785e-05	0.896578	-2.17308
15162437	chr19:15162437:A:C	1.02827e-65	1.34739	-2.31054	4.37878e-06	-0.327455	-2.05882	9.96768e-05	0.788435	-2.0156
15162570	chr19:15162570:A:G	1.03506e-65	1.25951	-2.21609	5.01931e-06	-0.390135	-1.85962	0.000112684	0.710675	-1.81519
15162613	chr19:15162613:C:T	4.80216e-66	-6.92185e-10	-1.72455	8.46102e-06	-6.92185e-10	-1.72758	6.04593e-05	-6.92185e-10	-1.72713
15162739	chr19:15162739:A:G	1.62219e-64	-6.92185e-10	1.79533	0.000190601	-6.92185e-10	1.38713	0.00140125	-6.92185e-10	1.41602
15162771	chr19:15162771:GTT:G	1.79127e-64	1.89448	-4.09089e-09	6.96713e-05	0.380739	-4.09089e-09	0.0017747	1.65229	-4.09089e-09
15162784	chr19:15162784:TGTGTGTGTGC:T	5.33481e-66	-6.92185e-10	-1.61936	1.04551e-05	-6.92185e-10	-1.51596	7.81986e-05	-6.92185e-10	-1.46985
15162786	chr19:15162786:TGTGTGTGC:T	2.7208e-66	-2.29269	-4.09089e-09	4.96151e-06	-2.26134	-4.09089e-09	3.2984e-05	-2.33307	-4.09089e-09
15162813	chr19:15162813:T:C	9.82438e-66	1.41446	-2.42321	3.95733e-06	-0.274263	-2.21322	8.99482e-05	0.854359	-2.18422
15162893	chr19:15162893:G:A	3.47447e-66	-2.04818	-4.09089e-09	5.08404e-06	-2.23694	-4.09089e-09	3.74591e-05	-2.20585	-4.09089e-09
15162938	chr19:15162938:C:T	1.01724e-65	1.44927	-2.42321	4.05175e-06	-0.250683	-2.21322	9.25337e-05	0.882697	-2.18422
15163038	chr19:15163038:G:A	1.7623e-65	-6.92185e-10	-0.42441	1.82463e-05	-6.92185e-10	-0.959089	0.000128771	-6.92185e-10	-0.971061
15163194	chr19:15163194:C:T	1.51764e-64	-6.92185e-10	1.72871	0.000203837	-6.92185e-10	1.45427	0.00153793	-6.92185e-10	1.5091
15163390	chr19:15163390:T:A	1.08504e-65	1.51065	-2.42006	4.28204e-06	-0.201324	-2.2073	9.89378e-05	0.943279	-2.17789
15163470	chr19:15163470:T:G	2.19773e-67	-2.45756	-2.35122	4.20973e-07	-2.43962	-2.28862	3.08686e-06	-2.44546	-2.25648
15163569	chr19:15163569:G:A	2.09544e-66	-6.92185e-10	-2.55385	3.72876e-06	-6.92185e-10	-2.54698	2.67414e-05	-6.92185e-10	-2.54288
15163692	chr19:15163692:A:G	1.04605e-65	1.48247	-2.42848	4.13889e-06	-0.222573	-2.22005	9.51523e-05	0.917458	-2.19108
15164204	chr19:15164204:A:T	1.08706e-64	-6.92185e-10	1.39503	0.00013264	-6.92185e-10	1.02459	0.000973986	-6.92185e-10	1.0523
15164377	chr19:15164377:T:A	9.48946e-66	1.3764	-2.41984	3.87337e-06	-0.301998	-2.20693	8.74199e-05	0.819127	-2.1775
15164395	chr19:15164395:G:T	9.29105e-67	-1.23111	-2.13604	7.09706e-07	-1.90465	-2.3013	8.61781e-06	-1.39821	-2.27706
15164551	chr19:15164551:AATT:A	2.26295e-66	-6.92185e-10	-2.47695	3.89899e-06	-6.92185e-10	-2.50233	2.76285e-05	-6.92185e-10	-2.51025
15164619	chr19:15164619:T:C	9.85074e-66	1.234	-2.24007	4.57012e-06	-0.411308	-1.9322	0.000102636	0.684511	-1.88242
15164946	chr19:15164946:A:C	4.29284e-67	-2.17975	-1.95951	6.82919e-07	-2.18597	-2.05846	4.93257e-06	-2.22249	-2.01075
15165098	chr19:15165098:T:C	3.85079e-66	-1.94534	-4.09089e-09	6.01109e-06	-2.06944	-4.09089e-09	4.74176e-05	-1.9701	-4.09089e-09
15165196	chr19:15165196:C:A	5.28657e-67	-1.38332	-2.54772	5.46847e-07	-1.95278	-2.51385	6.47031e-06	-1.46274	-2.49913
15165244	chr19:15165244:C:G	9.96581e-66	1.4377	-2.43215	3.92701e-06	-0.268841	-2.22633	9.02582e-05	0.872189	-2.19861
15165332	chr19:15165332:C:T	1.04869e-65	1.48502	-2.42851	4.09573e-06	-0.232729	-2.22038	9.49063e-05	0.916204	-2.19241
15165928	chr19:15165928:A:G	4.40201e-67	-1.92009	-2.19405	9.82466e-07	-1.33453	-2.54621	8.17447e-06	-1.18957	-2.53851
15166108	chr19:15166108:G:A	1.04042e-65	1.50544	-2.45685	3.95767e-06	-0.217454	-2.26994	9.18284e-05	0.935047	-2.24422
15166112	chr19:15166112:C:T	1.04058e-65	1.50559	-2.45685	3.95818e-06	-0.217323	-2.26994	9.18482e-05	0.935263	-2.24422
15166131	chr19:15166131:G:A	3.21327e-66	-6.92185e-10	-2.12633	5.6478e-06	-6.92185e-10	-2.13178	4.05989e-05	-6.92185e-10	-2.12536
15166198	chr19:15166198:C:T	1.02367e-65	1.48841	-2.45605	3.91575e-06	-0.230232	-2.26781	9.05818e-05	0.919024	-2.24187
15166216	chr19:15166216:G:A	1.1296e-65	1.23892	-2.10809	5.79296e-06	-0.412036	-1.69437	0.000130853	0.683685	-1.6387
15166388	chr19:15166388:C:T	9.93791e-66	1.41171	-2.40897	4.03951e-06	-0.27708	-2.18985	9.24466e-05	0.850502	-2.15297
15166401	chr19:15166401:CCA:C	4.39932e-67	-1.92444	-2.19031	9.7573e-07	-1.34084	-2.54678	8.11423e-06	-1.19619	-2.53929
15166498	chr19:15166498:G:A	9.44997e-66	1.36137	-2.40897	3.89267e-06	-0.314106	-2.18985	8.82742e-05	0.804319	-2.15297
15166526	chr19:15166526:C:A	9.77213e-66	1.39515	-2.40924	3.98788e-06	-0.289523	-2.19027	9.10034e-05	0.835208	-2.15341
15166529	chr19:15166529:C:T	4.37025e-67	-1.91969	-2.20169	9.84293e-07	-1.33389	-2.545	8.19372e-06	-1.18889	-2.53684
15166618	chr19:15166618:T:A	9.58607e-66	1.37567	-2.40897	3.9316e-06	-0.304157	-2.18985	8.94072e-05	0.817072	-2.15297
15166758	chr19:15166758:C:T	4.40039e-66	-6.92185e-10	-1.81193	5.08969e-06	-6.92185e-10	-2.23583	3.52513e-05	-6.92185e-10	-2.2666
15166799	chr19:15166799:C:T	1.11377e-65	1.36165	-2.24493	4.43475e-06	-0.330267	-2.04331	0.000102739	0.800083	-1.99699
15166809	chr19:15166809:G:C	9.70138e-66	1.36505	-2.3864	4.04377e-06	-0.314224	-2.15165	9.21164e-05	0.806635	-2.11268
15167081	chr19:15167081:T:G	4.50352e-67	-1.8967	-2.19464	1.01621e-06	-1.30084	-2.54612	8.47324e-06	-1.1538	-2.53838
15167246	chr19:15167246:A:G	9.05381e-66	1.29597	-2.3864	3.83963e-06	-0.366025	-2.15165	8.64484e-05	0.74313	-2.11268
15167524	chr19:15167524:G:T	5.28321e-66	-1.62908	-4.09089e-09	3.08639e-05	-0.433462	-4.09089e-09	8.00473e-05	-1.44648	-4.09089e-09
15167863	chr19:15167863:G:C	9.11875e-66	1.2772	-2.36048	3.92694e-06	-0.386896	-2.10829	8.8673e-05	0.7236	-2.06774
15168600	chr19:15168600:G:A	9.99298e-66	1.36984	-2.36158	4.18507e-06	-0.322594	-2.10893	9.64414e-05	0.808091	-2.06825
15168665	chr19:15168665:C:T	4.92644e-66	-1.699	-4.09089e-09	6.45689e-06	-1.9979	-4.09089e-09	4.93629e-05	-1.9299	-4.09089e-09
15168732	chr19:15168732:G:A	5.03257e-67	-2.26048	-1.71979	7.42737e-07	-2.27285	-1.88761	5.48015e-06	-2.29876	-1.82921
15169008	chr19:15169008:G:C	2.30452e-66	-2.45874	-4.09089e-09	4.06146e-06	-2.46151	-4.09089e-09	3.01385e-05	-2.42329	-4.09089e-09
15169237	chr19:15169237:GT:G	6.56364e-65	-6.92185e-10	0.890513	7.95271e-05	-6.92185e-10	0.513049	0.000583662	-6.92185e-10	0.540224
15169343	chr19:15169343:G:A	1.24137e-65	-6.92185e-10	-0.77482	1.5924e-05	-6.92185e-10	-1.09522	0.000122181	-6.92185e-10	-1.02359
15169489	chr19:15169489:C:G	4.15571e-67	-1.94493	-2.22679	9.55443e-07	-1.36915	-2.53948	7.944e-06	-1.22712	-2.52956
15169518	chr19:15169518:C:T	4.35017e-67	-1.89904	-2.22695	1.01259e-06	-1.31084	-2.53969	8.46289e-06	-1.16358	-2.52982
15169954	chr19:15169954:A:G	2.50834e-65	1.91953	-1.99094	6.84486e-06	0.601847	-2.5414	0.000188066	1.95412	-2.54643
15170575	chr19:15170575:C:A	1.34212e-66	-0.451768	-2.5476	1.92206e-06	-1.11634	-2.09331	3.25696e-05	-0.34137	-2.00435
15170648	chr19:15170648:C:G	3.05303e-67	-2.45805	-2.02202	9.19783e-07	-2.4598	-1.48686	6.99176e-06	-2.4625	-1.42186
15170903	chr19:15170903:T:C	9.04744e-65	-6.92185e-10	1.21145	0.000104875	-6.92185e-10	0.789724	0.00076764	-6.92185e-10	0.814223
15171178	chr19:15171178:A:C	2.51926e-66	-6.92185e-10	-2.36965	4.30939e-06	-6.92185e-10	-2.40225	3.0352e-05	-6.92185e-10	-2.41624
15171327	chr19:15171327:T:C	9.51403e-66	1.31498	-2.35583	4.1765e-06	-0.336399	-2.09718	9.42875e-05	0.771592	-2.05434
15171328	chr19:15171328:G:A	3.97463e-67	-1.95476	-2.26151	9.43766e-07	-1.38935	-2.53158	7.85348e-06	-1.24841	-2.51973
15172115	chr19:15172115:T:C	1.61094e-65	1.45686	-1.97107	6.71623e-06	-0.236514	-1.72201	0.000159466	0.902881	-1.66015
15172350	chr19:15172350:A:C	4.09945e-67	-1.63104	-2.55431	1.54955e-06	-1.13315	-2.29193	1.32831e-05	-0.974515	-2.26809
15172474	chr19:15172474:C:T	3.43384e-67	-1.93265	-2.42988	1.65265e-06	-1.55565	-1.80502	1.3942e-05	-1.42965	-1.76454
15172733	chr19:15172733:T:C	7.68609e-67	-1.79741	-1.75938	1.12002e-06	-1.77316	-1.97654	7.90703e-06	-1.82207	-1.93927
15173157	chr19:15173157:C:T	2.16448e-66	-6.92185e-10	-2.52144	3.73416e-06	-6.92185e-10	-2.54553	2.66113e-05	-6.92185e-10	-2.54776
15173332	chr19:15173332:G:A	3.5556e-66	-6.92185e-10	-2.0251	4.43514e-06	-6.92185e-10	-2.37349	3.09685e-05	-6.92185e-10	-2.39613
15174055	chr19:15174055:T:TG	2.09499e-66	-6.92185e-10	-2.55407	4.01918e-06	-6.92185e-10	-2.47197	2.85266e-05	-6.92185e-10	-2.47826
15174241	chr19:15174241:T:C	1.07435e-65	1.26265	-2.18196	5.03759e-06	-0.377395	-1.86873	0.000114346	0.726926	-1.81679
15174467	chr19:15174467:CA:C	3.51483e-66	-6.92185e-10	-2.03663	8.09381e-06	-6.92185e-10	-1.77195	5.70278e-05	-6.92185e-10	-1.78556
15174471	chr19:15174471:C:T	3.52815e-66	-6.92185e-10	-2.03284	8.13153e-06	-6.92185e-10	-1.7673	5.72915e-05	-6.92185e-10	-1.78095
15174473	chr19:15174473:C:T	2.39164e-66	-2.42164	-4.09089e-09	4.30392e-06	-2.40352	-4.09089e-09	3.04697e-05	-2.41236	-4.09089e-09
15174847	chr19:15174847:C:T	1.29546e-65	1.48489	-2.21706	5.84003e-06	-0.206282	-1.89203	0.000138103	0.939344	-1.84044
15174868	chr19:15174868:G:C	8.76269e-66	1.31039	-2.4335	3.77934e-06	-0.269018	-2.26448	8.52342e-05	0.841139	-2.22483
15175312	chr19:15175312:A:C	3.01114e-67	-1.94	-2.55388	4.89207e-07	-2.06464	-2.51338	3.52278e-06	-2.07507	-2.49477
15175317	chr19:15175317:G:A	3.0596e-67	-1.92393	-2.55399	4.93867e-07	-2.05189	-2.51665	3.55441e-06	-2.06224	-2.49867
15175330	chr19:15175330:C:CG	2.93868e-67	-1.96363	-2.55462	4.78609e-07	-2.079	-2.52092	3.43597e-06	-2.09087	-2.50393
15175362	chr19:15175362:C:T	3.6544e-66	-6.92185e-10	-1.99769	4.28955e-06	-6.92185e-10	-2.40687	3.009e-05	-6.92185e-10	-2.42491
15176097	chr19:15176097:G:A	2.13628e-66	-6.92185e-10	-2.53455	4.16773e-06	-6.92185e-10	-2.43568	3.03661e-05	-6.92185e-10	-2.41577
15177150	chr19:15177150:G:A	3.36694e-67	-1.97527	-2.40693	4.14809e-07	-2.22333	-2.51966	4.06219e-06	-1.92886	-2.49852
15177160	chr19:15177160:T:A	5.32467e-67	-1.38323	-2.54062	2.31174e-06	-0.851344	-2.17371	1.94927e-05	-0.709462	-2.1496
15177884	chr19:15177884:G:A	4.9281e-66	-6.92185e-10	-1.69866	8.43957e-06	-6.92185e-10	-1.73012	6.04795e-05	-6.92185e-10	-1.72679
15178555	chr19:15178555:T:G	2.17114e-66	-6.92185e-10	-2.51836	3.79569e-06	-6.92185e-10	-2.52918	2.7439e-05	-6.92185e-10	-2.51713
15179196	chr19:15179196:C:T	5.9101e-67	-1.30984	-2.5097	3.46678e-06	-0.606969	-2.01286	3.00596e-05	-0.450068	-1.97585
15179314	chr19:15179314:G:A	3.34821e-67	-1.83677	-2.55101	5.53897e-07	-2.13351	-2.32032	5.81809e-06	-1.79865	-2.26947
15179601	chr19:15179601:G:A	2.65337e-67	-2.07519	-2.54518	3.54295e-07	-2.36801	-2.53267	3.04963e-06	-2.17419	-2.53989
15179837	chr19:15179837:C:T	2.55813e-66	-6.92185e-10	-2.35434	4.54717e-06	-6.92185e-10	-2.34854	3.15945e-05	-6.92185e-10	-2.37611
15180888	chr19:15180888:T:C	5.74158e-67	-1.40784	-2.44063	3.55474e-06	-0.774638	-1.82013	2.99163e-05	-0.639685	-1.79101
15180904	chr19:15180904:C:T	4.25299e-66	-6.92185e-10	-1.846	7.31615e-06	-6.92185e-10	-1.87297	5.24216e-05	-6.92185e-10	-1.86978
15181460	chr19:15181460:C:T	3.10656e-67	-2.00878	-2.45391	8.75588e-07	-2.2587	-1.73721	8.939e-06	-1.98574	-1.65293
15181468	chr19:15181468:G:A	2.41948e-66	-6.92185e-10	-2.41006	4.87342e-06	-6.92185e-10	-2.27925	3.57157e-05	-6.92185e-10	-2.25351
15182509	chr19:15182509:A:G	2.57714e-66	-2.34694	-4.09089e-09	4.42081e-06	-2.37673	-4.09089e-09	3.27008e-05	-2.3417	-4.09089e-09
15182800	chr19:15182800:G:A	5.21267e-67	-1.40644	-2.53867	2.41548e-06	-0.764025	-2.21712	2.0823e-05	-0.607929	-2.18511
15182915	chr19:15182915:T:A	8.499e-66	-6.92185e-10	-1.15367	9.9987e-06	-6.92185e-10	-1.56059	7.07091e-05	-6.92185e-10	-1.57052
15182919	chr19:15182919:G:A	7.30125e-67	-1.29196	-2.3162	5.49529e-06	-0.598553	-1.5606	4.73903e-05	-0.446778	-1.5239
15182933	chr19:15182933:C:T	2.05169e-67	-2.32287	-2.55466	4.6965e-07	-2.39966	-2.21915	3.52943e-06	-2.43467	-2.13329
15183232	chr19:15183232:C:T	6.62514e-66	1.1368	-2.53955	4.98056e-06	0.177335	-2.43484	8.7869e-05	1.07397	-2.42722
15183347	chr19:15183347:T:C	5.39415e-66	-6.92185e-10	-1.6083	8.32709e-06	-6.92185e-10	-1.74354	6.08254e-05	-6.92185e-10	-1.72109
15183412	chr19:15183412:G:A	3.11605e-67	-1.90525	-2.55439	1.33227e-06	-1.35688	-2.21929	1.09547e-05	-1.2387	-2.19663
15183797	chr19:15183797:T:C	4.51893e-66	-1.78534	-4.09089e-09	7.65377e-06	-1.82785	-4.09089e-09	5.22794e-05	-1.8725	-4.09089e-09
15183913	chr19:15183913:G:A	1.53624e-66	-0.976516	-1.88776	2.42967e-06	-0.966937	-2.00836	1.67609e-05	-1.03021	-1.97984
15184180	chr19:15184180:C:T	4.18494e-66	0.583996	-2.44612	2.63575e-06	-0.360559	-2.53332	4.3291e-05	0.467101	-2.52825
15184200	chr19:15184200:T:C	4.77803e-67	-1.48309	-2.54909	1.93572e-06	-0.822257	-2.38032	1.63996e-05	-0.672737	-2.3591
15184323	chr19:15184323:G:A	2.84701e-67	-1.99727	-2.55267	5.78944e-07	-2.22339	-2.18621	5.81586e-06	-1.94644	-2.12207
15185906	chr19:15185906:C:T	1.71788e-66	-1.02873	-1.7238	2.65906e-06	-1.04709	-1.83799	1.88691e-05	-1.08301	-1.80856
15185914	chr19:15185914:T:C	9.84119e-66	-6.92185e-10	-1.00704	1.41731e-05	-6.92185e-10	-1.2117	0.000105279	-6.92185e-10	-1.17249
15186615	chr19:15186615:C:T	2.44865e-66	-2.39808	-4.09089e-09	4.07963e-06	-2.45704	-4.09089e-09	2.94502e-05	-2.4464	-4.09089e-09
15186736	chr19:15186736:A:G	2.35271e-66	-6.92185e-10	-2.43805	4.03591e-06	-6.92185e-10	-2.46782	2.87702e-05	-6.92185e-10	-2.46976
15186765	chr19:15186765:C:T	3.28352e-67	-1.95185	-2.45544	9.17921e-07	-2.13478	-1.81391	6.71583e-06	-2.18962	-1.73501
15187163	chr19:15187163:G:A	6.02572e-66	-6.92185e-10	-1.49758	7.13914e-06	-6.92185e-10	-1.89746	5.02859e-05	-6.92185e-10	-1.91137
15187459	chr19:15187459:A:G	1.20291e-65	1.73464	-2.54093	8.07264e-06	0.735472	-2.51004	0.000156092	1.72502	-2.50367
15188123	chr19:15188123:A:G	4.30054e-66	-6.92185e-10	-1.83488	5.62211e-06	-6.92185e-10	-2.13634	3.96422e-05	-6.92185e-10	-2.1492
15188240	chr19:15188240:G:A	3.18495e-66	-2.13518	-4.09089e-09	5.92914e-06	-2.08317	-4.09089e-09	3.8103e-05	-2.18881	-4.09089e-09
15188837	chr19:15188837:T:C	6.82654e-67	-2.0077	-1.66769	7.34386e-07	-2.38036	-1.79141	7.04408e-06	-2.13177	-1.74514
15189325	chr19:15189325:A:G	3.39697e-67	-1.86672	-2.5066	7.86301e-07	-1.57284	-2.53062	4.79867e-06	-1.73453	-2.52623
15189914	chr19:15189914:T:C	2.33353e-66	-2.44624	-4.09089e-09	4.40443e-06	-2.38044	-4.09089e-09	3.00805e-05	-2.42522	-4.09089e-09
15190468	chr19:15190468:G:T	3.53038e-67	-1.78428	-2.55051	6.03711e-07	-2.13509	-2.23262	7.16744e-06	-1.69744	-2.16211
15190578	chr19:15190578:C:A	4.36877e-66	0.726677	-2.54581	2.19786e-06	-0.584944	-2.49062	3.39795e-05	0.185337	-2.48868
15190612	chr19:15190612:G:A	2.79807e-66	-2.26469	-4.09089e-09	5.90961e-06	-2.08647	-4.09089e-09	3.89968e-05	-2.16562	-4.09089e-09
15190638	chr19:15190638:C:T	2.374e-67	-2.21707	-2.51456	4.33242e-07	-2.28471	-2.4148	2.9349e-06	-2.3792	-2.37322
15190909	chr19:15190909:C:T	4.01565e-66	0.575624	-2.47904	3.20666e-06	-0.177126	-2.52069	5.4992e-05	0.69141	-2.51332
15190985	chr19:15190985:T:C	3.7721e-67	-1.79019	-2.47838	4.64715e-07	-2.13468	-2.4947	5.28399e-06	-1.69908	-2.46533
15191046	chr19:15191046:A:T	3.58149e-67	-1.77863	-2.5418	1.61976e-06	-0.986073	-2.3947	1.33016e-05	-0.86158	-2.37964
15192686	chr19:15192686:G:A	2.61683e-66	-6.92185e-10	-2.33166	4.13679e-06	-6.92185e-10	-2.44313	2.93537e-05	-6.92185e-10	-2.44968
15193001	chr19:15193001:A:G	2.78012e-66	-6.92185e-10	-2.27112	5.49218e-06	-6.92185e-10	-2.15972	3.96504e-05	-6.92185e-10	-2.149
15193938	chr19:15193938:T:C	3.5177e-66	0.438941	-2.47475	2.00626e-06	-0.821197	-2.34558	2.9873e-05	-0.0923111	-2.33983
15194678	chr19:15194678:A:G	2.09513e-66	-6.92185e-10	-2.554	3.80776e-06	-6.92185e-10	-2.52601	2.74492e-05	-6.92185e-10	-2.51676
15194754	chr19:15194754:G:A	8.53774e-67	-2.06754	-1.38416	1.74689e-06	-1.96677	-1.33844	1.1074e-05	-2.1712	-1.2533
15196544	chr19:15196544:T:G	4.43954e-67	-1.56581	-2.53985	6.46103e-07	-1.95585	-2.344	8.8404e-06	-1.35847	-2.2913
15196656	chr19:15196656:A:C	5.72794e-66	-6.92185e-10	-1.54826	7.01117e-06	-6.92185e-10	-1.91555	4.93287e-05	-6.92185e-10	-1.93059
15196832	chr19:15196832:C:G	5.5405e-66	-6.92185e-10	-1.58153	6.93473e-06	-6.92185e-10	-1.92651	4.88251e-05	-6.92185e-10	-1.94085
15197285	chr19:15197285:G:A	2.53781e-67	-2.25101	-2.41389	1.17943e-06	-1.83842	-1.8596	9.66479e-06	-1.73776	-1.82285
15198081	chr19:15198081:T:C	4.96068e-66	-6.92185e-10	-1.69207	9.22556e-06	-6.92185e-10	-1.64107	6.51237e-05	-6.92185e-10	-1.65281
15198404	chr19:15198404:G:A	4.99889e-66	-6.92185e-10	-1.6844	1.34484e-05	-6.92185e-10	-1.26419	9.49826e-05	-6.92185e-10	-1.2754
15198627	chr19:15198627:T:G	3.19582e-66	-6.92185e-10	-2.13177	6.48119e-06	-6.92185e-10	-1.99415	4.68427e-05	-6.92185e-10	-1.9823
15198801	chr19:15198801:C:T	2.29566e-66	-6.92185e-10	-2.4626	4.27001e-06	-6.92185e-10	-2.41143	3.03366e-05	-6.92185e-10	-2.41674
15200734	chr19:15200734:C:G	8.02867e-66	-6.92185e-10	-1.2106	9.69662e-06	-6.92185e-10	-1.59127	6.82164e-05	-6.92185e-10	-1.60641
15201184	chr19:15201184:T:G	3.80609e-67	-1.75405	-2.50555	1.87165e-06	-1.12166	-2.11457	1.48682e-05	-1.03121	-2.09866
15201490	chr19:15201490:G:A	6.09415e-66	-6.92185e-10	-1.48629	7.41098e-06	-6.92185e-10	-1.86009	5.22558e-05	-6.92185e-10	-1.87295
15201558	chr19:15201558:T:A	1.54027e-66	-0.926596	-1.93506	2.50778e-06	-1.00612	-1.93753	1.2818e-05	-1.39955	-1.87869
15201633	chr19:15201633:G:A	1.3133e-65	-0.718488	-4.09089e-09	2.59543e-05	-0.606711	-4.09089e-09	0.000164624	-0.725433	-4.09089e-09
15201729	chr19:15201729:C:A	8.42641e-67	-2.04491	-1.41992	4.20296e-06	-1.76079	-0.666468	2.7352e-05	-1.94309	-0.577221
15202260	chr19:15202260:G:A	1.02501e-66	-1.21532	-2.0536	1.9065e-06	-1.32967	-1.88811	1.03965e-05	-1.67323	-1.8144
15203018	chr19:15203018:G:A	1.08553e-66	-1.20861	-2.00294	2.0383e-06	-1.32789	-1.82304	1.1163e-05	-1.67043	-1.74607
15204052	chr19:15204052:G:A	2.85144e-66	-6.92185e-10	-2.24579	4.66819e-06	-6.92185e-10	-2.32228	3.31872e-05	-6.92185e-10	-2.32693
15204301	chr19:15204301:A:G	1.0049e-65	0.961984	-1.94813	7.0018e-06	-0.517074	-1.39981	0.000122616	0.280888	-1.30093
15204695	chr19:15204695:G:A	2.00946e-65	2.23112	-2.52429	1.11085e-05	1.05888	-2.51421	0.000231173	2.12343	-2.50936
15204984	chr19:15204984:G:C	1.22716e-66	-1.31044	-1.77847	2.42528e-06	-1.44001	-1.53709	1.36692e-05	-1.76472	-1.44923
15205686	chr19:15205686:C:T	4.28033e-67	-1.60817	-2.534	6.27523e-07	-1.95847	-2.37056	5.94823e-06	-1.73431	-2.3117
15206258	chr19:15206258:C:G	1.18824e-65	-6.92185e-10	-0.818563	1.35988e-05	-6.92185e-10	-1.25307	9.54944e-05	-6.92185e-10	-1.27003
15206262	chr19:15206262:G:A	6.76609e-67	-1.8577	-1.82658	2.60502e-06	-2.14181	-0.763798	1.84071e-05	-2.31293	-0.603429
15206489	chr19:15206489:A:C	5.36517e-66	-6.92185e-10	-1.61369	7.69815e-06	-6.92185e-10	-1.82207	5.40059e-05	-6.92185e-10	-1.84
15206728	chr19:15206728:C:T	5.51845e-66	-6.92185e-10	-1.58552	1.04342e-05	-6.92185e-10	-1.51796	7.34852e-05	-6.92185e-10	-1.53201
15206949	chr19:15206949:A:G	2.47802e-66	-1.00068	-1.38547	4.91016e-06	-1.1147	-1.15704	2.70896e-05	-1.46392	-1.06603
15206986	chr19:15206986:A:G	1.9191e-67	-2.43939	-2.50495	4.62628e-07	-2.1921	-2.44178	3.51455e-06	-2.14226	-2.42993
15207389	chr19:15207389:A:G	2.65246e-66	-2.31813	-4.09089e-09	4.93248e-06	-2.26721	-4.09089e-09	3.44925e-05	-2.28836	-4.09089e-09
15207959	chr19:15207959:C:T	2.25691e-66	-6.92185e-10	-2.47962	4.23593e-06	-6.92185e-10	-2.41945	3.00878e-05	-6.92185e-10	-2.42498
15208408	chr19:15208408:T:G	2.04986e-67	-2.39581	-2.48263	7.94632e-07	-2.07895	-2.01398	6.1657e-06	-2.02871	-1.98138
15208576	chr19:15208576:G:A	7.71488e-66	-6.92185e-10	-1.25047	1.18889e-05	-6.92185e-10	-1.38745	8.4746e-05	-6.92185e-10	-1.38944
15209111	chr19:15209111:G:A	6.53646e-66	-6.92185e-10	-1.41622	1.37363e-05	-6.92185e-10	-1.24301	0.000100629	-6.92185e-10	-1.21766
15209359	chr19:15209359:G:A	5.13514e-66	-6.92185e-10	-1.65751	9.12526e-06	-6.92185e-10	-1.652	6.57776e-05	-6.92185e-10	-1.64282
15209391	chr19:15209391:T:C	2.11231e-66	-6.92185e-10	-2.54583	4.83183e-06	-6.92185e-10	-2.28783	3.55812e-05	-6.92185e-10	-2.25728
15209515	chr19:15209515:GC:G	5.24536e-66	-1.63627	-4.09089e-09	9.43413e-06	-1.61872	-4.09089e-09	7.81646e-05	-1.47028	-4.09089e-09
15209811	chr19:15209811:G:A	6.46256e-66	-6.92185e-10	-1.42759	8.25551e-06	-6.92185e-10	-1.75217	5.80784e-05	-6.92185e-10	-1.7673
15210000	chr19:15210000:T:C	2.98804e-66	-6.92185e-10	-2.199	5.47673e-06	-6.92185e-10	-2.16254	3.99233e-05	-6.92185e-10	-2.14214
15210126	chr19:15210126:C:T	2.49345e-67	-2.46226	-2.22027	3.8536e-07	-2.2681	-2.54853	2.89673e-06	-2.21348	-2.55203
15210207	chr19:15210207:G:A	3.22642e-66	-6.92185e-10	-2.12224	6.7616e-06	-6.92185e-10	-1.95179	4.90297e-05	-6.92185e-10	-1.93667
15210410	chr19:15210410:G:A	2.35052e-67	-2.43342	-2.30815	3.2732e-07	-2.42591	-2.55396	2.387e-06	-2.40661	-2.55245
15210995	chr19:15210995:T:C	2.11986e-66	-6.92185e-10	-2.54227	3.73993e-06	-6.92185e-10	-2.54398	2.68028e-05	-6.92185e-10	-2.54059
15211074	chr19:15211074:G:A	5.68228e-67	-1.31027	-2.54858	1.56294e-06	-0.865753	-2.55073	8.93789e-06	-1.08978	-2.54901
15211743	chr19:15211743:T:C	3.88778e-67	-1.7663	-2.47207	1.07899e-06	-2.02713	-1.7599	7.27371e-06	-2.21794	-1.62689
15212199	chr19:15212199:C:T	2.09824e-65	-6.92185e-10	-0.249936	2.07802e-05	-6.92185e-10	-0.829047	0.000146682	-6.92185e-10	-0.840828
15212235	chr19:15212235:T:C	2.1115e-66	-6.92185e-10	-2.54622	3.86449e-06	-6.92185e-10	-2.51122	2.7701e-05	-6.92185e-10	-2.50763
15212388	chr19:15212388:A:G	2.1233e-66	-6.92185e-10	-2.54065	3.701e-06	-6.92185e-10	-2.55445	2.64301e-05	-6.92185e-10	-2.5546
15212639	chr19:15212639:A:G	1.38773e-66	-0.975505	-1.99044	1.79868e-06	-1.18192	-2.09407	1.135e-05	-1.3335	-2.06639
15212863	chr19:15212863:C:T	2.3111e-66	-2.4559	-4.09089e-09	4.0604e-06	-2.46177	-4.09089e-09	2.91112e-05	-2.45797	-4.09089e-09
15213370	chr19:15213370:C:T	2.14374e-67	-2.32236	-2.51129	3.6649e-07	-2.43795	-2.42889	3.19753e-06	-2.29206	-2.37466
15213437	chr19:15213437:T:C	4.1397e-67	-2.15188	-2.0237	1.98605e-06	-2.03191	-1.145	1.20459e-05	-2.40532	-0.935049
15213602	chr19:15213602:T:A	6.71318e-67	-1.94217	-1.74996	9.7467e-07	-2.1225	-1.76621	6.70487e-06	-2.21657	-1.70969
15214393	chr19:15214393:C:T	2.48647e-66	-2.38275	-4.09089e-09	4.40246e-06	-2.38089	-4.09089e-09	3.07538e-05	-2.40309	-4.09089e-09
15214499	chr19:15214499:G:A	9.94412e-67	-1.79455	-1.50468	1.35432e-06	-2.06257	-1.49718	9.4083e-06	-2.1649	-1.42261
15215194	chr19:15215194:G:A	2.78777e-66	-2.26838	-4.09089e-09	5.10606e-06	-2.23262	-4.09089e-09	3.40896e-05	-2.30011	-4.09089e-09
15215633	chr19:15215633:T:A	8.36595e-67	-1.72801	-1.74402	1.13036e-06	-2.01655	-1.72397	7.74195e-06	-2.12542	-1.65703
15215963	chr19:15215963:T:C	1.86765e-67	-2.42434	-2.54719	3.86826e-07	-2.46221	-2.35062	3.1299e-06	-2.40347	-2.28463
15216104	chr19:15216104:C:T	1.399e-65	-6.92185e-10	-0.655277	1.71135e-05	-6.92185e-10	-1.02318	0.000119146	-6.92185e-10	-1.04874
15216670	chr19:15216670:C:T	1.15042e-66	-1.80675	-1.34674	6.26261e-06	-1.69209	-0.336362	3.59469e-05	-2.1098	-0.13726
15217968	chr19:15217968:C:T	4.09614e-67	-2.15483	-2.03132	6.21376e-07	-2.38907	-1.9498	8.06033e-06	-1.87104	-1.8711
15218420	chr19:15218420:T:C	1.41725e-66	-2.46221	-0.482695	2.56264e-06	-2.45352	-0.468486	2.42e-05	-2.36253	-0.280217
15218642	chr19:15218642:G:A	2.64224e-66	-2.32199	-4.09089e-09	4.62409e-06	-2.33177	-4.09089e-09	3.17936e-05	-2.36983	-4.09089e-09
15218651	chr19:15218651:G:A	1.3875e-66	-2.44601	-0.520105	2.57721e-06	-2.46243	-0.453916	2.32328e-05	-2.41975	-0.263785
15219947	chr19:15219947:C:G	2.09384e-66	-6.92185e-10	-2.55462	3.71048e-06	-6.92185e-10	-2.55189	2.65217e-05	-6.92185e-10	-2.55113
15220689	chr19:15220689:G:C	2.4009e-66	-6.92185e-10	-2.41778	3.86991e-06	-6.92185e-10	-2.50982	2.7778e-05	-6.92185e-10	-2.50485
15220774	chr19:15220774:G:A	2.39635e-66	-6.92185e-10	-2.41967	3.86608e-06	-6.92185e-10	-2.51081	2.77488e-05	-6.92185e-10	-2.50591
15221165	chr19:15221165:T:G	2.17938e-66	-6.92185e-10	-2.51458	4.49921e-06	-6.92185e-10	-2.35915	3.20565e-05	-6.92185e-10	-2.3616
15221350	chr19:15221350:G:A	2.21587e-66	-6.92185e-10	-2.49797	3.70049e-06	-6.92185e-10	-2.55458	2.64344e-05	-6.92185e-10	-2.55443
15221747	chr19:15221747:G:A	3.63769e-66	-6.92185e-10	-2.00227	4.89817e-06	-6.92185e-10	-2.27419	3.55092e-05	-6.92185e-10	-2.25931
15221775	chr19:15221775:C:T	2.4151e-66	-6.92185e-10	-2.41188	4.39605e-06	-6.92185e-10	-2.38234	3.15569e-05	-6.92185e-10	-2.37731
15222211	chr19:15222211:G:A	2.41632e-66	-6.92185e-10	-2.41137	3.88454e-06	-6.92185e-10	-2.50605	2.78907e-05	-6.92185e-10	-2.50081
15222414	chr19:15222414:G:A	2.14144e-66	-6.92185e-10	-2.53214	4.2068e-06	-6.92185e-10	-2.42635	3.04871e-05	-6.92185e-10	-2.41179
15222459	chr19:15222459:G:A	2.99112e-65	-6.92185e-10	0.104615	3.36647e-05	-6.92185e-10	-0.346601	0.000266474	-6.92185e-10	-0.243819
15222648	chr19:15222648:A:G	4.38147e-66	-1.81623	-4.09089e-09	1.19746e-05	-1.38027	-4.09089e-09	8.00902e-05	-1.44594	-4.09089e-09
15222885	chr19:15222885:G:A	2.40479e-66	-6.92185e-10	-2.41615	3.87696e-06	-6.92185e-10	-2.508	2.78331e-05	-6.92185e-10	-2.50287
15222974	chr19:15222974:G:A	6.96389e-65	0.949705	-4.09089e-09	7.05347e-05	0.393054	-4.09089e-09	0.000935449	1.01193	-4.09089e-09
15223679	chr19:15223679:C:T	2.67692e-66	-2.30895	-4.09089e-09	4.73776e-06	-2.30748	-4.09089e-09	3.92872e-05	-2.1582	-4.09089e-09
15224024	chr19:15224024:A:G	2.5883e-66	-6.92185e-10	-2.34262	3.94789e-06	-6.92185e-10	-2.48987	2.83122e-05	-6.92185e-10	-2.48581
15224441	chr19:15224441:G:A	3.44949e-66	-6.92185e-10	-2.05539	7.31975e-06	-6.92185e-10	-1.87247	5.24266e-05	-6.92185e-10	-1.86968
15224564	chr19:15224564:A:G	3.66797e-66	-6.92185e-10	-1.99398	7.81584e-06	-6.92185e-10	-1.8069	5.59751e-05	-6.92185e-10	-1.80419
15224711	chr19:15224711:A:C	2.40921e-66	-2.41432	-4.09089e-09	4.1804e-06	-2.43264	-4.09089e-09	3.03885e-05	-2.41503	-4.09089e-09
15225177	chr19:15225177:C:T	2.0229e-67	-2.40197	-2.4897	3.41676e-07	-2.46222	-2.47472	3.11556e-06	-2.24554	-2.44715
15225457	chr19:15225457:C:T	7.32215e-66	-6.92185e-10	-1.30271	9.73824e-06	-6.92185e-10	-1.58699	6.83799e-05	-6.92185e-10	-1.60402
15225526	chr19:15225526:G:A	3.75841e-66	-6.92185e-10	-1.96962	5.82096e-06	-6.92185e-10	-2.10158	4.0888e-05	-6.92185e-10	-2.11826
15225528	chr19:15225528:GC:G	3.73327e-66	-6.92185e-10	-1.97633	5.79197e-06	-6.92185e-10	-2.10658	4.06889e-05	-6.92185e-10	-2.12314
15226066	chr19:15226066:T:G	6.46409e-66	-1.42735	-4.09089e-09	1.20493e-05	-1.37405	-4.09089e-09	7.77539e-05	-1.47555	-4.09089e-09
15226119	chr19:15226119:G:A	8.20152e-67	-1.05116	-2.44072	2.17471e-06	-0.562764	-2.52339	1.23599e-05	-0.783497	-2.53114
15226232	chr19:15226232:T:C	2.67857e-66	-6.92185e-10	-2.30833	5.0767e-06	-6.92185e-10	-2.23839	3.74328e-05	-6.92185e-10	-2.20655
15226974	chr19:15226974:C:T	1.93055e-66	-0.156608	-2.47921	3.0967e-06	-0.230071	-2.50264	0.000136425	1.51379	-2.42711
15228671	chr19:15228671:C:T	2.82302e-66	-6.92185e-10	-2.25581	7.342e-06	-6.92185e-10	-1.86944	5.26382e-05	-6.92185e-10	-1.86566
15228766	chr19:15228766:G:A	4.79458e-66	-1.72613	-4.09089e-09	7.66039e-06	-1.82699	-4.09089e-09	6.10705e-05	-1.71707	-4.09089e-09
15229625	chr19:15229625:T:G	2.38894e-66	-2.42277	-4.09089e-09	4.07555e-06	-2.45804	-4.09089e-09	3.0323e-05	-2.41719	-4.09089e-09
15229638	chr19:15229638:T:C	2.60336e-66	-6.92185e-10	-2.33682	4.95917e-06	-6.92185e-10	-2.26181	3.54623e-05	-6.92185e-10	-2.26063
15230864	chr19:15230864:G:C	2.85113e-66	-6.92185e-10	-2.2459	4.36736e-06	-6.92185e-10	-2.38889	3.09282e-05	-6.92185e-10	-2.39743
15230882	chr19:15230882:C:T	2.35109e-66	-6.92185e-10	-2.43874	3.88288e-06	-6.92185e-10	-2.50647	2.8104e-05	-6.92185e-10	-2.49319
15230894	chr19:15230894:A:C	6.01753e-66	-6.92185e-10	-1.49894	1.17182e-05	-6.92185e-10	-1.40191	8.22999e-05	-6.92185e-10	-1.41873
15230940	chr19:15230940:T:C	5.09166e-67	-1.78284	-2.18576	4.6604e-07	-2.40645	-2.22008	5.58911e-06	-1.87116	-2.23712
15232553	chr19:15232553:ACT:A	1.27131e-66	-1.98545	-1.06812	3.66336e-06	-2.30335	-0.261316	2.95563e-05	-2.32608	-0.116722
15233991	chr19:15233991:C:T	2.68063e-66	-6.92185e-10	-2.30757	4.21292e-06	-6.92185e-10	-2.42489	3.06254e-05	-6.92185e-10	-2.40727
15234220	chr19:15234220:T:C	4.21091e-65	2.71478	-2.26813	0.000245295	3.75313	-2.11371	0.00127355	3.39135	-2.07088
15234357	chr19:15234357:TTC:T	2.1361e-66	-6.92185e-10	-2.53464	3.74386e-06	-6.92185e-10	-2.54293	2.68563e-05	-6.92185e-10	-2.5386
15234795	chr19:15234795:T:C	2.95902e-66	-6.92185e-10	-2.20876	5.88345e-06	-6.92185e-10	-2.09091	4.23123e-05	-6.92185e-10	-2.08402
15235087	chr19:15235087:C:T	3.32529e-65	0.210524	-4.09089e-09	5.86491e-05	0.208522	-4.09089e-09	0.000843619	0.908603	-4.09089e-09
15235471	chr19:15235471:G:A	9.10559e-66	-6.92185e-10	-1.08473	2.02499e-05	-6.92185e-10	-0.854901	0.000143128	-6.92185e-10	-0.865355
15235629	chr19:15235629:C:T	9.57522e-66	-6.92185e-10	-1.03444	1.54124e-05	-6.92185e-10	-1.12788	0.000110756	-6.92185e-10	-1.12177
15236825	chr19:15236825:G:C	3.65369e-66	-6.92185e-10	-1.99788	7.13317e-06	-6.92185e-10	-1.89829	5.2004e-05	-6.92185e-10	-1.87778
15238571	chr19:15238571:C:A	2.66901e-66	-6.92185e-10	-2.31191	4.2516e-06	-6.92185e-10	-2.41575	3.00883e-05	-6.92185e-10	-2.42496
15239540	chr19:15239540:G:A	2.13071e-66	-6.92185e-10	-2.53716	3.71294e-06	-6.92185e-10	-2.55123	2.65019e-05	-6.92185e-10	-2.55188
15239556	chr19:15239556:C:T	2.96586e-66	-6.92185e-10	-2.20645	4.5463e-06	-6.92185e-10	-2.34874	3.31681e-05	-6.92185e-10	-2.32751
15240938	chr19:15240938:T:C	1.17097e-64	3.75592	-2.28654	0.000482132	4.73984	-2.42467	0.0290796	6.92646	-2.47777
15241290	chr19:15241290:C:G	1.77891e-65	2.09814	-2.51318	9.73577e-05	3.25551	-2.54017	0.00051269	2.94973	-2.53916
15241315	chr19:15241315:T:C	2.15498e-66	-1.80588	-0.719962	1.68171e-05	-2.05751	1.01686	0.000177477	-1.77852	1.12826
15241916	chr19:15241916:G:A	7.88276e-65	-6.92185e-10	1.07365	0.000101354	-6.92185e-10	0.755566	0.000795034	-6.92185e-10	0.849287
15242112	chr19:15242112:C:T	2.77559e-66	-2.27275	-4.09089e-09	4.46026e-06	-2.36784	-4.09089e-09	3.56867e-05	-2.25432	-4.09089e-09
15244571	chr19:15244571:C:T	8.24691e-66	-6.92185e-10	-1.18378	1.31412e-05	-6.92185e-10	-1.2873	9.45539e-05	-6.92185e-10	-1.27993
15245187	chr19:15245187:G:A	3.51062e-66	-6.92185e-10	-2.03783	6.11657e-06	-6.92185e-10	-2.05205	4.48503e-05	-6.92185e-10	-2.02577
15245562	chr19:15245562:T:C	1.00159e-65	-6.92185e-10	-0.989441	1.6251e-05	-6.92185e-10	-1.0749	0.000116857	-6.92185e-10	-1.06815
15245935	chr19:15245935:C:T	9.70564e-67	-1.04622	-2.27727	2.31974e-06	-0.656296	-2.3653	1.43127e-05	-0.789805	-2.37814
15245956	chr19:15245956:G:A	1.31129e-64	-6.92185e-10	1.58256	0.000282955	-6.92185e-10	1.78224	0.00225517	-6.92185e-10	1.89188
15246590	chr19:15246590:G:A	2.15126e-66	-6.92185e-10	-2.52757	4.02396e-06	-6.92185e-10	-2.47078	2.83003e-05	-6.92185e-10	-2.48623
15246723	chr19:15246723:G:A	1.60728e-65	-6.92185e-10	-0.516491	2.02411e-05	-6.92185e-10	-0.855334	0.000140304	-6.92185e-10	-0.88529
15248342	chr19:15248342:G:A	8.7186e-66	1.40113	-2.52929	6.28735e-05	2.8042	-2.52613	0.00033117	2.50577	-2.53224
15248457	chr19:15248457:T:C	2.65059e-66	-2.31883	-4.09089e-09	4.31672e-06	-2.40055	-4.09089e-09	3.11821e-05	-2.38925	-4.09089e-09
15249478	chr19:15249478:C:T	2.6317e-66	-2.32599	-4.09089e-09	4.30521e-06	-2.40322	-4.09089e-09	3.37702e-05	-2.30952	-4.09089e-09
15250187	chr19:15250187:G:A	4.28551e-66	-6.92185e-10	-1.83838	6.14858e-06	-6.92185e-10	-2.04683	4.31198e-05	-6.92185e-10	-2.06512
15250481	chr19:15250481:A:C	1.47778e-65	-6.92185e-10	-0.600492	2.02273e-05	-6.92185e-10	-0.856016	0.000150828	-6.92185e-10	-0.812958
15250620	chr19:15250620:A:C	2.64067e-66	-2.32259	-4.09089e-09	4.30416e-06	-2.40347	-4.09089e-09	3.37653e-05	-2.30966	-4.09089e-09
15251860	chr19:15251860:G:A	2.97861e-66	-2.20216	-4.09089e-09	5.45795e-06	-2.16598	-4.09089e-09	4.52276e-05	-2.01739	-4.09089e-09
15252168	chr19:15252168:G:C	2.09861e-66	-6.92185e-10	-2.55234	3.70591e-06	-6.92185e-10	-2.55312	2.65095e-05	-6.92185e-10	-2.55159
15252666	chr19:15252666:A:G	1.20415e-66	-2.11908	-0.988756	1.17451e-05	-1.91174	0.512128	8.63611e-05	-1.98983	0.619269
15252669	chr19:15252669:G:A	6.75985e-66	-6.92185e-10	-1.38262	8.51095e-06	-6.92185e-10	-1.7217	5.94023e-05	-6.92185e-10	-1.74476
15252777	chr19:15252777:G:A	2.2916e-66	-6.92185e-10	-2.46437	4.03013e-06	-6.92185e-10	-2.46925	2.88799e-05	-6.92185e-10	-2.46595
15253940	chr19:15253940:G:A	5.7776e-66	-6.92185e-10	-1.53963	6.21736e-06	-6.92185e-10	-2.03571	4.4324e-05	-6.92185e-10	-2.03757
15254168	chr19:15254168:G:A	4.20143e-66	-6.92185e-10	-1.85819	7.17852e-06	-6.92185e-10	-1.89196	5.28422e-05	-6.92185e-10	-1.86179
15255128	chr19:15255128:G:A	2.80321e-66	-6.92185e-10	-2.26285	4.30491e-06	-6.92185e-10	-2.40329	3.13607e-05	-6.92185e-10	-2.38354
15255394	chr19:15255394:G:A	2.36909e-66	-6.92185e-10	-2.43111	3.93988e-06	-6.92185e-10	-2.4919	2.85238e-05	-6.92185e-10	-2.47836
15255724	chr19:15255724:C:T	3.50176e-66	-2.04035	-4.09089e-09	4.83716e-06	-2.28672	-4.09089e-09	3.65945e-05	-2.2292	-4.09089e-09
15257281	chr19:15257281:G:A	2.19657e-66	-6.92185e-10	-2.50672	4.17518e-06	-6.92185e-10	-2.43389	2.92623e-05	-6.92185e-10	-2.4528
15257736	chr19:15257736:T:C	1.08307e-65	-6.92185e-10	-0.91123	1.74841e-05	-6.92185e-10	-1.00176	0.000125716	-6.92185e-10	-0.995073
15258243	chr19:15258243:C:T	1.58556e-65	1.83196	-2.36206	8.45476e-05	2.84543	-2.27117	0.000454425	2.53029	-2.24035
15258305	chr19:15258305:C:T	2.46806e-66	-2.39018	-4.09089e-09	4.38107e-06	-2.38576	-4.09089e-09	3.0686e-05	-2.40529	-4.09089e-09
15259101	chr19:15259101:TG:T	2.21087e-66	-6.92185e-10	-2.50023	4.21737e-06	-6.92185e-10	-2.42384	2.9534e-05	-6.92185e-10	-2.44356
15259150	chr19:15259150:G:A	1.35033e-65	-6.92185e-10	-0.690681	1.84572e-05	-6.92185e-10	-0.947596	0.000137491	-6.92185e-10	-0.905539
15259290	chr19:15259290:G:A	1.20796e-65	1.49182	-2.29391	6.30149e-05	2.46869	-2.18836	0.000342165	2.15969	-2.1535
15260053	chr19:15260053:G:A	6.38858e-66	-6.92185e-10	-1.43911	1.58681e-05	-6.92185e-10	-1.09874	0.000112142	-6.92185e-10	-1.10933
15260671	chr19:15260671:G:A	1.18225e-65	1.72624	-2.54986	6.39244e-05	2.84851	-2.55386	0.000336797	2.54433	-2.55395
15261370	chr19:15261370:C:G	4.97343e-66	-1.68951	-4.09089e-09	4.72327e-06	-2.31055	-4.09089e-09	5.51765e-05	-1.81856	-4.09089e-09
15261414	chr19:15261414:G:A	1.12096e-65	1.67516	-2.55201	6.03219e-05	2.7893	-2.55266	0.000318244	2.48652	-2.55279
15261908	chr19:15261908:AAAAGTAG:A	2.43412e-66	-6.92185e-10	-2.40403	4.01157e-06	-6.92185e-10	-2.47387	2.91741e-05	-6.92185e-10	-2.45582
15263765	chr19:15263765:G:A	4.48248e-66	-6.92185e-10	-1.79344	5.73438e-06	-6.92185e-10	-2.11657	4.05029e-05	-6.92185e-10	-2.12772
15264103	chr19:15264103:G:A	8.82404e-66	-1.11614	-4.09089e-09	2.98518e-05	-0.466804	-4.09089e-09	0.000198015	-0.540754	-4.09089e-09
15266058	chr19:15266058:C:T	1.51696e-65	1.93638	-2.51071	9.94748e-05	3.19016	-2.4533	0.000520938	2.87789	-2.45136
15268499	chr19:15268499:CTGTT:C	3.16515e-67	-1.88972	-2.55428	4.92432e-07	-2.02313	-2.54832	6.83479e-06	-1.36629	-2.54078
15270061	chr19:15270061:T:C	2.86146e-66	-2.24229	-4.09089e-09	5.30049e-06	-2.19525	-4.09089e-09	3.28455e-05	-2.33728	-4.09089e-09
15270520	chr19:15270520:A:G	5.27707e-66	-6.92185e-10	-1.63025	1.30618e-05	-6.92185e-10	-1.29336	9.44276e-05	-6.92185e-10	-1.28126
15271780	chr19:15271780:C:A	9.83616e-66	-1.00755	-4.09089e-09	2.62176e-05	-0.596618	-4.09089e-09	0.000164094	-0.728656	-4.09089e-09
15272606	chr19:15272606:A:C	5.13693e-66	-6.92185e-10	-1.65716	8.48695e-06	-6.92185e-10	-1.72452	6.08072e-05	-6.92185e-10	-1.72139
15272705	chr19:15272705:C:T	1.98407e-65	1.90591	-2.21179	0.000104578	3.06713	-2.28024	0.000547991	2.75748	-2.28032
15273887	chr19:15273887:C:A	3.04968e-66	-6.92185e-10	-2.17858	5.52503e-06	-6.92185e-10	-2.15376	4.09018e-05	-6.92185e-10	-2.11792
15274565	chr19:15274565:G:A	2.35896e-66	-6.92185e-10	-2.4354	3.7182e-06	-6.92185e-10	-2.54981	2.64918e-05	-6.92185e-10	-2.55226
15274570	chr19:15274570:G:T	3.08125e-66	-6.92185e-10	-2.16828	4.25814e-06	-6.92185e-10	-2.41422	2.99358e-05	-6.92185e-10	-2.43004
15275495	chr19:15275495:A:G	2.80447e-66	-6.92185e-10	-2.2624	4.33964e-06	-6.92185e-10	-2.39526	3.0659e-05	-6.92185e-10	-2.40617
15275834	chr19:15275834:C:G	2.34861e-66	-6.92185e-10	-2.43979	3.91683e-06	-6.92185e-10	-2.49777	2.83387e-05	-6.92185e-10	-2.48487
15277117	chr19:15277117:C:T	2.19694e-67	-2.42018	-2.38896	7.03493e-07	-2.31987	-1.89487	4.90096e-06	-2.39195	-1.84771
15277143	chr19:15277143:T:C	3.11496e-66	-6.92185e-10	-2.1574	5.69394e-06	-6.92185e-10	-2.12365	4.22478e-05	-6.92185e-10	-2.08555
15278214	chr19:15278214:A:G	2.29937e-65	-0.158399	-4.09089e-09	2.40176e-05	-0.684264	-4.09089e-09	0.000292609	-0.15026	-4.09089e-09
15279166	chr19:15279166:C:A	4.52833e-66	-6.92185e-10	-1.78326	7.42632e-06	-6.92185e-10	-1.85802	5.32125e-05	-6.92185e-10	-1.8548
15280533	chr19:15280533:C:A	1.37192e-65	-0.674819	-4.09089e-09	2.13777e-05	-0.800703	-4.09089e-09	0.000135994	-0.916485	-4.09089e-09
15282332	chr19:15282332:A:G	1.68467e-65	-6.92185e-10	-0.469465	2.04352e-05	-6.92185e-10	-0.845793	0.000140627	-6.92185e-10	-0.882986
15283728	chr19:15283728:C:G	4.3645e-66	-1.82012	-4.09089e-09	8.50524e-06	-1.72237	-4.09089e-09	5.74763e-05	-1.77773	-4.09089e-09
15283820	chr19:15283820:T:G	3.6069e-66	-6.92185e-10	-2.01077	5.82445e-06	-6.92185e-10	-2.10099	4.28494e-05	-6.92185e-10	-2.07141
15283969	chr19:15283969:G:A	1.1295e-65	-6.92185e-10	-0.869255	1.66214e-05	-6.92185e-10	-1.05236	0.000121414	-6.92185e-10	-1.02989
15284300	chr19:15284300:A:C	1.89458e-66	-1.77492	-0.879704	1.38809e-05	-2.07103	0.838495	0.000148513	-1.77245	0.944024
15284323	chr19:15284323:C:T	3.39807e-66	-6.92185e-10	-2.07041	6.16018e-06	-6.92185e-10	-2.04494	4.57973e-05	-6.92185e-10	-2.00487
15284584	chr19:15284584:C:G	2.26355e-66	-6.92185e-10	-2.47668	3.85343e-06	-6.92185e-10	-2.51408	2.78143e-05	-6.92185e-10	-2.50355
15284812	chr19:15284812:T:A	2.16607e-67	-2.46167	-2.36162	4.23991e-07	-2.17124	-2.54986	2.86638e-06	-2.22151	-2.55454
15285418	chr19:15285418:C:T	1.10804e-65	1.38053	-2.26897	6.61849e-05	2.4865	-2.15709	0.000323999	2.07292	-2.12127
15285549	chr19:15285549:A:ATTTTTTTTTCTTTTT	1.63385e-65	-6.92185e-10	-0.500092	1.96801e-05	-6.92185e-10	-0.883444	0.000135576	-6.92185e-10	-0.919566
15285564	chr19:15285564:CAAAAAAAGAAAAAAA:C	2.13835e-65	-6.92185e-10	-0.230997	2.50341e-05	-6.92185e-10	-0.64281	0.000171987	-6.92185e-10	-0.681677
15286039	chr19:15286039:C:G	1.11655e-65	-6.92185e-10	-0.88079	1.78112e-05	-6.92185e-10	-0.98322	0.000128077	-6.92185e-10	-0.976468
15286240	chr19:15286240:G:A	1.43287e-65	1.9035	-2.53485	8.59889e-05	3.14504	-2.55387	0.000447603	2.82872	-2.55391
15286349	chr19:15286349:C:T	6.80151e-65	3.02067	-2.09456	0.000600101	4.10515	-1.5711	0.0451817	6.1858	-1.29645
15287433	chr19:15287433:T:G	1.50245e-65	1.7565	-2.34044	7.47936e-05	2.87375	-2.42207	0.000395424	2.56997	-2.41911
15287553	chr19:15287553:G:A	2.47004e-66	-6.92185e-10	-2.38938	4.10655e-06	-6.92185e-10	-2.45047	2.99201e-05	-6.92185e-10	-2.43057
15288151	chr19:15288151:T:C	3.31433e-66	-6.92185e-10	-2.09536	4.73076e-06	-6.92185e-10	-2.30896	3.33726e-05	-6.92185e-10	-2.32136
15288263	chr19:15288263:C:T	3.58969e-66	-6.92185e-10	-2.01555	5.24163e-06	-6.92185e-10	-2.20642	3.77605e-05	-6.92185e-10	-2.19783
15288694	chr19:15288694:G:C	5.97712e-66	-6.92185e-10	-1.50568	6.34653e-06	-6.92185e-10	-2.01514	4.52307e-05	-6.92185e-10	-2.01732
15289406	chr19:15289406:C:G	2.68849e-66	-6.92185e-10	-2.30464	5.62682e-06	-6.92185e-10	-2.13551	4.08344e-05	-6.92185e-10	-2.11957
15290050	chr19:15290050:C:T	2.437e-66	-6.92185e-10	-2.40285	4.04501e-06	-6.92185e-10	-2.46557	2.93318e-05	-6.92185e-10	-2.45042
15290232	chr19:15290232:T:A	2.8986e-66	-6.92185e-10	-2.22939	6.23074e-06	-6.92185e-10	-2.03356	4.52968e-05	-6.92185e-10	-2.01586
15290546	chr19:15290546:C:T	2.61427e-66	-6.92185e-10	-2.33263	4.11378e-06	-6.92185e-10	-2.44871	2.98577e-05	-6.92185e-10	-2.43265
15290732	chr19:15290732:T:C	3.39418e-66	-2.07156	-4.09089e-09	6.11611e-06	-2.05212	-4.09089e-09	3.78864e-05	-2.19451	-4.09089e-09
15290854	chr19:15290854:A:G	2.74577e-66	-6.92185e-10	-2.28356	5.40329e-06	-6.92185e-10	-2.17604	3.90223e-05	-6.92185e-10	-2.16496
15291481	chr19:15291481:G:A	3.26704e-66	-2.10973	-4.09089e-09	5.30062e-06	-2.19523	-4.09089e-09	3.92845e-05	-2.15827	-4.09089e-09
15291760	chr19:15291760:C:T	3.3253e-66	-6.92185e-10	-2.09206	5.36918e-06	-6.92185e-10	-2.18237	3.93792e-05	-6.92185e-10	-2.15586
15291932	chr19:15291932:C:G	1.11586e-65	-6.92185e-10	-0.881403	1.78029e-05	-6.92185e-10	-0.98369	0.000128011	-6.92185e-10	-0.976981
15292710	chr19:15292710:G:A	2.36085e-66	-6.92185e-10	-2.4346	4.99301e-06	-6.92185e-10	-2.25501	3.65085e-05	-6.92185e-10	-2.23155
15292967	chr19:15292967:C:T	1.29239e-65	1.78208	-2.51662	8.12396e-05	2.99317	-2.45882	0.000427747	2.68642	-2.45699
15293227	chr19:15293227:T:C	1.86186e-65	-6.92185e-10	-0.369458	3.16355e-05	-6.92185e-10	-0.408771	0.000228229	-6.92185e-10	-0.398748
15293525	chr19:15293525:T:C	2.3965e-66	-6.92185e-10	-2.41961	4.50935e-06	-6.92185e-10	-2.3569	3.23732e-05	-6.92185e-10	-2.35177
15293850	chr19:15293850:G:C	2.1437e-66	-6.92185e-10	-2.53108	3.72082e-06	-6.92185e-10	-2.54911	2.67177e-05	-6.92185e-10	-2.54377
15294868	chr19:15294868:A:G	1.29856e-65	-6.92185e-10	-0.729776	2.08006e-05	-6.92185e-10	-0.828069	0.000149727	-6.92185e-10	-0.820281
15295241	chr19:15295241:A:G	3.81803e-66	-6.92185e-10	-1.95388	8.19741e-06	-6.92185e-10	-1.75923	5.94104e-05	-6.92185e-10	-1.74463
15296147	chr19:15296147:A:G	4.89953e-66	-6.92185e-10	-1.70448	7.99601e-06	-6.92185e-10	-1.78411	5.90361e-05	-6.92185e-10	-1.75095
15296522	chr19:15296522:G:A	4.47931e-65	3.05191	-2.54348	0.000300771	4.13403	-2.29074	0.0208903	6.25033	-2.13239
15298756	chr19:15298756:T:C	8.56759e-66	1.06961	-2.21524	4.40718e-05	2.01126	-2.08849	0.000231041	1.66087	-2.04737
15298836	chr19:15298836:G:A	3.45998e-67	-1.94262	-2.41232	5.55325e-07	-2.07073	-2.38052	7.7097e-06	-1.43972	-2.3469
15299939	chr19:15299939:G:A	3.19632e-65	0.170968	-4.09089e-09	5.58643e-05	0.159875	-4.09089e-09	0.000784119	0.835463	-4.09089e-09
15300170	chr19:15300170:G:A	2.549e-66	-6.92185e-10	-2.35792	4.95484e-06	-6.92185e-10	-2.26269	3.54982e-05	-6.92185e-10	-2.25962
15300420	chr19:15300420:C:T	6.51364e-66	1.0745	-2.49422	5.09438e-05	2.5198	-2.45213	0.000279858	2.23978	-2.4346
15300685	chr19:15300685:G:A	6.99168e-66	-6.92185e-10	-1.3489	8.54583e-06	-6.92185e-10	-1.71761	5.96103e-05	-6.92185e-10	-1.74127
15301077	chr19:15301077:G:A	6.1806e-66	1.07876	-2.55097	4.48995e-05	2.49343	-2.55205	0.000240473	2.20733	-2.55382
15301196	chr19:15301196:T:C	3.21888e-65	2.56039	-2.38239	2.14479e-05	1.7414	-2.53882	0.00114768	3.76947	-2.55307
15301496	chr19:15301496:G:A	2.37522e-66	-6.92185e-10	-2.42853	5.05976e-06	-6.92185e-10	-2.24173	3.70986e-05	-6.92185e-10	-2.21552
15301868	chr19:15301868:A:G	5.09381e-66	-6.92185e-10	-1.66559	8.35665e-06	-6.92185e-10	-1.73999	5.98591e-05	-6.92185e-10	-1.7371
15301965	chr19:15301965:G:A	2.61233e-66	-2.33337	-4.09089e-09	4.26993e-06	-2.41145	-4.09089e-09	3.07886e-05	-2.40195	-4.09089e-09
15302444	chr19:15302444:G:T	1.90488e-65	-6.92185e-10	-0.346613	3.3954e-05	-6.92185e-10	-0.338042	0.000245155	-6.92185e-10	-0.327207
15302868	chr19:15302868:C:T	3.35445e-67	-1.98184	-2.40408	5.39751e-07	-2.10269	-2.37701	7.34277e-06	-1.49321	-2.34217
15303250	chr19:15303250:A:T	2.96619e-66	-2.20634	-4.09089e-09	5.54325e-06	-2.15047	-4.09089e-09	3.84255e-05	-2.18038	-4.09089e-09
15303485	chr19:15303485:A:G	9.65992e-66	-6.92185e-10	-1.02563	1.50871e-05	-6.92185e-10	-1.14921	0.000108561	-6.92185e-10	-1.14178
15303729	chr19:15303729:C:T	2.09374e-66	-6.92185e-10	-2.55466	3.70057e-06	-6.92185e-10	-2.55456	2.64286e-05	-6.92185e-10	-2.55465
15305078	chr19:15305078:G:A	3.03623e-66	-6.92185e-10	-2.183	5.25141e-06	-6.92185e-10	-2.20455	3.88749e-05	-6.92185e-10	-2.16875
15305928	chr19:15305928:T:C	2.09469e-66	-6.92185e-10	-2.55421	3.94157e-06	-6.92185e-10	-2.49147	2.84512e-05	-6.92185e-10	-2.48091
15306563	chr19:15306563:C:T	2.26604e-66	-6.92185e-10	-2.47559	3.90059e-06	-6.92185e-10	-2.50192	2.79018e-05	-6.92185e-10	-2.50041
15307326	chr19:15307326:A:T	2.71974e-66	-6.92185e-10	-2.29308	4.25205e-06	-6.92185e-10	-2.41565	3.08853e-05	-6.92185e-10	-2.39882
15307807	chr19:15307807:TAAG:T	3.44525e-66	-6.92185e-10	-2.05662	5.72124e-06	-6.92185e-10	-2.11886	4.18807e-05	-6.92185e-10	-2.09427
15308581	chr19:15308581:T:C	5.95108e-66	-6.92185e-10	-1.51005	9.51738e-06	-6.92185e-10	-1.60993	6.75552e-05	-6.92185e-10	-1.61615
15308781	chr19:15308781:C:T	3.35369e-66	-6.92185e-10	-2.08356	5.57876e-06	-6.92185e-10	-2.14408	4.0808e-05	-6.92185e-10	-2.12022
15309379	chr19:15309379:T:A	2.42592e-66	-6.92185e-10	-2.40741	3.7457e-06	-6.92185e-10	-2.54244	2.66432e-05	-6.92185e-10	-2.54656
15309754	chr19:15309754:C:T	2.35146e-66	-6.92185e-10	-2.43858	4.13532e-06	-6.92185e-10	-2.44349	2.9639e-05	-6.92185e-10	-2.44001
15309993	chr19:15309993:C:T	5.19453e-66	-6.92185e-10	-1.64601	8.61783e-06	-6.92185e-10	-1.70922	6.1758e-05	-6.92185e-10	-1.70587
15310049	chr19:15310049:T:C	3.00107e-66	-2.19465	-4.09089e-09	5.57879e-06	-2.14408	-4.09089e-09	3.40506e-05	-2.30125	-4.09089e-09
15310595	chr19:15310595:G:A	1.27734e-65	1.76472	-2.51098	8.03071e-05	2.97686	-2.45405	0.000422081	2.66799	-2.45189
15310774	chr19:15310774:CAT:C	2.3576e-66	-6.92185e-10	-2.43598	4.11449e-06	-6.92185e-10	-2.44854	2.94957e-05	-6.92185e-10	-2.44485
15311405	chr19:15311405:A:C	2.11083e-66	-6.92185e-10	-2.54653	3.71624e-06	-6.92185e-10	-2.55034	2.66052e-05	-6.92185e-10	-2.54799
15311564	chr19:15311564:G:A	1.03612e-64	-6.92185e-10	1.34703	0.000222275	-6.92185e-10	1.54087	0.00176677	-6.92185e-10	1.64781
15312361	chr19:15312361:C:T	8.12717e-67	-2.39702	-1.10397	9.54747e-07	-2.46151	-1.44785	6.84144e-06	-2.46241	-1.44369
15314234	chr19:15314234:T:C	2.71229e-66	-6.92185e-10	-2.29582	7.12364e-06	-6.92185e-10	-1.89963	5.10377e-05	-6.92185e-10	-1.89653
15314501	chr19:15314501:G:A	2.7603e-66	-2.27828	-4.09089e-09	4.43591e-06	-2.37332	-4.09089e-09	3.53564e-05	-2.26362	-4.09089e-09
15315205	chr19:15315205:C:A	9.61864e-66	-6.92185e-10	-1.02991	1.51512e-05	-6.92185e-10	-1.14497	0.000108905	-6.92185e-10	-1.13862
15315576	chr19:15315576:C:T	1.14427e-65	-0.85627	-4.09089e-09	1.78926e-05	-0.97866	-4.09089e-09	0.000114634	-1.08735	-4.09089e-09
15315908	chr19:15315908:C:A	4.19904e-66	-6.92185e-10	-1.85876	5.93098e-06	-6.92185e-10	-2.08286	4.27416e-05	-6.92185e-10	-2.07392
15315973	chr19:15315973:G:A	3.2674e-66	-6.92185e-10	-2.10962	6.34183e-06	-6.92185e-10	-2.01588	4.62016e-05	-6.92185e-10	-1.99608
15316406	chr19:15316406:G:A	5.59516e-66	0.982948	-2.55466	3.99766e-05	2.37905	-2.5538	0.00021504	2.09357	-2.55184
15316412	chr19:15316412:A:G	2.73587e-66	-6.92185e-10	-2.28717	7.09752e-06	-6.92185e-10	-1.9033	5.17395e-05	-6.92185e-10	-1.88288
15317753	chr19:15317753:A:G	2.53165e-66	-2.36475	-4.09089e-09	4.122e-06	-2.44671	-4.09089e-09	2.98046e-05	-2.43443	-4.09089e-09
15318725	chr19:15318725:C:T	7.47192e-66	1.12009	-2.40255	3.91178e-05	2.311	-2.50748	0.0002105	2.03194	-2.51155
15319376	chr19:15319376:G:A	2.99381e-66	-2.19707	-4.09089e-09	4.4253e-06	-2.37571	-4.09089e-09	3.22475e-05	-2.35566	-4.09089e-09
15319695	chr19:15319695:G:A	3.0372e-66	-2.18268	-4.09089e-09	4.45546e-06	-2.36892	-4.09089e-09	3.2491e-05	-2.34813	-4.09089e-09
15320183	chr19:15320183:T:C	6.0613e-66	-1.49169	-4.09089e-09	1.00652e-05	-1.55396	-4.09089e-09	9.17172e-05	-1.31039	-4.09089e-09
15320849	chr19:15320849:C:T	1.12658e-65	-6.92185e-10	-0.871842	1.79146e-05	-6.92185e-10	-0.977431	0.000128791	-6.92185e-10	-0.970909
15321764	chr19:15321764:G:A	2.72778e-66	-2.29013	-4.09089e-09	4.22028e-06	-2.42315	-4.09089e-09	3.05461e-05	-2.40986	-4.09089e-09
15322323	chr19:15322323:G:A	4.71242e-66	-6.92185e-10	-1.74342	7.82371e-06	-6.92185e-10	-1.80589	5.6032e-05	-6.92185e-10	-1.80317
15322399	chr19:15322399:A:C	4.67651e-66	-6.92185e-10	-1.75106	5.93985e-06	-6.92185e-10	-2.08137	4.19451e-05	-6.92185e-10	-2.09274
15322525	chr19:15322525:C:T	1.33117e-65	1.60568	-2.31066	6.91437e-05	2.57843	-2.2053	0.000373307	2.26493	-2.17162
15322557	chr19:15322557:A:C	2.31184e-66	-6.92185e-10	-2.45557	4.20382e-06	-6.92185e-10	-2.42706	3.0015e-05	-6.92185e-10	-2.4274
15322804	chr19:15322804:T:C	2.2975e-66	-2.4618	-4.09089e-09	4.13366e-06	-2.44389	-4.09089e-09	2.90003e-05	-2.46179	-4.09089e-09
15323571	chr19:15323571:T:C	7.84252e-66	0.930981	-2.16504	3.63782e-05	2.08745	-2.35653	0.000195546	1.81001	-2.36331
15324086	chr19:15324086:G:A	2.24079e-66	-6.92185e-10	-2.48679	3.76072e-06	-6.92185e-10	-2.53844	2.69409e-05	-6.92185e-10	-2.53545
15324102	chr19:15324102:T:C	1.12796e-65	1.4609	-2.33152	5.63116e-05	2.40226	-2.23441	0.000306282	2.09774	-2.20233
15324762	chr19:15324762:G:C	2.8462e-66	-6.92185e-10	-2.24763	6.07416e-06	-6.92185e-10	-2.05901	4.38638e-05	-6.92185e-10	-2.04801
15325006	chr19:15325006:C:A	2.8506e-66	-6.92185e-10	-2.24609	4.44573e-06	-6.92185e-10	-2.37111	3.15103e-05	-6.92185e-10	-2.37878
15325141	chr19:15325141:C:A	3.08146e-66	-6.92185e-10	-2.16821	5.53364e-06	-6.92185e-10	-2.1522	4.11561e-05	-6.92185e-10	-2.11173
15325411	chr19:15325411:C:T	3.22412e-66	-2.12296	-4.09089e-09	5.01988e-06	-2.24964	-4.09089e-09	3.63444e-05	-2.23606	-4.09089e-09
15326417	chr19:15326417:G:A	3.347e-65	2.60601	-2.38898	0.000244154	3.62128	-1.98653	0.0165941	5.65083	-1.76313
15327481	chr19:15327481:C:G	6.00741e-66	-6.92185e-10	-1.50062	6.36996e-06	-6.92185e-10	-2.01146	4.53977e-05	-6.92185e-10	-2.01364
15327618	chr19:15327618:AAAC:A	9.76876e-66	-6.92185e-10	-1.01443	1.52111e-05	-6.92185e-10	-1.14103	0.00010943	-6.92185e-10	-1.13381
15328298	chr19:15328298:G:A	3.82653e-66	-6.92185e-10	-1.95166	6.57981e-06	-6.92185e-10	-1.97904	4.83283e-05	-6.92185e-10	-1.95108
15328551	chr19:15328551:A:G	2.76618e-66	-6.92185e-10	-2.27615	4.07007e-06	-6.92185e-10	-2.45939	2.94456e-05	-6.92185e-10	-2.44655
15328700	chr19:15328700:G:A	1.103e-65	1.65464	-2.54764	6.39915e-05	2.84988	-2.55418	0.000337166	2.54562	-2.55414
15329480	chr19:15329480:C:T	1.39489e-65	1.83952	-2.49774	8.86628e-05	3.0561	-2.43431	0.000466932	2.74916	-2.43207
15330259	chr19:15330259:A:T	5.09858e-65	3.11396	-2.47603	0.000358336	4.17082	-2.15239	0.0258794	6.29561	-1.9635
15330378	chr19:15330378:G:T	1.61277e-65	-6.92185e-10	-0.513079	2.69975e-05	-6.92185e-10	-0.567306	0.000194434	-6.92185e-10	-0.559007
15330508	chr19:15330508:G:A	6.75996e-65	-6.92185e-10	0.919984	8.49483e-05	-6.92185e-10	0.578994	0.000674015	-6.92185e-10	0.684155
15330512	chr19:15330512:T:C	2.19974e-67	-2.45646	-2.3514	7.00581e-07	-2.39245	-1.82645	5.01683e-06	-2.43926	-1.77704
15331685	chr19:15331685:G:A	8.69344e-66	-6.92185e-10	-1.13105	1.30593e-05	-6.92185e-10	-1.29355	9.61049e-05	-6.92185e-10	-1.26366
15332607	chr19:15332607:G:A	2.44585e-65	-0.0966398	-4.09089e-09	3.22614e-05	-0.389178	-4.09089e-09	0.000285767	-0.173922	-4.09089e-09
15332890	chr19:15332890:G:A	3.71056e-67	-1.92042	-2.3646	5.83306e-07	-2.06198	-2.34011	8.26845e-06	-1.41444	-2.30221
15333840	chr19:15333840:G:A	2.04301e-65	-0.276606	-4.09089e-09	4.84673e-05	0.0178404	-4.09089e-09	0.000283083	-0.183357	-4.09089e-09
15334172	chr19:15334172:A:G	2.66042e-65	-6.92185e-10	-0.0125495	7.00608e-05	-6.92185e-10	0.386313	0.000552142	-6.92185e-10	0.484707
15336211	chr19:15336211:T:C	1.39895e-65	1.41325	-2.06856	0.000124428	2.9072	-1.94652	0.000710062	2.6305	-1.89425
15336795	chr19:15336795:C:T	1.30621e-65	-6.92185e-10	-0.723906	2.55865e-05	-6.92185e-10	-0.620984	0.000202696	-6.92185e-10	-0.517391
15337712	chr19:15337712:A:G	2.35089e-66	-6.92185e-10	-2.43882	3.83767e-06	-6.92185e-10	-2.51818	2.76705e-05	-6.92185e-10	-2.50873
15337872	chr19:15337872:A:C	2.45874e-66	-2.39397	-4.09089e-09	4.30394e-06	-2.40352	-4.09089e-09	3.02796e-05	-2.41862	-4.09089e-09
15338241	chr19:15338241:A:G	4.00796e-66	-6.92185e-10	-1.90534	7.80954e-06	-6.92185e-10	-1.8077	5.69944e-05	-6.92185e-10	-1.78615
15338397	chr19:15338397:A:G	8.53657e-66	-6.92185e-10	-1.14926	1.39325e-05	-6.92185e-10	-1.22883	0.000103721	-6.92185e-10	-1.1874
15338657	chr19:15338657:G:A	2.8027e-66	-2.26303	-4.09089e-09	4.23812e-06	-2.41893	-4.09089e-09	3.29996e-05	-2.3326	-4.09089e-09
15339566	chr19:15339566:A:G	2.3121e-66	-6.92185e-10	-2.45546	4.42233e-06	-6.92185e-10	-2.37638	3.21951e-05	-6.92185e-10	-2.35728
15340375	chr19:15340375:G:C	3.43061e-66	-6.92185e-10	-2.06088	4.90354e-06	-6.92185e-10	-2.27309	3.45332e-05	-6.92185e-10	-2.28718
15340444	chr19:15340444:A:T	1.62e-65	-6.92185e-10	-0.508604	3.30623e-05	-6.92185e-10	-0.364655	0.000267273	-6.92185e-10	-0.240826
15340818	chr19:15340818:C:G	2.70468e-66	-2.29863	-4.09089e-09	5.05516e-06	-2.24264	-4.09089e-09	3.90075e-05	-2.16534	-4.09089e-09
15342041	chr19:15342041:T:A	3.87166e-66	-6.92185e-10	-1.93993	1.08103e-05	-6.92185e-10	-1.48255	8.3113e-05	-6.92185e-10	-1.4089
15343581	chr19:15343581:G:A	2.11532e-66	-6.92185e-10	-2.54441	4.14153e-06	-6.92185e-10	-2.44199	2.99519e-05	-6.92185e-10	-2.42951
15343838	chr19:15343838:T:C	4.53977e-66	-6.92185e-10	-1.78074	8.9231e-06	-6.92185e-10	-1.67441	6.52285e-05	-6.92185e-10	-1.6512
15344150	chr19:15344150:G:A	2.26793e-66	-6.92185e-10	-2.47475	3.84504e-06	-6.92185e-10	-2.51627	2.7509e-05	-6.92185e-10	-2.51459
15344568	chr19:15344568:T:C	2.71753e-66	-6.92185e-10	-2.2939	4.9967e-06	-6.92185e-10	-2.25427	3.60096e-05	-6.92185e-10	-2.24531
15344572	chr19:15344572:A:G	3.01179e-66	-2.19108	-4.09089e-09	5.36076e-06	-2.18394	-4.09089e-09	3.91114e-05	-2.16268	-4.09089e-09
15344593	chr19:15344593:A:G	3.24841e-66	0.436357	-2.55181	2.24038e-05	1.75214	-2.50596	7.98753e-05	1.04958	-2.49821
15345398	chr19:15345398:A:G	4.19624e-66	-6.92185e-10	-1.85943	1.29752e-05	-6.92185e-10	-1.30001	9.59372e-05	-6.92185e-10	-1.2654
15347238	chr19:15347238:G:A	3.19412e-67	-2.39316	-2.04173	8.38278e-07	-2.45534	-1.58411	6.46384e-06	-2.45217	-1.5107
15347611	chr19:15347611:C:T	3.17084e-66	-6.92185e-10	-2.13962	5.85673e-06	-6.92185e-10	-2.09546	4.41948e-05	-6.92185e-10	-2.04049
15347689	chr19:15347689:G:A	3.52009e-66	-6.92185e-10	-2.03513	9.11912e-06	-6.92185e-10	-1.65268	6.65856e-05	-6.92185e-10	-1.63061
15348106	chr19:15348106:T:C	2.15089e-66	-6.92185e-10	-2.52774	3.72542e-06	-6.92185e-10	-2.54787	2.65612e-05	-6.92185e-10	-2.54965
15348897	chr19:15348897:G:C	1.18166e-65	-6.92185e-10	-0.824112	1.45591e-05	-6.92185e-10	-1.18484	0.000101736	-6.92185e-10	-1.20671
15351197	chr19:15351197:C:T	3.39694e-66	-2.07074	-4.09089e-09	6.29697e-06	-2.02298	-4.09089e-09	5.4069e-05	-1.83884	-4.09089e-09
15351441	chr19:15351441:G:A	2.11591e-66	-6.92185e-10	-2.54413	4.13264e-06	-6.92185e-10	-2.44413	2.98846e-05	-6.92185e-10	-2.43176
15351583	chr19:15351583:C:A	2.17499e-66	-6.92185e-10	-2.51659	4.397e-06	-6.92185e-10	-2.38213	3.19196e-05	-6.92185e-10	-2.36588
15352069	chr19:15352069:G:A	5.07422e-66	-6.92185e-10	-1.66945	8.4402e-06	-6.92185e-10	-1.73004	6.22667e-05	-6.92185e-10	-1.69767
15352803	chr19:15352803:T:C	2.08517e-65	-6.92185e-10	-0.256184	4.78089e-05	-6.92185e-10	0.00416187	0.000386764	-6.92185e-10	0.128716
15353184	chr19:15353184:TAAG:T	8.24325e-66	-6.92185e-10	-1.18422	1.40649e-05	-6.92185e-10	-1.21937	0.000100908	-6.92185e-10	-1.21489
15353426	chr19:15353426:TAA:T	2.38093e-66	-0.113074	-2.31305	1.85916e-05	1.24737	-2.18771	5.55751e-05	0.36478	-2.17614
15354138	chr19:15354138:C:T	5.35473e-66	0.0452121	-1.66085	5.68797e-06	-0.324958	-1.79974	3.67386e-05	-0.393426	-1.83184
15354349	chr19:15354349:C:T	9.05935e-66	-6.92185e-10	-1.08982	1.08527e-05	-6.92185e-10	-1.47863	7.51867e-05	-6.92185e-10	-1.50912
15355392	chr19:15355392:G:C	4.04827e-66	-1.89533	-4.09089e-09	1.10763e-05	-1.45824	-4.09089e-09	4.99971e-05	-1.91713	-4.09089e-09
15355429	chr19:15355429:T:C	1.91747e-65	-0.340028	-4.09089e-09	2.83618e-05	-0.518005	-4.09089e-09	0.000321714	-0.0554351	-4.09089e-09
15355650	chr19:15355650:T:C	2.26609e-66	-6.92185e-10	-2.47556	4.00206e-06	-6.92185e-10	-2.47624	2.87334e-05	-6.92185e-10	-2.47104
15355700	chr19:15355700:G:C	7.35932e-66	-6.92185e-10	-1.29765	1.35717e-05	-6.92185e-10	-1.25506	0.000105731	-6.92185e-10	-1.1682
15356025	chr19:15356025:C:T	2.96912e-66	-2.20535	-4.09089e-09	6.68115e-06	-1.96376	-4.09089e-09	3.9718e-05	-2.14729	-4.09089e-09
15356689	chr19:15356689:C:T	3.10816e-66	-2.15959	-4.09089e-09	5.45918e-06	-2.16575	-4.09089e-09	4.22748e-05	-2.08491	-4.09089e-09
15356861	chr19:15356861:T:G	6.90414e-66	-6.92185e-10	-1.3615	1.06184e-05	-6.92185e-10	-1.50047	7.78548e-05	-6.92185e-10	-1.47425
15356998	chr19:15356998:G:A	2.04402e-65	-0.276114	-4.09089e-09	3.17934e-05	-0.403792	-4.09089e-09	0.000199915	-0.531207	-4.09089e-09
15358333	chr19:15358333:T:C	2.47261e-66	-6.92185e-10	-2.38834	4.57117e-06	-6.92185e-10	-2.34328	3.24314e-05	-6.92185e-10	-2.34997
15358340	chr19:15358340:T:C	6.80033e-66	-6.92185e-10	-1.37665	1.0468e-05	-6.92185e-10	-1.51473	7.67335e-05	-6.92185e-10	-1.48876
15358386	chr19:15358386:A:G	3.69117e-66	0.405516	-2.39319	2.14007e-05	1.67492	-2.47455	5.8791e-05	0.700693	-2.4558
15358656	chr19:15358656:GTTTT:G	2.75332e-66	-6.92185e-10	-2.28081	4.96271e-06	-6.92185e-10	-2.2611	3.59152e-05	-6.92185e-10	-2.24794
15358818	chr19:15358818:T:C	2.12376e-66	-6.92185e-10	-2.54043	3.78382e-06	-6.92185e-10	-2.53231	2.7175e-05	-6.92185e-10	-2.5268
15359549	chr19:15359549:G:A	2.30599e-67	-2.33068	-2.43002	5.10206e-07	-2.46078	-2.07521	3.83535e-06	-2.46222	-2.02262
15360368	chr19:15360368:G:C	2.31601e-66	-2.45377	-4.09089e-09	4.05938e-06	-2.46202	-4.09089e-09	2.91462e-05	-2.45677	-4.09089e-09
15360438	chr19:15360438:T:C	1.24166e-65	-6.92185e-10	-0.774584	2.56808e-05	-6.92185e-10	-0.617304	0.000203049	-6.92185e-10	-0.515648
15360603	chr19:15360603:A:C	2.50868e-66	-6.92185e-10	-2.37386	4.57662e-06	-6.92185e-10	-2.34209	3.30963e-05	-6.92185e-10	-2.32968
15360703	chr19:15360703:G:A	3.94487e-66	-6.92185e-10	-1.9212	5.77828e-06	-6.92185e-10	-2.10894	4.13113e-05	-6.92185e-10	-2.10796
15360792	chr19:15360792:C:T	8.58308e-66	-6.92185e-10	-1.14383	1.42605e-05	-6.92185e-10	-1.20556	0.000106443	-6.92185e-10	-1.16149
15361045	chr19:15361045:T:C	1.85491e-66	-0.122106	-2.55368	9.56809e-06	0.931607	-2.53622	2.87057e-05	0.0479128	-2.51991
15361291	chr19:15361291:G:A	8.5448e-66	-6.92185e-10	-1.1483	1.41981e-05	-6.92185e-10	-1.20994	0.000105971	-6.92185e-10	-1.16593
15361564	chr19:15361564:G:A	2.37752e-66	0.0936563	-2.52122	1.47532e-05	1.37797	-2.54956	4.1484e-05	0.441957	-2.54575
15361944	chr19:15361944:G:A	2.3106e-66	-6.92185e-10	-2.45611	4.36599e-06	-6.92185e-10	-2.38921	3.12685e-05	-6.92185e-10	-2.38649
15361951	chr19:15361951:C:G	2.44798e-66	-6.92185e-10	-2.39835	4.19542e-06	-6.92185e-10	-2.42906	3.01511e-05	-6.92185e-10	-2.42288
15362005	chr19:15362005:G:A	1.21875e-65	-6.92185e-10	-0.793205	2.17485e-05	-6.92185e-10	-0.783503	0.000155292	-6.92185e-10	-0.783789
15362192	chr19:15362192:T:C	2.48421e-66	-6.92185e-10	-2.38366	4.59993e-06	-6.92185e-10	-2.33701	3.26345e-05	-6.92185e-10	-2.34373
15363225	chr19:15363225:G:A	1.56387e-66	-0.463622	-2.38283	1.07841e-05	0.80068	-2.28566	3.43592e-05	-0.0163729	-2.27586
15363635	chr19:15363635:C:T	1.70394e-65	-0.458091	-4.09089e-09	2.77435e-05	-0.540048	-4.09089e-09	0.000143785	-0.860777	-4.09089e-09
15363698	chr19:15363698:G:A	4.56981e-66	-6.92185e-10	-1.77415	7.71308e-06	-6.92185e-10	-1.82013	5.68847e-05	-6.92185e-10	-1.78807
15364971	chr19:15364971:T:C	4.42628e-66	-6.92185e-10	-1.80606	8.39979e-06	-6.92185e-10	-1.73484	6.4377e-05	-6.92185e-10	-1.66434
15365318	chr19:15365318:T:C	9.22351e-66	-6.92185e-10	-1.07186	1.42771e-05	-6.92185e-10	-1.20439	0.000104737	-6.92185e-10	-1.17764
15365748	chr19:15365748:C:T	4.02479e-66	0.0232749	-1.92442	2.07354e-05	1.23848	-2.06969	6.19268e-05	0.324763	-2.02791
15366042	chr19:15366042:A:G	2.39973e-66	-6.92185e-10	-2.41826	4.49399e-06	-6.92185e-10	-2.36031	3.23792e-05	-6.92185e-10	-2.35158
15366234	chr19:15366234:A:C	2.24504e-66	-6.92185e-10	-2.48489	3.8238e-06	-6.92185e-10	-2.52181	2.75949e-05	-6.92185e-10	-2.51147
15366418	chr19:15366418:T:C	2.77852e-66	-6.92185e-10	-2.2717	5.00576e-06	-6.92185e-10	-2.25246	3.62299e-05	-6.92185e-10	-2.23921
15366601	chr19:15366601:G:A	2.44711e-66	-6.92185e-10	-2.39871	5.35661e-06	-6.92185e-10	-2.18472	3.86263e-05	-6.92185e-10	-2.17516
15366770	chr19:15366770:G:A	3.64356e-66	0.324857	-2.32551	2.02097e-05	1.56711	-2.424	5.6694e-05	0.608617	-2.40005
15367524	chr19:15367524:T:C	3.13537e-66	-2.15087	-4.09089e-09	4.45291e-06	-2.36949	-4.09089e-09	3.30385e-05	-2.33142	-4.09089e-09
15367756	chr19:15367756:A:G	2.59229e-66	-2.34108	-4.09089e-09	4.55747e-06	-2.34628	-4.09089e-09	3.43402e-05	-2.29278	-4.09089e-09
15367844	chr19:15367844:G:C	3.83503e-66	-6.92185e-10	-1.94944	4.99024e-06	-6.92185e-10	-2.25557	3.48185e-05	-6.92185e-10	-2.27895
15368556	chr19:15368556:G:A	2.13778e-66	-0.095488	-2.43836	1.58237e-05	1.25394	-2.35548	4.75934e-05	0.380913	-2.34732
15370170	chr19:15370170:G:A	2.98049e-66	-6.92185e-10	-2.20153	4.09892e-06	-6.92185e-10	-2.45233	2.90979e-05	-6.92185e-10	-2.45843
15371512	chr19:15371512:G:A	9.0257e-66	-6.92185e-10	-1.09354	1.41213e-05	-6.92185e-10	-1.21537	0.000103637	-6.92185e-10	-1.18821
15371672	chr19:15371672:C:T	6.24038e-66	-1.46258	-4.09089e-09	1.24925e-05	-1.33792	-4.09089e-09	8.23881e-05	-1.41766	-4.09089e-09
15372016	chr19:15372016:A:G	2.43263e-66	-6.92185e-10	-2.40465	4.41177e-06	-6.92185e-10	-2.37877	3.18058e-05	-6.92185e-10	-2.36945
15372709	chr19:15372709:T:A	2.52599e-66	-2.36699	-4.09089e-09	4.23118e-06	-2.42057	-4.09089e-09	3.18994e-05	-2.36651	-4.09089e-09
15372763	chr19:15372763:G:A	1.13036e-65	-6.92185e-10	-0.868494	2.19858e-05	-6.92185e-10	-0.772655	0.000174841	-6.92185e-10	-0.665221
15373569	chr19:15373569:C:T	7.1353e-66	-6.92185e-10	-1.32856	8.90252e-06	-6.92185e-10	-1.67672	6.19436e-05	-6.92185e-10	-1.70287
15374529	chr19:15374529:C:T	6.0587e-66	-6.92185e-10	-1.49212	1.00238e-05	-6.92185e-10	-1.55808	7.1088e-05	-6.92185e-10	-1.56518
15374539	chr19:15374539:C:T	6.52891e-66	0.477748	-1.89512	3.51752e-05	1.78197	-2.08468	9.81255e-05	0.801472	-2.04432
15374745	chr19:15374745:C:T	6.03103e-67	-2.40488	-1.39441	2.26107e-06	-2.46243	-0.584781	1.7133e-05	-2.4521	-0.535996
15374751	chr19:15374751:G:A	9.66741e-66	-6.92185e-10	-1.02486	1.87879e-05	-6.92185e-10	-0.929834	0.000148571	-6.92185e-10	-0.828037
15375018	chr19:15375018:A:G	3.96927e-66	0.470332	-2.38537	2.3294e-05	1.75405	-2.4689	6.34506e-05	0.770509	-2.44934
15375248	chr19:15375248:T:C	2.39016e-66	0.125889	-2.54815	1.26413e-05	1.22833	-2.5544	3.60367e-05	0.305667	-2.55023
15375405	chr19:15375405:C:T	3.58836e-66	0.369564	-2.38549	2.06048e-05	1.63114	-2.46866	5.70495e-05	0.664016	-2.44919
15375840	chr19:15375840:G:A	1.01468e-65	-6.92185e-10	-0.976461	1.89001e-05	-6.92185e-10	-0.923885	0.000148839	-6.92185e-10	-0.826236
15375847	chr19:15375847:C:T	9.72056e-66	-6.92185e-10	-1.01937	1.8157e-05	-6.92185e-10	-0.963995	0.000142725	-6.92185e-10	-0.868179
15375862	chr19:15375862:T:A	1.01848e-65	-6.92185e-10	-0.972719	1.90004e-05	-6.92185e-10	-0.918589	0.000149523	-6.92185e-10	-0.821645
15375908	chr19:15375908:G:A	1.6164e-66	-2.30831	-0.505104	1.19569e-06	-2.46186	-1.22246	7.55105e-06	-2.4625	-1.34491
15376486	chr19:15376486:AG:A	5.48544e-66	-6.92185e-10	-1.59152	1.72315e-05	-6.92185e-10	-1.01631	0.000127165	-6.92185e-10	-0.983611
15376511	chr19:15376511:T:C	6.30564e-66	-6.92185e-10	-1.45217	1.03953e-05	-6.92185e-10	-1.5217	7.37753e-05	-6.92185e-10	-1.52807
15376643	chr19:15376643:G:A	5.89973e-66	-6.92185e-10	-1.51871	9.44674e-06	-6.92185e-10	-1.61738	6.92198e-05	-6.92185e-10	-1.59181
15377593	chr19:15377593:C:G	4.24198e-66	-6.92185e-10	-1.84859	6.82186e-06	-6.92185e-10	-1.94292	4.87774e-05	-6.92185e-10	-1.94183
15377932	chr19:15377932:T:C	2.64471e-66	-6.92185e-10	-2.32106	4.97293e-06	-6.92185e-10	-2.25904	3.5941e-05	-6.92185e-10	-2.24722
15379790	chr19:15379790:T:C	2.69033e-66	-6.92185e-10	-2.30395	4.89036e-06	-6.92185e-10	-2.27578	3.52614e-05	-6.92185e-10	-2.26631
15381376	chr19:15381376:A:G	2.14352e-66	-6.92185e-10	-2.53117	3.74932e-06	-6.92185e-10	-2.54148	2.68941e-05	-6.92185e-10	-2.53719
15382037	chr19:15382037:T:C	1.31583e-66	-0.576192	-2.44296	9.97931e-06	0.757063	-2.3196	3.29552e-05	-0.03341	-2.30054
15382737	chr19:15382737:T:C	6.31964e-66	-6.92185e-10	-1.44996	1.03558e-05	-6.92185e-10	-1.52551	7.68627e-05	-6.92185e-10	-1.48708
15382874	chr19:15382874:C:T	3.04299e-66	-2.18078	-4.09089e-09	4.83294e-06	-2.2876	-4.09089e-09	3.74231e-05	-2.20681	-4.09089e-09
15382990	chr19:15382990:A:G	5.92139e-66	-6.92185e-10	-1.51505	9.48162e-06	-6.92185e-10	-1.61369	6.94779e-05	-6.92185e-10	-1.58809
15383118	chr19:15383118:G:A	2.71111e-66	-2.29626	-4.09089e-09	5.02036e-06	-2.24955	-4.09089e-09	3.47507e-05	-2.2809	-4.09089e-09
15383379	chr19:15383379:T:C	2.26643e-66	-6.92185e-10	-2.47541	3.79392e-06	-6.92185e-10	-2.52965	2.73175e-05	-6.92185e-10	-2.52157
15383755	chr19:15383755:A:C	3.70931e-66	0.317	-2.29977	2.09733e-05	1.57798	-2.39778	5.86955e-05	0.61278	-2.36951
15384444	chr19:15384444:C:T	9.4764e-66	-6.92185e-10	-1.04481	1.33168e-05	-6.92185e-10	-1.27403	9.84381e-05	-6.92185e-10	-1.23967
15384676	chr19:15384676:C:T	3.70229e-66	0.25261	-2.23728	2.02163e-05	1.48866	-2.34522	5.77624e-05	0.539733	-2.31249
15384800	chr19:15384800:G:T	2.47147e-66	-6.92185e-10	-2.3888	4.52471e-06	-6.92185e-10	-2.3535	3.26165e-05	-6.92185e-10	-2.34428
15385079	chr19:15385079:G:A	9.63738e-66	-6.92185e-10	-1.02797	1.55045e-05	-6.92185e-10	-1.12192	0.000115932	-6.92185e-10	-1.07609
15385121	chr19:15385121:G:A	3.1456e-66	-0.0132162	-2.1344	2.42473e-05	1.2763	-1.95104	6.99925e-05	0.3711	-1.95181
15385252	chr19:15385252:C:T	6.99404e-66	-1.34856	-4.09089e-09	6.86227e-06	-1.93701	-4.09089e-09	7.0728e-05	-1.57026	-4.09089e-09
15385432	chr19:15385432:C:T	1.82953e-65	-6.92185e-10	-0.386975	3.47709e-05	-6.92185e-10	-0.31427	0.000250395	-6.92185e-10	-0.306057
15386268	chr19:15386268:T:C	4.16197e-66	0.0375909	-1.90522	2.17621e-05	1.24699	-2.02987	6.53141e-05	0.335604	-1.98549
15386675	chr19:15386675:G:A	4.4008e-66	0.446222	-2.25805	2.47663e-05	1.72176	-2.37532	6.84602e-05	0.74314	-2.34599
15388148	chr19:15388148:C:T	5.73505e-66	-6.92185e-10	-1.54702	9.16684e-06	-6.92185e-10	-1.64746	6.70643e-05	-6.92185e-10	-1.62345
15388682	chr19:15388682:G:A	1.15414e-65	-6.92185e-10	-0.847679	2.04854e-05	-6.92185e-10	-0.843339	0.000147505	-6.92185e-10	-0.835239
15389511	chr19:15389511:G:A	2.1921e-66	-6.92185e-10	-2.50876	3.86606e-06	-6.92185e-10	-2.51081	2.76659e-05	-6.92185e-10	-2.5089
15389703	chr19:15389703:G:A	2.30385e-66	-2.45904	-4.09089e-09	4.07319e-06	-2.45862	-4.09089e-09	3.0008e-05	-2.42763	-4.09089e-09
15390065	chr19:15390065:C:A	3.13446e-66	0.181918	-2.33308	1.71052e-05	1.39962	-2.42329	4.91675e-05	0.463345	-2.39721
15390486	chr19:15390486:C:A	3.35489e-66	0.24364	-2.32684	1.89416e-05	1.47554	-2.39723	5.40906e-05	0.532518	-2.37095
15390907	chr19:15390907:C:T	4.34817e-66	-1.82386	-4.09089e-09	8.74007e-06	-1.69513	-4.09089e-09	7.13259e-05	-1.56184	-4.09089e-09
15390917	chr19:15390917:T:C	4.91629e-66	-6.92185e-10	-1.70106	7.69767e-06	-6.92185e-10	-1.82213	5.64261e-05	-6.92185e-10	-1.79617
15391516	chr19:15391516:TTTATG:T	3.21891e-66	0.182605	-2.30718	1.74157e-05	1.40023	-2.40591	5.01968e-05	0.465798	-2.37894
15391585	chr19:15391585:GCA:G	3.10398e-66	0.174498	-2.33543	1.69288e-05	1.39417	-2.42821	4.88499e-05	0.461874	-2.40222
15392995	chr19:15392995:G:A	3.66267e-66	0.391144	-2.38657	2.09078e-05	1.65314	-2.47607	5.77236e-05	0.683067	-2.4565
15393174	chr19:15393174:G:A	2.56234e-66	-6.92185e-10	-2.3527	4.72673e-06	-6.92185e-10	-2.30982	3.41124e-05	-6.92185e-10	-2.29944
15393571	chr19:15393571:G:A	8.55555e-66	0.513308	-1.66035	4.46522e-05	1.80282	-1.86697	0.000125621	0.815165	-1.81099
15393955	chr19:15393955:G:A	3.54532e-66	0.525686	-2.55367	2.01978e-05	1.69578	-2.55325	5.43881e-05	0.714261	-2.54721
15394095	chr19:15394095:T:C	9.73383e-66	-1.01801	-4.09089e-09	1.68248e-05	-1.0402	-4.09089e-09	0.000192505	-0.568974	-4.09089e-09
15394268	chr19:15394268:C:T	9.49719e-66	-1.04262	-4.09089e-09	1.49246e-05	-1.16004	-4.09089e-09	0.000135484	-0.920247	-4.09089e-09
15394716	chr19:15394716:T:G	5.18265e-66	-1.6483	-4.09089e-09	1.02607e-05	-1.53473	-4.09089e-09	6.80116e-05	-1.60942	-4.09089e-09
15395444	chr19:15395444:T:C	3.4118e-66	-6.92185e-10	-2.06638	6.85578e-06	-6.92185e-10	-1.93796	4.98068e-05	-6.92185e-10	-1.92095
15396052	chr19:15396052:C:A	5.94269e-66	0.685675	-2.19713	3.70886e-05	2.03207	-2.28181	9.96732e-05	1.0271	-2.2543
15396178	chr19:15396178:T:C	2.10882e-66	-6.92185e-10	-2.54749	4.18961e-06	-6.92185e-10	-2.43044	3.03539e-05	-6.92185e-10	-2.41617
15396778	chr19:15396778:A:T	1.23943e-65	-6.92185e-10	-0.776381	2.24425e-05	-6.92185e-10	-0.752094	0.000161541	-6.92185e-10	-0.744342
15397319	chr19:15397319:G:A	7.27185e-66	0.495688	-1.80529	4.1057e-05	1.77815	-1.92624	0.000115333	0.797253	-1.87853
15397647	chr19:15397647:A:G	2.29584e-66	-2.46252	-4.09089e-09	4.08216e-06	-2.45642	-4.09089e-09	2.90184e-05	-2.46117	-4.09089e-09
15399746	chr19:15399746:G:A	2.41068e-66	-6.92185e-10	-2.41371	3.90934e-06	-6.92185e-10	-2.49968	2.82565e-05	-6.92185e-10	-2.48777
15400163	chr19:15400163:C:T	2.18535e-66	-6.92185e-10	-2.51184	3.77924e-06	-6.92185e-10	-2.53353	2.70833e-05	-6.92185e-10	-2.53018
15401582	chr19:15401582:G:A	2.56496e-66	-6.92185e-10	-2.35168	4.62221e-06	-6.92185e-10	-2.33218	3.33577e-05	-6.92185e-10	-2.32181
15401909	chr19:15401909:T:C	1.92264e-67	-2.42652	-2.51599	3.3278e-07	-2.43555	-2.52778	2.88047e-06	-2.23439	-2.53676
15401920	chr19:15401920:A:G	4.80727e-66	0.163389	-1.88688	2.90748e-05	1.27173	-1.76491	9.09899e-05	0.344954	-1.6633
15402033	chr19:15402033:A:T	3.0862e-66	0.0287718	-2.19545	1.79856e-05	1.11999	-2.09346	5.57441e-05	0.215012	-2.02334
15402192	chr19:15402192:T:C	2.29596e-66	-2.46246	-4.09089e-09	4.10698e-06	-2.45036	-4.09089e-09	2.89828e-05	-2.4624	-4.09089e-09
15402243	chr19:15402243:G:A	8.50397e-66	0.114379	-1.26746	5.20851e-05	1.23085	-1.14102	0.000167778	0.311088	-1.01754
15403849	chr19:15403849:G:A	5.68956e-66	0.992086	-2.54707	5.44725e-05	2.47056	-2.33591	0.000832308	3.12114	-2.22603
15405443	chr19:15405443:T:C	6.04186e-66	-6.92185e-10	-1.49491	8.65537e-06	-6.92185e-10	-1.70487	6.16433e-05	-6.92185e-10	-1.70773
15405782	chr19:15405782:T:C	3.43324e-66	0.243914	-2.30403	1.93933e-05	1.49588	-2.394	5.51324e-05	0.54596	-2.36532
15405816	chr19:15405816:G:A	1.05361e-65	-6.92185e-10	-0.938813	1.22177e-05	-6.92185e-10	-1.36016	8.45728e-05	-6.92185e-10	-1.39148
15406006	chr19:15406006:T:C	1.23642e-65	-6.92185e-10	-0.778812	2.2318e-05	-6.92185e-10	-0.757658	0.000160627	-6.92185e-10	-0.750011
15406623	chr19:15406623:T:C	2.32166e-66	-2.45134	-4.09089e-09	4.18312e-06	-2.43199	-4.09089e-09	2.95842e-05	-2.44186	-4.09089e-09
15406884	chr19:15406884:A:C	3.80263e-66	0.128739	-2.08666	2.15176e-05	1.38142	-2.1756	6.27981e-05	0.450816	-2.13999
15407408	chr19:15407408:G:T	2.40546e-66	-6.92185e-10	-2.41588	5.24761e-06	-6.92185e-10	-2.20528	3.78566e-05	-6.92185e-10	-2.19529
15407471	chr19:15407471:T:TA	3.40056e-66	-6.92185e-10	-2.06968	8.97857e-06	-6.92185e-10	-1.66821	6.57313e-05	-6.92185e-10	-1.64352
15408204	chr19:15408204:G:A	4.4115e-66	0.521122	-2.33053	2.62512e-05	1.82274	-2.41808	7.10462e-05	0.827853	-2.39362
15409085	chr19:15409085:T:C	6.46822e-66	-1.42672	-4.09089e-09	1.99229e-05	-0.87118	-4.09089e-09	0.000131709	-0.948506	-4.09089e-09
15409725	chr19:15409725:G:A	7.89248e-66	1.31718	-2.54488	9.04487e-05	2.87649	-2.23476	0.0014601	3.55236	-2.0952
15409901	chr19:15409901:G:A	1.23986e-65	-6.92185e-10	-0.776036	2.23686e-05	-6.92185e-10	-0.75539	0.000160986	-6.92185e-10	-0.747783
15410035	chr19:15410035:C:T	3.85684e-66	-1.94377	-4.09089e-09	6.71855e-06	-1.95818	-4.09089e-09	5.04178e-05	-1.90875	-4.09089e-09
15410364	chr19:15410364:T:C	3.97033e-66	0.464088	-2.37886	2.50663e-05	1.6479	-2.28943	7.14962e-05	0.673767	-2.23322
15411023	chr19:15411023:T:C	3.67274e-66	0.531274	-2.52395	2.30267e-05	1.73705	-2.46345	6.31287e-05	0.751591	-2.43551
15413103	chr19:15413103:G:A	1.35029e-66	-0.584105	-2.4092	9.95317e-06	0.722901	-2.28806	3.33593e-05	-0.055654	-2.26611
15413613	chr19:15413613:A:G	5.75105e-66	-6.92185e-10	-1.54423	9.40217e-06	-6.92185e-10	-1.62211	6.96178e-05	-6.92185e-10	-1.58608
15414192	chr19:15414192:G:A	5.29363e-66	-6.92185e-10	-1.62711	1.00371e-05	-6.92185e-10	-1.55676	7.10348e-05	-6.92185e-10	-1.56593
15414293	chr19:15414293:A:G	1.95608e-66	-0.0684249	-2.55425	1.01734e-05	0.99625	-2.53953	3.03243e-05	0.107409	-2.52456
15414601	chr19:15414601:G:C	5.78766e-66	-6.92185e-10	-1.53789	9.1549e-06	-6.92185e-10	-1.64876	6.7049e-05	-6.92185e-10	-1.62367
15415528	chr19:15415528:T:C	3.9626e-66	-1.91672	-4.09089e-09	7.81041e-06	-1.80759	-4.09089e-09	6.32942e-05	-1.6813	-4.09089e-09
15415628	chr19:15415628:C:T	2.50575e-66	-6.92185e-10	-2.37503	5.87746e-06	-6.92185e-10	-2.09193	4.27437e-05	-6.92185e-10	-2.07388
15415651	chr19:15415651:C:T	5.41878e-66	-0.087442	-1.51631	5.2252e-05	1.36952	-1.27649	0.000165005	0.513477	-1.2366
15416621	chr19:15416621:T:C	2.5079e-66	0.166992	-2.54116	1.38946e-05	1.32307	-2.55462	3.92924e-05	0.393592	-2.55166
15416622	chr19:15416622:G:A	2.39296e-66	-6.92185e-10	-2.42108	4.99424e-06	-6.92185e-10	-2.25476	3.54265e-05	-6.92185e-10	-2.26164
15417123	chr19:15417123:G:C	2.78131e-66	-2.2707	-4.09089e-09	5.16364e-06	-2.22141	-4.09089e-09	3.56634e-05	-2.25497	-4.09089e-09
15417376	chr19:15417376:A:G	2.46469e-66	-6.92185e-10	-2.39155	4.40534e-06	-6.92185e-10	-2.38023	3.12781e-05	-6.92185e-10	-2.38618
15417413	chr19:15417413:G:A	3.40715e-67	-1.98545	-2.38488	6.35214e-07	-2.33766	-1.97919	4.74348e-06	-2.34787	-1.92445
15417655	chr19:15417655:G:A	9.7609e-66	-6.92185e-10	-1.01523	1.57065e-05	-6.92185e-10	-1.10897	0.000115267	-6.92185e-10	-1.08185
15417795	chr19:15417795:C:A	5.95679e-66	-6.92185e-10	-1.50909	9.59747e-06	-6.92185e-10	-1.60155	7.03126e-05	-6.92185e-10	-1.57615
15418172	chr19:15418172:C:T	3.53649e-66	-1.9194	-0.111081	3.50671e-05	-2.1336	1.82781	0.000357695	-1.89733	1.94791
15418314	chr19:15418314:T:C	1.40315e-65	-6.92185e-10	-0.652316	1.67447e-05	-6.92185e-10	-1.04497	0.000114769	-6.92185e-10	-1.08618
15418385	chr19:15418385:A:G	2.17254e-66	-6.92185e-10	-2.51772	3.73289e-06	-6.92185e-10	-2.54587	2.67604e-05	-6.92185e-10	-2.54217
15418427	chr19:15418427:T:TG	2.39529e-64	-6.92185e-10	2.18506	0.000502313	-6.92185e-10	2.35617	0.00404619	-6.92185e-10	2.47643
15418451	chr19:15418451:G:C	2.54907e-66	0.0487503	-2.40664	4.72814e-06	-0.207297	-2.10222	3.18999e-05	-0.268271	-2.09822
15418611	chr19:15418611:C:T	2.69564e-65	-6.92185e-10	0.000604273	5.62262e-05	-6.92185e-10	0.166333	0.000459193	-6.92185e-10	0.300373
15419274	chr19:15419274:G:A	2.57706e-66	-6.92185e-10	-2.34697	4.64559e-06	-6.92185e-10	-2.32713	3.3559e-05	-6.92185e-10	-2.31579
15419855	chr19:15419855:A:G	3.06831e-66	-6.92185e-10	-2.17249	4.20075e-06	-6.92185e-10	-2.42779	2.95819e-05	-6.92185e-10	-2.44194
15419990	chr19:15419990:CTTTT:C	2.47337e-66	-0.0101045	-2.37793	1.90224e-05	1.38599	-2.30343	5.63254e-05	0.497029	-2.29498
15420593	chr19:15420593:A:G	2.98764e-65	-6.92185e-10	0.103451	5.64313e-05	-6.92185e-10	0.169973	0.000421685	-6.92185e-10	0.21516
15420668	chr19:15420668:A:G	5.57167e-66	-6.92185e-10	-1.57592	9.52718e-06	-6.92185e-10	-1.6089	7.05353e-05	-6.92185e-10	-1.57298
15422767	chr19:15422767:G:A	3.33436e-66	-2.08934	-4.09089e-09	7.59596e-06	-1.83543	-4.09089e-09	4.60668e-05	-1.99901	-4.09089e-09
15423010	chr19:15423010:A:G	1.98945e-66	-0.0528917	-2.55287	1.07939e-05	1.06851	-2.55258	3.13549e-05	0.162021	-2.54575
15423601	chr19:15423601:C:T	2.14435e-66	-6.92185e-10	-2.53078	3.76504e-06	-6.92185e-10	-2.53729	2.70217e-05	-6.92185e-10	-2.53246
15424468	chr19:15424468:G:T	3.13254e-66	-6.92185e-10	-2.15177	4.25683e-06	-6.92185e-10	-2.41452	2.99577e-05	-6.92185e-10	-2.42931
15426212	chr19:15426212:C:T	4.01065e-66	-1.90467	-4.09089e-09	6.53268e-06	-1.98623	-4.09089e-09	4.57882e-05	-2.00507	-4.09089e-09
15426955	chr19:15426955:C:T	2.18524e-66	-6.92185e-10	-2.51189	3.72557e-06	-6.92185e-10	-2.54783	2.6693e-05	-6.92185e-10	-2.5447
15427193	chr19:15427193:G:A	4.33698e-66	-6.92185e-10	-1.82644	1.11977e-05	-6.92185e-10	-1.44734	7.97536e-05	-6.92185e-10	-1.45016
15427932	chr19:15427932:C:T	4.76831e-66	-6.92185e-10	-1.73163	7.90126e-06	-6.92185e-10	-1.79603	5.7448e-05	-6.92185e-10	-1.77822
15428628	chr19:15428628:A:G	2.25146e-66	-0.342753	-2.13928	1.36694e-05	0.756486	-2.00438	4.42768e-05	-0.104517	-1.93412
15429135	chr19:15429135:T:G	5.28096e-66	-6.92185e-10	-1.62951	8.70204e-06	-6.92185e-10	-1.69949	6.43433e-05	-6.92185e-10	-1.66487
15429344	chr19:15429344:G:A	4.97967e-66	-1.68825	-4.09089e-09	8.25725e-06	-1.75196	-4.09089e-09	8.48279e-05	-1.38847	-4.09089e-09
15429407	chr19:15429407:G:A	2.80193e-66	-6.92185e-10	-2.26331	5.13422e-06	-6.92185e-10	-2.22712	3.71043e-05	-6.92185e-10	-2.21536
15430257	chr19:15430257:G:A	1.14819e-65	-6.92185e-10	-0.852843	2.29099e-05	-6.92185e-10	-0.731479	0.000163876	-6.92185e-10	-0.729989
15430280	chr19:15430280:A:C	3.31566e-66	0.278478	-2.37344	2.35832e-05	1.73341	-2.43593	6.80615e-05	0.811662	-2.42035
15430711	chr19:15430711:C:T	2.09718e-66	-6.92185e-10	-2.55302	3.70079e-06	-6.92185e-10	-2.5545	2.64289e-05	-6.92185e-10	-2.55464
15431690	chr19:15431690:A:G	1.03524e-65	-6.92185e-10	-0.956397	2.09846e-05	-6.92185e-10	-0.819261	0.000149483	-6.92185e-10	-0.821912
15431753	chr19:15431753:C:A	2.73752e-66	-6.92185e-10	-2.28656	5.06282e-06	-6.92185e-10	-2.24113	3.6549e-05	-6.92185e-10	-2.23044
15432250	chr19:15432250:G:A	5.58612e-66	-1.57333	-4.09089e-09	8.36008e-06	-1.73958	-4.09089e-09	6.52511e-05	-1.65086	-4.09089e-09
15432334	chr19:15432334:G:A	2.12205e-66	-6.92185e-10	-2.54123	3.70215e-06	-6.92185e-10	-2.55414	2.64637e-05	-6.92185e-10	-2.55332
15432358	chr19:15432358:G:A	2.21059e-65	-6.92185e-10	-0.197772	4.58222e-05	-6.92185e-10	-0.0382804	0.000331211	-6.92185e-10	-0.0263413
15432426	chr19:15432426:GCT:G	3.96974e-66	0.444441	-2.35936	7.4267e-06	0.192521	-2.05049	5.09733e-05	0.143705	-2.0415
15433570	chr19:15433570:A:T	2.17513e-66	-6.92185e-10	-2.51653	3.73206e-06	-6.92185e-10	-2.54609	2.67476e-05	-6.92185e-10	-2.54265
15433696	chr19:15433696:A:G	2.56693e-66	-6.92185e-10	-2.35091	5.70361e-06	-6.92185e-10	-2.12195	4.07575e-05	-6.92185e-10	-2.12146
15434336	chr19:15434336:C:T	2.68826e-66	-6.92185e-10	-2.30472	4.94667e-06	-6.92185e-10	-2.26433	3.56871e-05	-6.92185e-10	-2.25431
15434481	chr19:15434481:T:C	9.42025e-66	-6.92185e-10	-1.05076	1.25284e-05	-6.92185e-10	-1.33505	8.57187e-05	-6.92185e-10	-1.37803
15435253	chr19:15435253:G:A	5.79178e-66	-6.92185e-10	-1.53718	1.10912e-05	-6.92185e-10	-1.4569	7.71056e-05	-6.92185e-10	-1.48392
15435818	chr19:15435818:T:C	1.18748e-66	-0.57217	-2.54962	6.84087e-06	0.614224	-2.55436	2.29027e-05	-0.14318	-2.55466
15437381	chr19:15437381:G:A	2.21792e-66	-6.92185e-10	-2.49705	3.9784e-06	-6.92185e-10	-2.48217	2.85261e-05	-6.92185e-10	-2.47828
15438444	chr19:15438444:C:T	1.77115e-66	-0.355433	-2.36656	1.22525e-05	0.954777	-2.3121	3.74708e-05	0.0493446	-2.25488
15438482	chr19:15438482:G:T	2.1025e-66	-6.92185e-10	-2.55049	3.87364e-06	-6.92185e-10	-2.50885	2.78892e-05	-6.92185e-10	-2.50086
15438906	chr19:15438906:C:T	5.96535e-66	-6.92185e-10	-1.50765	8.96867e-06	-6.92185e-10	-1.66931	6.51857e-05	-6.92185e-10	-1.65186
15439128	chr19:15439128:C:T	7.58759e-67	-1.09809	-2.47159	5.14798e-06	0.180628	-2.40507	1.6907e-05	-0.593929	-2.40744
15439404	chr19:15439404:C:T	4.76958e-66	-6.92185e-10	-1.73136	7.29375e-06	-6.92185e-10	-1.87603	5.36674e-05	-6.92185e-10	-1.84629
15439481	chr19:15439481:T:C	3.12841e-66	-6.92185e-10	-2.15309	5.51721e-06	-6.92185e-10	-2.15518	3.79259e-05	-6.92185e-10	-2.19346
15439665	chr19:15439665:G:A	1.95417e-65	-6.92185e-10	-0.321065	3.78278e-05	-6.92185e-10	-0.230007	0.000292991	-6.92185e-10	-0.148955
15439721	chr19:15439721:G:A	3.09674e-66	-2.16327	-4.09089e-09	7.01111e-06	-1.91555	-4.09089e-09	4.15037e-05	-2.10332	-4.09089e-09
15440058	chr19:15440058:C:T	3.06341e-66	-2.17409	-4.09089e-09	4.44405e-06	-2.37148	-4.09089e-09	3.37576e-05	-2.30989	-4.09089e-09
15440888	chr19:15440888:C:T	2.09589e-66	-6.92185e-10	-2.55364	3.70369e-06	-6.92185e-10	-2.55372	2.64598e-05	-6.92185e-10	-2.55347
15442123	chr19:15442123:G:A	3.95485e-65	-6.92185e-10	0.383909	1.81901e-05	-6.92185e-10	-0.96217	0.000123123	-6.92185e-10	-1.01592
15442993	chr19:15442993:A:G	3.03228e-66	-6.92185e-10	-2.1843	4.06211e-06	-6.92185e-10	-2.46135	2.90745e-05	-6.92185e-10	-2.45924
15443067	chr19:15443067:T:A	2.04715e-67	-2.44491	-2.43485	3.78667e-07	-2.28105	-2.5531	2.46345e-06	-2.37311	-2.55442
15443123	chr19:15443123:G:A	1.57136e-65	-6.92185e-10	-0.539094	2.76629e-05	-6.92185e-10	-0.542956	0.000198424	-6.92185e-10	-0.538694
15443196	chr19:15443196:T:C	3.02735e-66	-6.92185e-10	-2.18593	6.02956e-06	-6.92185e-10	-2.06638	4.4399e-05	-6.92185e-10	-2.03588
15443582	chr19:15443582:G:A	5.34119e-66	-6.92185e-10	-1.61817	7.48824e-06	-6.92185e-10	-1.84972	5.44309e-05	-6.92185e-10	-1.83217
15444689	chr19:15444689:G:T	5.21329e-66	-1.64241	-4.09089e-09	1.0809e-05	-1.48267	-4.09089e-09	6.73911e-05	-1.61859	-4.09089e-09
15445606	chr19:15445606:AATGATATGTC:A	2.09494e-66	-6.92185e-10	-2.55409	3.75516e-06	-6.92185e-10	-2.53992	2.67732e-05	-6.92185e-10	-2.5417
15446633	chr19:15446633:C:T	7.96473e-67	-1.87042	-1.65076	8.02243e-07	-2.11271	-1.97069	6.16436e-06	-2.02721	-1.9831
15447883	chr19:15447883:T:C	2.09964e-66	-6.92185e-10	-2.55185	3.73965e-06	-6.92185e-10	-2.54406	2.6617e-05	-6.92185e-10	-2.54755
15448045	chr19:15448045:C:T	2.56819e-66	-6.92185e-10	-2.35042	1.40046e-05	-6.92185e-10	-1.22367	0.00010604	-6.92185e-10	-1.16528
15448107	chr19:15448107:G:T	6.71291e-66	-1.38959	-4.09089e-09	9.35068e-06	-1.6276	-4.09089e-09	7.45246e-05	-1.51797	-4.09089e-09
15448710	chr19:15448710:A:C	1.00415e-64	1.3157	-4.09089e-09	0.000267771	1.72708	-4.09089e-09	0.00145406	1.45302	-4.09089e-09
15449534	chr19:15449534:G:A	2.19367e-66	-6.92185e-10	-2.50804	3.94974e-06	-6.92185e-10	-2.4894	2.80093e-05	-6.92185e-10	-2.49656
15449651	chr19:15449651:C:A	8.52959e-66	-1.15008	-4.09089e-09	1.41735e-05	-1.21167	-4.09089e-09	0.00012362	-1.01189	-4.09089e-09
15451425	chr19:15451425:G:C	2.21213e-66	-6.92185e-10	-2.49966	3.70876e-06	-6.92185e-10	-2.55235	2.65504e-05	-6.92185e-10	-2.55005
15451724	chr19:15451724:A:G	4.45645e-66	-6.92185e-10	-1.79927	8.98038e-06	-6.92185e-10	-1.66801	6.77069e-05	-6.92185e-10	-1.61391
15451780	chr19:15451780:G:A	2.21331e-66	-6.92185e-10	-2.49913	3.70911e-06	-6.92185e-10	-2.55226	2.65536e-05	-6.92185e-10	-2.54993
15451973	chr19:15451973:G:A	5.54754e-66	-6.92185e-10	-1.58026	7.75342e-06	-6.92185e-10	-1.81492	5.64064e-05	-6.92185e-10	-1.79652
15452860	chr19:15452860:T:C	2.10245e-66	-6.92185e-10	-2.55052	4.21294e-06	-6.92185e-10	-2.42489	3.01551e-05	-6.92185e-10	-2.42274
15453249	chr19:15453249:C:T	2.13682e-66	-6.92185e-10	-2.5343	3.83514e-06	-6.92185e-10	-2.51884	2.74117e-05	-6.92185e-10	-2.51813
15454235	chr19:15454235:G:A	1.79289e-67	-2.45975	-2.55262	3.68596e-07	-2.43261	-2.42849	2.70277e-06	-2.4252	-2.40962
15454244	chr19:15454244:T:C	2.23024e-66	-6.92185e-10	-2.49151	3.74567e-06	-6.92185e-10	-2.54245	2.68724e-05	-6.92185e-10	-2.538
15454559	chr19:15454559:G:A	4.46993e-66	-6.92185e-10	-1.79624	6.53813e-06	-6.92185e-10	-1.9854	4.74877e-05	-6.92185e-10	-1.96863
15455000	chr19:15455000:C:G	5.95111e-66	-6.92185e-10	-1.51004	1.10076e-05	-6.92185e-10	-1.46446	8.17487e-05	-6.92185e-10	-1.42545
15455352	chr19:15455352:G:A	4.82746e-65	0.583288	-4.09089e-09	0.000132445	1.02312	-4.09089e-09	0.000737189	0.773746	-4.09089e-09
15456018	chr19:15456018:G:C	2.75285e-66	-2.28098	-4.09089e-09	5.55539e-06	-2.14828	-4.09089e-09	3.78072e-05	-2.1966	-4.09089e-09
15456089	chr19:15456089:G:A	9.89189e-66	-1.0019	-4.09089e-09	1.10355e-05	-1.46194	-4.09089e-09	9.76569e-05	-1.24764	-4.09089e-09
15456139	chr19:15456139:G:A	2.37935e-66	-6.92185e-10	-2.42679	4.32105e-06	-6.92185e-10	-2.39955	3.09253e-05	-6.92185e-10	-2.39752
15456769	chr19:15456769:A:T	3.08993e-66	-6.92185e-10	-2.16547	3.94778e-06	-6.92185e-10	-2.4899	2.79179e-05	-6.92185e-10	-2.49983
15457017	chr19:15457017:C:T	6.43658e-66	-6.92185e-10	-1.43162	1.19886e-05	-6.92185e-10	-1.37909	8.92153e-05	-6.92185e-10	-1.33804
15457702	chr19:15457702:C:T	3.85288e-66	-1.9448	-4.09089e-09	2.65149e-05	-0.585342	-4.09089e-09	6.04391e-05	-1.72746	-4.09089e-09
15458606	chr19:15458606:G:A	2.31106e-66	-6.92185e-10	-2.45591	4.05124e-06	-6.92185e-10	-2.46403	2.91944e-05	-6.92185e-10	-2.45512
15459744	chr19:15459744:C:T	5.63669e-66	-6.92185e-10	-1.56432	1.08842e-05	-6.92185e-10	-1.47574	7.85104e-05	-6.92185e-10	-1.46587
15459820	chr19:15459820:C:T	2.09682e-66	-6.92185e-10	-2.5532	3.70883e-06	-6.92185e-10	-2.55233	2.65015e-05	-6.92185e-10	-2.5519
15459825	chr19:15459825:CT:C	2.12566e-66	-6.92185e-10	-2.53953	3.72214e-06	-6.92185e-10	-2.54875	2.65397e-05	-6.92185e-10	-2.55046
15460120	chr19:15460120:G:A	3.46748e-67	-2.46224	-1.89054	8.1516e-07	-2.36581	-1.70161	5.51217e-06	-2.43666	-1.68548
15460527	chr19:15460527:C:A	3.48291e-67	-2.00212	-2.34621	4.30483e-07	-2.17332	-2.53258	3.18196e-06	-2.13002	-2.54158
15460833	chr19:15460833:T:C	3.23821e-67	-2.30546	-2.11572	9.48419e-07	-1.97125	-1.94475	6.03217e-06	-2.09077	-1.94122
15461821	chr19:15461821:C:G	2.37872e-66	-2.42706	-4.09089e-09	4.65946e-06	-2.32415	-4.09089e-09	3.18493e-05	-2.36808	-4.09089e-09
15461836	chr19:15461836:A:G	4.25011e-66	-6.92185e-10	-1.84667	6.4476e-06	-6.92185e-10	-1.99934	4.68979e-05	-6.92185e-10	-1.98112
15462554	chr19:15462554:T:G	2.10131e-66	-6.92185e-10	-2.55106	3.78286e-06	-6.92185e-10	-2.53257	2.69379e-05	-6.92185e-10	-2.53556
15462844	chr19:15462844:A:G	6.89579e-67	-1.85995	-1.80534	1.03596e-06	-2.38727	-1.44045	9.94648e-06	-2.15984	-1.37204
15463085	chr19:15463085:T:C	2.4268e-66	-6.92185e-10	-2.40705	4.05787e-06	-6.92185e-10	-2.46239	2.88276e-05	-6.92185e-10	-2.46777
15463246	chr19:15463246:T:C	2.03434e-67	-2.33718	-2.54886	3.63591e-07	-2.44804	-2.42673	2.69224e-06	-2.44269	-2.39604
15463673	chr19:15463673:T:C	2.62353e-66	-6.92185e-10	-2.3291	4.6395e-06	-6.92185e-10	-2.32844	3.26926e-05	-6.92185e-10	-2.34195
15463835	chr19:15463835:C:G	2.31263e-66	-6.92185e-10	-2.45523	4.35469e-06	-6.92185e-10	-2.3918	3.06572e-05	-6.92185e-10	-2.40623
15464568	chr19:15464568:G:C	2.09772e-66	-6.92185e-10	-2.55277	3.80378e-06	-6.92185e-10	-2.52705	2.70742e-05	-6.92185e-10	-2.53051
15464740	chr19:15464740:C:T	6.85811e-66	-6.92185e-10	-1.36819	1.07003e-05	-6.92185e-10	-1.49278	7.73978e-05	-6.92185e-10	-1.48014
15465232	chr19:15465232:T:C	2.20911e-67	-2.3142	-2.48942	3.83398e-07	-2.45445	-2.36728	2.88357e-06	-2.43542	-2.33465
15465514	chr19:15465514:G:C	1.36624e-65	-6.92185e-10	-0.678968	2.59794e-05	-6.92185e-10	-0.605748	0.000197074	-6.92185e-10	-0.54552
15465839	chr19:15465839:C:T	6.3872e-66	-6.92185e-10	-1.43932	7.16201e-06	-6.92185e-10	-1.89426	4.92951e-05	-6.92185e-10	-1.93127
15465850	chr19:15465850:A:G	4.80394e-66	-1.72418	-4.09089e-09	5.16581e-06	-2.22099	-4.09089e-09	4.2613e-05	-2.07694	-4.09089e-09
15466006	chr19:15466006:G:A	2.54042e-67	-2.13073	-2.53314	3.90395e-07	-2.27064	-2.533	2.96393e-06	-2.21988	-2.5227
15466256	chr19:15466256:T:C	2.18741e-66	-6.92185e-10	-2.5109	3.71567e-06	-6.92185e-10	-2.55049	2.65688e-05	-6.92185e-10	-2.54936
15466369	chr19:15466369:A:G	2.14171e-67	-2.28553	-2.54906	3.36204e-07	-2.46016	-2.49293	2.54592e-06	-2.42095	-2.47366
15466787	chr19:15466787:T:C	2.10793e-66	-6.92185e-10	-2.54791	4.13554e-06	-6.92185e-10	-2.44343	2.98747e-05	-6.92185e-10	-2.43209
15467065	chr19:15467065:A:G	2.60414e-66	-2.33652	-4.09089e-09	4.79341e-06	-2.29581	-4.09089e-09	3.58954e-05	-2.24849	-4.09089e-09
15467195	chr19:15467195:C:T	2.09412e-66	-6.92185e-10	-2.55448	3.70056e-06	-6.92185e-10	-2.55457	2.64288e-05	-6.92185e-10	-2.55464
15467197	chr19:15467197:T:G	1.62079e-66	-0.97997	-1.83073	2.01426e-06	-1.44087	-1.72193	2.07655e-05	-1.04979	-1.74601
15467284	chr19:15467284:A:G	2.49093e-66	-6.92185e-10	-2.38096	4.44498e-06	-6.92185e-10	-2.37127	3.16909e-05	-6.92185e-10	-2.37307
15467572	chr19:15467572:G:C	1.20177e-65	-0.807235	-4.09089e-09	1.82664e-05	-0.957985	-4.09089e-09	0.000171374	-0.685251	-4.09089e-09
15467790	chr19:15467790:G:A	9.6336e-66	-6.92185e-10	-1.02836	1.85821e-05	-6.92185e-10	-0.940851	0.000131764	-6.92185e-10	-0.948085
15468036	chr19:15468036:C:T	8.32375e-66	-6.92185e-10	-1.1745	1.1637e-05	-6.92185e-10	-1.40886	8.5089e-05	-6.92185e-10	-1.3854
15468255	chr19:15468255:A:T	5.53976e-66	-6.92185e-10	-1.58167	1.49171e-05	-6.92185e-10	-1.16054	0.000110823	-6.92185e-10	-1.12116
15468834	chr19:15468834:G:C	1.12004e-65	-0.877664	-4.09089e-09	1.7092e-05	-1.02444	-4.09089e-09	0.000159318	-0.758197	-4.09089e-09
15469273	chr19:15469273:G:C	1.09977e-65	-0.895934	-4.09089e-09	1.68699e-05	-1.03752	-4.09089e-09	0.000156954	-0.773145	-4.09089e-09
15469380	chr19:15469380:G:A	1.37591e-65	-6.92185e-10	-0.671916	1.21487e-05	-6.92185e-10	-1.36583	8.28657e-05	-6.92185e-10	-1.41188
15469847	chr19:15469847:G:A	2.44101e-67	-2.37798	-2.32581	8.56346e-07	-1.97214	-2.04599	5.39782e-06	-2.16047	-1.98263
15469883	chr19:15469883:G:A	2.10183e-67	-2.38613	-2.46726	3.25724e-07	-2.46113	-2.52362	2.32946e-06	-2.45785	-2.52561
15470214	chr19:15470214:A:C	2.48248e-67	-2.27163	-2.41531	5.8097e-07	-2.30176	-2.10434	4.53258e-06	-2.228	-2.0898
15470295	chr19:15470295:T:TC	6.00166e-66	-1.50158	-4.09089e-09	8.19569e-06	-1.75944	-4.09089e-09	6.76361e-05	-1.61496	-4.09089e-09
15470306	chr19:15470306:TTC:T	2.52357e-66	-6.92185e-10	-2.36794	4.34703e-06	-6.92185e-10	-2.39356	3.13425e-05	-6.92185e-10	-2.38412
15470359	chr19:15470359:C:T	1.39172e-65	-6.92185e-10	-0.660489	1.23162e-05	-6.92185e-10	-1.35213	8.39355e-05	-6.92185e-10	-1.39905
15470442	chr19:15470442:A:G	2.24401e-67	-2.24958	-2.53836	3.44686e-07	-2.46233	-2.46585	2.66299e-06	-2.40535	-2.4443
15470494	chr19:15470494:AC:A	2.5044e-67	-2.20274	-2.47541	3.6217e-07	-2.32451	-2.55418	2.71116e-06	-2.27996	-2.55177
15470969	chr19:15470969:T:C	2.10075e-66	-6.92185e-10	-2.55132	3.70173e-06	-6.92185e-10	-2.55425	2.64662e-05	-6.92185e-10	-2.55323
15471334	chr19:15471334:T:C	2.5905e-67	-2.26614	-2.37821	6.12725e-07	-2.29366	-2.05923	4.80037e-06	-2.21756	-2.04285
15471477	chr19:15471477:G:A	2.81945e-66	-2.25707	-4.09089e-09	5.13642e-06	-2.22669	-4.09089e-09	3.89243e-05	-2.16748	-4.09089e-09
15471554	chr19:15471554:A:T	2.87007e-67	-2.23975	-2.30212	7.09539e-07	-2.27323	-1.93296	5.60497e-06	-2.19177	-1.91367
15471569	chr19:15471569:C:T	2.66494e-67	-2.40299	-2.21303	4.10192e-07	-2.46251	-2.29167	2.91073e-06	-2.46135	-2.29934
15471674	chr19:15471674:G:C	2.90858e-67	-2.21746	-2.31107	7.13937e-07	-2.25272	-1.94729	5.66078e-06	-2.16726	-1.92827
15472162	chr19:15472162:G:T	4.21711e-66	-6.92185e-10	-1.85447	4.70163e-06	-6.92185e-10	-2.31514	3.27324e-05	-6.92185e-10	-2.34073
15472597	chr19:15472597:A:C	2.51155e-66	-6.92185e-10	-2.37272	4.3927e-06	-6.92185e-10	-2.38311	3.18787e-05	-6.92185e-10	-2.36716
15472833	chr19:15472833:T:C	2.26199e-67	-2.2899	-2.49006	4.03342e-07	-2.45843	-2.31259	3.08865e-06	-2.42681	-2.27455
15472990	chr19:15472990:T:G	2.09946e-66	-6.92185e-10	-2.55194	3.70932e-06	-6.92185e-10	-2.5522	2.64805e-05	-6.92185e-10	-2.55269
15473232	chr19:15473232:G:A	2.11538e-66	-6.92185e-10	-2.54438	3.70048e-06	-6.92185e-10	-2.55459	2.6436e-05	-6.92185e-10	-2.55437
15473299	chr19:15473299:G:A	1.2179e-66	-2.43783	-0.658657	3.94276e-06	-2.25062	-0.240546	2.58428e-05	-2.36653	-0.210533
15473856	chr19:15473856:GAAAA:G	2.16044e-66	-6.92185e-10	-2.52331	3.72072e-06	-6.92185e-10	-2.54913	2.66829e-05	-6.92185e-10	-2.54507
15474060	chr19:15474060:G:A	2.09555e-66	-6.92185e-10	-2.5538	3.70318e-06	-6.92185e-10	-2.55386	2.64427e-05	-6.92185e-10	-2.55412
15475078	chr19:15475078:A:G	2.79111e-67	-2.2554	-2.31436	6.85739e-07	-2.28925	-1.95105	5.39815e-06	-2.21082	-1.93222
15475134	chr19:15475134:G:A	1.62924e-66	-1.06902	-1.73648	1.84282e-06	-1.50388	-1.74788	1.90409e-05	-1.11919	-1.76331
15475734	chr19:15475734:T:G	2.26384e-66	-6.92185e-10	-2.47656	3.92515e-06	-6.92185e-10	-2.49564	2.81006e-05	-6.92185e-10	-2.49331
15475807	chr19:15475807:C:T	2.12813e-66	-6.92185e-10	-2.53837	3.72791e-06	-6.92185e-10	-2.5472	2.65749e-05	-6.92185e-10	-2.54913
15475861	chr19:15475861:A:T	2.90332e-67	-2.23302	-2.29733	7.16995e-07	-2.26845	-1.92728	5.67338e-06	-2.18558	-1.90773
15475900	chr19:15475900:G:T	1.41612e-65	-6.92185e-10	-0.64311	1.24572e-05	-6.92185e-10	-1.34075	8.49457e-05	-6.92185e-10	-1.38708
15475969	chr19:15475969:C:A	5.29597e-66	-6.92185e-10	-1.62667	1.41718e-05	-6.92185e-10	-1.2118	0.000105112	-6.92185e-10	-1.17407
15476256	chr19:15476256:T:A	2.11713e-67	-2.3974	-2.44874	3.28991e-07	-2.46225	-2.51252	2.34952e-06	-2.46024	-2.51465
15476534	chr19:15476534:T:C	3.29663e-67	-2.26753	-2.13578	8.06499e-07	-2.29889	-1.77921	6.44866e-06	-2.2177	-1.74752
15477057	chr19:15477057:T:C	1.58973e-65	-6.92185e-10	-0.527467	1.1924e-05	-6.92185e-10	-1.3845	8.12818e-05	-6.92185e-10	-1.43118
15477469	chr19:15477469:G:A	7.67238e-65	1.04659	-4.09089e-09	6.09354e-05	0.246765	-4.09089e-09	0.00053497	0.453113	-4.09089e-09
15477562	chr19:15477562:G:C	3.14135e-67	-2.44455	-2.007	7.8078e-07	-2.44419	-1.66632	5.97913e-06	-2.40906	-1.63177
15477629	chr19:15477629:T:C	3.75103e-66	-2.16978	0.198189	4.88722e-06	-2.27465	-0.00177843	3.97731e-05	-2.13518	-0.0107243
15477679	chr19:15477679:C:G	1.47818e-65	-6.92185e-10	-0.600218	2.66419e-05	-6.92185e-10	-0.580565	0.000201039	-6.92185e-10	-0.525601
15478176	chr19:15478176:G:A	1.46735e-65	-6.92185e-10	-0.607574	2.68552e-05	-6.92185e-10	-0.57259	0.000202982	-6.92185e-10	-0.515982
15478204	chr19:15478204:G:A	2.7412e-66	-0.747836	-1.53739	5.18441e-06	-1.18336	-1.03403	6.00897e-05	-0.723542	-1.00972
15478354	chr19:15478354:A:G	2.65671e-66	-0.762522	-1.55401	5.03147e-06	-1.19614	-1.05119	5.8228e-05	-0.737562	-1.02717
15478947	chr19:15478947:C:T	4.45175e-66	-6.92185e-10	-1.80032	6.44436e-06	-6.92185e-10	-1.99985	4.54863e-05	-6.92185e-10	-2.01169
15478951	chr19:15478951:C:T	6.27073e-66	-1.45772	-4.09089e-09	1.14247e-05	-1.42728	-4.09089e-09	9.37697e-05	-1.28826	-4.09089e-09
15479196	chr19:15479196:TTTGAGAGC:T	2.09416e-66	-6.92185e-10	-2.55447	3.75597e-06	-6.92185e-10	-2.5397	2.67702e-05	-6.92185e-10	-2.54181
15479245	chr19:15479245:T:C	2.17788e-66	-6.92185e-10	-2.51527	3.7004e-06	-6.92185e-10	-2.55461	2.64362e-05	-6.92185e-10	-2.55436
15479450	chr19:15479450:GCA:G	3.9918e-65	-6.92185e-10	0.393209	2.65469e-05	-6.92185e-10	-0.584136	0.000179417	-6.92185e-10	-0.639384
15479521	chr19:15479521:G:A	6.73874e-66	-6.92185e-10	-1.38574	1.01672e-05	-6.92185e-10	-1.54388	7.37695e-05	-6.92185e-10	-1.52815
15480241	chr19:15480241:A:G	3.80469e-66	-2.11027	0.15289	4.922e-06	-2.22652	-0.0428198	4.06985e-05	-2.06981	-0.0531009
15480688	chr19:15480688:G:C	2.25559e-66	-6.92185e-10	-2.48021	4.31244e-06	-6.92185e-10	-2.40155	3.06842e-05	-6.92185e-10	-2.40535
15480990	chr19:15480990:G:A	2.19032e-66	-6.92185e-10	-2.50957	3.83832e-06	-6.92185e-10	-2.51802	2.73594e-05	-6.92185e-10	-2.52004
15481201	chr19:15481201:C:T	2.89842e-67	-2.44761	-2.08442	7.06179e-07	-2.44391	-1.76702	5.37151e-06	-2.41267	-1.73532
15481236	chr19:15481236:A:T	3.25178e-67	-2.29075	-2.12625	7.25817e-07	-2.39176	-1.79175	5.50376e-06	-2.39482	-1.72884
15481467	chr19:15481467:C:T	1.91369e-66	-1.66771	-0.976875	2.41878e-06	-1.84952	-1.13026	2.17376e-05	-1.61314	-1.13692
15481480	chr19:15481480:T:C	2.10009e-66	-2.19282	-0.358814	2.73497e-06	-2.28203	-0.574901	2.24441e-05	-2.13979	-0.578279
15481649	chr19:15481649:T:C	1.98829e-67	-2.40161	-2.50732	3.19284e-07	-2.46225	-2.54247	2.28122e-06	-2.46059	-2.54379
15481770	chr19:15481770:A:T	1.9792e-67	-2.41453	-2.49898	3.20374e-07	-2.46239	-2.53893	2.28532e-06	-2.46226	-2.54033
15481989	chr19:15481989:G:T	2.30104e-66	-6.92185e-10	-2.46026	3.70416e-06	-6.92185e-10	-2.55359	2.64438e-05	-6.92185e-10	-2.55408
15482407	chr19:15482407:A:G	2.17726e-66	-6.92185e-10	-2.51555	3.81327e-06	-6.92185e-10	-2.52456	2.71256e-05	-6.92185e-10	-2.52862
15482454	chr19:15482454:T:C	2.04015e-66	-1.36738	-1.21322	2.30814e-06	-1.39945	-1.62716	1.59768e-05	-1.41462	-1.64334
15483002	chr19:15483002:C:T	9.13131e-67	-2.23753	-1.14697	1.18224e-06	-2.42544	-1.2702	8.88355e-06	-2.39675	-1.24814
15483014	chr19:15483014:A:G	2.40201e-66	-2.41731	-4.09089e-09	4.17833e-06	-2.43314	-4.09089e-09	3.07064e-05	-2.40463	-4.09089e-09
15483021	chr19:15483021:G:A	8.16076e-66	-1.5469	0.352618	2.45372e-06	-2.42274	-0.542706	2.49035e-05	-2.04201	-0.572085
15483253	chr19:15483253:C:T	5.12902e-67	-1.74541	-2.21588	5.75051e-07	-1.86182	-2.55452	4.39793e-06	-1.79537	-2.55259
15483561	chr19:15483561:G:A	4.57164e-66	-6.92185e-10	-1.77375	6.61412e-06	-6.92185e-10	-1.97384	4.75222e-05	-6.92185e-10	-1.9679
15483918	chr19:15483918:A:G	1.88838e-67	-2.40727	-2.55321	3.76744e-07	-2.46032	-2.37892	2.80715e-06	-2.43433	-2.3626
15483989	chr19:15483989:A:AG	2.07274e-67	-2.4453	-2.42203	3.16751e-07	-2.45872	-2.55397	2.26547e-06	-2.45924	-2.55207
15484221	chr19:15484221:A:G	1.33843e-66	-1.56724	-1.43488	9.47599e-07	-1.7352	-2.18167	6.79753e-06	-1.70793	-2.2046
15484248	chr19:15484248:C:CA	2.78182e-66	-6.92185e-10	-2.27051	6.99464e-06	-6.92185e-10	-1.9179	5.11754e-05	-6.92185e-10	-1.89384
15484260	chr19:15484260:T:G	1.99649e-66	-1.21617	-1.38606	1.33982e-06	-1.42365	-2.14686	9.59714e-06	-1.39972	-2.16792
15484382	chr19:15484382:C:T	2.30769e-66	-1.75491	-0.702461	1.1262e-06	-2.3539	-1.39031	1.03021e-05	-2.05306	-1.44369
15484799	chr19:15484799:A:G	2.59814e-66	-6.92185e-10	-2.33882	6.31408e-06	-6.92185e-10	-2.02027	4.61911e-05	-6.92185e-10	-1.99631
15484987	chr19:15484987:C:T	2.64613e-66	-6.92185e-10	-2.32052	6.32311e-06	-6.92185e-10	-2.01884	4.61005e-05	-6.92185e-10	-1.99827
15485208	chr19:15485208:T:C	6.11144e-67	-1.88278	-1.90326	5.50051e-07	-2.01472	-2.44607	3.93938e-06	-2.00297	-2.4551
15485487	chr19:15485487:T:TG	1.51316e-66	-2.13252	-0.746901	1.72594e-06	-2.3645	-0.952775	1.29982e-05	-2.33782	-0.926467
15485504	chr19:15485504:C:T	2.30315e-66	-2.45934	-4.09089e-09	4.30912e-06	-2.40232	-4.09089e-09	3.00048e-05	-2.42774	-4.09089e-09
15485560	chr19:15485560:G:GCT	4.38436e-66	-6.92185e-10	-1.81557	6.57487e-06	-6.92185e-10	-1.97979	4.82856e-05	-6.92185e-10	-1.95197
15485675	chr19:15485675:C:A	2.71466e-66	-6.92185e-10	-2.29495	6.67164e-06	-6.92185e-10	-1.96518	4.88712e-05	-6.92185e-10	-1.93991
15485837	chr19:15485837:G:A	2.70251e-66	-6.92185e-10	-2.29944	6.64401e-06	-6.92185e-10	-1.96933	4.86688e-05	-6.92185e-10	-1.94406
15487100	chr19:15487100:C:T	4.10747e-67	-1.70151	-2.48189	4.36443e-07	-2.15175	-2.5404	3.81363e-06	-1.94965	-2.54087
15487778	chr19:15487778:T:TAGC	2.47469e-66	-6.92185e-10	-2.3875	5.73503e-06	-6.92185e-10	-2.11646	4.1998e-05	-6.92185e-10	-2.09148
15488255	chr19:15488255:C:T	2.11985e-66	-6.92185e-10	-2.54227	3.70038e-06	-6.92185e-10	-2.55462	2.64295e-05	-6.92185e-10	-2.55462
15488411	chr19:15488411:A:C	5.26977e-66	-6.92185e-10	-1.63163	7.21709e-06	-6.92185e-10	-1.8866	5.23405e-05	-6.92185e-10	-1.87133
15488412	chr19:15488412:CA:C	2.9017e-66	-6.92185e-10	-2.22832	7.42734e-06	-6.92185e-10	-1.85788	5.45354e-05	-6.92185e-10	-1.83025
15488728	chr19:15488728:C:A	2.99884e-66	-6.92185e-10	-2.19539	7.80079e-06	-6.92185e-10	-1.80883	5.73091e-05	-6.92185e-10	-1.78064
15489011	chr19:15489011:C:T	3.14359e-65	-6.92185e-10	0.154334	6.14719e-05	-6.92185e-10	0.25553	0.000423924	-6.92185e-10	0.220457
15489153	chr19:15489153:T:G	2.1399e-66	-6.92185e-10	-2.53286	3.88646e-06	-6.92185e-10	-2.50555	2.77243e-05	-6.92185e-10	-2.50679
15489223	chr19:15489223:G:A	2.69858e-67	-2.09798	-2.5055	1.22556e-06	-1.60863	-2.05102	8.24822e-06	-1.71254	-2.00656
15489450	chr19:15489450:A:G	3.98949e-65	-6.92185e-10	0.39263	2.44483e-05	-6.92185e-10	-0.666488	0.000166269	-6.92185e-10	-0.71549
15489983	chr19:15489983:G:A	3.05836e-66	-6.92185e-10	-2.17574	7.93812e-06	-6.92185e-10	-1.79137	5.83574e-05	-6.92185e-10	-1.76251
15490165	chr19:15490165:G:A	3.90853e-67	-1.95927	-2.27377	6.9648e-07	-2.23595	-1.98881	5.83495e-06	-2.09275	-1.97248
15490235	chr19:15490235:C:T	2.9595e-66	-6.92185e-10	-2.2086	7.59261e-06	-6.92185e-10	-1.83587	5.57794e-05	-6.92185e-10	-1.80769
15490391	chr19:15490391:C:G	2.847e-66	-6.92185e-10	-2.24735	7.19204e-06	-6.92185e-10	-1.89008	5.27632e-05	-6.92185e-10	-1.86328
15490463	chr19:15490463:G:C	4.06853e-66	-6.92185e-10	-1.89034	1.09239e-05	-6.92185e-10	-1.47209	8.06416e-05	-6.92185e-10	-1.43908
15490485	chr19:15490485:C:T	2.67176e-66	-6.92185e-10	-2.31088	4.21804e-06	-6.92185e-10	-2.42368	2.97837e-05	-6.92185e-10	-2.43514
15490621	chr19:15490621:T:G	2.09765e-66	-6.92185e-10	-2.5528	3.87325e-06	-6.92185e-10	-2.50896	2.75566e-05	-6.92185e-10	-2.51285
15490749	chr19:15490749:T:G	2.59412e-66	-2.34037	-4.09089e-09	4.09932e-06	-2.45223	-4.09089e-09	3.00263e-05	-2.42702	-4.09089e-09
15490805	chr19:15490805:G:A	2.74056e-66	-6.92185e-10	-2.28546	5.61433e-06	-6.92185e-10	-2.13773	3.95921e-05	-6.92185e-10	-2.15047
15490886	chr19:15490886:T:C	2.93335e-66	-6.92185e-10	-2.21747	7.53832e-06	-6.92185e-10	-1.84305	5.53616e-05	-6.92185e-10	-1.81521
15490935	chr19:15490935:C:T	2.1111e-66	-6.92185e-10	-2.54641	3.71106e-06	-6.92185e-10	-2.55173	2.65073e-05	-6.92185e-10	-2.55168
15491100	chr19:15491100:TCTC:T	1.0963e-66	-2.11916	-1.08251	7.15811e-07	-2.46214	-1.73525	5.57121e-06	-2.34208	-1.7694
15491164	chr19:15491164:A:G	2.8278e-66	-6.92185e-10	-2.25412	7.15352e-06	-6.92185e-10	-1.89545	5.24891e-05	-6.92185e-10	-1.86849
15491216	chr19:15491216:T:C	3.80345e-66	-6.92185e-10	-1.95771	1.0005e-05	-6.92185e-10	-1.55997	7.37468e-05	-6.92185e-10	-1.52846
15491801	chr19:15491801:C:T	2.78876e-67	-2.05662	-2.51399	1.27204e-06	-1.54653	-2.0759	8.52818e-06	-1.65284	-2.03288
15491977	chr19:15491977:G:A	3.70421e-66	-6.92185e-10	-1.98415	9.68418e-06	-6.92185e-10	-1.59256	7.13557e-05	-6.92185e-10	-1.56142
15492016	chr19:15492016:G:A	2.96065e-66	-6.92185e-10	-2.20821	7.63619e-06	-6.92185e-10	-1.83015	5.60963e-05	-6.92185e-10	-1.80203
15492296	chr19:15492296:C:G	5.4781e-67	-1.57063	-2.32482	4.85194e-07	-2.09938	-2.48688	4.35029e-06	-1.86652	-2.49234
15492371	chr19:15492371:T:C	3.37597e-66	-6.92185e-10	-2.07694	5.81411e-06	-6.92185e-10	-2.10276	4.05681e-05	-6.92185e-10	-2.12612
15493136	chr19:15493136:C:T	6.67897e-67	-1.61554	-2.0817	5.6063e-07	-2.12946	-2.31228	4.94266e-06	-1.90847	-2.32272
15493181	chr19:15493181:G:A	1.249e-66	-2.05489	-1.01639	7.57091e-07	-2.45733	-1.68399	6.08819e-06	-2.30348	-1.71926
15494148	chr19:15494148:A:G	2.89976e-66	-6.92185e-10	-2.22899	7.41661e-06	-6.92185e-10	-1.85933	5.44499e-05	-6.92185e-10	-1.83182
15494261	chr19:15494261:TG:T	2.99369e-67	-2.35323	-2.14646	5.96172e-07	-2.1772	-2.20307	4.00057e-06	-2.22382	-2.21884
15494696	chr19:15494696:C:T	4.18335e-67	-2.14924	-2.01585	1.08777e-06	-2.33025	-1.44866	9.40772e-06	-2.21081	-1.37676
15494697	chr19:15494697:G:A	4.13832e-65	-6.92185e-10	0.429257	2.5368e-05	-6.92185e-10	-0.629561	0.000172465	-6.92185e-10	-0.678903
15494713	chr19:15494713:T:C	1.2544e-66	-2.16799	-0.898968	4.69871e-06	-2.34972	0.0339563	4.08214e-05	-2.24178	0.121891
15494992	chr19:15494992:G:A	4.0319e-67	-2.1409	-2.06107	1.02137e-06	-2.32491	-1.51699	8.80656e-06	-2.20375	-1.44985
15494995	chr19:15494995:GC:G	2.90429e-66	-6.92185e-10	-2.22743	7.42243e-06	-6.92185e-10	-1.85854	5.44967e-05	-6.92185e-10	-1.83096
15495101	chr19:15495101:C:T	4.22757e-66	-1.64454	-0.207448	9.88895e-06	-2.22101	0.649375	0.000103621	-2.02047	0.832115
15495417	chr19:15495417:C:A	5.81163e-67	-2.16853	-1.66781	1.78628e-06	-2.34035	-0.942562	1.56879e-05	-2.22545	-0.850755
15495586	chr19:15495586:G:A	5.1539e-67	-2.1382	-1.81825	1.62659e-06	-2.41394	-0.962624	1.31477e-05	-2.36881	-0.884038
15496039	chr19:15496039:T:C	2.56327e-65	-6.92185e-10	-0.049751	4.94908e-05	-6.92185e-10	0.0387374	0.000348684	-6.92185e-10	0.0250687
15496183	chr19:15496183:A:T	2.88392e-66	-6.92185e-10	-2.23447	7.33139e-06	-6.92185e-10	-1.87089	5.38061e-05	-6.92185e-10	-1.84371
15496472	chr19:15496472:T:A	2.94913e-66	-6.92185e-10	-2.21211	7.58014e-06	-6.92185e-10	-1.83752	5.56605e-05	-6.92185e-10	-1.80983
15496661	chr19:15496661:T:C	3.54572e-66	-6.92185e-10	-2.02788	5.65763e-06	-6.92185e-10	-2.13004	4.1363e-05	-6.92185e-10	-2.10671
15496697	chr19:15496697:A:G	5.13512e-67	-1.68122	-2.27888	4.61524e-07	-2.17311	-2.46316	4.05066e-06	-1.96053	-2.46969
15497215	chr19:15497215:T:C	1.29505e-66	-2.01622	-1.01885	7.55811e-07	-2.4523	-1.69071	6.18331e-06	-2.27969	-1.72755
15497394	chr19:15497394:C:CTAT	2.74346e-66	-6.92185e-10	-2.2844	6.84553e-06	-6.92185e-10	-1.93945	5.01913e-05	-6.92185e-10	-1.91326
15497462	chr19:15497462:T:C	1.7377e-65	-6.92185e-10	-0.438472	2.9316e-05	-6.92185e-10	-0.484916	0.0002046	-6.92185e-10	-0.50804
15498020	chr19:15498020:C:A	2.43895e-66	-2.40205	-4.09089e-09	4.42771e-06	-2.37517	-4.09089e-09	3.05672e-05	-2.40917	-4.09089e-09
15498412	chr19:15498412:C:T	4.45608e-67	-2.14306	-1.95887	1.17348e-06	-2.32598	-1.37709	1.01722e-05	-2.20548	-1.30396
15498520	chr19:15498520:A:T	3.21949e-66	-6.92185e-10	-2.12439	8.76301e-06	-6.92185e-10	-1.69251	6.45342e-05	-6.92185e-10	-1.6619
15498583	chr19:15498583:C:T	2.88455e-66	-6.92185e-10	-2.23425	1.35007e-05	-6.92185e-10	-1.26031	0.000103426	-6.92185e-10	-1.19025
15499022	chr19:15499022:G:A	4.13226e-66	-6.92185e-10	-1.87479	6.94852e-06	-6.92185e-10	-1.92452	4.82758e-05	-6.92185e-10	-1.95217
15499269	chr19:15499269:CTG:C	5.19096e-66	-6.92185e-10	-1.6467	1.07058e-05	-6.92185e-10	-1.49226	7.78099e-05	-6.92185e-10	-1.47483
15499567	chr19:15499567:C:G	1.26448e-65	-6.92185e-10	-0.756371	4.22275e-05	-6.92185e-10	-0.119978	0.000321701	-6.92185e-10	-0.0554755
15499753	chr19:15499753:T:C	3.25513e-66	-6.92185e-10	-2.11338	8.85318e-06	-6.92185e-10	-1.68227	6.51712e-05	-6.92185e-10	-1.65208
15499760	chr19:15499760:T:C	2.16132e-66	-6.92185e-10	-2.5229	3.8154e-06	-6.92185e-10	-2.524	2.72468e-05	-6.92185e-10	-2.52416
15500000	chr19:15500000:A:C	3.12124e-66	-6.92185e-10	-2.15539	8.34342e-06	-6.92185e-10	-1.74158	6.13524e-05	-6.92185e-10	-1.71246
15500942	chr19:15500942:C:A	2.11678e-67	-2.46229	-2.38402	5.45396e-07	-2.4598	-2.00949	4.10284e-06	-2.4469	-1.97052
15501040	chr19:15501040:C:T	6.16628e-67	-2.06647	-1.71063	1.70457e-06	-2.28978	-1.03995	1.44913e-05	-2.16224	-0.993307
15501052	chr19:15501052:G:C	4.26645e-66	-6.92185e-10	-1.84283	1.17038e-05	-6.92185e-10	-1.40313	8.61599e-05	-6.92185e-10	-1.37289
15501575	chr19:15501575:T:C	6.68696e-67	-1.8741	-1.82194	6.99569e-07	-2.28881	-1.93153	5.85957e-06	-2.1254	-1.93563
15501759	chr19:15501759:G:C	2.18839e-66	-6.92185e-10	-2.51045	5.19844e-06	-6.92185e-10	-2.21469	3.75076e-05	-6.92185e-10	-2.20455
15502868	chr19:15502868:T:C	9.23411e-67	-0.956214	-2.41709	5.22484e-07	-1.97246	-2.53975	5.82477e-06	-1.5247	-2.54227
15502875	chr19:15502875:C:T	3.7336e-67	-1.96856	-2.31027	3.8783e-07	-2.32513	-2.48511	3.21317e-06	-2.17214	-2.4897
15502992	chr19:15502992:A:C	2.44257e-65	-6.92185e-10	-0.097983	2.89276e-05	-6.92185e-10	-0.498252	0.000203006	-6.92185e-10	-0.51586
15503288	chr19:15503288:TG:T	5.83579e-67	-2.03552	-1.79668	1.53929e-06	-2.2671	-1.16463	1.31061e-05	-2.13312	-1.12289
15503962	chr19:15503962:C:T	1.09615e-66	-1.99556	-1.20625	6.62344e-07	-2.45027	-1.82475	5.46769e-06	-2.26944	-1.8608
15504239	chr19:15504239:G:A	2.11694e-66	-6.92185e-10	-2.54365	4.67419e-06	-6.92185e-10	-2.32099	3.36295e-05	-6.92185e-10	-2.31369
15504272	chr19:15504272:C:A	1.96785e-67	-2.41021	-2.50905	7.30898e-07	-2.14726	-2.02927	5.08195e-06	-2.21691	-1.98649
15504575	chr19:15504575:C:T	2.42163e-66	-6.92185e-10	-2.40918	4.19082e-06	-6.92185e-10	-2.43015	2.98834e-05	-6.92185e-10	-2.4318
15504834	chr19:15504834:C:T	5.74754e-67	-2.03076	-1.81667	1.55219e-06	-2.26555	-1.15784	1.31477e-05	-2.13037	-1.12248
15505298	chr19:15505298:C:T	5.10757e-67	-2.0713	-1.89418	1.38447e-06	-2.28304	-1.25469	1.21834e-05	-2.14763	-1.18139
15505445	chr19:15505445:T:G	1.70905e-66	-1.99677	-0.76091	2.01047e-06	-2.28035	-0.884329	1.47856e-05	-2.24401	-0.891433
15505688	chr19:15505688:G:T	3.02867e-66	-6.92185e-10	-2.18549	5.13754e-06	-6.92185e-10	-2.22648	3.59627e-05	-6.92185e-10	-2.24662
15505751	chr19:15505751:T:C	7.80486e-67	-1.88997	-1.65149	6.43829e-07	-2.00153	-2.30184	4.52253e-06	-1.99431	-2.32572
15505847	chr19:15505847:T:C	1.05217e-66	-1.94254	-1.30023	6.38883e-07	-2.44114	-1.86994	5.39902e-06	-2.23531	-1.90757
15505956	chr19:15505956:A:G	2.35153e-66	-2.43855	-4.09089e-09	4.1367e-06	-2.44315	-4.09089e-09	2.89804e-05	-2.46248	-4.09089e-09
15506196	chr19:15506196:T:A	4.13375e-66	-1.87443	-4.09089e-09	8.38845e-06	-1.73619	-4.09089e-09	5.45231e-05	-1.83047	-4.09089e-09
15506707	chr19:15506707:C:T	1.29239e-66	-1.90651	-1.13061	7.47711e-07	-2.45429	-1.6995	6.45343e-06	-2.22868	-1.7358
15506835	chr19:15506835:T:C	2.11291e-66	-6.92185e-10	-2.54555	3.72051e-06	-6.92185e-10	-2.54919	2.65273e-05	-6.92185e-10	-2.55092
15507035	chr19:15507035:T:A	2.75969e-66	-6.92185e-10	-2.2785	6.49407e-06	-6.92185e-10	-1.99216	4.55433e-05	-6.92185e-10	-2.01043
15507910	chr19:15507910:G:A	7.10846e-67	-1.6998	-1.93512	6.44591e-07	-2.28305	-2.01914	5.88395e-06	-2.06323	-1.99364
15507951	chr19:15507951:T:C	2.1686e-67	-2.35649	-2.46564	3.55092e-07	-2.45875	-2.43968	2.58638e-06	-2.44916	-2.42968
15507960	chr19:15507960:T:C	2.4216e-67	-2.41184	-2.29993	6.10325e-07	-2.27387	-2.08295	3.9721e-06	-2.39105	-2.05875
15508207	chr19:15508207:G:A	2.36737e-66	-2.43184	-4.09089e-09	4.57457e-06	-2.34254	-4.09089e-09	3.14605e-05	-2.38037	-4.09089e-09
15508501	chr19:15508501:G:A	2.29858e-66	-2.46133	-4.09089e-09	4.23121e-06	-2.42056	-4.09089e-09	2.93011e-05	-2.45147	-4.09089e-09
15508598	chr19:15508598:G:GGTGAGGGCTGTAAC	2.86157e-66	-6.92185e-10	-2.24225	4.88611e-06	-6.92185e-10	-2.27665	3.42848e-05	-6.92185e-10	-2.2944
15508800	chr19:15508800:A:T	3.68582e-67	-1.95116	-2.34055	4.48184e-07	-2.20266	-2.46294	3.83646e-06	-2.02231	-2.46224
15508883	chr19:15508883:T:G	2.2453e-67	-2.36026	-2.42711	3.6982e-07	-2.45947	-2.39831	2.69564e-06	-2.45047	-2.387
15509505	chr19:15509505:G:T	2.09468e-66	-6.92185e-10	-2.55422	4.23253e-06	-6.92185e-10	-2.42025	3.03189e-05	-6.92185e-10	-2.41733
15509623	chr19:15509623:G:T	3.96223e-67	-2.39354	-1.82586	6.36386e-07	-2.46251	-1.85249	4.6937e-06	-2.45969	-1.82318
15509709	chr19:15509709:C:T	2.30937e-66	-2.45664	-4.09089e-09	4.18557e-06	-2.43141	-4.09089e-09	2.9242e-05	-2.45349	-4.09089e-09
15509802	chr19:15509802:C:A	2.09482e-66	-6.92185e-10	-2.55415	4.22759e-06	-6.92185e-10	-2.42142	3.02829e-05	-6.92185e-10	-2.41852
15510228	chr19:15510228:C:T	2.1604e-66	-6.92185e-10	-2.52332	3.72093e-06	-6.92185e-10	-2.54908	2.65077e-05	-6.92185e-10	-2.55166
15510318	chr19:15510318:C:T	2.71126e-66	-2.2962	-4.09089e-09	4.5249e-06	-2.35345	-4.09089e-09	3.44672e-05	-2.28909	-4.09089e-09
15510369	chr19:15510369:G:A	1.79048e-66	-1.71836	-0.992768	1.84408e-06	-2.06339	-1.18768	1.34629e-05	-2.05568	-1.17348
15510507	chr19:15510507:G:A	2.09418e-66	-6.92185e-10	-2.55446	4.34777e-06	-6.92185e-10	-2.39339	3.11508e-05	-6.92185e-10	-2.39026
15510522	chr19:15510522:A:G	1.20213e-66	-1.74296	-1.36657	8.72493e-07	-2.09577	-1.90368	7.49663e-06	-1.89299	-1.92165
15510692	chr19:15510692:T:C	2.64177e-67	-2.27184	-2.35291	3.35486e-07	-2.45731	-2.49791	2.50942e-06	-2.40186	-2.50718
15511208	chr19:15511208:C:A	6.88497e-67	-1.11981	-2.54706	4.68995e-07	-2.06864	-2.55158	5.41113e-06	-1.59141	-2.54923
15511324	chr19:15511324:T:C	2.24488e-66	-6.92185e-10	-2.48496	4.04267e-06	-6.92185e-10	-2.46615	2.89954e-05	-6.92185e-10	-2.46196
15511440	chr19:15511440:C:T	2.43689e-66	-2.4029	-4.09089e-09	4.84174e-06	-2.28578	-4.09089e-09	3.29397e-05	-2.33442	-4.09089e-09
15511715	chr19:15511715:C:T	2.46055e-66	-2.39323	-4.09089e-09	4.89678e-06	-2.27447	-4.09089e-09	3.33529e-05	-2.32195	-4.09089e-09
15512298	chr19:15512298:C:T	2.09462e-66	-6.92185e-10	-2.55424	4.23428e-06	-6.92185e-10	-2.41984	3.03315e-05	-6.92185e-10	-2.41691
15512829	chr19:15512829:T:C	2.24683e-66	-6.92185e-10	-2.4841	5.85139e-06	-6.92185e-10	-2.09637	4.20648e-05	-6.92185e-10	-2.08989
15513091	chr19:15513091:G:A	1.77413e-66	-1.30851	-1.4118	2.30926e-06	-1.63555	-1.39057	1.63181e-05	-1.65253	-1.38429
15513240	chr19:15513240:T:A	6.83911e-67	-1.12479	-2.54876	3.68385e-07	-2.32571	-2.53596	4.29438e-06	-1.83864	-2.53315
15513274	chr19:15513274:C:G	2.13098e-66	-6.92185e-10	-2.53704	3.70666e-06	-6.92185e-10	-2.55292	2.64501e-05	-6.92185e-10	-2.55384
15513366	chr19:15513366:T:A	2.02495e-67	-2.41548	-2.47518	3.22008e-07	-2.45521	-2.54101	2.3122e-06	-2.45248	-2.53842
15513370	chr19:15513370:T:A	3.97462e-66	-6.92185e-10	-1.91369	6.59654e-06	-6.92185e-10	-1.9765	4.68206e-05	-6.92185e-10	-1.98277
15513538	chr19:15513538:T:G	2.31639e-66	-6.92185e-10	-2.45361	3.95671e-06	-6.92185e-10	-2.48764	2.7885e-05	-6.92185e-10	-2.50101
15513743	chr19:15513743:C:T	4.36948e-66	-6.92185e-10	-1.81897	9.92662e-06	-6.92185e-10	-1.56783	7.37859e-05	-6.92185e-10	-1.52793
15514361	chr19:15514361:T:C	1.624e-66	-1.69453	-1.11419	1.67665e-06	-2.04615	-1.30011	1.22674e-05	-2.03546	-1.2867
15514514	chr19:15514514:C:T	4.20287e-66	-6.92185e-10	-1.85785	6.75325e-06	-6.92185e-10	-1.95303	4.87846e-05	-6.92185e-10	-1.94168
15514610	chr19:15514610:G:T	2.40944e-66	-2.41422	-4.09089e-09	4.72675e-06	-2.30981	-4.09089e-09	3.23452e-05	-2.35263	-4.09089e-09
15514930	chr19:15514930:C:G	1.60192e-65	-6.92185e-10	-0.519828	2.09132e-05	-6.92185e-10	-0.822671	0.000146472	-6.92185e-10	-0.842261
15515606	chr19:15515606:A:C	2.32659e-66	-6.92185e-10	-2.44921	8.51881e-06	-6.92185e-10	-1.72077	6.25746e-05	-6.92185e-10	-1.69274
15515787	chr19:15515787:G:A	7.39689e-67	-2.30303	-1.29211	7.45076e-07	-2.31326	-1.84406	4.55789e-06	-2.44944	-1.8628
15515875	chr19:15515875:C:T	4.6192e-67	-2.2005	-1.86548	1.51412e-06	-1.94075	-1.50747	9.61735e-06	-2.06687	-1.49866
15516218	chr19:15516218:C:T	2.83158e-65	-6.92185e-10	0.0498033	3.47023e-05	-6.92185e-10	-0.316245	0.000241998	-6.92185e-10	-0.340167
15516280	chr19:15516280:C:T	2.78047e-65	-6.92185e-10	0.0315876	3.40723e-05	-6.92185e-10	-0.334564	0.000237644	-6.92185e-10	-0.358325
15516397	chr19:15516397:A:G	1.54154e-66	-1.59198	-1.26886	1.53946e-06	-1.95647	-1.47515	1.11615e-05	-1.95252	-1.4641
15516491	chr19:15516491:C:T	2.37272e-66	-2.42958	-4.09089e-09	4.20364e-06	-2.4271	-4.09089e-09	3.17163e-05	-2.37227	-4.09089e-09
15516849	chr19:15516849:T:C	2.40247e-66	-2.41712	-4.09089e-09	4.6999e-06	-2.31551	-4.09089e-09	3.21748e-05	-2.35791	-4.09089e-09
15516858	chr19:15516858:A:G	6.02419e-66	-6.92185e-10	-1.49783	8.75978e-06	-6.92185e-10	-1.69288	6.48102e-05	-6.92185e-10	-1.65764
15516950	chr19:15516950:C:T	3.59022e-66	-6.92185e-10	-2.0154	8.39661e-06	-6.92185e-10	-1.73522	6.11524e-05	-6.92185e-10	-1.71573
15517012	chr19:15517012:G:A	1.04049e-66	-1.802	-1.45192	3.14956e-06	-2.04556	-0.670224	3.14065e-05	-1.80716	-0.574923
15517103	chr19:15517103:G:T	2.13029e-66	-6.92185e-10	-2.53736	3.84268e-06	-6.92185e-10	-2.51688	2.75041e-05	-6.92185e-10	-2.51476
15517116	chr19:15517116:C:T	2.17714e-66	-6.92185e-10	-2.51561	3.81339e-06	-6.92185e-10	-2.52453	2.71954e-05	-6.92185e-10	-2.52605
15517250	chr19:15517250:C:A	1.58271e-65	-6.92185e-10	-0.531894	1.18462e-05	-6.92185e-10	-1.39104	8.13791e-05	-6.92185e-10	-1.42998
15517974	chr19:15517974:G:A	5.83228e-67	-2.36945	-1.46334	7.26621e-07	-2.24	-1.9424	4.07875e-06	-2.4619	-1.96141
15518698	chr19:15518698:A:G	2.25224e-66	-6.92185e-10	-2.48169	3.72684e-06	-6.92185e-10	-2.54749	2.66744e-05	-6.92185e-10	-2.54539
15518858	chr19:15518858:T:C	1.26369e-66	-0.559692	-2.49989	1.87498e-06	-1.03034	-2.20412	1.35077e-05	-1.04843	-2.1774
15519019	chr19:15519019:G:C	2.40953e-67	-2.24184	-2.47493	3.46685e-07	-2.41491	-2.50748	2.53308e-06	-2.38957	-2.51009
15519172	chr19:15519172:C:T	2.19978e-66	-6.92185e-10	-2.50526	3.70447e-06	-6.92185e-10	-2.55351	2.64843e-05	-6.92185e-10	-2.55254
15519264	chr19:15519264:T:A	1.22207e-66	-1.02011	-2.07296	6.68504e-07	-2.33808	-1.92768	8.19568e-06	-1.77663	-1.94887
15519407	chr19:15519407:C:T	4.99672e-67	-1.44484	-2.54258	3.42244e-07	-2.38063	-2.55465	3.95522e-06	-1.90016	-2.55391
15519578	chr19:15519578:T:C	5.18337e-67	-1.40739	-2.54335	3.46041e-07	-2.36958	-2.55466	4.07863e-06	-1.86954	-2.55379
15519642	chr19:15519642:G:A	1.19038e-65	-6.92185e-10	-0.816759	1.42342e-05	-6.92185e-10	-1.2074	9.99606e-05	-6.92185e-10	-1.22432
15519872	chr19:15519872:T:C	1.49854e-65	-6.92185e-10	-0.586543	2.45734e-05	-6.92185e-10	-0.661384	0.000169764	-6.92185e-10	-0.694691
15520219	chr19:15520219:G:A	2.6423e-66	-6.92185e-10	-2.32197	4.06108e-06	-6.92185e-10	-2.4616	2.87139e-05	-6.92185e-10	-2.47172
15520727	chr19:15520727:A:G	1.0277e-65	-6.92185e-10	-0.963705	7.56731e-06	-6.92185e-10	-1.83921	5.18591e-05	-6.92185e-10	-1.88057
15521421	chr19:15521421:C:T	1.75934e-65	-6.92185e-10	-0.426093	2.27029e-05	-6.92185e-10	-0.740557	0.000158574	-6.92185e-10	-0.762876
15521824	chr19:15521824:C:G	3.57163e-66	-6.92185e-10	-2.0206	8.19268e-06	-6.92185e-10	-1.75981	5.97051e-05	-6.92185e-10	-1.73968
15521834	chr19:15521834:C:A	3.35887e-67	-1.85842	-2.52617	5.17133e-07	-2.45502	-2.06748	5.41383e-06	-2.16496	-1.97518
15521882	chr19:15521882:C:T	2.64415e-66	-6.92185e-10	-2.32127	4.06385e-06	-6.92185e-10	-2.46092	2.87242e-05	-6.92185e-10	-2.47136
15521961	chr19:15521961:A:G	2.40976e-66	-6.92185e-10	-2.41409	4.57334e-06	-6.92185e-10	-2.34281	3.20484e-05	-6.92185e-10	-2.36185
15522022	chr19:15522022:A:G	2.17853e-66	-6.92185e-10	-2.51497	3.70129e-06	-6.92185e-10	-2.55437	2.64507e-05	-6.92185e-10	-2.55381
15522178	chr19:15522178:A:G	9.94965e-66	-0.99608	-4.09089e-09	1.75587e-05	-0.997497	-4.09089e-09	0.000198955	-0.536018	-4.09089e-09
15522625	chr19:15522625:G:A	4.33877e-67	-1.57951	-2.5491	3.30573e-07	-2.4163	-2.55368	3.54517e-06	-2.00885	-2.55466
15522666	chr19:15522666:G:A	2.29543e-67	-2.32502	-2.44026	3.75095e-07	-2.44906	-2.39456	2.73437e-06	-2.43448	-2.38871
15522773	chr19:15522773:C:T	1.14317e-65	-6.92185e-10	-0.857225	8.15626e-06	-6.92185e-10	-1.76426	5.58388e-05	-6.92185e-10	-1.80663
15522962	chr19:15522962:C:T	8.51831e-66	-6.92185e-10	-1.1514	1.18813e-05	-6.92185e-10	-1.38808	8.83329e-05	-6.92185e-10	-1.34798
15523314	chr19:15523314:C:T	2.1004e-66	-6.92185e-10	-2.55149	4.135e-06	-6.92185e-10	-2.44356	2.96165e-05	-6.92185e-10	-2.44076
15523382	chr19:15523382:CACA:C	2.12414e-66	-6.92185e-10	-2.54025	3.7255e-06	-6.92185e-10	-2.54785	2.65896e-05	-6.92185e-10	-2.54858
15523594	chr19:15523594:C:T	3.17841e-66	-6.92185e-10	-2.13724	5.1566e-06	-6.92185e-10	-2.22277	3.72294e-05	-6.92185e-10	-2.212
15523654	chr19:15523654:A:G	2.25111e-67	-2.34281	-2.44197	3.72429e-07	-2.45426	-2.3965	2.70793e-06	-2.44221	-2.3907
15524372	chr19:15524372:G:A	2.60755e-66	-6.92185e-10	-2.33521	5.44219e-06	-6.92185e-10	-2.16887	3.92817e-05	-6.92185e-10	-2.15834
15524409	chr19:15524409:G:A	2.46001e-65	-6.92185e-10	-0.0908661	3.12943e-05	-6.92185e-10	-0.419613	0.000218042	-6.92185e-10	-0.44441
15525283	chr19:15525283:A:G	2.26982e-66	-6.92185e-10	-2.47392	3.74385e-06	-6.92185e-10	-2.54294	2.68187e-05	-6.92185e-10	-2.54
15525307	chr19:15525307:A:G	3.84832e-67	-2.31874	-1.92982	1.00695e-06	-2.13524	-1.72089	6.63019e-06	-2.18424	-1.75323
15525626	chr19:15525626:T:C	2.30696e-67	-2.32458	-2.43569	3.50451e-07	-2.44758	-2.464	2.53125e-06	-2.43258	-2.4678
15525871	chr19:15525871:T:A	7.27768e-67	-1.06478	-2.54661	3.53498e-07	-2.3623	-2.54062	4.3581e-06	-1.81835	-2.53871
15526295	chr19:15526295:T:C	2.26325e-67	-2.34513	-2.43427	3.48821e-07	-2.45372	-2.46253	2.51205e-06	-2.44164	-2.46636
15526565	chr19:15526565:GC:G	2.84634e-66	-6.92185e-10	-2.24758	4.31574e-06	-6.92185e-10	-2.40078	3.04357e-05	-6.92185e-10	-2.41348
15526783	chr19:15526783:T:C	1.97729e-67	-2.3635	-2.55098	3.17494e-07	-2.462	-2.54834	2.28027e-06	-2.4622	-2.5426
15526906	chr19:15526906:C:T	2.55311e-66	-6.92185e-10	-2.35631	4.66992e-06	-6.92185e-10	-2.32191	3.27029e-05	-6.92185e-10	-2.34164
15527195	chr19:15527195:G:A	7.42849e-66	-6.92185e-10	-1.28829	1.60756e-05	-6.92185e-10	-1.08575	0.000119812	-6.92185e-10	-1.04318
15527266	chr19:15527266:G:A	2.19114e-66	-6.92185e-10	-2.50919	3.8452e-06	-6.92185e-10	-2.51623	2.75781e-05	-6.92185e-10	-2.51208
15527676	chr19:15527676:A:G	1.92332e-67	-2.38805	-2.55411	3.16423e-07	-2.4591	-2.55463	2.25407e-06	-2.46219	-2.55418
15527689	chr19:15527689:C:T	5.64164e-66	-6.92185e-10	-1.56344	5.69564e-06	-6.92185e-10	-2.12335	3.9668e-05	-6.92185e-10	-2.14855
15527726	chr19:15527726:G:T	7.68137e-66	-6.92185e-10	-1.25482	1.67853e-05	-6.92185e-10	-1.04255	0.000125275	-6.92185e-10	-0.998584
15528207	chr19:15528207:C:T	2.76388e-66	-6.92185e-10	-2.27698	4.24283e-06	-6.92185e-10	-2.41782	2.99443e-05	-6.92185e-10	-2.42976
15528484	chr19:15528484:A:G	2.7217e-66	-6.92185e-10	-2.29236	4.19802e-06	-6.92185e-10	-2.42844	2.96417e-05	-6.92185e-10	-2.43991
15528569	chr19:15528569:GTCT:G	2.70095e-67	-2.05157	-2.55103	3.16044e-07	-2.4607	-2.55422	2.52242e-06	-2.35107	-2.55281
15528904	chr19:15528904:A:G	3.21332e-67	-1.90021	-2.52869	3.3017e-07	-2.44975	-2.52145	2.75329e-06	-2.29558	-2.52072
15529185	chr19:15529185:A:G	1.49616e-66	-2.45177	-0.438941	2.13886e-06	-1.83251	-1.27026	9.44101e-06	-2.26118	-1.32286
15529477	chr19:15529477:G:T	3.1128e-67	-1.90655	-2.55413	3.23145e-07	-2.43952	-2.55318	2.75604e-06	-2.26419	-2.55112
15530161	chr19:15530161:G:A	8.90203e-67	-2.25083	-1.15909	6.2362e-07	-2.39502	-1.94024	3.97242e-06	-2.46167	-1.98805
15530219	chr19:15530219:C:T	2.54414e-67	-2.10789	-2.55451	3.15479e-07	-2.46252	-2.55419	2.44449e-06	-2.38206	-2.5532
15530314	chr19:15530314:C:T	3.83429e-65	-6.92185e-10	0.352952	4.27635e-05	-6.92185e-10	-0.107366	0.000297043	-6.92185e-10	-0.135221
15530384	chr19:15530384:C:T	9.59014e-67	-1.61523	-1.72023	1.14838e-06	-1.78019	-1.94451	7.79927e-06	-1.80374	-1.97133
15530414	chr19:15530414:C:T	2.70146e-66	-6.92185e-10	-2.29983	4.65389e-06	-6.92185e-10	-2.32535	3.40081e-05	-6.92185e-10	-2.3025
15531764	chr19:15531764:G:A	2.1681e-66	-6.92185e-10	-2.51977	3.70071e-06	-6.92185e-10	-2.55453	2.64452e-05	-6.92185e-10	-2.55402
15532779	chr19:15532779:G:A	1.86999e-66	-2.14321	-0.524476	9.05773e-07	-2.44867	-1.51335	6.78354e-06	-2.35374	-1.56086
15533043	chr19:15533043:G:A	2.07066e-67	-2.34825	-2.52009	5.26604e-07	-2.07063	-2.43373	3.77074e-06	-2.08654	-2.41528
15533372	chr19:15533372:TA:T	1.65893e-65	-6.92185e-10	-0.48486	1.26202e-05	-6.92185e-10	-1.32775	8.63005e-05	-6.92185e-10	-1.37126
15533379	chr19:15533379:A:T	1.64014e-65	-6.92185e-10	-0.496251	1.24979e-05	-6.92185e-10	-1.33749	8.54889e-05	-6.92185e-10	-1.38071
15533441	chr19:15533441:G:A	3.11391e-66	-2.15774	-4.09089e-09	4.85496e-06	-2.28305	-4.09089e-09	3.7019e-05	-2.21767	-4.09089e-09
15533896	chr19:15533896:G:GCTA	1.26485e-65	-0.756078	-4.09089e-09	2.49124e-05	-0.647683	-4.09089e-09	0.000131695	-0.948611	-4.09089e-09
15534018	chr19:15534018:G:A	2.14545e-65	-6.92185e-10	-0.227682	3.43833e-05	-6.92185e-10	-0.32548	0.000238745	-6.92185e-10	-0.353701
15534605	chr19:15534605:T:C	2.26716e-67	-2.30107	-2.4766	3.30814e-07	-2.43366	-2.53559	2.58454e-06	-2.34638	-2.53317
15534656	chr19:15534656:G:A	3.22359e-67	-1.87613	-2.54957	4.42402e-07	-2.15361	-2.52498	3.14738e-06	-2.16964	-2.51289
15534809	chr19:15534809:C:T	3.27784e-67	-1.85496	-2.55406	4.59243e-07	-2.13699	-2.50424	3.27918e-06	-2.15289	-2.48862
15534958	chr19:15534958:G:A	1.22919e-65	-6.92185e-10	-0.784681	1.03518e-05	-6.92185e-10	-1.52588	7.07932e-05	-6.92185e-10	-1.56934
15535240	chr19:15535240:G:A	3.63238e-67	-2.45625	-1.85006	6.63746e-07	-2.44745	-1.82546	4.62128e-06	-2.46179	-1.83663
15535671	chr19:15535671:T:C	1.67743e-66	-2.40366	-0.372696	1.19575e-06	-2.43546	-1.24881	7.95367e-06	-2.46026	-1.29521
15536159	chr19:15536159:C:T	2.27339e-67	-2.4265	-2.34843	3.81105e-07	-2.40413	-2.4236	2.86203e-06	-2.3498	-2.42777
15536381	chr19:15536381:C:T	5.39823e-66	-1.94962	0.342075	1.75486e-05	-2.2761	1.27802	0.000180605	-2.05601	1.42323
15536500	chr19:15536500:C:T	2.76659e-66	-6.92185e-10	-2.276	4.80049e-06	-6.92185e-10	-2.29433	3.38686e-05	-6.92185e-10	-2.30661
15536559	chr19:15536559:G:A	2.51666e-66	-6.92185e-10	-2.37068	4.22735e-06	-6.92185e-10	-2.42147	3.03895e-05	-6.92185e-10	-2.415
15536831	chr19:15536831:A:G	3.13418e-66	-6.92185e-10	-2.15125	5.93347e-06	-6.92185e-10	-2.08244	4.1197e-05	-6.92185e-10	-2.11073
15537185	chr19:15537185:C:T	5.52898e-67	-1.38204	-2.50416	6.43991e-07	-1.78103	-2.52209	4.65154e-06	-1.77212	-2.51978
15537209	chr19:15537209:G:T	3.25146e-66	-2.11451	-4.09089e-09	4.71008e-06	-2.31335	-4.09089e-09	3.49577e-05	-2.27496	-4.09089e-09
15537314	chr19:15537314:C:A	2.1504e-66	-6.92185e-10	-2.52797	4.45389e-06	-6.92185e-10	-2.36927	3.21109e-05	-6.92185e-10	-2.3599
15537337	chr19:15537337:C:T	3.77833e-67	-1.99132	-2.2756	4.67425e-07	-2.0721	-2.55147	3.67186e-06	-1.97375	-2.55465
15537352	chr19:15537352:C:G	3.79548e-66	-6.92185e-10	-1.95981	8.0582e-06	-6.92185e-10	-1.77636	5.78749e-05	-6.92185e-10	-1.77081
15537560	chr19:15537560:T:C	3.82383e-65	-6.92185e-10	0.35022	2.06666e-05	-6.92185e-10	-0.834529	0.000142574	-6.92185e-10	-0.869233
15537645	chr19:15537645:A:T	2.37501e-66	-6.92185e-10	-2.42862	6.98066e-06	-6.92185e-10	-1.91991	5.19487e-05	-6.92185e-10	-1.87884
15537909	chr19:15537909:C:G	2.14417e-66	-6.92185e-10	-2.53087	3.87967e-06	-6.92185e-10	-2.5073	2.75942e-05	-6.92185e-10	-2.51149
15538056	chr19:15538056:G:T	3.60088e-66	-1.93208	-0.0803574	2.21703e-06	-1.6474	-1.41948	1.38941e-05	-1.75479	-1.44284
15538336	chr19:15538336:G:A	3.80054e-67	-2.30469	-1.95637	1.12505e-06	-2.09933	-1.6459	7.77708e-06	-2.22396	-1.55395
15538392	chr19:15538392:A:T	2.95865e-66	-6.92185e-10	-2.20888	5.31835e-06	-6.92185e-10	-2.19189	3.87547e-05	-6.92185e-10	-2.17185
15538482	chr19:15538482:G:A	1.35571e-66	-0.669153	-2.32014	3.11064e-06	-0.293001	-2.43522	1.49531e-05	-0.693822	-2.43036
15538635	chr19:15538635:G:A	2.8666e-66	-1.11638	-1.12411	1.60114e-05	-0.573292	-0.516456	7.01567e-05	-1.09272	-0.485643
15538723	chr19:15538723:G:A	2.55119e-66	-2.17985	-0.177212	1.55255e-06	-1.97157	-1.45158	9.99539e-06	-2.05325	-1.47372
15539354	chr19:15539354:G:A	8.25372e-67	-0.960808	-2.52473	1.96483e-06	-0.633086	-2.55456	9.65253e-06	-1.00726	-2.55461
15539451	chr19:15539451:C:T	4.02658e-66	0.190574	-2.09127	6.22821e-06	0.436921	-2.47088	2.67971e-05	-0.0414892	-2.49931
15539574	chr19:15539574:C:T	1.29545e-66	-0.747838	-2.28693	2.89862e-06	-0.371864	-2.42695	1.40266e-05	-0.767768	-2.42037
15540281	chr19:15540281:G:A	2.99247e-66	-6.92185e-10	-2.19752	5.39181e-06	-6.92185e-10	-2.17817	3.92875e-05	-6.92185e-10	-2.15819
15540471	chr19:15540471:C:T	2.30061e-66	-6.92185e-10	-2.46044	4.15255e-06	-6.92185e-10	-2.43933	2.94874e-05	-6.92185e-10	-2.44513
15540728	chr19:15540728:GCC:G	1.59201e-66	-0.485909	-2.34271	3.71187e-06	-0.0995952	-2.45192	1.74767e-05	-0.520707	-2.44752
15540742	chr19:15540742:C:G	1.5568e-66	-0.495873	-2.35511	3.64112e-06	-0.110661	-2.4601	1.71655e-05	-0.530377	-2.45582
15540864	chr19:15540864:C:T	2.99361e-66	-6.92185e-10	-2.19714	5.36987e-06	-6.92185e-10	-2.18225	3.91447e-05	-6.92185e-10	-2.16183
15540917	chr19:15540917:T:G	3.01293e-66	-6.92185e-10	-2.19071	3.95329e-06	-6.92185e-10	-2.4885	2.80481e-05	-6.92185e-10	-2.49518
15541605	chr19:15541605:G:T	4.14557e-66	-1.87158	-4.09089e-09	6.56648e-06	-1.98107	-4.09089e-09	5.27706e-05	-1.86314	-4.09089e-09
15541831	chr19:15541831:G:A	8.51904e-66	-1.15131	-4.09089e-09	2.46043e-05	-0.660129	-4.09089e-09	0.000106322	-1.16263	-4.09089e-09
15542187	chr19:15542187:C:T	1.93151e-66	-2.14956	-0.48575	1.29518e-06	-1.92133	-1.68306	8.33433e-06	-2.00605	-1.70266
15542337	chr19:15542337:G:C	1.54564e-66	-0.47421	-2.38397	3.58109e-06	-0.10171	-2.48567	1.658e-05	-0.538919	-2.48198
15542385	chr19:15542385:AT:A	1.16221e-65	-6.92185e-10	-0.840706	1.60755e-05	-6.92185e-10	-1.08575	0.000123683	-6.92185e-10	-1.01137
15542389	chr19:15542389:T:C	2.85467e-66	-6.92185e-10	-2.24466	8.38275e-06	-6.92185e-10	-1.73687	6.16369e-05	-6.92185e-10	-1.70784
15542523	chr19:15542523:A:G	2.1483e-66	-2.15445	-0.374494	1.36873e-06	-1.92761	-1.62156	8.81253e-06	-2.01133	-1.64159
15542715	chr19:15542715:CT:C	3.44665e-66	-6.92185e-10	-2.05622	5.03605e-06	-6.92185e-10	-2.24643	3.57508e-05	-6.92185e-10	-2.25253
15543023	chr19:15543023:G:A	3.05492e-66	-6.92185e-10	-2.17686	5.50377e-06	-6.92185e-10	-2.15762	4.01243e-05	-6.92185e-10	-2.13711
15543069	chr19:15543069:C:T	2.54411e-66	-2.35984	-4.09089e-09	4.74257e-06	-2.30647	-4.09089e-09	3.23014e-05	-2.35399	-4.09089e-09
15543070	chr19:15543070:G:A	2.91276e-65	-6.92185e-10	0.0780675	5.83652e-05	-6.92185e-10	0.20367	0.000449972	-6.92185e-10	0.280088
15543238	chr19:15543238:C:T	2.98227e-67	-2.03205	-2.47147	7.98003e-07	-1.85954	-2.22915	5.12513e-06	-1.96475	-2.23019
15543820	chr19:15543820:G:A	7.15634e-67	-1.87964	-1.74856	1.00988e-06	-1.65057	-2.20265	6.41807e-06	-1.73925	-2.23073
15543892	chr19:15543892:G:A	2.45208e-66	-2.39668	-4.09089e-09	4.16046e-06	-2.43742	-4.09089e-09	2.92123e-05	-2.45451	-4.09089e-09
15544357	chr19:15544357:C:T	3.33443e-66	0.0850257	-2.17434	9.27862e-06	0.787726	-2.42306	3.74956e-05	0.228245	-2.43312
15544394	chr19:15544394:T:G	2.60591e-66	-2.33583	-4.09089e-09	5.15231e-06	-2.22361	-4.09089e-09	3.43627e-05	-2.29213	-4.09089e-09
15544474	chr19:15544474:G:A	3.65687e-65	0.305574	-4.09089e-09	6.61405e-05	0.328732	-4.09089e-09	0.000595132	0.559685	-4.09089e-09
15544499	chr19:15544499:A:G	2.02385e-67	-2.45858	-2.43262	4.34997e-07	-2.16068	-2.53478	2.54912e-06	-2.36915	-2.5242
15544846	chr19:15544846:A:T	1.98798e-66	-0.352722	-2.25378	4.63444e-06	0.0507727	-2.38031	2.15515e-05	-0.384293	-2.37436
15544899	chr19:15544899:A:G	3.36312e-66	-6.92185e-10	-2.08075	4.92598e-06	-6.92185e-10	-2.26853	3.49712e-05	-6.92185e-10	-2.27457
15544948	chr19:15544948:C:T	2.93143e-67	-2.01769	-2.50302	4.45746e-07	-2.39677	-2.27429	3.95105e-06	-2.2029	-2.25222
15545027	chr19:15545027:C:T	3.78534e-66	0.411779	-2.37426	1.18131e-05	1.10903	-2.50287	4.52151e-05	0.491579	-2.50925
15545108	chr19:15545108:A:AT	3.28224e-67	-1.93455	-2.47313	4.84692e-07	-2.35857	-2.22873	4.47817e-06	-2.13018	-2.19971
15545234	chr19:15545234:CAT:C	1.38968e-65	-0.661961	-4.09089e-09	0.000158596	1.20331	-4.09089e-09	0.000276353	-0.207418	-4.09089e-09
15545328	chr19:15545328:G:C	4.24476e-67	-1.96043	-2.19009	9.70808e-07	-2.35194	-1.54073	9.67232e-06	-2.12877	-1.43106
15545395	chr19:15545395:T:C	9.56215e-67	-0.791962	-2.54643	2.49959e-06	-0.481804	-2.46512	1.1715e-05	-0.928943	-2.43929
15545795	chr19:15545795:G:A	2.24718e-66	-6.92185e-10	-2.48394	4.3902e-06	-6.92185e-10	-2.38368	3.17078e-05	-6.92185e-10	-2.37253
15545861	chr19:15545861:G:A	2.64021e-66	-6.92185e-10	-2.32276	3.70433e-06	-6.92185e-10	-2.55355	2.64956e-05	-6.92185e-10	-2.55212
15545873	chr19:15545873:G:C	5.52839e-66	-6.92185e-10	-1.58372	8.55962e-06	-6.92185e-10	-1.71599	6.11852e-05	-6.92185e-10	-1.71519
15546302	chr19:15546302:G:A	3.31625e-66	0.440366	-2.53515	2.6659e-05	1.91795	-2.49787	7.42095e-05	0.971063	-2.49327
15546601	chr19:15546601:C:T	3.55236e-66	-0.230279	-1.79573	2.82894e-06	-0.398705	-2.42444	1.98556e-05	-0.438042	-2.40257
15546614	chr19:15546614:ACTAAT:A	5.20906e-66	-6.92185e-10	-1.64322	2.73127e-05	-6.92185e-10	-0.5557	0.000207323	-6.92185e-10	-0.49482
15546963	chr19:15546963:G:A	3.89685e-66	0.0966115	-2.03006	3.49965e-06	-0.098465	-2.51192	2.44638e-05	-0.132647	-2.49926
15547228	chr19:15547228:T:C	5.09964e-67	-2.1693	-1.79773	1.62182e-06	-2.30072	-1.07878	1.29031e-05	-2.28525	-0.986385
15547282	chr19:15547282:T:C	3.50856e-66	-6.92185e-10	-2.03841	1.10054e-05	-6.92185e-10	-1.46467	8.2861e-05	-6.92185e-10	-1.41193
15547771	chr19:15547771:C:T	1.15904e-65	-6.92185e-10	-0.843442	2.25903e-05	-6.92185e-10	-0.74553	0.000161002	-6.92185e-10	-0.747678
15547777	chr19:15547777:G:T	3.05251e-66	-6.92185e-10	-2.17765	5.92848e-06	-6.92185e-10	-2.08328	4.22722e-05	-6.92185e-10	-2.08497
15548660	chr19:15548660:A:G	2.54566e-66	-6.92185e-10	-2.35923	4.39413e-06	-6.92185e-10	-2.38278	3.12257e-05	-6.92185e-10	-2.38786
15548766	chr19:15548766:G:A	2.09725e-66	-6.92185e-10	-2.55299	3.71607e-06	-6.92185e-10	-2.55038	2.64852e-05	-6.92185e-10	-2.55251
15548949	chr19:15548949:G:A	2.09725e-66	-6.92185e-10	-2.55299	3.71607e-06	-6.92185e-10	-2.55038	2.64852e-05	-6.92185e-10	-2.55251
15549286	chr19:15549286:G:T	3.04974e-66	-6.92185e-10	-2.17856	5.91785e-06	-6.92185e-10	-2.08508	4.21959e-05	-6.92185e-10	-2.08677
15549488	chr19:15549488:AT:A	3.41368e-66	-6.92185e-10	-2.06583	6.31673e-06	-6.92185e-10	-2.01985	4.30302e-05	-6.92185e-10	-2.0672
15549773	chr19:15549773:C:T	5.59665e-66	-6.92185e-10	-1.57145	7.28729e-06	-6.92185e-10	-1.87692	5.31839e-05	-6.92185e-10	-1.85534
15550134	chr19:15550134:T:C	2.37032e-66	-6.92185e-10	-2.43059	4.13584e-06	-6.92185e-10	-2.44336	2.94318e-05	-6.92185e-10	-2.44702
15550368	chr19:15550368:T:A	5.08561e-67	-2.45791	-1.51188	5.56817e-07	-2.45783	-1.99073	3.93579e-06	-2.45633	-2.00265
15551065	chr19:15551065:A:G	6.85225e-67	-1.9139	-1.75772	5.02345e-07	-2.19799	-2.35353	4.22395e-06	-2.0256	-2.36273
15551388	chr19:15551388:A:C	5.80416e-66	-6.92185e-10	-1.53504	3.1844e-05	-6.92185e-10	-0.402201	0.000243053	-6.92185e-10	-0.33582
15551497	chr19:15551497:G:A	2.92809e-66	-6.92185e-10	-2.21927	4.55472e-06	-6.92185e-10	-2.34689	3.27239e-05	-6.92185e-10	-2.34099
15551561	chr19:15551561:C:A	2.10504e-66	-6.92185e-10	-2.54928	3.7522e-06	-6.92185e-10	-2.54071	2.67506e-05	-6.92185e-10	-2.54254
15551615	chr19:15551615:G:A	5.57543e-66	-6.92185e-10	-1.57525	7.26688e-06	-6.92185e-10	-1.87972	5.30317e-05	-6.92185e-10	-1.85821
15551733	chr19:15551733:C:A	3.74955e-67	-2.45789	-1.81668	4.50035e-07	-2.45732	-2.20416	3.19551e-06	-2.45596	-2.21139
15551758	chr19:15551758:C:CTCAGGCCCCGCCCTTCTGGA	4.21889e-66	-6.92185e-10	-1.85405	6.62774e-06	-6.92185e-10	-1.97179	4.81368e-05	-6.92185e-10	-1.95505
15552490	chr19:15552490:A:AG	2.65845e-66	-6.92185e-10	-2.31587	5.01795e-06	-6.92185e-10	-2.25003	3.60247e-05	-6.92185e-10	-2.24489
15552616	chr19:15552616:C:T	2.24062e-66	-6.92185e-10	-2.48686	3.72882e-06	-6.92185e-10	-2.54696	2.65981e-05	-6.92185e-10	-2.54826
15552776	chr19:15552776:G:A	2.04342e-65	-6.92185e-10	-0.276408	0.000121443	-6.92185e-10	0.936392	0.000953273	-6.92185e-10	1.0308
15552820	chr19:15552820:T:A	2.10757e-66	-6.92185e-10	-2.54808	3.85862e-06	-6.92185e-10	-2.51274	2.74677e-05	-6.92185e-10	-2.51609
15552828	chr19:15552828:G:A	4.10414e-67	-2.44041	-1.7438	7.04853e-07	-2.2982	-1.91462	4.83495e-06	-2.34554	-1.90769
15552839	chr19:15552839:C:A	4.29013e-66	-1.8373	-4.09089e-09	7.16596e-06	-1.89371	-4.09089e-09	4.3942e-05	-2.04623	-4.09089e-09
15552932	chr19:15552932:A:G	1.26591e-65	-6.92185e-10	-0.75524	2.92688e-05	-6.92185e-10	-0.486527	0.000225929	-6.92185e-10	-0.408879
15553197	chr19:15553197:A:G	9.29986e-66	-6.92185e-10	-1.06362	1.73164e-05	-6.92185e-10	-1.01139	0.000123345	-6.92185e-10	-1.01411
15553350	chr19:15553350:G:A	4.94874e-66	-6.92185e-10	-1.69449	8.51759e-06	-6.92185e-10	-1.72092	6.08993e-05	-6.92185e-10	-1.71988
15553615	chr19:15553615:A:C	3.83684e-66	-1.94897	-4.09089e-09	7.53564e-06	-1.84341	-4.09089e-09	4.69849e-05	-1.97927	-4.09089e-09
15553661	chr19:15553661:A:G	2.7622e-67	-2.14299	-2.43719	3.50303e-07	-2.3945	-2.51751	2.85012e-06	-2.26437	-2.51737
15553842	chr19:15553842:C:T	5.247e-67	-2.1334	-1.80514	5.11779e-07	-2.38839	-2.14452	4.22506e-06	-2.25195	-2.13612
15554315	chr19:15554315:T:A	9.85929e-66	-1.0052	-4.09089e-09	5.85424e-06	-2.09588	-4.09089e-09	9.56968e-05	-1.26791	-4.09089e-09
15554723	chr19:15554723:C:T	1.13508e-65	-6.92185e-10	-0.864329	2.14378e-05	-6.92185e-10	-0.797893	0.000154943	-6.92185e-10	-0.786041
15555412	chr19:15555412:C:T	8.79186e-66	-6.92185e-10	-1.11979	1.60373e-05	-6.92185e-10	-1.08813	0.000114022	-6.92185e-10	-1.09271
15555417	chr19:15555417:G:A	3.03948e-67	-2.04295	-2.44156	3.6813e-07	-2.34235	-2.52002	3.08509e-06	-2.18271	-2.51981
15555458	chr19:15555458:T:C	3.96935e-67	-2.4507	-1.76691	9.87436e-07	-2.44692	-1.42878	6.83269e-06	-2.46235	-1.44503
15556680	chr19:15556680:G:A	3.85789e-66	-1.9435	-4.09089e-09	8.9282e-06	-1.67384	-4.09089e-09	5.62713e-05	-1.79891	-4.09089e-09
15556773	chr19:15556773:AGAG:A	5.71823e-66	-6.92185e-10	-1.54996	1.08013e-05	-6.92185e-10	-1.48338	7.80075e-05	-6.92185e-10	-1.47229
15556849	chr19:15556849:G:C	3.33369e-66	-2.08954	-4.09089e-09	6.05463e-06	-2.06223	-4.09089e-09	5.06411e-05	-1.90433	-4.09089e-09
15556998	chr19:15556998:G:T	1.05216e-65	-6.92185e-10	-0.940187	2.7614e-05	-6.92185e-10	-0.544728	0.000194279	-6.92185e-10	-0.559804
15557024	chr19:15557024:T:C	2.27097e-66	-6.92185e-10	-2.47341	4.05755e-06	-6.92185e-10	-2.46247	2.87257e-05	-6.92185e-10	-2.4713
15557329	chr19:15557329:G:A	4.94165e-67	-2.38882	-1.60968	6.38288e-07	-2.37226	-1.93975	4.27104e-06	-2.45418	-1.92306
15557348	chr19:15557348:TA:T	2.30742e-67	-2.39321	-2.36687	3.74135e-07	-2.36861	-2.47757	2.46298e-06	-2.45526	-2.47246
15557567	chr19:15557567:G:A	1.05216e-65	-6.92185e-10	-0.940187	2.7614e-05	-6.92185e-10	-0.544728	0.000194279	-6.92185e-10	-0.559804
15558205	chr19:15558205:A:T	4.90653e-67	-2.42008	-1.58556	6.69522e-07	-2.32869	-1.93555	4.25466e-06	-2.46174	-1.91934
15558357	chr19:15558357:T:C	1.27363e-65	-6.92185e-10	-0.74916	3.5485e-05	-6.92185e-10	-0.29394	0.00024964	-6.92185e-10	-0.309076
15558418	chr19:15558418:T:C	7.4237e-67	-2.39497	-1.19655	1.11591e-06	-2.42735	-1.32603	8.10457e-06	-2.37926	-1.35741
15558446	chr19:15558446:C:T	5.51081e-66	-6.92185e-10	-1.58691	1.05327e-05	-6.92185e-10	-1.50856	7.60488e-05	-6.92185e-10	-1.49772
15558471	chr19:15558471:G:A	3.30938e-66	-2.09686	-4.09089e-09	5.58042e-06	-2.14379	-4.09089e-09	3.53169e-05	-2.26474	-4.09089e-09
15558519	chr19:15558519:A:G	4.75213e-67	-2.40215	-1.63546	6.25264e-07	-2.35573	-1.9769	4.09512e-06	-2.458	-1.9613
15558722	chr19:15558722:G:A	2.24877e-67	-2.37054	-2.41527	3.54325e-07	-2.38772	-2.51288	2.39026e-06	-2.44835	-2.50934
15558876	chr19:15558876:G:A	6.35909e-66	-6.92185e-10	-1.44373	1.22317e-05	-6.92185e-10	-1.35902	8.77032e-05	-6.92185e-10	-1.35514
15559181	chr19:15559181:A:G	2.44419e-67	-2.43122	-2.27127	3.95639e-07	-2.30615	-2.48415	2.43328e-06	-2.46252	-2.47733
15559833	chr19:15559833:T:A	1.80399e-65	-0.401034	-4.09089e-09	3.46866e-05	-0.316695	-4.09089e-09	0.000229577	-0.39286	-4.09089e-09
15560252	chr19:15560252:T:C	8.38657e-66	-6.92185e-10	-1.16699	2.03077e-05	-6.92185e-10	-0.852048	0.000144839	-6.92185e-10	-0.853477
15560390	chr19:15560390:T:C	2.13631e-66	-6.92185e-10	-2.53454	3.74911e-06	-6.92185e-10	-2.54153	2.68214e-05	-6.92185e-10	-2.5399
15560602	chr19:15560602:T:C	9.26451e-66	-1.35399	0.286559	7.26898e-06	-1.60668	-0.272753	5.66611e-05	-1.50864	-0.283367
15560642	chr19:15560642:T:C	3.5448e-67	-2.40603	-1.92469	4.76451e-07	-2.34036	-2.26408	3.05245e-06	-2.46049	-2.25267
15560714	chr19:15560714:T:C	1.10496e-66	-0.961421	-2.23239	2.0633e-06	-0.653532	-2.48521	1.38284e-05	-0.711988	-2.49039
15560727	chr19:15560727:G:A	2.36063e-67	-2.4249	-2.31237	3.84438e-07	-2.31654	-2.50248	2.38524e-06	-2.46236	-2.49743
15560936	chr19:15560936:C:T	1.98662e-67	-2.38445	-2.52532	3.47423e-07	-2.36788	-2.55238	2.2733e-06	-2.45508	-2.55278
15561161	chr19:15561161:T:C	2.18101e-66	-6.92185e-10	-2.51383	3.98174e-06	-6.92185e-10	-2.48133	2.85395e-05	-6.92185e-10	-2.47781
15561254	chr19:15561254:C:T	2.35319e-65	-1.07563	0.940369	1.58782e-05	-1.39617	0.298066	0.000124783	-1.27529	0.272767
15561308	chr19:15561308:A:G	4.06638e-67	-2.42024	-1.77321	5.39896e-07	-2.31645	-2.16297	3.378e-06	-2.46235	-2.14946
15561382	chr19:15561382:G:A	2.58948e-65	-6.92185e-10	-0.0395772	0.000255957	-6.92185e-10	1.68196	0.002021	-6.92185e-10	1.78225
15561455	chr19:15561455:C:A	2.86593e-67	-2.36375	-2.17956	3.89947e-07	-2.35095	-2.45384	2.54825e-06	-2.45064	-2.44305
15561456	chr19:15561456:A:G	2.78884e-67	-2.39218	-2.1784	4.04318e-07	-2.31619	-2.45242	2.53247e-06	-2.45892	-2.44099
15561469	chr19:15561469:G:A	4.12392e-67	-2.38071	-1.79869	5.10452e-07	-2.32343	-2.21208	3.25197e-06	-2.45782	-2.19202
15561589	chr19:15561589:C:T	4.56526e-67	-2.38187	-1.69586	5.4586e-07	-2.32125	-2.14719	3.47543e-06	-2.45797	-2.12541
15561590	chr19:15561590:G:A	2.84274e-66	-2.24885	-4.09089e-09	4.75944e-06	-2.30292	-4.09089e-09	3.57303e-05	-2.2531	-4.09089e-09
15561785	chr19:15561785:C:T	3.77669e-66	-6.92185e-10	-1.96477	5.61301e-06	-6.92185e-10	-2.13796	3.97105e-05	-6.92185e-10	-2.14748
15561871	chr19:15561871:T:A	2.89716e-67	-2.36008	-2.1724	3.36555e-07	-2.40642	-2.54562	2.52489e-06	-2.35703	-2.54587
15561948	chr19:15561948:C:T	1.01142e-66	-2.33978	-0.942481	5.12765e-06	-2.44209	0.213684	4.04899e-05	-2.30603	0.177983
15561953	chr19:15561953:C:T	3.11322e-67	-2.32181	-2.13873	3.89912e-07	-2.38333	-2.42156	2.67238e-06	-2.43689	-2.40924
15562238	chr19:15562238:A:T	2.9021e-67	-2.35346	-2.1773	3.38004e-07	-2.40118	-2.54657	2.53854e-06	-2.35067	-2.54684
15562325	chr19:15562325:A:T	2.31458e-67	-2.2798	-2.47718	1.65524e-06	-1.18225	-2.17686	4.72471e-06	-2.06596	-2.21033
15562565	chr19:15562565:C:T	2.18777e-67	-2.32444	-2.48887	3.72784e-07	-2.42916	-2.42064	3.05457e-06	-2.27097	-2.44149
15562602	chr19:15562602:C:T	5.65098e-66	-6.92185e-10	-1.56179	1.12726e-05	-6.92185e-10	-1.44067	8.21346e-05	-6.92185e-10	-1.42074
15562875	chr19:15562875:G:A	3.05236e-67	-2.29966	-2.18063	7.57378e-07	-2.46222	-1.67872	6.32226e-06	-2.39657	-1.58845
15563103	chr19:15563103:A:G	3.19203e-66	-6.92185e-10	-2.13296	6.15189e-06	-6.92185e-10	-2.04629	4.38086e-05	-6.92185e-10	-2.04927
15563170	chr19:15563170:A:G	3.79676e-66	-2.40977	0.4503	2.06948e-06	-2.44898	-0.686769	1.51918e-05	-2.42364	-0.684695
15563464	chr19:15563464:C:T	2.11821e-66	-6.92185e-10	-2.54305	3.70631e-06	-6.92185e-10	-2.55301	2.64501e-05	-6.92185e-10	-2.55384
15563492	chr19:15563492:C:A	3.16506e-66	-6.92185e-10	-2.14145	5.93403e-06	-6.92185e-10	-2.08235	4.22672e-05	-6.92185e-10	-2.08509
15563775	chr19:15563775:A:T	9.97821e-67	-1.2393	-2.0565	4.1411e-06	-0.681009	-1.76108	1.72655e-05	-1.17908	-1.80131
15563819	chr19:15563819:C:T	2.89618e-65	-6.92185e-10	0.0723591	6.60391e-05	-6.92185e-10	0.327197	0.000464647	-6.92185e-10	0.312181
15564956	chr19:15564956:G:A	3.18066e-67	-2.38368	-2.05543	3.52623e-07	-2.44596	-2.45945	2.56359e-06	-2.42076	-2.46693
15564977	chr19:15564977:C:G	2.67342e-66	-6.92185e-10	-2.31026	4.24511e-06	-6.92185e-10	-2.41728	3.0667e-05	-6.92185e-10	-2.40591
15565003	chr19:15565003:T:C	1.26823e-66	-1.19082	-1.86518	5.64712e-06	-0.60735	-1.52455	2.33475e-05	-1.10862	-1.56999
15565166	chr19:15565166:C:T	5.03388e-66	-6.92185e-10	-1.67743	1.14529e-05	-6.92185e-10	-1.4248	8.31941e-05	-6.92185e-10	-1.40792
15565251	chr19:15565251:C:T	2.48938e-66	-6.92185e-10	-2.38158	3.94743e-06	-6.92185e-10	-2.48999	2.84585e-05	-6.92185e-10	-2.48065
15565577	chr19:15565577:C:T	7.8955e-67	-2.40468	-1.12523	5.72541e-07	-2.45108	-1.96964	4.15639e-06	-2.4287	-1.97575
15565652	chr19:15565652:T:C	7.35393e-67	-2.37995	-1.22102	5.4589e-07	-2.43864	-2.02975	3.99018e-06	-2.40919	-2.03607
15565715	chr19:15565715:C:T	6.6121e-67	-2.446	-1.2613	5.50501e-07	-2.46252	-1.99745	3.91944e-06	-2.4565	-2.00665
15565800	chr19:15565800:C:T	5.2425e-67	-2.41313	-1.52628	4.29998e-07	-2.45318	-2.25384	3.12813e-06	-2.4329	-2.25576
15565901	chr19:15565901:G:T	1.28326e-65	-6.92185e-10	-0.741628	1.16234e-05	-6.92185e-10	-1.41003	8.57061e-05	-6.92185e-10	-1.37817
15566113	chr19:15566113:C:A	5.56951e-66	-1.82956	0.253249	5.99914e-06	-1.06861	-1.00283	2.85766e-05	-1.44591	-1.0306
15566122	chr19:15566122:CT:C	5.24689e-66	-1.79265	0.156663	5.98152e-06	-1.01215	-1.06223	2.8205e-05	-1.39669	-1.09291
15566148	chr19:15566148:A:G	3.25522e-66	-1.92226	-0.191098	3.96316e-06	-1.21213	-1.27388	1.94289e-05	-1.56761	-1.29473
15566510	chr19:15566510:T:C	2.09833e-67	-2.30219	-2.55287	5.85553e-07	-1.84361	-2.55464	3.0417e-06	-2.16224	-2.55444
15566538	chr19:15566538:T:C	2.56016e-67	-2.45247	-2.20366	6.00699e-07	-2.45529	-1.91742	4.35447e-06	-2.45319	-1.90471
15566899	chr19:15566899:G:A	4.80923e-66	-0.788982	-0.934099	2.60925e-06	-1.93068	-0.973301	2.93713e-05	-1.52202	-0.927062
15567043	chr19:15567043:T:C	7.56153e-66	-6.92185e-10	-1.27054	1.14318e-05	-6.92185e-10	-1.42665	8.23111e-05	-6.92185e-10	-1.41859
15567053	chr19:15567053:G:A	5.64622e-66	-6.92185e-10	-1.56263	6.81722e-06	-6.92185e-10	-1.9436	4.70701e-05	-6.92185e-10	-1.97746
15567206	chr19:15567206:C:T	1.43999e-65	1.13006	-1.75645	1.73722e-05	1.15033	-2.15851	9.74242e-05	0.937429	-2.18745
15567368	chr19:15567368:G:A	3.71042e-67	-1.86265	-2.42241	3.97032e-07	-2.31382	-2.47297	3.25405e-06	-2.17925	-2.46995
15567385	chr19:15567385:AG:A	2.50045e-66	-2.37715	-4.09089e-09	4.06586e-06	-2.46043	-4.09089e-09	2.90143e-05	-2.46131	-4.09089e-09
15567796	chr19:15567796:T:G	2.1681e-66	-6.92185e-10	-2.51977	3.87852e-06	-6.92185e-10	-2.5076	2.76545e-05	-6.92185e-10	-2.50931
15568034	chr19:15568034:T:G	2.16965e-66	-0.521933	-1.99712	4.23855e-06	-0.758416	-1.66041	4.4969e-05	-0.39579	-1.62733
15568083	chr19:15568083:T:C	4.00997e-67	-2.15428	-2.05314	5.38673e-07	-2.42532	-2.05638	4.21787e-06	-2.34576	-2.04401
15568295	chr19:15568295:C:T	3.56712e-66	-6.92185e-10	-2.02186	4.20843e-06	-6.92185e-10	-2.42596	2.95595e-05	-6.92185e-10	-2.44269
15568305	chr19:15568305:G:A	6.81166e-65	0.364491	0.563112	0.000381207	0.00260479	2.07769	0.00466272	0.214082	2.40417
15568321	chr19:15568321:G:A	2.2217e-66	-6.92185e-10	-2.49535	3.8202e-06	-6.92185e-10	-2.52275	2.74709e-05	-6.92185e-10	-2.51597
15568767	chr19:15568767:C:T	3.70007e-66	-0.537449	-1.44782	7.58569e-06	-0.768308	-1.06848	8.27326e-05	-0.399565	-1.01392
15568838	chr19:15568838:T:C	3.70085e-66	-0.483913	-1.50114	7.48015e-06	-0.717168	-1.13363	8.1995e-05	-0.342831	-1.07961
15568861	chr19:15568861:G:A	2.41688e-66	-2.41114	-4.09089e-09	4.85206e-06	-2.28365	-4.09089e-09	3.26992e-05	-2.34175	-4.09089e-09
15568891	chr19:15568891:C:A	3.31441e-66	-0.480781	-1.61456	6.54099e-06	-0.716047	-1.26891	7.13876e-05	-0.341543	-1.21943
15568913	chr19:15568913:C:T	3.24481e-66	-0.534442	-1.58212	6.59281e-06	-0.769101	-1.20797	7.17506e-05	-0.400832	-1.15507
15569067	chr19:15569067:C:T	3.89203e-66	-0.456446	-1.47824	7.88264e-06	-0.689283	-1.1091	8.66088e-05	-0.312847	-1.05485
15569068	chr19:15569068:A:G	3.71964e-66	-0.478621	-1.50137	7.52014e-06	-0.710932	-1.13453	8.24059e-05	-0.336704	-1.08074
15569601	chr19:15569601:T:C	3.38919e-66	-0.52334	-1.54969	7.00991e-06	-0.750686	-1.16504	7.66523e-05	-0.381468	-1.10835
15569639	chr19:15569639:A:G	3.35989e-66	-0.50543	-1.57628	6.88367e-06	-0.734691	-1.19921	7.53652e-05	-0.3638	-1.14295
15569662	chr19:15569662:G:C	3.76022e-66	-0.49439	-1.47475	7.67711e-06	-0.724815	-1.09999	8.38029e-05	-0.352739	-1.04789
15569712	chr19:15569712:A:C	3.10951e-66	-0.530443	-1.62871	6.395e-06	-0.804132	-1.2034	6.64418e-05	-0.448415	-1.18436
15570012	chr19:15570012:TG:T	4.71633e-66	-0.519726	-1.22286	9.74647e-06	-0.726247	-0.859898	0.000110619	-0.351994	-0.771015
15570156	chr19:15570156:A:T	4.90727e-66	-0.491242	-1.21166	1.01312e-05	-0.700206	-0.84722	0.000115326	-0.323343	-0.757993
15570218	chr19:15570218:G:A	3.10676e-66	-6.92185e-10	-2.16004	3.94652e-06	-6.92185e-10	-2.49021	2.7873e-05	-6.92185e-10	-2.50144
15570258	chr19:15570258:G:A	2.03272e-65	1.50044	-1.7821	2.75421e-05	1.59409	-2.14142	0.000153362	1.37223	-2.16852
15570333	chr19:15570333:G:T	8.16786e-65	0.443114	0.66606	0.000460959	0.065084	2.20518	0.00571074	0.284788	2.53622
15570960	chr19:15570960:C:T	5.06234e-66	-0.481261	-1.19053	1.04867e-05	-0.683371	-0.829566	0.000119448	-0.307087	-0.73913
15570970	chr19:15570970:T:C	4.24383e-66	-0.63689	-1.21126	8.925e-06	-0.831652	-0.842541	0.000100187	-0.469338	-0.75272
15571092	chr19:15571092:G:A	3.62909e-66	-0.615377	-1.38926	7.68831e-06	-0.813679	-1.00967	9.47273e-05	-0.360923	-0.917172
15571093	chr19:15571093:C:G	1.80589e-67	-2.45721	-2.54794	3.5573e-07	-2.35276	-2.54387	2.3263e-06	-2.44564	-2.53918
15571169	chr19:15571169:G:A	4.91657e-66	-0.483901	-1.21711	1.07385e-05	-0.687246	-0.801967	0.000136159	-0.215993	-0.699279
15571328	chr19:15571328:TATCTATCTATCTATCTATCTATCTA:T	3.16933e-66	-2.1401	-4.09089e-09	5.30555e-06	-2.1943	-4.09089e-09	3.63053e-05	-2.23713	-4.09089e-09
15571332	chr19:15571332:TATCTATCTATCTATCTATCTA:T	3.34915e-67	-2.45827	-1.92922	9.25649e-07	-2.45791	-1.4824	7.0999e-06	-2.46092	-1.4081
15571500	chr19:15571500:C:CTAT	4.216e-66	-6.92185e-10	-1.85473	8.28918e-06	-6.92185e-10	-1.7481	5.92829e-05	-6.92185e-10	-1.74678
15571680	chr19:15571680:G:A	1.31551e-65	-6.92185e-10	-0.716811	1.56593e-05	-6.92185e-10	-1.11198	0.000116843	-6.92185e-10	-1.06826
15571734	chr19:15571734:A:T	2.46267e-66	-6.92185e-10	-2.39237	5.89435e-06	-6.92185e-10	-2.08906	4.3162e-05	-6.92185e-10	-2.06414
15571849	chr19:15571849:C:T	2.43092e-66	-6.92185e-10	-2.40535	3.70317e-06	-6.92185e-10	-2.55386	2.64286e-05	-6.92185e-10	-2.55465
15571854	chr19:15571854:A:G	5.86381e-66	0.180672	-1.70549	1.01896e-05	0.0420471	-1.58373	9.38192e-05	0.273299	-1.56103
15571908	chr19:15571908:A:C	2.24459e-66	-0.345072	-2.14002	4.46721e-06	-0.638624	-1.72766	4.16897e-05	-0.432249	-1.6666
15571983	chr19:15571983:T:C	1.2689e-66	-0.501356	-2.55411	1.6566e-06	-0.807312	-2.55097	1.69435e-05	-0.451257	-2.54795
15572028	chr19:15572028:G:A	5.80928e-66	-6.92185e-10	-1.53416	1.572e-05	-6.92185e-10	-1.10812	0.000115261	-6.92185e-10	-1.0819
15572099	chr19:15572099:T:C	5.01716e-67	-2.35962	-1.62372	1.05235e-06	-2.4208	-1.39122	8.16818e-06	-2.33936	-1.38949
15572267	chr19:15572267:A:G	1.79297e-67	-2.45778	-2.55455	3.88866e-07	-2.43406	-2.37351	2.75796e-06	-2.45701	-2.3576
15572349	chr19:15572349:C:G	3.46476e-66	-2.05097	-4.09089e-09	5.52831e-06	-2.15317	-4.09089e-09	3.48865e-05	-2.277	-4.09089e-09
15572417	chr19:15572417:T:C	3.43221e-66	0.287368	-2.34778	4.637e-06	-0.0331328	-2.29585	5.12407e-05	0.391672	-2.28424
15572509	chr19:15572509:A:G	1.03483e-65	-6.92185e-10	-0.956793	3.06324e-05	-6.92185e-10	-0.440991	0.000209383	-6.92185e-10	-0.484932
15572578	chr19:15572578:T:C	4.10131e-67	-2.03404	-2.15086	7.93452e-07	-2.14223	-1.95218	6.82369e-06	-1.96607	-1.94263
15572790	chr19:15572790:T:C	1.22241e-65	-0.205367	-0.584842	4.79547e-05	-0.306314	0.313522	0.000447411	-0.242835	0.517215
15572834	chr19:15572834:C:T	4.00642e-67	-2.03321	-2.17509	7.72792e-07	-2.1407	-1.98009	6.63815e-06	-1.96549	-1.97078
15572884	chr19:15572884:G:A	1.08195e-65	-0.237767	-0.6745	4.14914e-05	-0.339049	0.201486	0.000385352	-0.276525	0.401584
15573059	chr19:15573059:T:C	2.57983e-65	-0.0433101	-4.09089e-09	4.03238e-05	-0.166108	-4.09089e-09	0.000310307	-0.0915358	-4.09089e-09
15573081	chr19:15573081:G:A	4.29977e-67	-1.9984	-2.13925	8.28057e-07	-2.11531	-1.93642	7.1757e-06	-1.93205	-1.92635
15573087	chr19:15573087:T:C	9.67348e-66	-0.300876	-0.723354	3.68373e-05	-0.39996	0.143422	0.000341325	-0.33758	0.341318
15573101	chr19:15573101:G:A	1.27225e-65	-0.247675	-0.50257	4.20029e-05	-0.351146	0.225835	0.000388272	-0.287362	0.41997
15573104	chr19:15573104:C:T	2.98725e-66	-6.92185e-10	-2.19927	4.79629e-06	-6.92185e-10	-2.29521	3.47665e-05	-6.92185e-10	-2.28044
15573159	chr19:15573159:A:G	3.37973e-66	0.304989	-2.38081	4.47999e-06	-0.0289203	-2.33451	4.97797e-05	0.402286	-2.32378
15573279	chr19:15573279:A:G	3.64689e-67	-2.1057	-2.19662	7.07635e-07	-2.20374	-2.00514	5.97456e-06	-2.04557	-1.99601
15573282	chr19:15573282:G:A	2.86112e-66	0.11343	-2.35583	3.88329e-06	-0.199319	-2.30705	4.21057e-05	0.206825	-2.29574
15573297	chr19:15573297:G:A	2.42192e-66	-2.40906	-4.09089e-09	5.01083e-06	-2.25145	-4.09089e-09	3.3499e-05	-2.31758	-4.09089e-09
15573310	chr19:15573310:C:T	4.01915e-67	-2.03563	-2.1695	7.7671e-07	-2.14374	-1.972	6.67375e-06	-1.96824	-1.96267
15573321	chr19:15573321:GA:G	3.99624e-67	-2.0289	-2.18195	7.70874e-07	-2.13797	-1.98531	6.63246e-06	-1.96098	-1.97614
15573328	chr19:15573328:T:C	3.57775e-66	-6.92185e-10	-2.01888	5.04761e-06	-6.92185e-10	-2.24414	3.62539e-05	-6.92185e-10	-2.23855
15573358	chr19:15573358:A:G	4.03525e-67	-2.02599	-2.17514	7.78205e-07	-2.13536	-1.97846	6.69955e-06	-1.95781	-1.96925
15573421	chr19:15573421:T:G	4.15482e-67	-2.01904	-2.15289	8.04978e-07	-2.12953	-1.95046	6.94302e-06	-1.95039	-1.94097
15573561	chr19:15573561:C:T	3.79562e-67	-2.00834	-2.25401	7.12621e-07	-2.11848	-2.08338	6.1511e-06	-1.93626	-2.07621
15573642	chr19:15573642:G:A	2.21626e-66	-6.92185e-10	-2.4978	3.9691e-06	-6.92185e-10	-2.48451	2.82898e-05	-6.92185e-10	-2.4866
15573936	chr19:15573936:T:C	1.80434e-67	-2.45324	-2.55277	3.90068e-07	-2.4625	-2.34198	2.86771e-06	-2.45277	-2.32282
15574269	chr19:15574269:C:T	4.37019e-67	-2.05823	-2.06317	8.6301e-07	-2.16283	-1.84755	7.40652e-06	-1.99239	-1.83434
15574465	chr19:15574465:A:G	2.16176e-66	-6.92185e-10	-2.5227	3.88421e-06	-6.92185e-10	-2.50613	2.768e-05	-6.92185e-10	-2.50839
15574769	chr19:15574769:A:C	7.05277e-66	-6.92185e-10	-1.3402	8.84599e-06	-6.92185e-10	-1.68309	6.29146e-05	-6.92185e-10	-1.68732
15574943	chr19:15574943:T:G	4.26072e-67	-2.06641	-2.08036	8.33047e-07	-2.17675	-1.86897	7.1254e-06	-2.00945	-1.85598
15574952	chr19:15574952:T:C	4.94583e-66	-6.92185e-10	-1.69507	6.57497e-06	-6.92185e-10	-1.97978	4.72023e-05	-6.92185e-10	-1.97466
15575013	chr19:15575013:C:T	4.39299e-67	-2.04223	-2.07396	8.64223e-07	-2.14923	-1.85974	7.44759e-06	-1.97428	-1.84693
15575188	chr19:15575188:G:A	3.29658e-67	-2.17145	-2.23186	4.44989e-07	-2.42211	-2.25065	3.5605e-06	-2.33209	-2.22711
15575307	chr19:15575307:G:A	2.86378e-66	-6.92185e-10	-2.24148	4.35425e-06	-6.92185e-10	-2.3919	3.17332e-05	-6.92185e-10	-2.37173
15575386	chr19:15575386:A:T	3.15872e-66	-6.92185e-10	-2.14345	5.19973e-06	-6.92185e-10	-2.21444	3.67488e-05	-6.92185e-10	-2.22499
15575462	chr19:15575462:C:T	4.41837e-65	2.25491	-1.76017	1.0171e-05	0.793283	-2.33679	0.000221468	1.91994	-2.34876
15575613	chr19:15575613:C:G	3.01293e-66	-6.92185e-10	-2.1907	4.84135e-06	-6.92185e-10	-2.28586	3.5108e-05	-6.92185e-10	-2.27067
15575854	chr19:15575854:C:T	3.07268e-66	-6.92185e-10	-2.17107	5.81772e-06	-6.92185e-10	-2.10214	4.15198e-05	-6.92185e-10	-2.10293
15575895	chr19:15575895:G:C	4.12307e-67	-1.97034	-2.20927	7.71374e-07	-2.08386	-2.03877	6.71272e-06	-1.89175	-2.03334
15576271	chr19:15576271:G:A	2.55427e-67	-2.22405	-2.43438	3.48963e-07	-2.38072	-2.53512	2.62307e-06	-2.33114	-2.53361
15576913	chr19:15576913:G:A	2.19477e-66	-6.92185e-10	-2.50754	3.95557e-06	-6.92185e-10	-2.48792	2.81785e-05	-6.92185e-10	-2.49054
15577127	chr19:15577127:G:A	4.70491e-66	-6.92185e-10	-1.74501	8.71857e-06	-6.92185e-10	-1.69759	6.22878e-05	-6.92185e-10	-1.69733
15577212	chr19:15577212:G:A	3.18764e-66	-6.92185e-10	-2.13434	5.01422e-06	-6.92185e-10	-2.25077	3.64664e-05	-6.92185e-10	-2.23271
15577234	chr19:15577234:C:T	5.41528e-67	-2.25084	-1.65613	6.64773e-07	-2.4097	-1.86166	4.96982e-06	-2.37016	-1.85556
15577238	chr19:15577238:G:T	1.20181e-66	-1.58385	-1.52593	1.36095e-06	-1.69613	-1.85873	1.24136e-05	-1.4225	-1.8878
15577442	chr19:15577442:T:A	4.89529e-67	-1.6481	-2.35983	1.18574e-06	-2.21847	-1.47422	1.29153e-05	-1.82498	-1.44571
15577474	chr19:15577474:C:A	3.46695e-66	-6.92185e-10	-2.05034	8.86197e-06	-6.92185e-10	-1.68128	6.04183e-05	-6.92185e-10	-1.72781
15577903	chr19:15577903:T:C	1.67345e-65	1.98845	-2.4646	5.09351e-06	0.291133	-2.52622	0.000122324	1.50625	-2.52867
15578135	chr19:15578135:T:C	2.56768e-66	-6.92185e-10	-2.35061	5.0177e-06	-6.92185e-10	-2.25008	3.57017e-05	-6.92185e-10	-2.2539
15578267	chr19:15578267:C:T	2.69931e-66	-6.92185e-10	-2.30062	6.02506e-06	-6.92185e-10	-2.06712	4.15623e-05	-6.92185e-10	-2.1019
15578939	chr19:15578939:C:A	2.52042e-66	-6.92185e-10	-2.36919	4.90063e-06	-6.92185e-10	-2.27369	3.48708e-05	-6.92185e-10	-2.27745
15579035	chr19:15579035:T:G	5.8631e-66	-6.92185e-10	-1.52494	1.14976e-05	-6.92185e-10	-1.42091	8.18869e-05	-6.92185e-10	-1.42376
15579128	chr19:15579128:T:C	2.09465e-66	-6.92185e-10	-2.55423	3.70586e-06	-6.92185e-10	-2.55313	2.64629e-05	-6.92185e-10	-2.55335
15579170	chr19:15579170:C:A	4.82163e-65	3.0529	-2.47082	1.23121e-05	1.15704	-2.5095	0.000350962	2.54588	-2.5143
15579375	chr19:15579375:T:C	4.59934e-66	-1.7677	-4.09089e-09	9.19229e-06	-1.64468	-4.09089e-09	5.57866e-05	-1.80756	-4.09089e-09
15579551	chr19:15579551:G:A	3.49008e-66	-6.92185e-10	-2.04369	8.87014e-06	-6.92185e-10	-1.68036	6.03589e-05	-6.92185e-10	-1.72879
15579594	chr19:15579594:T:C	1.89549e-64	4.27413	-2.3231	3.50173e-05	2.23924	-2.54644	0.00109799	3.72182	-2.54968
15579599	chr19:15579599:T:C	3.84059e-64	4.94611	-2.28893	6.05372e-05	2.78028	-2.54007	0.00205983	4.3457	-2.54442
15579754	chr19:15579754:C:T	3.06859e-67	-1.92357	-2.55141	5.09532e-07	-2.29356	-2.24375	4.97476e-06	-1.99476	-2.22997
15580259	chr19:15580259:A:G	2.2945e-64	4.2722	-2.13014	3.60258e-05	2.20282	-2.48163	0.00111806	3.68141	-2.49116
15580399	chr19:15580399:A:G	1.05803e-65	-6.92185e-10	-0.934621	3.14233e-05	-6.92185e-10	-0.415502	0.000214732	-6.92185e-10	-0.459708
15580420	chr19:15580420:C:T	3.11395e-66	-6.92185e-10	-2.15773	4.99605e-06	-6.92185e-10	-2.2544	3.6326e-05	-6.92185e-10	-2.23656
15580422	chr19:15580422:T:C	2.73356e-66	-6.92185e-10	-2.28801	6.13021e-06	-6.92185e-10	-2.04982	4.22613e-05	-6.92185e-10	-2.08523
15580477	chr19:15580477:T:G	3.21081e-66	-6.92185e-10	-2.12709	5.13756e-06	-6.92185e-10	-2.22647	3.73889e-05	-6.92185e-10	-2.20772
15580488	chr19:15580488:G:A	2.51784e-66	-6.92185e-10	-2.37022	4.89818e-06	-6.92185e-10	-2.27419	3.48536e-05	-6.92185e-10	-2.27794
15580658	chr19:15580658:C:T	4.04587e-67	-1.65659	-2.54191	5.64712e-07	-2.13597	-2.29852	6.04846e-06	-1.74207	-2.28723
15580958	chr19:15580958:T:C	4.55724e-67	-1.75345	-2.32603	1.47841e-06	-1.96586	-1.50623	1.48957e-05	-1.66804	-1.45999
15580965	chr19:15580965:A:C	3.33906e-66	-6.92185e-10	-2.08793	5.31646e-06	-6.92185e-10	-2.19224	3.87285e-05	-6.92185e-10	-2.17252
15581362	chr19:15581362:C:T	5.17286e-67	-1.95221	-2.00057	2.54465e-06	-2.16857	-0.760488	2.49963e-05	-1.91081	-0.699558
15581400	chr19:15581400:T:G	8.29568e-66	-6.92185e-10	-1.17788	2.58509e-05	-6.92185e-10	-0.610706	0.000176844	-6.92185e-10	-0.653831
15581607	chr19:15581607:G:A	2.2238e-66	-6.92185e-10	-2.4944	3.75899e-06	-6.92185e-10	-2.5389	2.69928e-05	-6.92185e-10	-2.53353
15582243	chr19:15582243:A:G	3.43792e-64	4.78659	-2.24018	0.00141577	5.8781	-2.48572	0.00535195	5.25693	-2.50082
15582340	chr19:15582340:T:C	3.19701e-67	-2.44378	-1.99021	5.09243e-07	-2.42567	-2.11221	3.60803e-06	-2.46152	-2.08441
15582436	chr19:15582436:C:T	3.30406e-67	-2.40963	-1.99142	5.00712e-07	-2.45264	-2.10213	3.6636e-06	-2.45866	-2.07199
15582479	chr19:15582479:T:C	2.83246e-67	-2.10878	-2.44628	3.75763e-07	-2.3044	-2.53745	2.87166e-06	-2.2382	-2.53601
15582691	chr19:15582691:T:C	3.8459e-66	0.412632	-2.35924	7.01063e-06	0.0450423	-1.96066	6.34627e-05	0.225858	-1.9045
15582812	chr19:15582812:T:G	4.02195e-67	-1.65656	-2.54788	5.83737e-07	-2.14704	-2.25432	6.21613e-06	-1.76158	-2.24037
15582896	chr19:15582896:C:G	2.30083e-67	-2.24232	-2.52062	3.72134e-07	-2.38014	-2.47141	2.79651e-06	-2.3305	-2.47022
15583049	chr19:15583049:C:A	9.454e-65	3.45909	-2.20369	1.80001e-05	1.54522	-2.51789	0.000509006	2.92759	-2.52422
15583109	chr19:15583109:C:T	2.74628e-67	-2.1382	-2.44776	3.69158e-07	-2.32156	-2.53802	2.81138e-06	-2.25881	-2.53661
15583245	chr19:15583245:C:A	2.00433e-65	-0.334821	0.0390991	9.85197e-05	-0.386591	1.1138	0.000975253	-0.30956	1.36316
15583357	chr19:15583357:C:T	3.7587e-67	-2.45552	-1.81661	6.35011e-07	-2.40093	-1.91623	4.42146e-06	-2.45523	-1.8874
15583672	chr19:15583672:C:T	3.50372e-66	-6.92185e-10	-2.03979	5.64765e-06	-6.92185e-10	-2.13181	3.983e-05	-6.92185e-10	-2.14448
15584218	chr19:15584218:G:A	2.17232e-66	-6.92185e-10	-2.51782	4.55951e-06	-6.92185e-10	-2.34583	3.21133e-05	-6.92185e-10	-2.35983
15584237	chr19:15584237:C:G	3.8037e-65	2.61834	-2.2734	8.7122e-06	0.850969	-2.54929	0.0002364	2.18449	-2.54807
15584289	chr19:15584289:T:C	2.15106e-66	-6.92185e-10	-2.52766	3.70229e-06	-6.92185e-10	-2.5541	2.64507e-05	-6.92185e-10	-2.55382
15584290	chr19:15584290:T:G	3.29796e-67	-2.45134	-1.95156	5.25969e-07	-2.41144	-2.09413	3.69431e-06	-2.4587	-2.0636
15584311	chr19:15584311:T:A	2.31087e-67	-2.2383	-2.52028	3.73207e-07	-2.37777	-2.4709	2.80602e-06	-2.32763	-2.46971
15584431	chr19:15584431:C:A	2.64182e-67	-2.14611	-2.47863	3.6235e-07	-2.32979	-2.54841	2.75793e-06	-2.2671	-2.54752
15584456	chr19:15584456:A:C	1.53327e-65	-0.31079	-0.25284	7.37089e-05	-0.360469	0.797543	0.000718424	-0.284174	1.03214
15584616	chr19:15584616:G:T	4.97387e-67	-1.44404	-2.54796	5.13348e-07	-2.06174	-2.46811	5.84992e-06	-1.59673	-2.46594
15584665	chr19:15584665:C:T	7.79175e-65	3.48276	-2.42073	2.06398e-05	1.6359	-2.47173	0.000595414	3.03488	-2.47472
15584886	chr19:15584886:AGTATTTCT:A	4.61162e-67	-1.75181	-2.31582	5.01097e-07	-2.05219	-2.50181	3.9988e-06	-1.95058	-2.49252
15585466	chr19:15585466:C:T	2.73257e-67	-2.10311	-2.48785	3.72454e-07	-2.30063	-2.55006	2.84965e-06	-2.23257	-2.54933
15585691	chr19:15585691:G:C	3.29658e-67	-1.86935	-2.53397	4.86272e-07	-2.0428	-2.54124	4.58048e-06	-1.77168	-2.53561
15585692	chr19:15585692:C:A	2.20746e-66	-6.92185e-10	-2.50177	3.99277e-06	-6.92185e-10	-2.47857	2.84378e-05	-6.92185e-10	-2.48138
15585705	chr19:15585705:C:T	6.34464e-66	-6.92185e-10	-1.44601	9.38829e-06	-6.92185e-10	-1.62359	6.87584e-05	-6.92185e-10	-1.5985
15585748	chr19:15585748:G:A	4.17106e-66	0.148764	-2.01421	3.96827e-06	-0.791233	-1.69349	4.67551e-05	-0.348495	-1.63568
15586172	chr19:15586172:G:A	4.21078e-65	2.87207	-2.42545	1.19387e-05	1.09859	-2.48186	0.000329353	2.45384	-2.48581
15586618	chr19:15586618:T:C	3.4234e-65	2.74574	-2.50614	1.0362e-05	1.0095	-2.53441	0.000280429	2.34396	-2.53673
15586834	chr19:15586834:C:G	2.42761e-66	-6.92185e-10	-2.40671	5.86282e-06	-6.92185e-10	-2.09442	4.28883e-05	-6.92185e-10	-2.0705
15587030	chr19:15587030:T:A	7.36151e-66	-6.92185e-10	-1.29735	1.08396e-05	-6.92185e-10	-1.47984	7.94538e-05	-6.92185e-10	-1.45392
15587052	chr19:15587052:C:A	1.77904e-66	-0.294629	-2.42292	1.67543e-06	-1.10086	-2.24612	1.78442e-05	-0.727999	-2.21942
15587232	chr19:15587232:G:A	2.24781e-66	-6.92185e-10	-2.48366	3.74476e-06	-6.92185e-10	-2.54269	2.68102e-05	-6.92185e-10	-2.54032
15587375	chr19:15587375:T:C	2.0865e-66	-0.0820379	-2.47609	2.53982e-06	-0.378703	-2.55226	2.10259e-05	-0.232367	-2.55098
15587471	chr19:15587471:C:T	2.76277e-67	-2.43294	-2.14703	1.08712e-06	-1.9173	-1.86222	5.42161e-06	-2.3213	-1.81741
15587544	chr19:15587544:C:T	9.55113e-65	3.66505	-2.39943	0.000481446	4.70213	-2.38839	0.00201974	4.1819	-2.40027
15587557	chr19:15587557:T:C	1.99877e-67	-2.44204	-2.46163	6.95298e-07	-1.94897	-2.2775	3.45564e-06	-2.33676	-2.25233
15587587	chr19:15587587:C:T	2.34154e-67	-2.21126	-2.53414	6.10049e-07	-2.29536	-2.06191	4.59945e-06	-2.2693	-2.03387
15587663	chr19:15587663:A:T	9.17923e-65	3.71622	-2.49031	0.000465425	4.75545	-2.47555	0.00195522	4.23327	-2.48411
15587885	chr19:15587885:C:T	3.96018e-67	-2.38529	-1.83462	5.67425e-07	-2.45955	-1.97014	4.22528e-06	-2.45085	-1.93716
15587900	chr19:15587900:C:T	4.91751e-67	-1.85053	-2.15287	8.02815e-07	-1.97399	-2.10869	6.97598e-06	-1.77067	-2.11596
15588097	chr19:15588097:T:C	2.11298e-66	-6.92185e-10	-2.54552	3.70269e-06	-6.92185e-10	-2.55399	2.64319e-05	-6.92185e-10	-2.55452
15588245	chr19:15588245:T:A	4.38934e-67	-1.83677	-2.28026	7.12647e-07	-1.95985	-2.24197	6.20621e-06	-1.7542	-2.24935
15588453	chr19:15588453:C:T	4.23046e-66	-6.92185e-10	-1.85131	5.64835e-06	-6.92185e-10	-2.13169	3.98225e-05	-6.92185e-10	-2.14467
15588542	chr19:15588542:C:T	2.43055e-67	-2.17795	-2.53014	3.82025e-07	-2.34568	-2.47964	2.90768e-06	-2.28335	-2.4784
15588639	chr19:15588639:G:A	2.12202e-66	-6.92185e-10	-2.54125	3.74971e-06	-6.92185e-10	-2.54137	2.6806e-05	-6.92185e-10	-2.54047
15589048	chr19:15589048:C:G	1.84768e-67	-2.44504	-2.53723	6.6558e-07	-1.723	-2.54714	2.64111e-06	-2.31689	-2.541
15589126	chr19:15589126:A:C	2.45436e-66	-6.92185e-10	-2.39575	4.74498e-06	-6.92185e-10	-2.30596	3.37678e-05	-6.92185e-10	-2.30959
15589162	chr19:15589162:A:G	2.07736e-66	-0.86512	-1.6974	2.17182e-06	-1.81095	-1.27654	3.44399e-05	-1.06408	-1.2258
15589234	chr19:15589234:C:T	4.02342e-66	-1.90149	-4.09089e-09	7.72185e-06	-1.819	-4.09089e-09	4.4925e-05	-2.0241	-4.09089e-09
15589350	chr19:15589350:G:A	2.09547e-66	-6.92185e-10	-2.55384	3.71583e-06	-6.92185e-10	-2.55045	2.64825e-05	-6.92185e-10	-2.55261
15589507	chr19:15589507:T:C	2.5038e-67	-2.45871	-2.21969	4.79865e-07	-2.4619	-2.1354	3.52636e-06	-2.43128	-2.13755
15589535	chr19:15589535:G:A	2.09549e-66	-6.92185e-10	-2.55383	3.70016e-06	-6.92185e-10	-2.55467	2.64338e-05	-6.92185e-10	-2.55446
15589630	chr19:15589630:T:C	3.01516e-67	-1.95543	-2.53712	4.1237e-07	-2.19635	-2.55253	3.20696e-06	-2.10999	-2.55379
15589930	chr19:15589930:C:T	2.80874e-67	-2.32273	-2.24074	7.70943e-07	-2.37713	-1.74606	6.12643e-06	-2.29989	-1.7166
15589931	chr19:15589931:G:A	2.99124e-66	-2.19793	-4.09089e-09	5.0916e-06	-2.23546	-4.09089e-09	3.92129e-05	-2.16009	-4.09089e-09
15590014	chr19:15590014:GC:G	1.8774e-67	-2.44089	-2.52543	3.53454e-07	-2.46252	-2.44053	2.57728e-06	-2.43355	-2.44882
15590036	chr19:15590036:G:A	1.8878e-67	-2.44192	-2.51888	3.57697e-07	-2.4625	-2.42862	2.60391e-06	-2.43476	-2.43733
15590248	chr19:15590248:C:T	2.21169e-66	-6.92185e-10	-2.49986	3.99977e-06	-6.92185e-10	-2.47681	2.85171e-05	-6.92185e-10	-2.47859
15590291	chr19:15590291:T:C	3.58233e-67	-1.83689	-2.4833	3.91122e-07	-2.29161	-2.51018	3.29479e-06	-2.12951	-2.50724
15590866	chr19:15590866:A:G	2.4679e-66	-6.92185e-10	-2.39025	8.10777e-06	-6.92185e-10	-1.77023	6.01126e-05	-6.92185e-10	-1.73288
15590889	chr19:15590889:G:A	2.33743e-66	-6.92185e-10	-2.44457	4.87656e-06	-6.92185e-10	-2.27861	3.46401e-05	-6.92185e-10	-2.28409
15590934	chr19:15590934:C:T	5.5724e-66	-6.92185e-10	-1.57579	8.38978e-06	-6.92185e-10	-1.73604	6.1143e-05	-6.92185e-10	-1.71588
15591114	chr19:15591114:CCCTT:C	2.09904e-66	-6.92185e-10	-2.55214	3.73551e-06	-6.92185e-10	-2.54517	2.66576e-05	-6.92185e-10	-2.54602
15591115	chr19:15591115:C:A	9.20517e-67	-0.884644	-2.49179	5.54277e-06	0.275413	-2.42597	2.42877e-05	-0.204068	-2.43506
15591125	chr19:15591125:CACA:C	2.10285e-66	-6.92185e-10	-2.55032	3.73006e-06	-6.92185e-10	-2.54662	2.66151e-05	-6.92185e-10	-2.54762
15591341	chr19:15591341:T:C	2.96879e-67	-2.26321	-2.24484	7.95991e-07	-2.33055	-1.76067	6.42906e-06	-2.23738	-1.73089
15591404	chr19:15591404:T:C	2.25163e-66	-6.92185e-10	-2.48196	4.13295e-06	-6.92185e-10	-2.44406	2.94998e-05	-6.92185e-10	-2.44472
15591443	chr19:15591443:T:A	2.37093e-67	-2.43253	-2.30039	4.24585e-07	-2.45227	-2.26743	3.08195e-06	-2.44372	-2.25982
15591817	chr19:15591817:T:C	2.13209e-66	-6.92185e-10	-2.53652	3.80665e-06	-6.92185e-10	-2.5263	2.71592e-05	-6.92185e-10	-2.52738
15591874	chr19:15591874:C:T	1.21166e-66	-0.597999	-2.50363	1.41013e-06	-1.30295	-2.21641	1.67432e-05	-0.820061	-2.19104
15591883	chr19:15591883:C:T	2.0996e-66	-6.92185e-10	-2.55187	3.73755e-06	-6.92185e-10	-2.54462	2.66715e-05	-6.92185e-10	-2.5455
15591914	chr19:15591914:A:G	2.12752e-66	-6.92185e-10	-2.53866	3.85989e-06	-6.92185e-10	-2.51241	2.73683e-05	-6.92185e-10	-2.51971
15592237	chr19:15592237:C:T	2.13209e-66	-6.92185e-10	-2.53652	3.80665e-06	-6.92185e-10	-2.5263	2.71592e-05	-6.92185e-10	-2.52738
15592245	chr19:15592245:C:T	2.09958e-66	-6.92185e-10	-2.55188	3.73753e-06	-6.92185e-10	-2.54463	2.66713e-05	-6.92185e-10	-2.54551
15592389	chr19:15592389:T:C	2.43039e-66	-6.92185e-10	-2.40557	5.82583e-06	-6.92185e-10	-2.10075	4.05291e-05	-6.92185e-10	-2.12708
15592547	chr19:15592547:C:T	6.44097e-66	-1.43094	-4.09089e-09	9.03292e-06	-1.66217	-4.09089e-09	6.77523e-05	-1.61324	-4.09089e-09
15593015	chr19:15593015:A:G	6.04576e-67	-1.32044	-2.4764	1.79975e-06	-0.724094	-2.55131	7.79299e-06	-1.22279	-2.55308
15593034	chr19:15593034:G:A	2.11185e-66	-6.92185e-10	-2.54606	3.93548e-06	-6.92185e-10	-2.49302	2.76467e-05	-6.92185e-10	-2.50959
15593227	chr19:15593227:C:G	2.63139e-67	-2.27665	-2.35204	5.4653e-07	-2.35231	-2.11491	4.78315e-06	-2.15461	-2.10938
15593375	chr19:15593375:G:T	2.17553e-66	-6.92185e-10	-2.51635	4.34543e-06	-6.92185e-10	-2.39392	3.09092e-05	-6.92185e-10	-2.39804
15593972	chr19:15593972:G:A	2.03509e-67	-2.35823	-2.52744	7.07213e-07	-1.72529	-2.48418	3.44009e-06	-2.12389	-2.46971
15594020	chr19:15594020:G:A	2.12641e-66	-6.92185e-10	-2.53918	3.797e-06	-6.92185e-10	-2.52884	2.69634e-05	-6.92185e-10	-2.53462
15594155	chr19:15594155:G:A	2.28617e-66	-6.92185e-10	-2.46674	3.73847e-06	-6.92185e-10	-2.54437	2.67795e-05	-6.92185e-10	-2.54146
15594199	chr19:15594199:T:C	2.10444e-66	-6.92185e-10	-2.54957	3.75056e-06	-6.92185e-10	-2.54114	2.66813e-05	-6.92185e-10	-2.54513
15594669	chr19:15594669:T:G	2.09712e-66	-6.92185e-10	-2.55305	3.72426e-06	-6.92185e-10	-2.54818	2.65259e-05	-6.92185e-10	-2.55097
15596366	chr19:15596366:G:A	2.09377e-66	-6.92185e-10	-2.55465	3.70143e-06	-6.92185e-10	-2.55433	2.64339e-05	-6.92185e-10	-2.55445
15596781	chr19:15596781:C:T	2.71872e-67	-2.04148	-2.55456	3.54596e-07	-2.39217	-2.50765	2.60873e-06	-2.35102	-2.51921
15597605	chr19:15597605:A:G	2.81521e-67	-2.02816	-2.533	8.30591e-07	-1.49402	-2.55465	4.15633e-06	-1.85081	-2.55366
15597968	chr19:15597968:G:A	3.31979e-67	-2.40314	-1.99317	7.31337e-07	-2.37147	-1.80446	4.71872e-06	-2.44631	-1.83125
15598227	chr19:15598227:G:C	8.23317e-67	-2.2175	-1.27053	9.34265e-07	-2.44848	-1.48256	7.17471e-06	-2.39822	-1.46032
15598251	chr19:15598251:G:A	2.09934e-66	-6.92185e-10	-2.552	3.71916e-06	-6.92185e-10	-2.54955	2.65547e-05	-6.92185e-10	-2.54989
15598258	chr19:15598258:G:A	4.70837e-66	0.610639	-2.35492	1.83061e-05	1.33104	-2.28685	9.62237e-05	1.03786	-2.30028
15598989	chr19:15598989:C:T	5.85564e-66	0.702164	-2.22838	2.32636e-05	1.4283	-2.14446	0.000121808	1.13319	-2.15985
15599057	chr19:15599057:A:C	9.34355e-67	-1.11086	-2.25065	1.80916e-06	-1.5557	-1.71448	2.11049e-05	-1.1611	-1.6185
15599149	chr19:15599149:C:T	5.65384e-66	-1.56128	-4.09089e-09	1.04855e-05	-1.51305	-4.09089e-09	6.38039e-05	-1.67328	-4.09089e-09
15599322	chr19:15599322:G:A	5.92112e-67	-1.86897	-1.9487	1.29415e-06	-1.33103	-2.27417	7.02819e-06	-1.57872	-2.30045
15599327	chr19:15599327:A:G	4.07301e-67	-1.92615	-2.26567	7.77019e-07	-2.15168	-1.96366	7.18571e-06	-1.90869	-1.94831
15599388	chr19:15599388:C:T	3.30493e-67	-2.44676	-1.95402	8.6077e-07	-2.272	-1.74098	4.94087e-06	-2.46251	-1.76905
15599416	chr19:15599416:A:T	3.1021e-67	-2.43702	-2.0271	7.66774e-07	-2.30107	-1.82754	4.54373e-06	-2.46104	-1.85431
15599435	chr19:15599435:AT:A	3.22679e-67	-2.44684	-1.97787	8.29264e-07	-2.27145	-1.77882	4.75682e-06	-2.46251	-1.80701
15599559	chr19:15599559:A:T	3.36051e-67	-2.44638	-1.93773	8.75688e-07	-2.27311	-1.72269	5.02863e-06	-2.4625	-1.75145
15599641	chr19:15599641:G:A	3.26299e-67	-2.44768	-1.96588	8.5161e-07	-2.26879	-1.75489	4.87239e-06	-2.46253	-1.78299
15599649	chr19:15599649:G:A	3.2773e-67	-2.44357	-1.96562	8.40507e-07	-2.28222	-1.75458	4.87513e-06	-2.46227	-1.78268
15599708	chr19:15599708:G:A	2.73321e-67	-2.06906	-2.52166	7.80353e-07	-1.55803	-2.55303	3.94906e-06	-1.90113	-2.55449
15599709	chr19:15599709:T:C	2.73737e-67	-2.06754	-2.52166	7.82157e-07	-1.55572	-2.55303	3.95636e-06	-1.89929	-2.55449
15599760	chr19:15599760:G:A	2.12137e-66	-6.92185e-10	-2.54156	4.14031e-06	-6.92185e-10	-2.44228	2.91021e-05	-6.92185e-10	-2.45829
15599811	chr19:15599811:C:T	3.3227e-67	-2.44889	-1.94654	8.76032e-07	-2.26381	-1.73159	4.9856e-06	-2.4625	-1.76004
15599823	chr19:15599823:A:G	3.1497e-67	-2.45659	-1.99231	8.4652e-07	-2.22908	-1.80059	4.66917e-06	-2.4606	-1.82752
15599840	chr19:15599840:T:C	3.32776e-67	-2.44417	-1.94974	8.42799e-07	-2.27907	-1.75501	4.87203e-06	-2.46238	-1.78321
15600029	chr19:15600029:G:A	4.43221e-67	-2.02888	-2.07843	9.34151e-07	-2.23381	-1.69736	8.43572e-06	-2.01596	-1.68066
15600038	chr19:15600038:T:C	4.09492e-67	-1.98201	-2.20445	8.11117e-07	-2.20004	-1.87236	7.44262e-06	-1.9651	-1.85678
15600043	chr19:15600043:G:A	3.42897e-67	-2.06031	-2.30364	6.56173e-07	-2.25606	-2.02832	5.89613e-06	-2.03938	-2.01542
15600072	chr19:15600072:G:A	3.86981e-67	-2.0337	-2.2093	7.79249e-07	-2.23571	-1.87676	7.03489e-06	-2.01747	-1.86074
15600122	chr19:15600122:A:G	4.1646e-67	-1.95505	-2.21453	8.15499e-07	-2.1797	-1.88731	7.53227e-06	-1.93856	-1.87134
15600188	chr19:15600188:C:A	2.48763e-67	-2.1417	-2.54317	6.97683e-07	-1.66983	-2.55321	3.63372e-06	-1.98843	-2.55041
15600390	chr19:15600390:A:G	2.70025e-67	-2.07046	-2.53239	7.8056e-07	-1.55614	-2.55465	3.95322e-06	-1.9004	-2.55416
15600391	chr19:15600391:T:C	2.68342e-67	-2.07041	-2.5387	7.80018e-07	-1.55735	-2.55414	3.9585e-06	-1.90106	-2.55218
15600471	chr19:15600471:T:C	2.09397e-66	-6.92185e-10	-2.55456	3.89927e-06	-6.92185e-10	-2.50226	2.7536e-05	-6.92185e-10	-2.51361
15600478	chr19:15600478:A:G	2.11248e-66	-6.92185e-10	-2.54575	3.79987e-06	-6.92185e-10	-2.52808	2.69727e-05	-6.92185e-10	-2.53427
15600525	chr19:15600525:A:G	2.68366e-67	-2.07558	-2.53344	7.71512e-07	-1.56778	-2.55467	3.92081e-06	-1.90894	-2.55386
15600742	chr19:15600742:T:G	2.68461e-66	-6.92185e-10	-2.30608	6.13889e-06	-6.92185e-10	-2.04841	4.33977e-05	-6.92185e-10	-2.05869
15600802	chr19:15600802:A:G	2.73201e-67	-2.05933	-2.53184	7.90815e-07	-1.54308	-2.55466	3.99561e-06	-1.88975	-2.55415
15600813	chr19:15600813:C:T	2.61871e-67	-2.09696	-2.53656	7.46041e-07	-1.6015	-2.55453	3.82238e-06	-1.93508	-2.55314
15600842	chr19:15600842:T:C	2.74861e-67	-2.06916	-2.51594	7.79851e-07	-1.5594	-2.55231	3.94611e-06	-1.90216	-2.55421
15600849	chr19:15600849:G:A	4.13229e-67	-1.91157	-2.2658	7.88558e-07	-2.14606	-1.95454	7.35943e-06	-1.89346	-1.93965
15600965	chr19:15600965:G:A	2.63923e-67	-2.13856	-2.48715	7.06535e-07	-1.66674	-2.54369	3.64309e-06	-1.98763	-2.54864
15601227	chr19:15601227:CT:C	2.73169e-67	-2.06537	-2.52591	7.84022e-07	-1.55216	-2.55421	3.96463e-06	-1.89704	-2.55465
15601246	chr19:15601246:C:T	2.75274e-67	-2.05609	-2.52751	7.94919e-07	-1.53817	-2.5544	4.0108e-06	-1.88553	-2.55457
15601284	chr19:15601284:C:T	2.65252e-67	-2.08752	-2.53317	7.58641e-07	-1.5848	-2.55447	3.87488e-06	-1.92154	-2.55305
15601348	chr19:15601348:C:T	2.65779e-67	-2.08727	-2.53144	7.59273e-07	-1.58378	-2.55466	3.8709e-06	-1.9215	-2.55411
15601429	chr19:15601429:C:A	2.66971e-67	-2.08489	-2.52935	7.61136e-07	-1.58142	-2.55457	3.87654e-06	-1.91976	-2.55439
15601632	chr19:15601632:A:G	2.76934e-67	-2.04184	-2.53575	8.12099e-07	-1.51665	-2.55453	4.08394e-06	-1.86888	-2.55315
15601655	chr19:15601655:C:T	2.69516e-67	-2.07684	-2.5279	7.70826e-07	-1.56887	-2.55447	3.91482e-06	-1.90981	-2.55452
15601702	chr19:15601702:C:T	2.63589e-67	-2.09913	-2.52785	7.46314e-07	-1.60127	-2.55439	3.81638e-06	-1.93522	-2.55457
15601803	chr19:15601803:G:A	2.69064e-67	-2.06738	-2.53904	7.81628e-07	-1.55533	-2.5541	3.96713e-06	-1.89903	-2.55203
15601897	chr19:15601897:T:G	2.48266e-66	-2.38429	-4.09089e-09	5.14255e-06	-2.2255	-4.09089e-09	3.43867e-05	-2.29143	-4.09089e-09
15602011	chr19:15602011:TTTTTTCTTTTC:T	2.68512e-67	-2.08793	-2.52054	7.58331e-07	-1.58606	-2.55362	3.86174e-06	-1.92334	-2.55464
15602029	chr19:15602029:TTTTA:T	2.55295e-67	-2.13404	-2.52491	7.05548e-07	-1.65748	-2.55435	3.65217e-06	-1.97918	-2.55459
15602183	chr19:15602183:C:T	2.704e-67	-2.07437	-2.5271	7.7333e-07	-1.56557	-2.55453	3.92411e-06	-1.9075	-2.55446
15602203	chr19:15602203:C:T	2.38317e-67	-2.19944	-2.52833	6.15128e-07	-1.79431	-2.55466	3.34495e-06	-2.06751	-2.55413
15602232	chr19:15602232:C:T	2.69422e-67	-2.0777	-2.52739	7.69386e-07	-1.57068	-2.55453	3.90951e-06	-1.91124	-2.55445
15602246	chr19:15602246:T:C	2.71676e-67	-2.07059	-2.52617	7.77789e-07	-1.55991	-2.55444	3.9419e-06	-1.9029	-2.55454
15602321	chr19:15602321:T:C	2.74237e-67	-2.07107	-2.51631	7.79127e-07	-1.55976	-2.55287	3.9442e-06	-1.90242	-2.55443
15602370	chr19:15602370:T:A	1.00593e-66	-1.04658	-2.24113	1.93578e-06	-1.50488	-1.69766	2.28346e-05	-1.09981	-1.60101
15602416	chr19:15602416:T:C	2.69687e-67	-2.07534	-2.52877	7.72107e-07	-1.56706	-2.55462	3.92111e-06	-1.90842	-2.5543
15602773	chr19:15602773:GATT:G	2.70086e-67	-2.07561	-2.52702	7.72036e-07	-1.56726	-2.55451	3.9197e-06	-1.9086	-2.55448
15602942	chr19:15602942:T:C	2.07523e-66	-1.09448	-1.46907	5.16885e-06	-1.53538	-0.685021	6.51334e-05	-1.13541	-0.517251
15603168	chr19:15603168:C:T	2.6157e-67	-2.10692	-2.52775	7.37408e-07	-1.6131	-2.55457	3.78175e-06	-1.94451	-2.5544
15603301	chr19:15603301:C:T	1.02203e-66	-2.46101	-0.810812	1.01542e-06	-2.44941	-1.39834	6.7143e-06	-2.45761	-1.46725
15603404	chr19:15603404:A:G	2.65443e-67	-2.08705	-2.53292	7.5913e-07	-1.58399	-2.55465	3.87196e-06	-1.9217	-2.55364
15603557	chr19:15603557:A:C	9.48037e-67	-2.15658	-1.1904	1.00413e-06	-2.43348	-1.42545	7.86052e-06	-2.36716	-1.40009
15603659	chr19:15603659:C:A	2.65256e-67	-2.09252	-2.52815	7.53502e-07	-1.59149	-2.55459	3.84637e-06	-1.9276	-2.55436
15603744	chr19:15603744:C:G	2.63924e-67	-2.1029	-2.52281	7.41637e-07	-1.60796	-2.55399	3.79663e-06	-1.94031	-2.55467
15603766	chr19:15603766:G:T	2.64617e-67	-2.09549	-2.5276	7.49252e-07	-1.5972	-2.55453	3.82898e-06	-1.93205	-2.55445
15603776	chr19:15603776:C:T	2.68682e-67	-2.07915	-2.5287	7.68279e-07	-1.57204	-2.55461	3.90488e-06	-1.91255	-2.55432
15603786	chr19:15603786:T:C	2.64066e-67	-2.09485	-2.53032	7.50012e-07	-1.59605	-2.55467	3.83359e-06	-1.93121	-2.55409
15603918	chr19:15603918:A:G	2.64675e-67	-2.09592	-2.52695	7.49554e-07	-1.5968	-2.55453	3.83102e-06	-1.93151	-2.55446
15604011	chr19:15604011:A:G	2.63493e-67	-2.10148	-2.52587	7.42052e-07	-1.60701	-2.55437	3.80055e-06	-1.93937	-2.55458
15604023	chr19:15604023:G:C	4.57748e-66	0.609879	-2.38235	1.71035e-05	1.3047	-2.32847	8.98858e-05	1.01162	-2.34218
15604068	chr19:15604068:G:A	3.86153e-67	-1.93696	-2.30817	7.27532e-07	-2.16428	-2.01687	6.74429e-06	-1.91758	-2.00282
15604126	chr19:15604126:C:G	3.40484e-66	-6.92185e-10	-2.06842	5.16338e-06	-6.92185e-10	-2.22146	3.73336e-05	-6.92185e-10	-2.2092
15604312	chr19:15604312:A:G	2.63342e-67	-2.10192	-2.526	7.41586e-07	-1.6076	-2.55442	3.79716e-06	-1.94029	-2.55455
15604461	chr19:15604461:C:T	2.60173e-67	-2.10454	-2.53548	7.38675e-07	-1.6115	-2.55444	3.79023e-06	-1.94377	-2.55291
15604577	chr19:15604577:C:T	2.70229e-66	-2.29952	-4.09089e-09	4.67603e-06	-2.3206	-4.09089e-09	3.57982e-05	-2.2512	-4.09089e-09
15604583	chr19:15604583:A:G	2.6401e-67	-2.09537	-2.53002	7.49352e-07	-1.59694	-2.55466	3.82935e-06	-1.93225	-2.55415
15604738	chr19:15604738:A:T	2.73811e-67	-2.05832	-2.53062	7.92059e-07	-1.5415	-2.55467	4.00275e-06	-1.88809	-2.55402
15604743	chr19:15604743:T:G	2.70056e-67	-2.07503	-2.52771	7.72467e-07	-1.56668	-2.55453	3.92116e-06	-1.90825	-2.55446
15604799	chr19:15604799:G:A	2.63272e-67	-2.10327	-2.52491	7.40014e-07	-1.6098	-2.55434	3.78969e-06	-1.94221	-2.5546
15605313	chr19:15605313:C:T	2.59481e-66	-6.92185e-10	-2.3401	3.98322e-06	-6.92185e-10	-2.48096	2.84664e-05	-6.92185e-10	-2.48037
15605423	chr19:15605423:T:C	2.86905e-66	0.0762841	-2.31592	1.0154e-05	0.754196	-2.29938	5.54027e-05	0.488801	-2.30327
15605432	chr19:15605432:G:C	4.34345e-66	-0.699372	-1.12558	4.24473e-06	-1.65478	-0.762589	5.67989e-05	-1.14493	-0.644648
15605560	chr19:15605560:G:A	3.5885e-66	-6.92185e-10	-2.01588	8.06666e-06	-6.92185e-10	-1.77531	5.8081e-05	-6.92185e-10	-1.76726
15605641	chr19:15605641:C:T	3.27906e-66	0.231097	-2.33716	1.17925e-05	0.925838	-2.32143	6.39592e-05	0.654408	-2.32526
15605829	chr19:15605829:G:A	2.89532e-66	0.125	-2.35552	1.02421e-05	0.804987	-2.34153	5.58354e-05	0.538466	-2.34516
15605845	chr19:15605845:G:T	7.44359e-66	-6.92185e-10	-1.28626	1.92274e-05	-6.92185e-10	-0.906714	0.000139741	-6.92185e-10	-0.88931
15606045	chr19:15606045:G:A	2.57779e-67	-2.13241	-2.51686	7.08698e-07	-1.65402	-2.55336	3.66748e-06	-1.97501	-2.55459
15606079	chr19:15606079:A:G	2.12375e-66	-6.92185e-10	-2.54043	3.78829e-06	-6.92185e-10	-2.53113	2.69076e-05	-6.92185e-10	-2.53669
15606155	chr19:15606155:T:C	3.61961e-66	0.364068	-2.37132	1.31564e-05	1.03032	-2.31646	7.03298e-05	0.753762	-2.32967
15606334	chr19:15606334:TTC:T	2.09604e-66	-6.92185e-10	-2.55357	4.19579e-06	-6.92185e-10	-2.42897	2.99205e-05	-6.92185e-10	-2.43055
15606816	chr19:15606816:T:G	3.83158e-66	-6.92185e-10	-1.95034	5.74993e-06	-6.92185e-10	-2.11386	4.25143e-05	-6.92185e-10	-2.07926
15606837	chr19:15606837:G:A	8.4634e-67	-1.13122	-2.32923	1.59403e-06	-1.57068	-1.82611	1.83995e-05	-1.1799	-1.73687
15606841	chr19:15606841:C:G	4.53397e-66	-6.92185e-10	-1.78202	6.62467e-06	-6.92185e-10	-1.97225	4.73074e-05	-6.92185e-10	-1.97243
15607081	chr19:15607081:G:T	2.09793e-66	-6.92185e-10	-2.55267	3.71331e-06	-6.92185e-10	-2.55113	2.65122e-05	-6.92185e-10	-2.55149
15607104	chr19:15607104:C:T	1.99224e-66	-0.225449	-2.37891	6.44332e-06	0.326828	-2.32683	3.72381e-05	0.12789	-2.33966
15607158	chr19:15607158:C:T	1.65795e-66	-0.326217	-2.46182	5.09508e-06	0.205516	-2.44029	2.98557e-05	0.0104269	-2.44315
15607231	chr19:15607231:T:C	1.2068e-66	-2.179	-0.926645	1.14017e-06	-2.43917	-1.2927	9.04151e-06	-2.37788	-1.24939
15607250	chr19:15607250:T:C	1.62606e-66	-0.348194	-2.45926	5.03196e-06	0.186294	-2.43353	2.95179e-05	-0.00770863	-2.43639
15607688	chr19:15607688:T:C	1.60303e-66	-0.356826	-2.46489	4.93706e-06	0.173264	-2.43954	2.91348e-05	-0.0148304	-2.44233
15607846	chr19:15607846:T:C	1.65012e-66	-0.337005	-2.45576	5.11529e-06	0.195682	-2.4265	3.01963e-05	0.00795767	-2.42934
15607984	chr19:15607984:T:C	3.946e-66	-6.92185e-10	-1.92092	6.61346e-06	-6.92185e-10	-1.97394	4.63123e-05	-6.92185e-10	-1.99369
15608307	chr19:15608307:C:T	2.15836e-66	-0.0871686	-2.4371	6.98089e-06	0.473722	-2.3936	4.0479e-05	0.276015	-2.40433
15608308	chr19:15608308:T:C	6.08336e-67	-1.23627	-2.55438	3.626e-06	-0.0283762	-2.54654	1.18034e-05	-0.818069	-2.54264
15608622	chr19:15608622:C:T	1.62971e-66	-0.333106	-2.47211	5.01828e-06	0.200867	-2.45083	2.95895e-05	0.0118638	-2.45354
15608830	chr19:15608830:A:C	1.609e-66	-0.349489	-2.46852	4.95948e-06	0.185144	-2.44689	2.92311e-05	-0.00419591	-2.44967
15608831	chr19:15608831:A:G	1.58643e-66	-0.355861	-2.47627	4.87659e-06	0.176638	-2.45524	2.87789e-05	-0.0115749	-2.45788
15608889	chr19:15608889:T:C	1.54179e-66	-0.38544	-2.47523	4.72535e-06	0.144313	-2.45442	2.792e-05	-0.0426613	-2.45709
15608968	chr19:15608968:C:T	2.10385e-66	-6.92185e-10	-2.54985	3.72639e-06	-6.92185e-10	-2.54761	2.6602e-05	-6.92185e-10	-2.54811
15609013	chr19:15609013:C:T	2.24829e-67	-2.43343	-2.3526	3.61045e-07	-2.38518	-2.49663	2.40305e-06	-2.45199	-2.50037
15609017	chr19:15609017:C:T	1.55467e-66	-0.377517	-2.47484	4.7691e-06	0.153836	-2.45473	2.81314e-05	-0.0348746	-2.45734
15609028	chr19:15609028:C:G	1.47897e-66	-0.432043	-2.47023	4.51009e-06	0.0919896	-2.44872	2.66947e-05	-0.0931734	-2.45146
15609043	chr19:15609043:C:A	2.09407e-66	-6.92185e-10	-2.55451	3.70333e-06	-6.92185e-10	-2.55382	2.64456e-05	-6.92185e-10	-2.55401
15609887	chr19:15609887:A:G	9.41009e-67	-1.01015	-2.34427	1.68191e-06	-1.47713	-1.86599	1.96041e-05	-1.07264	-1.78072
15609896	chr19:15609896:T:C	5.80676e-66	-6.92185e-10	-1.5346	1.67196e-05	-6.92185e-10	-1.04647	0.000115186	-6.92185e-10	-1.08255
15610401	chr19:15610401:G:A	3.30995e-67	-1.85108	-2.54819	8.72434e-07	-1.47565	-2.52387	6.09109e-06	-1.49951	-2.52277
15610501	chr19:15610501:A:G	3.27132e-67	-1.86472	-2.54629	8.60481e-07	-1.49363	-2.51968	6.00869e-06	-1.5174	-2.51849
15610575	chr19:15610575:C:T	3.19377e-67	-1.88753	-2.54747	8.3372e-07	-1.52322	-2.52169	5.82552e-06	-1.5463	-2.52055
15610835	chr19:15610835:T:G	2.75379e-66	-2.28064	-4.09089e-09	4.23479e-06	-2.41972	-4.09089e-09	3.18429e-05	-2.36828	-4.09089e-09
15610892	chr19:15610892:G:A	4.85177e-67	-1.485	-2.53186	1.50069e-06	-0.978807	-2.47832	9.98383e-06	-1.04612	-2.48201
15610984	chr19:15610984:C:T	3.2062e-67	-1.88378	-2.54734	8.39396e-07	-1.51639	-2.52173	5.8619e-06	-1.54002	-2.52061
15611150	chr19:15611150:T:C	1.19772e-66	-2.31108	-0.80212	1.22956e-06	-2.46249	-1.1939	9.39703e-06	-2.44257	-1.14614
15611181	chr19:15611181:T:C	3.25024e-67	-1.87008	-2.54739	8.54151e-07	-1.49892	-2.52177	5.96281e-06	-1.52284	-2.52071
15611186	chr19:15611186:G:C	3.2723e-67	-1.86203	-2.54868	8.6085e-07	-1.48858	-2.52431	6.00765e-06	-1.51277	-2.52329
15611659	chr19:15611659:G:A	3.1697e-67	-1.89422	-2.54834	8.33918e-07	-1.521	-2.52367	5.76671e-06	-1.55434	-2.52265
15611669	chr19:15611669:T:C	3.09749e-67	-1.91726	-2.54835	8.09339e-07	-1.55066	-2.52392	5.60033e-06	-1.58336	-2.52291
15611689	chr19:15611689:C:T	3.10779e-67	-1.91306	-2.54924	8.12073e-07	-1.5453	-2.52591	5.61917e-06	-1.57798	-2.52494
15611816	chr19:15611816:G:A	3.24868e-67	-1.87	-2.54796	8.60454e-07	-1.49019	-2.52316	5.94474e-06	-1.52446	-2.52213
15611919	chr19:15611919:G:T	3.21487e-67	-1.88243	-2.54598	8.50858e-07	-1.50556	-2.519	5.88215e-06	-1.53927	-2.5179
15612073	chr19:15612073:A:G	3.17767e-67	-1.8912	-2.54885	8.36071e-07	-1.51723	-2.52486	5.78165e-06	-1.55054	-2.52387
15612177	chr19:15612177:T:C	3.17393e-67	-1.88893	-2.5523	8.29108e-07	-1.51657	-2.53389	5.74062e-06	-1.54847	-2.53306
15612537	chr19:15612537:G:A	2.10322e-66	-6.92185e-10	-2.55015	3.7325e-06	-6.92185e-10	-2.54597	2.65739e-05	-6.92185e-10	-2.54917
15612635	chr19:15612635:A:G	2.12368e-66	-6.92185e-10	-2.54047	3.7785e-06	-6.92185e-10	-2.53372	2.71505e-05	-6.92185e-10	-2.5277
15612636	chr19:15612636:T:G	2.12475e-66	-6.92185e-10	-2.53996	3.78085e-06	-6.92185e-10	-2.5331	2.71697e-05	-6.92185e-10	-2.527
15612717	chr19:15612717:C:T	6.18274e-67	-1.6671	-2.10735	9.54088e-07	-1.51425	-2.3958	4.7044e-06	-1.87298	-2.40762
15612780	chr19:15612780:T:C	1.77973e-66	-2.1943	-0.522858	1.60272e-06	-2.44428	-0.947067	1.29566e-05	-2.37485	-0.892637
15612788	chr19:15612788:C:T	6.21929e-67	-1.6646	-2.10395	9.58536e-07	-1.51139	-2.39401	4.72261e-06	-1.87094	-2.40579
15612940	chr19:15612940:G:A	6.31129e-67	-1.6501	-2.10376	9.74361e-07	-1.49527	-2.39376	4.78366e-06	-1.85835	-2.40554
15613080	chr19:15613080:A:G	2.09043e-67	-2.38653	-2.47231	1.01425e-06	-1.6036	-2.2453	4.01882e-06	-2.23997	-2.19813
15613287	chr19:15613287:A:C	2.19708e-67	-2.31594	-2.49313	1.13602e-06	-1.3971	-2.33842	4.09756e-06	-2.12862	-2.29009
15613392	chr19:15613392:A:G	1.84671e-66	-2.18221	-0.498	1.65853e-06	-2.44112	-0.916002	1.3449e-05	-2.36799	-0.862206
15613462	chr19:15613462:A:G	6.57742e-67	-1.68138	-2.03118	1.00275e-06	-1.52474	-2.33556	4.9421e-06	-1.88211	-2.3492
15614044	chr19:15614044:C:T	6.75545e-67	-1.13194	-2.55391	4.22605e-06	0.131319	-2.5531	1.27763e-05	-0.731277	-2.55023
15614157	chr19:15614157:G:A	2.19449e-67	-2.32676	-2.48349	1.12536e-06	-1.42577	-2.31918	4.11612e-06	-2.1444	-2.26979
15614320	chr19:15614320:A:C	3.60925e-66	-2.01012	-4.09089e-09	6.83324e-06	-1.94125	-4.09089e-09	4.22435e-05	-2.08565	-4.09089e-09
15614347	chr19:15614347:T:G	8.30847e-67	-2.18264	-1.29629	2.07559e-06	-2.43572	-0.697087	1.76716e-05	-2.35493	-0.602204
15614382	chr19:15614382:C:T	2.09413e-66	-6.92185e-10	-2.55448	3.70346e-06	-6.92185e-10	-2.55378	2.64463e-05	-6.92185e-10	-2.55398
15614398	chr19:15614398:C:G	6.53773e-67	-1.16895	-2.54966	4.08871e-06	0.0815418	-2.53636	1.25673e-05	-0.770085	-2.52791
15614417	chr19:15614417:C:T	6.61365e-67	-1.15802	-2.54905	4.14997e-06	0.0953249	-2.53527	1.27284e-05	-0.758644	-2.52661
15614434	chr19:15614434:A:AG	2.57863e-67	-2.3183	-2.33064	1.63724e-06	-1.35604	-2.014	5.73048e-06	-2.10577	-1.97753
15614613	chr19:15614613:C:T	6.68881e-67	-1.14766	-2.54811	4.21729e-06	0.109782	-2.53364	1.29122e-05	-0.74628	-2.52465
15614981	chr19:15614981:T:C	5.43755e-67	-1.3548	-2.54807	3.16736e-06	-0.177314	-2.53284	1.02636e-05	-0.976724	-2.52376
15615177	chr19:15615177:C:CAG	2.54869e-66	-6.92185e-10	-2.35804	4.41127e-06	-6.92185e-10	-2.37889	3.10926e-05	-6.92185e-10	-2.39213
15615318	chr19:15615318:G:A	2.09389e-66	-6.92185e-10	-2.55459	3.70082e-06	-6.92185e-10	-2.55449	2.6429e-05	-6.92185e-10	-2.55463
15615336	chr19:15615336:A:G	1.63931e-66	-2.15092	-0.64842	1.44897e-06	-2.43236	-1.05984	1.18393e-05	-2.3502	-1.00747
15615534	chr19:15615534:G:T	4.63632e-67	-1.58751	-2.47478	1.12264e-06	-1.84497	-1.90239	9.36538e-06	-1.72647	-1.86561
15615549	chr19:15615549:G:T	2.22841e-66	-0.32813	-2.1642	7.67895e-06	0.495926	-2.32049	2.71695e-05	-0.190264	-2.33674
15615676	chr19:15615676:G:T	2.93021e-67	-2.21745	-2.30368	7.24858e-07	-1.67228	-2.51255	3.14552e-06	-2.15666	-2.52646
15616464	chr19:15616464:G:A	2.39059e-66	-2.42208	-4.09089e-09	9.85455e-06	-1.57512	-4.09089e-09	3.23811e-05	-2.35152	-4.09089e-09
15616481	chr19:15616481:T:G	2.53516e-67	-2.11512	-2.55083	9.16324e-07	-1.5055	-2.44493	3.90875e-06	-2.04715	-2.41873
15616529	chr19:15616529:G:C	2.67186e-67	-2.06386	-2.54957	9.22596e-07	-1.42069	-2.52292	3.78399e-06	-1.99029	-2.50803
15616631	chr19:15616631:A:G	7.16383e-67	-2.2658	-1.36136	8.39367e-07	-2.45117	-1.58699	6.63813e-06	-2.40414	-1.53212
15616878	chr19:15616878:G:T	2.1106e-66	-6.92185e-10	-2.54665	3.71048e-06	-6.92185e-10	-2.55189	2.6468e-05	-6.92185e-10	-2.55316
15616939	chr19:15616939:AG:A	2.15646e-67	-2.30498	-2.52276	6.70296e-07	-2.10196	-2.16113	3.77375e-06	-2.38954	-2.11149
15616955	chr19:15616955:G:A	2.10193e-67	-2.3178	-2.53555	6.27091e-07	-2.10126	-2.22845	3.5007e-06	-2.3939	-2.18224
15617179	chr19:15617179:C:T	2.2368e-67	-2.24577	-2.54539	5.64021e-07	-2.0172	-2.41852	2.95754e-06	-2.349	-2.39574
15617292	chr19:15617292:G:C	2.05168e-67	-2.33297	-2.54457	4.82488e-07	-2.14153	-2.45031	2.71066e-06	-2.4077	-2.4242
15617745	chr19:15617745:A:G	2.04788e-67	-2.32997	-2.54943	4.94903e-07	-2.1366	-2.42984	2.77928e-06	-2.40536	-2.40155
15617926	chr19:15617926:T:G	3.99648e-67	-2.3027	-1.90809	1.2534e-06	-2.42975	-1.20744	1.17346e-05	-2.30198	-1.06457
15618166	chr19:15618166:T:C	6.93306e-66	-1.35732	-4.09089e-09	1.2306e-05	-1.35296	-4.09089e-09	0.000113181	-1.10011	-4.09089e-09
15618386	chr19:15618386:A:C	3.26296e-66	-6.92185e-10	-2.11098	4.79428e-06	-6.92185e-10	-2.29563	3.41987e-05	-6.92185e-10	-2.29691
15618812	chr19:15618812:T:C	1.99985e-67	-2.3537	-2.54943	4.74595e-07	-2.17566	-2.43268	2.72678e-06	-2.42124	-2.40474
15618877	chr19:15618877:G:A	7.31924e-65	-6.92185e-10	0.999473	9.623e-05	-6.92185e-10	0.703691	0.000688518	-6.92185e-10	0.705444
15618958	chr19:15618958:C:T	2.46779e-67	-2.17578	-2.5171	4.8219e-07	-2.35021	-2.24226	4.36222e-06	-2.1736	-2.18252
15618962	chr19:15618962:A:G	2.32692e-66	-2.02062	-0.428455	2.16697e-06	-2.36571	-0.724011	1.83637e-05	-2.2631	-0.655619
15619223	chr19:15619223:C:T	6.17604e-67	-1.22496	-2.55057	1.84615e-06	-0.703457	-2.54649	1.24308e-05	-0.761189	-2.54773
15619290	chr19:15619290:T:C	4.40673e-67	-2.10969	-2.00338	1.24453e-06	-2.30235	-1.34194	1.25158e-05	-2.09876	-1.20335
15619322	chr19:15619322:T:C	2.59459e-67	-2.16574	-2.47704	5.3935e-07	-2.34159	-2.13885	4.95184e-06	-2.1597	-2.06964
15619822	chr19:15619822:T:C	2.99938e-67	-2.0832	-2.4146	6.93635e-07	-2.28588	-1.94298	6.73298e-06	-2.07427	-1.84781
15619934	chr19:15619934:GTAA:G	1.98455e-67	-2.36144	-2.54937	4.68769e-07	-2.18876	-2.43194	2.71608e-06	-2.42594	-2.40397
15619957	chr19:15619957:C:A	2.52241e-67	-2.25796	-2.41303	6.07102e-07	-2.40925	-1.95286	5.55434e-06	-2.25865	-1.85587
15619982	chr19:15619982:A:G	3.08016e-66	-6.92185e-10	-2.16864	6.76619e-06	-6.92185e-10	-1.95111	4.87092e-05	-6.92185e-10	-1.94323
15620112	chr19:15620112:A:G	1.98889e-67	-2.35859	-2.55003	4.72626e-07	-2.18386	-2.42864	2.73071e-06	-2.42421	-2.40032
15620150	chr19:15620150:T:C	2.6545e-66	-6.92185e-10	-2.31736	4.34152e-06	-6.92185e-10	-2.39482	3.15974e-05	-6.92185e-10	-2.37602
15620318	chr19:15620318:T:C	1.85487e-66	-2.02274	-0.653061	1.76123e-06	-2.36646	-0.930579	1.48113e-05	-2.26357	-0.87014
15620323	chr19:15620323:C:T	2.00602e-67	-2.3552	-2.54485	4.65314e-07	-2.17834	-2.44975	2.67208e-06	-2.42215	-2.42409
15620451	chr19:15620451:T:A	1.9833e-67	-2.36162	-2.54982	4.69871e-07	-2.18879	-2.42955	2.72309e-06	-2.42602	-2.40131
15620461	chr19:15620461:C:T	2.12935e-66	-6.92185e-10	-2.5378	3.71333e-06	-6.92185e-10	-2.55112	2.65243e-05	-6.92185e-10	-2.55104
15620485	chr19:15620485:G:A	2.87178e-66	-6.92185e-10	-2.23868	4.68307e-06	-6.92185e-10	-2.3191	3.41967e-05	-6.92185e-10	-2.29697
15620655	chr19:15620655:A:G	1.97957e-67	-2.36322	-2.5501	4.69482e-07	-2.19066	-2.42852	2.72423e-06	-2.42669	-2.40022
15620880	chr19:15620880:C:T	2.00191e-67	-2.34759	-2.55451	5.01778e-07	-2.16646	-2.38618	2.88073e-06	-2.41769	-2.35336
15621260	chr19:15621260:G:T	1.98139e-67	-2.37426	-2.53814	4.4089e-07	-2.2106	-2.47141	2.57987e-06	-2.43369	-2.44767
15621530	chr19:15621530:A:G	5.74519e-67	-1.30212	-2.54572	1.67569e-06	-0.795969	-2.55086	1.13005e-05	-0.852556	-2.5517
15621586	chr19:15621586:C:CAT	2.55298e-67	-2.24491	-2.41403	6.10167e-07	-2.40224	-1.95483	5.61684e-06	-2.24535	-1.85798
15621790	chr19:15621790:C:A	6.32004e-67	-1.58099	-2.17149	9.24606e-06	0.0927094	-1.73156	1.89744e-05	-1.24447	-1.64154
15622622	chr19:15622622:GT:G	2.55214e-67	-2.1046	-2.55467	4.24093e-07	-2.30455	-2.4163	3.78743e-06	-2.10247	-2.39494
15622983	chr19:15622983:G:A	2.24275e-66	-6.92185e-10	-2.48592	3.71454e-06	-6.92185e-10	-2.55079	2.64879e-05	-6.92185e-10	-2.55241
15623176	chr19:15623176:T:A	2.3819e-66	-6.92185e-10	-2.42572	4.39827e-06	-6.92185e-10	-2.38184	3.14125e-05	-6.92185e-10	-2.38189
15623445	chr19:15623445:C:T	7.95119e-66	-1.2203	-4.09089e-09	1.41636e-05	-1.21238	-4.09089e-09	0.000131891	-0.947119	-4.09089e-09
15623516	chr19:15623516:TTTAGAGGTGATTGCATAGAAAGCTTCCTGGGAAGAACAAACAGGAGGTCGGAAGGAAGCATG:T	1.80997e-66	-0.209186	-2.49112	3.1141e-06	-0.702281	-2.02483	2.80911e-05	-0.514545	-1.9791
15624246	chr19:15624246:G:A	2.61717e-66	-6.92185e-10	-2.33152	4.23933e-06	-6.92185e-10	-2.41864	3.08339e-05	-6.92185e-10	-2.40048
15624316	chr19:15624316:C:G	2.14293e-67	-2.281	-2.55303	5.82588e-07	-1.97765	-2.42568	2.9248e-06	-2.35999	-2.39588
15624428	chr19:15624428:T:A	1.60571e-66	-2.13082	-0.689235	1.71715e-06	-2.41267	-0.909718	1.40772e-05	-2.33444	-0.850102
15624551	chr19:15624551:C:T	5.5788e-66	-6.92185e-10	-1.57464	9.32936e-06	-6.92185e-10	-1.62988	6.49157e-05	-6.92185e-10	-1.65601
15624753	chr19:15624753:C:A	2.62123e-66	-6.92185e-10	-2.32998	4.28868e-06	-6.92185e-10	-2.40707	3.12054e-05	-6.92185e-10	-2.38851
15624799	chr19:15624799:T:C	6.16525e-67	-1.25087	-2.52641	1.7509e-06	-0.748247	-2.55467	1.18176e-05	-0.804898	-2.55461
15625295	chr19:15625295:T:C	3.90562e-66	-6.92185e-10	-1.9312	7.75149e-06	-6.92185e-10	-1.81516	5.54178e-05	-6.92185e-10	-1.8142
15625640	chr19:15625640:C:T	2.13827e-66	-6.92185e-10	-2.53362	3.74844e-06	-6.92185e-10	-2.54171	2.67478e-05	-6.92185e-10	-2.54264
15625838	chr19:15625838:C:A	2.65787e-66	-6.92185e-10	-2.31609	4.33397e-06	-6.92185e-10	-2.39656	3.15526e-05	-6.92185e-10	-2.37744
15626093	chr19:15626093:T:C	5.94899e-67	-1.28266	-2.53032	1.68864e-06	-0.784663	-2.55446	1.14096e-05	-0.840025	-2.55462
15626300	chr19:15626300:A:G	2.69895e-66	-6.92185e-10	-2.30075	4.38457e-06	-6.92185e-10	-2.38496	3.19457e-05	-6.92185e-10	-2.36506
15626582	chr19:15626582:A:G	1.4162e-66	-2.15288	-0.792765	1.53977e-06	-2.42105	-1.01036	1.25381e-05	-2.34803	-0.952297
15626629	chr19:15626629:CT:C	5.41711e-67	-1.37627	-2.53037	1.51437e-06	-0.893482	-2.55457	1.02673e-05	-0.945468	-2.55466
15627089	chr19:15627089:A:T	1.76604e-66	-2.06358	-0.661304	1.83117e-06	-2.38238	-0.875716	1.52632e-05	-2.28966	-0.813994
15627121	chr19:15627121:T:C	4.86142e-66	-6.92185e-10	-1.71229	7.06749e-06	-6.92185e-10	-1.90754	5.25956e-05	-6.92185e-10	-1.86647
15627135	chr19:15627135:A:G	2.19958e-66	-6.92185e-10	-2.50535	3.94838e-06	-6.92185e-10	-2.48974	2.80283e-05	-6.92185e-10	-2.49588
15627307	chr19:15627307:A:G	6.79975e-67	-2.18924	-1.49007	1.52179e-06	-1.58092	-1.86224	9.26599e-06	-1.77569	-1.82705
15627358	chr19:15627358:C:A	2.18667e-66	-6.92185e-10	-2.51124	3.75274e-06	-6.92185e-10	-2.54056	2.68058e-05	-6.92185e-10	-2.54048
15627773	chr19:15627773:G:A	2.6215e-66	-6.92185e-10	-2.32987	4.33655e-06	-6.92185e-10	-2.39597	3.1546e-05	-6.92185e-10	-2.37765
15627813	chr19:15627813:C:T	5.92472e-67	-1.28671	-2.53035	1.68167e-06	-0.78926	-2.554	1.14036e-05	-0.840885	-2.55429
15627836	chr19:15627836:G:A	5.48939e-67	-1.35005	-2.54334	1.56313e-06	-0.866435	-2.54992	1.06308e-05	-0.914558	-2.55078
15627917	chr19:15627917:C:T	3.25239e-66	-6.92185e-10	-2.11423	5.66965e-06	-6.92185e-10	-2.12792	4.09085e-05	-6.92185e-10	-2.11776
15628050	chr19:15628050:C:G	1.0147e-65	-0.976438	-4.09089e-09	1.72994e-05	-1.01238	-4.09089e-09	0.000102236	-1.20181	-4.09089e-09
15628067	chr19:15628067:T:C	8.30403e-67	-2.20007	-1.27939	1.79e-06	-1.6016	-1.67924	1.09937e-05	-1.79388	-1.6379
15628274	chr19:15628274:T:C	4.32872e-67	-2.33076	-1.80017	9.47734e-07	-1.89221	-2.02453	6.00287e-06	-2.02761	-2.00925
15628464	chr19:15628464:C:T	2.15644e-67	-2.28659	-2.54115	5.21496e-07	-2.04082	-2.47328	2.74392e-06	-2.37	-2.44971
15628505	chr19:15628505:T:C	4.39327e-67	-2.29273	-1.8234	1.00067e-06	-1.81508	-2.0473	6.27788e-06	-1.95919	-2.03288
15628787	chr19:15628787:A:C	4.43286e-67	-2.28641	-1.82074	1.02041e-06	-1.80141	-2.04143	6.39288e-06	-1.94713	-2.02679
15628851	chr19:15628851:C:T	2.57323e-66	-6.92185e-10	-2.34846	4.22042e-06	-6.92185e-10	-2.42311	3.06751e-05	-6.92185e-10	-2.40564
15628920	chr19:15628920:T:C	2.70228e-66	-6.92185e-10	-2.29952	4.58783e-06	-6.92185e-10	-2.33964	3.3501e-05	-6.92185e-10	-2.31752
15629125	chr19:15629125:G:C	4.34322e-67	-2.28679	-1.8408	9.94866e-07	-1.8089	-2.0593	6.23643e-06	-1.95355	-2.04514
15629182	chr19:15629182:T:C	4.5113e-67	-2.29342	-1.7962	1.01789e-06	-1.82263	-2.02269	6.39647e-06	-1.96552	-2.00784
15629458	chr19:15629458:C:G	6.95693e-67	-2.32756	-1.3289	1.30117e-06	-1.89268	-1.70711	8.45587e-06	-2.02635	-1.66788
15629465	chr19:15629465:G:A	4.26362e-67	-2.2917	-1.85438	9.71825e-07	-1.82022	-2.07141	6.10461e-06	-1.96244	-2.05761
15629544	chr19:15629544:C:T	6.25825e-67	-1.27984	-2.48246	1.68381e-06	-0.7977	-2.54429	1.14161e-05	-0.851396	-2.54267
15629595	chr19:15629595:G:T	3.38102e-66	-2.07544	-4.09089e-09	5.70535e-06	-2.12165	-4.09089e-09	3.46502e-05	-2.28379	-4.09089e-09
15629635	chr19:15629635:C:A	4.80817e-67	-2.18351	-1.84238	3.39876e-07	-2.46099	-2.48123	2.50279e-06	-2.4276	-2.4841
15630028	chr19:15630028:C:T	4.21733e-66	-6.92185e-10	-1.85442	7.09726e-06	-6.92185e-10	-1.90334	4.96e-05	-6.92185e-10	-1.92511
15630154	chr19:15630154:T:C	4.42379e-67	-2.29181	-1.81739	1.00676e-06	-1.81572	-2.0406	6.31622e-06	-1.95982	-2.02616
15630459	chr19:15630459:C:T	4.42918e-67	-2.28411	-1.82388	1.01663e-06	-1.80055	-2.046	6.36475e-06	-1.94661	-2.03171
15630711	chr19:15630711:T:C	3.61596e-67	-1.82086	-2.48999	6.66646e-07	-1.714	-2.55454	3.54474e-06	-2.00897	-2.55466
15630722	chr19:15630722:A:G	4.46159e-67	-2.28636	-1.81433	1.02113e-06	-1.80453	-2.0376	6.39522e-06	-1.95038	-2.02317
15630727	chr19:15630727:C:T	1.36088e-66	-2.12836	-0.857126	1.47423e-06	-2.41129	-1.06362	1.20706e-05	-2.33167	-1.00666
15630819	chr19:15630819:C:T	4.36283e-67	-2.29554	-1.82754	9.91777e-07	-1.82267	-2.04863	6.22573e-06	-1.96606	-2.03435
15631093	chr19:15631093:GCT:G	2.21312e-66	-6.92185e-10	-2.49921	3.79992e-06	-6.92185e-10	-2.52807	2.73574e-05	-6.92185e-10	-2.52011
15631174	chr19:15631174:G:A	1.34706e-66	-2.14039	-0.855298	1.46791e-06	-2.4173	-1.06191	1.19704e-05	-2.34175	-1.00491
15631563	chr19:15631563:C:T	4.29265e-67	-2.29402	-1.84528	9.78195e-07	-1.81983	-2.06527	6.13786e-06	-1.96342	-2.0512
15631590	chr19:15631590:T:C	3.57916e-67	-1.82477	-2.49631	6.6466e-07	-1.71689	-2.55464	3.53628e-06	-2.01177	-2.55426
15631702	chr19:15631702:G:A	4.22056e-67	-2.29887	-1.85737	9.59706e-07	-1.82906	-2.07512	6.02655e-06	-1.97174	-2.06118
15631843	chr19:15631843:C:G	5.35252e-67	-1.42998	-2.48866	1.42799e-06	-0.960036	-2.54674	9.64904e-06	-1.01696	-2.54528
15631986	chr19:15631986:C:A	2.69156e-66	-6.92185e-10	-2.3035	4.40022e-06	-6.92185e-10	-2.38139	3.20464e-05	-6.92185e-10	-2.36191
15632130	chr19:15632130:A:ATTTG	4.25716e-67	-2.29711	-1.8505	9.68121e-07	-1.82603	-2.06941	6.07871e-06	-1.96891	-2.0554
15632225	chr19:15632225:G:A	4.1649e-67	-2.3123	-1.85721	9.36307e-07	-1.85597	-2.07289	5.89918e-06	-1.99536	-2.05893
15632385	chr19:15632385:A:G	4.15007e-67	-2.29906	-1.87401	9.45515e-07	-1.83017	-2.0889	5.93761e-06	-1.97262	-2.07517
15632505	chr19:15632505:A:G	4.26668e-67	-2.29065	-1.85472	9.76415e-07	-1.81337	-2.07354	6.11831e-06	-1.95816	-2.05965
15632593	chr19:15632593:C:G	7.75028e-67	-2.20922	-1.33925	1.66587e-06	-1.62285	-1.72985	1.02381e-05	-1.81319	-1.68979
15632663	chr19:15632663:G:T	7.28574e-67	-1.05636	-2.55392	4.34999e-06	0.145799	-2.53867	1.43397e-05	-0.629897	-2.53617
15632821	chr19:15632821:A:AC	4.18439e-67	-2.29928	-1.86557	9.51536e-07	-1.83206	-2.08067	5.98154e-06	-1.97369	-2.06673
15633082	chr19:15633082:A:G	2.93965e-66	-2.21533	-4.09089e-09	6.0251e-06	-2.06712	-4.09089e-09	3.91244e-05	-2.16235	-4.09089e-09
15633160	chr19:15633160:T:C	4.25657e-67	-2.27768	-1.87006	9.84348e-07	-1.78846	-2.09037	6.14854e-06	-1.93613	-2.07675
15633838	chr19:15633838:C:T	4.14052e-67	-2.29093	-1.88445	9.53254e-07	-1.81318	-2.09775	5.96986e-06	-1.95824	-2.08414
15633999	chr19:15633999:G:A	3.87911e-67	-2.31914	-1.92146	8.77807e-07	-1.87014	-2.12324	5.53327e-06	-2.00807	-2.11025
15634359	chr19:15634359:C:T	4.12585e-67	-2.30194	-1.87699	9.37802e-07	-1.83569	-2.09157	5.89058e-06	-1.97784	-2.07791
15634366	chr19:15634366:G:T	2.09495e-66	-6.92185e-10	-2.55409	3.70481e-06	-6.92185e-10	-2.55342	2.64423e-05	-6.92185e-10	-2.55413
15634520	chr19:15634520:C:T	4.92351e-67	-2.22913	-1.77306	1.65727e-06	-2.39641	-0.961467	1.64686e-05	-2.23443	-0.793217
15634731	chr19:15634731:C:A	4.19961e-67	-2.27513	-1.88608	9.81291e-07	-1.78373	-2.0982	6.12487e-06	-1.93206	-2.08468
15634777	chr19:15634777:A:G	2.09422e-66	-6.92185e-10	-2.55444	3.70352e-06	-6.92185e-10	-2.55377	2.64824e-05	-6.92185e-10	-2.55262
15634822	chr19:15634822:C:A	4.13889e-67	-2.29872	-1.87705	9.44311e-07	-1.82934	-2.09101	5.92736e-06	-1.97225	-2.07727
15634832	chr19:15634832:T:C	2.17242e-67	-2.37847	-2.44189	3.95928e-07	-2.29019	-2.49938	2.67039e-06	-2.34775	-2.49912
15635285	chr19:15635285:A:G	1.30389e-66	-2.17658	-0.851684	1.4537e-06	-2.43041	-1.05852	1.17509e-05	-2.36371	-1.00146
15635535	chr19:15635535:G:A	2.71408e-66	-6.92185e-10	-2.29516	4.76118e-06	-6.92185e-10	-2.30255	3.50292e-05	-6.92185e-10	-2.27291
15635994	chr19:15635994:T:C	7.13511e-67	-2.46234	-1.16883	1.69244e-06	-2.20528	-1.1316	1.08793e-05	-2.39868	-1.04356
15636475	chr19:15636475:G:A	2.6433e-66	-6.92185e-10	-2.32159	4.35033e-06	-6.92185e-10	-2.3928	3.16625e-05	-6.92185e-10	-2.37397
15636755	chr19:15636755:T:C	2.37903e-66	-6.92185e-10	-2.42693	3.82975e-06	-6.92185e-10	-2.52025	2.73993e-05	-6.92185e-10	-2.51858
15636838	chr19:15636838:C:T	4.20102e-67	-2.46208	-1.69879	1.01417e-06	-2.21393	-1.63505	6.43509e-06	-2.40277	-1.56456
15636868	chr19:15636868:T:C	1.39523e-66	-2.46085	-0.499703	2.89811e-06	-2.23447	-0.564525	1.99045e-05	-2.41228	-0.425875
15636907	chr19:15636907:G:A	7.19391e-66	-6.92185e-10	-1.32038	3.95426e-05	-6.92185e-10	-0.185671	0.000269304	-6.92185e-10	-0.233257
15636926	chr19:15636926:T:C	1.11561e-66	-2.46181	-0.722407	2.34847e-06	-2.22029	-0.788995	1.58563e-05	-2.40587	-0.659664
15637038	chr19:15637038:A:G	6.09406e-66	-6.92185e-10	-1.4863	8.49505e-06	-6.92185e-10	-1.72357	6.32008e-05	-6.92185e-10	-1.68278
15637192	chr19:15637192:T:C	4.50802e-66	-6.92185e-10	-1.78776	7.5841e-06	-6.92185e-10	-1.837	5.28904e-05	-6.92185e-10	-1.86088
15637273	chr19:15637273:A:G	2.6901e-66	-2.30404	-4.09089e-09	4.7346e-06	-2.30815	-4.09089e-09	3.02876e-05	-2.41836	-4.09089e-09
15637532	chr19:15637532:A:G	5.69417e-66	-6.92185e-10	-1.55417	7.96133e-06	-6.92185e-10	-1.78845	5.91032e-05	-6.92185e-10	-1.74981
15637865	chr19:15637865:C:T	4.5653e-67	-2.45677	-1.62095	1.18816e-06	-2.11086	-1.57978	7.23896e-06	-2.34396	-1.50567
15637866	chr19:15637866:C:T	2.78008e-66	-6.92185e-10	-2.27114	4.61343e-06	-6.92185e-10	-2.33408	3.3665e-05	-6.92185e-10	-2.31264
15637871	chr19:15637871:T:G	6.29278e-67	-2.4551	-1.3017	1.73116e-06	-2.09854	-1.21572	1.06104e-05	-2.33622	-1.13104
15637952	chr19:15637952:A:T	1.03687e-65	-6.92185e-10	-0.954827	1.98485e-05	-6.92185e-10	-0.874921	0.000155739	-6.92185e-10	-0.780913
15638114	chr19:15638114:C:T	5.69062e-66	-6.92185e-10	-1.5548	9.39892e-06	-6.92185e-10	-1.62245	6.52727e-05	-6.92185e-10	-1.65052
15638306	chr19:15638306:T:C	1.1455e-66	-2.45614	-0.701642	2.66569e-06	-2.11651	-0.766071	1.72103e-05	-2.34646	-0.637127
15638320	chr19:15638320:A:T	2.83761e-66	-6.92185e-10	-2.25066	4.95524e-06	-6.92185e-10	-2.26261	3.6625e-05	-6.92185e-10	-2.22837
15638326	chr19:15638326:AATTATCTGGGC:A	6.00949e-66	-6.92185e-10	-1.50028	8.47339e-06	-6.92185e-10	-1.72612	6.27813e-05	-6.92185e-10	-1.68944
15638333	chr19:15638333:T:C	3.61178e-67	-2.46149	-1.85051	9.26489e-07	-2.16616	-1.77325	5.79771e-06	-2.37461	-1.69702
15638401	chr19:15638401:G:A	3.87166e-67	-2.45971	-1.78281	1.03133e-06	-2.12741	-1.70479	6.2513e-06	-2.36156	-1.63475
15638721	chr19:15638721:A:G	1.12558e-66	-2.26543	-0.909889	1.34649e-06	-2.45339	-1.11216	1.06487e-05	-2.40928	-1.05437
15639077	chr19:15639077:G:A	5.02924e-67	-2.44239	-1.53855	1.17214e-06	-2.22404	-1.48018	7.31034e-06	-2.44239	-1.39741
15639157	chr19:15639157:G:A	5.33713e-67	-2.45867	-1.46284	1.36158e-06	-2.14219	-1.41222	8.06695e-06	-2.41411	-1.32721
15639211	chr19:15639211:C:T	2.11668e-66	-6.92185e-10	-2.54377	3.70811e-06	-6.92185e-10	-2.55253	2.64779e-05	-6.92185e-10	-2.55279
15639343	chr19:15639343:T:C	2.50379e-66	-6.92185e-10	-2.37581	4.17586e-06	-6.92185e-10	-2.43373	3.02622e-05	-6.92185e-10	-2.4192
15639367	chr19:15639367:A:G	7.56617e-67	-2.29638	-1.27614	1.80066e-06	-1.5954	-1.6795	9.59191e-06	-1.93707	-1.63111
15639452	chr19:15639452:G:A	2.30624e-66	-6.92185e-10	-2.458	3.82475e-06	-6.92185e-10	-2.52156	2.75125e-05	-6.92185e-10	-2.51446
15639764	chr19:15639764:GTGGCACACAGTAGGCACTCTATGAGGAATATCAGGAACTGAGTATACAGGGTTAATGTAGAGCACC:G	6.13098e-67	-2.05146	-1.73139	1.84732e-06	-2.28706	-0.962252	1.93786e-05	-2.05918	-0.805745
15639993	chr19:15639993:A:G	5.43699e-67	-1.40884	-2.49414	8.35796e-07	-1.63786	-2.40456	6.20456e-06	-1.62721	-2.37661
15640081	chr19:15640081:A:G	1.97013e-67	-2.38297	-2.53513	4.33714e-07	-2.27921	-2.4192	2.71927e-06	-2.43134	-2.39739
15640344	chr19:15640344:G:C	2.77149e-64	2.33094	-4.09089e-09	0.000585065	2.50867	-4.09089e-09	0.00362421	2.36629	-4.09089e-09
15640595	chr19:15640595:T:C	3.55194e-66	-6.92185e-10	-2.02612	5.17025e-06	-6.92185e-10	-2.22013	3.7648e-05	-6.92185e-10	-2.20082
15640756	chr19:15640756:C:T	3.21957e-67	-2.41656	-2.01039	6.64016e-07	-2.42463	-1.84787	4.85959e-06	-2.45306	-1.79509
15641087	chr19:15641087:T:G	3.22044e-67	-2.41992	-2.00677	6.69797e-07	-2.4215	-1.84233	4.88012e-06	-2.45459	-1.78934
15641213	chr19:15641213:G:A	8.92045e-67	-0.975309	-2.43255	1.24453e-06	-1.40317	-2.24113	1.49599e-05	-0.915955	-2.20777
15641327	chr19:15641327:C:T	1.80524e-66	-0.763957	-1.93897	2.77283e-06	-1.20631	-1.63688	3.50865e-05	-0.695247	-1.57604
15641840	chr19:15641840:C:G	1.42255e-66	-1.73124	-1.20993	1.98464e-06	-1.74905	-1.42856	1.64243e-05	-1.63641	-1.39393
15641871	chr19:15641871:G:T	4.31002e-67	-1.81746	-2.3178	1.26656e-06	-1.17998	-2.44676	6.52665e-06	-1.49373	-2.45948
15641964	chr19:15641964:T:C	1.09843e-66	-1.64469	-1.55504	1.68833e-06	-1.28567	-2.05364	8.45816e-06	-1.60239	-2.09158
15641983	chr19:15641983:T:G	2.0952e-66	-6.92185e-10	-2.55397	3.70101e-06	-6.92185e-10	-2.55444	2.64398e-05	-6.92185e-10	-2.55423
15642129	chr19:15642129:T:C	2.14354e-66	-6.92185e-10	-2.53116	3.77941e-06	-6.92185e-10	-2.53348	2.71519e-05	-6.92185e-10	-2.52765
15642529	chr19:15642529:C:T	7.03175e-67	-1.45527	-2.19049	1.81383e-06	-1.4314	-1.83621	1.56664e-05	-1.28783	-1.78975
15642531	chr19:15642531:C:T	1.15545e-66	-1.62689	-1.52224	1.76245e-06	-1.26456	-2.03179	8.79791e-06	-1.58449	-2.0701
15642535	chr19:15642535:G:C	2.05866e-65	-6.92185e-10	-0.268976	3.00157e-05	-6.92185e-10	-0.46133	0.000222671	-6.92185e-10	-0.423402
15642873	chr19:15642873:A:G	2.01504e-67	-2.45371	-2.44185	3.35072e-07	-2.40375	-2.55271	2.29055e-06	-2.45382	-2.54649
15642949	chr19:15642949:G:A	1.96971e-67	-2.45257	-2.46575	3.35884e-07	-2.40619	-2.54785	2.31272e-06	-2.4528	-2.53787
15642994	chr19:15642994:T:C	3.65479e-66	-6.92185e-10	-1.99758	4.5517e-06	-6.92185e-10	-2.34755	3.22183e-05	-6.92185e-10	-2.35656
15643127	chr19:15643127:TTAGA:T	4.1314e-67	-1.70515	-2.47243	1.34663e-06	-1.02963	-2.53582	6.89943e-06	-1.35688	-2.54078
15643160	chr19:15643160:AATAG:A	4.91252e-66	-6.92185e-10	-1.70183	7.73869e-06	-6.92185e-10	-1.81682	5.60244e-05	-6.92185e-10	-1.80331
15643232	chr19:15643232:GGATA:G	2.30922e-66	-6.92185e-10	-2.45671	3.76861e-06	-6.92185e-10	-2.53634	2.67673e-05	-6.92185e-10	-2.54192
15643417	chr19:15643417:G:T	3.26842e-66	-1.09451	-1.0148	4.20606e-06	-2.33016	-0.0963633	5.34164e-05	-1.75734	-0.093635
15643465	chr19:15643465:G:A	2.50395e-66	-6.92185e-10	-2.37575	3.93147e-06	-6.92185e-10	-2.49404	2.77881e-05	-6.92185e-10	-2.50449
15643787	chr19:15643787:G:T	2.29876e-66	-2.46125	-4.09089e-09	4.0623e-06	-2.4613	-4.09089e-09	2.90247e-05	-2.46095	-4.09089e-09
15644083	chr19:15644083:A:G	1.97168e-67	-2.44935	-2.46796	3.33505e-07	-2.41344	-2.54771	2.32073e-06	-2.44944	-2.53777
15644098	chr19:15644098:C:T	9.24026e-66	-6.92185e-10	-1.07005	4.00972e-06	-6.92185e-10	-2.47433	2.87822e-05	-6.92185e-10	-2.46934
15644165	chr19:15644165:C:T	2.54468e-67	-2.44973	-2.21246	3.41722e-07	-2.41273	-2.52407	2.32041e-06	-2.44963	-2.53772
15644302	chr19:15644302:G:A	2.54358e-67	-2.4508	-2.21183	3.42531e-07	-2.41056	-2.52388	2.31825e-06	-2.45071	-2.53758
15644582	chr19:15644582:G:C	1.96421e-67	-2.45255	-2.46857	3.35852e-07	-2.40665	-2.54749	2.31424e-06	-2.4526	-2.53742
15644632	chr19:15644632:T:C	1.23452e-66	-1.64498	-1.43796	1.82507e-06	-1.28889	-1.97255	9.12307e-06	-1.60519	-2.01311
15645030	chr19:15645030:T:C	1.96249e-67	-2.45287	-2.46912	3.36106e-07	-2.40605	-2.54733	2.31421e-06	-2.45286	-2.53717
15645234	chr19:15645234:G:T	3.78497e-66	-6.92185e-10	-1.96258	4.6507e-06	-6.92185e-10	-2.32603	3.29053e-05	-6.92185e-10	-2.33546
15645354	chr19:15645354:A:C	1.196e-66	-1.64631	-1.46833	1.78283e-06	-1.29084	-1.99401	8.91793e-06	-1.60723	-2.0338
15645673	chr19:15645673:C:T	2.12155e-66	-6.92185e-10	-2.54147	3.77065e-06	-6.92185e-10	-2.5358	2.69164e-05	-6.92185e-10	-2.53636
15645952	chr19:15645952:G:A	2.09654e-66	-6.92185e-10	-2.55333	4.28249e-06	-6.92185e-10	-2.40851	3.02357e-05	-6.92185e-10	-2.42007
15646161	chr19:15646161:T:C	1.32914e-66	-1.14294	-1.86615	2.14746e-06	-1.5425	-1.55627	2.58224e-05	-1.08588	-1.49198
15646346	chr19:15646346:G:A	1.51503e-66	-1.76508	-1.1131	2.0924e-06	-1.78325	-1.34149	1.72914e-05	-1.67305	-1.30583
15646618	chr19:15646618:T:A	1.9684e-67	-2.454	-2.46498	3.36749e-07	-2.40295	-2.54851	2.30707e-06	-2.45409	-2.53903
15646718	chr19:15646718:A:G	1.99603e-67	-2.4516	-2.45345	3.3398e-07	-2.40881	-2.55092	2.30344e-06	-2.4517	-2.543
15646833	chr19:15646833:C:T	2.52561e-67	-2.4525	-2.21722	3.43307e-07	-2.40651	-2.52566	2.31104e-06	-2.45253	-2.53887
15647117	chr19:15647117:T:C	9.70284e-67	-1.49221	-1.83157	1.70822e-06	-1.15112	-2.17647	8.19773e-06	-1.49859	-2.22665
15647587	chr19:15647587:A:C	1.27179e-66	-1.65562	-1.39757	1.84575e-06	-1.30631	-1.94385	9.25231e-06	-1.61881	-1.98541
15648121	chr19:15648121:T:C	1.96265e-67	-2.45959	-2.46232	3.4301e-07	-2.38385	-2.5492	2.29205e-06	-2.45951	-2.54014
15648404	chr19:15648404:G:A	3.82876e-66	-1.95108	-4.09089e-09	7.2778e-06	-1.87822	-4.09089e-09	4.30203e-05	-2.06743	-4.09089e-09
15648664	chr19:15648664:G:A	6.32867e-67	-1.2517	-2.49941	2.78731e-06	-0.352095	-2.48588	1.35576e-05	-0.742687	-2.47946
15648747	chr19:15648747:C:A	3.68582e-66	-6.92185e-10	-1.98913	8.77361e-06	-6.92185e-10	-1.6913	6.18414e-05	-6.92185e-10	-1.70452
15648954	chr19:15648954:C:T	2.01546e-67	-2.45508	-2.44027	3.35919e-07	-2.40105	-2.55288	2.28737e-06	-2.45492	-2.54677
15648999	chr19:15648999:A:G	3.95607e-67	-1.70741	-2.51354	1.33558e-06	-1.02244	-2.55124	6.82116e-06	-1.35588	-2.55319
15649018	chr19:15649018:A:G	1.97574e-67	-2.45807	-2.45718	3.40279e-07	-2.39109	-2.54995	2.2928e-06	-2.45794	-2.54138
15649033	chr19:15649033:C:T	2.23204e-66	-6.92185e-10	-2.4907	4.44349e-06	-6.92185e-10	-2.37161	3.1783e-05	-6.92185e-10	-2.37016
15649243	chr19:15649243:G:A	7.54547e-67	-2.03926	-1.536	2.39053e-06	-2.28069	-0.710839	2.55344e-05	-2.04894	-0.540128
15649403	chr19:15649403:C:T	6.43905e-67	-1.17989	-2.55393	2.84916e-06	-0.261445	-2.55458	1.36332e-05	-0.662036	-2.55455
15649767	chr19:15649767:C:T	2.0199e-67	-2.45587	-2.43728	3.81693e-07	-2.27324	-2.55295	2.28659e-06	-2.45493	-2.5471
15650264	chr19:15650264:C:T	5.07692e-66	-6.92185e-10	-1.66891	5.55891e-06	-6.92185e-10	-2.14765	3.92334e-05	-6.92185e-10	-2.15957
15651495	chr19:15651495:C:G	1.28298e-65	-6.92185e-10	-0.74185	1.49205e-05	-6.92185e-10	-1.16031	0.000109417	-6.92185e-10	-1.13393
15651691	chr19:15651691:CTGT:C	3.33593e-67	-2.43748	-1.95397	3.74043e-07	-2.42097	-2.42546	2.54094e-06	-2.44337	-2.45319
15651793	chr19:15651793:T:C	3.97981e-67	-1.77378	-2.44119	6.17053e-07	-2.08592	-2.25994	6.35716e-06	-1.74958	-2.22994
15651868	chr19:15651868:A:T	3.98214e-67	-1.76318	-2.4512	6.12137e-07	-2.07803	-2.27582	6.31977e-06	-1.73879	-2.24663
15651903	chr19:15651903:C:T	3.91009e-67	-1.78289	-2.44975	6.04229e-07	-2.09262	-2.27423	6.20461e-06	-1.75902	-2.24478
15652128	chr19:15652128:T:A	3.84018e-67	-1.78057	-2.47011	5.84297e-07	-2.09086	-2.30954	5.99401e-06	-1.75672	-2.28162
15652438	chr19:15652438:A:T	7.08059e-67	-2.23803	-1.40082	8.69902e-07	-2.04091	-1.96152	5.07126e-06	-2.21051	-1.99499
15652767	chr19:15652767:A:C	3.80682e-67	-1.78991	-2.4695	5.81282e-07	-2.09718	-2.30838	5.94934e-06	-1.76543	-2.28038
15652881	chr19:15652881:G:A	3.70185e-67	-1.8125	-2.47487	5.66627e-07	-2.11341	-2.31769	5.75747e-06	-1.78837	-2.29023
15652911	chr19:15652911:G:A	3.33338e-67	-2.44474	-1.94747	3.79877e-07	-2.41021	-2.42075	2.53583e-06	-2.44948	-2.44909
15652965	chr19:15652965:G:A	2.51709e-67	-2.1199	-2.5532	4.05157e-07	-2.3352	-2.43133	3.62332e-06	-2.13287	-2.40883
15652987	chr19:15652987:T:A	1.01331e-65	-6.92185e-10	-0.97781	2.08015e-05	-6.92185e-10	-0.828025	0.000153497	-6.92185e-10	-0.795416
15653261	chr19:15653261:T:G	5.5013e-67	-2.21208	-1.67914	8.04504e-07	-2.22657	-1.85401	6.27705e-06	-2.16217	-1.83003
15653320	chr19:15653320:C:T	9.35663e-67	-2.12697	-1.23315	1.13832e-06	-1.88418	-1.84931	6.37083e-06	-2.08836	-1.889
15653598	chr19:15653598:G:A	6.85336e-67	-1.63315	-2.03831	1.11903e-06	-1.98693	-1.76366	1.25739e-05	-1.59407	-1.7034
15653704	chr19:15653704:A:G	1.24941e-66	-2.33391	-0.737033	1.26267e-06	-2.11566	-1.51417	7.37291e-06	-2.25876	-1.57252
15654060	chr19:15654060:C:T	3.42901e-67	-2.45948	-1.90445	3.95332e-07	-2.36919	-2.42189	2.50014e-06	-2.46172	-2.45103
15654127	chr19:15654127:T:C	1.92191e-67	-2.38858	-2.5543	3.53779e-07	-2.45099	-2.45114	2.82019e-06	-2.36165	-2.43064
15654132	chr19:15654132:C:T	5.83756e-67	-2.22367	-1.60822	7.95827e-07	-1.94049	-2.15094	4.51664e-06	-2.13864	-2.18269
15654145	chr19:15654145:C:T	4.28588e-67	-2.05957	-2.08131	7.09207e-07	-2.02419	-2.18247	5.37561e-06	-1.98129	-2.16593
15654151	chr19:15654151:T:C	6.38249e-67	-2.22238	-1.52027	8.44584e-07	-1.93962	-2.09235	4.78653e-06	-2.13748	-2.12581
15654218	chr19:15654218:T:G	2.29586e-66	-2.46251	-4.09089e-09	4.71509e-06	-2.31228	-4.09089e-09	2.97137e-05	-2.43749	-4.09089e-09
15654351	chr19:15654351:T:C	6.25642e-67	-2.21934	-1.54326	8.31741e-07	-1.93752	-2.10976	4.74079e-06	-2.13072	-2.14217
15654476	chr19:15654476:T:G	2.39554e-66	-6.92185e-10	-2.42001	4.44722e-06	-6.92185e-10	-2.37077	3.15995e-05	-6.92185e-10	-2.37595
15654746	chr19:15654746:A:C	6.37178e-67	-2.19447	-1.54985	8.63403e-07	-1.90036	-2.10957	4.87929e-06	-2.1014	-2.1427
15655259	chr19:15655259:G:A	2.45052e-67	-2.17535	-2.52455	4.17883e-07	-2.31931	-2.41629	3.79584e-06	-2.09985	-2.39534
15655403	chr19:15655403:C:T	3.86376e-66	-6.92185e-10	-1.94198	9.71246e-06	-6.92185e-10	-1.58964	6.82966e-05	-6.92185e-10	-1.60524
15655609	chr19:15655609:G:A	3.25827e-67	-2.45716	-1.95785	4.25359e-07	-2.27394	-2.44393	2.47484e-06	-2.45276	-2.47016
15655705	chr19:15655705:G:A	4.18072e-67	-2.37886	-1.78685	1.49597e-06	-2.44702	-1.01326	1.37914e-05	-2.34953	-0.855528
15655799	chr19:15655799:A:G	2.75932e-66	0.0747218	-2.35336	2.56675e-06	-0.431353	-2.48906	2.26494e-05	-0.234024	-2.47494
15655841	chr19:15655841:G:A	6.64861e-67	-2.19273	-1.50907	8.90704e-07	-1.89705	-2.08174	5.02636e-06	-2.09884	-2.11556
15656056	chr19:15656056:C:T	1.48503e-66	-1.78971	-1.10847	5.36624e-06	-0.297914	-1.88501	1.0935e-05	-1.48269	-1.95444
15656084	chr19:15656084:C:G	7.44488e-67	-2.20007	-1.3886	9.56345e-07	-1.90684	-2.00084	5.40205e-06	-2.1051	-2.03722
15656205	chr19:15656205:T:G	2.68042e-66	-6.92185e-10	-2.30764	4.89857e-06	-6.92185e-10	-2.27411	3.46803e-05	-6.92185e-10	-2.28293
15656582	chr19:15656582:A:G	3.01787e-67	-2.42863	-2.06302	4.50256e-07	-2.17313	-2.48786	2.46839e-06	-2.41841	-2.50713
15656826	chr19:15656826:A:G	5.64249e-67	-1.88168	-1.98419	2.55507e-06	-0.421542	-2.50343	5.7343e-06	-1.56254	-2.52009
15656841	chr19:15656841:T:A	2.10561e-66	-6.92185e-10	-2.54901	3.77184e-06	-6.92185e-10	-2.53549	2.69608e-05	-6.92185e-10	-2.53471
15657001	chr19:15657001:A:G	9.65992e-67	-2.1401	-1.18812	1.21901e-06	-1.82623	-1.83879	6.69133e-06	-2.04145	-1.88683
15657099	chr19:15657099:A:G	2.35602e-67	-2.20791	-2.53132	4.0272e-07	-2.34141	-2.43116	3.60384e-06	-2.13575	-2.41135
15657149	chr19:15657149:A:G	1.89671e-67	-2.40224	-2.55384	3.43063e-07	-2.45591	-2.47698	2.69748e-06	-2.37727	-2.4595
15657188	chr19:15657188:A:T	2.32467e-66	-2.45004	-4.09089e-09	4.11804e-06	-2.44767	-4.09089e-09	2.91128e-05	-2.45792	-4.09089e-09
15657189	chr19:15657189:C:G	3.23311e-67	-2.19864	-2.22412	6.13511e-07	-2.33522	-2.01639	5.65237e-06	-2.12629	-1.97073
15657197	chr19:15657197:T:A	2.41627e-67	-2.195	-2.51897	4.17024e-07	-2.33245	-2.40521	3.76015e-06	-2.12115	-2.38349
15657377	chr19:15657377:G:A	2.38677e-67	-2.20288	-2.52338	4.11009e-07	-2.3379	-2.41429	3.69127e-06	-2.12992	-2.39321
15657573	chr19:15657573:G:A	2.41882e-67	-2.18525	-2.52768	4.12367e-07	-2.32562	-2.42327	3.72883e-06	-2.11011	-2.4029
15657593	chr19:15657593:C:T	2.38056e-67	-2.19975	-2.52912	4.06784e-07	-2.33571	-2.42682	3.65449e-06	-2.12648	-2.40666
15657660	chr19:15657660:GTAT:G	3.29848e-67	-2.45346	-1.94928	4.35734e-07	-2.25397	-2.4398	2.49512e-06	-2.44814	-2.46662
15657689	chr19:15657689:T:C	2.38149e-67	-2.20186	-2.52661	4.08471e-07	-2.33782	-2.42057	3.66627e-06	-2.13	-2.39992
15657717	chr19:15657717:TA:T	2.8991e-66	-6.92185e-10	-2.22922	3.95064e-06	-6.92185e-10	-2.48917	2.80868e-05	-6.92185e-10	-2.4938
15657862	chr19:15657862:T:G	2.91301e-66	-2.22443	-4.09089e-09	4.86646e-06	-2.28068	-4.09089e-09	3.95137e-05	-2.15245	-4.09089e-09
15657983	chr19:15657983:C:T	7.04234e-67	-2.11057	-1.5337	9.90544e-07	-1.77339	-2.09916	5.44335e-06	-2.00202	-2.13268
15658443	chr19:15658443:C:A	2.9096e-67	-2.44312	-2.08507	4.31814e-07	-2.20792	-2.49489	2.41251e-06	-2.43464	-2.51379
15658460	chr19:15658460:A:C	2.10327e-67	-2.45151	-2.4012	3.93543e-07	-2.24138	-2.55423	2.30205e-06	-2.4449	-2.5504
15658639	chr19:15658639:A:G	2.50322e-67	-2.44101	-2.23761	4.20325e-07	-2.20429	-2.52549	2.35515e-06	-2.43318	-2.53931
15658668	chr19:15658668:C:T	4.10288e-67	-2.02985	-2.15466	1.90801e-06	-0.672536	-2.54445	4.54652e-06	-1.7637	-2.55103
15658720	chr19:15658720:C:T	3.70983e-67	-2.44238	-1.84284	4.87354e-07	-2.2078	-2.37401	2.67588e-06	-2.43475	-2.41007
15658815	chr19:15658815:A:G	1.0326e-66	-2.05474	-1.2068	1.3619e-06	-1.70712	-1.84705	7.31396e-06	-1.94593	-1.89338
15658854	chr19:15658854:A:G	3.24139e-66	-0.0531513	-2.06446	1.99473e-06	-0.61795	-2.55459	1.6613e-05	-0.464898	-2.55401
15658903	chr19:15658903:G:A	2.10173e-66	-6.92185e-10	-2.55086	3.75955e-06	-6.92185e-10	-2.53875	2.68063e-05	-6.92185e-10	-2.54046
15658965	chr19:15658965:A:G	2.46539e-67	-2.43767	-2.25618	4.24389e-07	-2.19293	-2.52723	2.36222e-06	-2.42924	-2.54025
15658995	chr19:15658995:A:T	2.43033e-67	-2.44391	-2.26426	4.15336e-07	-2.21508	-2.52663	2.34564e-06	-2.43682	-2.53972
15659017	chr19:15659017:C:G	2.58055e-66	-2.34561	-4.09089e-09	4.21654e-06	-2.42403	-4.09089e-09	3.38796e-05	-2.30628	-4.09089e-09
15659032	chr19:15659032:TG:T	2.48799e-67	-2.44919	-2.23554	4.09287e-07	-2.23589	-2.5205	2.3414e-06	-2.44316	-2.53519
15659044	chr19:15659044:G:T	2.48156e-67	-2.43691	-2.25041	4.26306e-07	-2.19049	-2.52515	2.36762e-06	-2.42848	-2.53874
15659062	chr19:15659062:G:T	2.57479e-67	-2.4274	-2.22304	3.45458e-07	-2.41006	-2.51588	2.33948e-06	-2.44644	-2.53272
15659155	chr19:15659155:A:C	1.98928e-67	-2.45517	-2.45326	3.51226e-07	-2.3988	-2.51057	2.33869e-06	-2.45986	-2.51965
15659182	chr19:15659182:A:T	2.34398e-66	-2.44177	-4.09089e-09	4.51112e-06	-2.3565	-4.09089e-09	3.04334e-05	-2.41356	-4.09089e-09
15659373	chr19:15659373:GC:G	6.44242e-66	-6.92185e-10	-1.43071	1.04298e-05	-6.92185e-10	-1.51838	7.83432e-05	-6.92185e-10	-1.468
15659580	chr19:15659580:A:G	2.97937e-66	-6.92185e-10	-2.20191	4.01078e-06	-6.92185e-10	-2.47406	2.85052e-05	-6.92185e-10	-2.47901
15659626	chr19:15659626:A:G	2.14698e-66	-6.92185e-10	-2.52956	4.15621e-06	-6.92185e-10	-2.43845	2.97345e-05	-6.92185e-10	-2.43679
15659890	chr19:15659890:C:T	1.88529e-67	-2.40807	-2.55405	3.38363e-07	-2.4567	-2.48999	2.64936e-06	-2.38014	-2.47464
15659942	chr19:15659942:G:A	3.59618e-67	-2.25241	-2.06392	5.62694e-07	-2.2678	-2.17027	4.31886e-06	-2.21146	-2.15464
15659974	chr19:15659974:G:A	5.65296e-67	-2.31826	-1.54577	7.75921e-07	-2.08687	-2.02989	4.41386e-06	-2.27058	-2.07377
15660214	chr19:15660214:GT:G	1.94911e-66	-1.92891	-0.697336	5.43831e-06	-0.642641	-1.52694	1.19118e-05	-1.73392	-1.61766
15660305	chr19:15660305:G:A	6.35431e-66	-1.44448	-4.09089e-09	1.26419e-05	-1.32603	-4.09089e-09	0.000108896	-1.13871	-4.09089e-09
15660323	chr19:15660323:T:A	3.25978e-66	-6.92185e-10	-2.11196	7.92029e-06	-6.92185e-10	-1.79362	5.63124e-05	-6.92185e-10	-1.79818
15660440	chr19:15660440:T:G	6.12476e-67	-2.30606	-1.4778	8.32863e-07	-2.06621	-1.97972	4.70111e-06	-2.25567	-2.02563
15660443	chr19:15660443:G:C	6.11174e-67	-2.31273	-1.47327	8.27517e-07	-2.07597	-1.97641	4.68251e-06	-2.26281	-2.02245
15660792	chr19:15660792:C:T	1.42282e-66	-2.03803	-0.902944	1.72772e-06	-1.67906	-1.63718	9.15975e-06	-1.92324	-1.69104
15660825	chr19:15660825:T:A	6.04559e-67	-2.31098	-1.48589	8.22817e-07	-2.07213	-1.98594	4.64974e-06	-2.26036	-2.03193
15660839	chr19:15660839:C:T	2.11236e-66	-6.92185e-10	-2.54581	3.72733e-06	-6.92185e-10	-2.54736	2.66644e-05	-6.92185e-10	-2.54577
15660913	chr19:15660913:C:T	2.90344e-66	-6.92185e-10	-2.22772	3.96616e-06	-6.92185e-10	-2.48525	2.82017e-05	-6.92185e-10	-2.48972
15660922	chr19:15660922:G:A	6.27613e-67	-2.29997	-1.45948	8.54073e-07	-2.05638	-1.96441	4.80552e-06	-2.24856	-2.01077
15660963	chr19:15660963:C:T	6.41936e-67	-2.32018	-1.41671	8.53466e-07	-2.08754	-1.93396	4.83858e-06	-2.27116	-1.98132
15660998	chr19:15660998:C:T	6.79692e-67	-2.30437	-1.37536	8.99086e-07	-2.06405	-1.90537	5.05791e-06	-2.25405	-1.9541
15661001	chr19:15661001:T:C	8.68088e-67	-2.18026	-1.25482	1.17949e-06	-1.87991	-1.81806	6.29877e-06	-2.11788	-1.87087
15661161	chr19:15661161:C:T	2.85927e-67	-2.33206	-2.21357	4.73879e-07	-2.09608	-2.51377	2.80147e-06	-2.27476	-2.52419
15661168	chr19:15661168:G:A	6.44981e-67	-2.14983	-1.58233	7.9812e-07	-1.82037	-2.26817	4.49567e-06	-2.035	-2.29099
15661356	chr19:15661356:G:A	2.26545e-66	-6.92185e-10	-2.47584	3.75319e-06	-6.92185e-10	-2.54044	2.68563e-05	-6.92185e-10	-2.5386
15661423	chr19:15661423:T:G	2.81079e-67	-2.33919	-2.22355	4.67018e-07	-2.10826	-2.51618	2.76985e-06	-2.28408	-2.52623
15661567	chr19:15661567:T:A	4.23508e-67	-1.88538	-2.26742	1.31414e-06	-1.05026	-2.5396	5.29829e-06	-1.61462	-2.54709
15661604	chr19:15661604:G:A	4.12806e-67	-1.93253	-2.24587	1.23072e-06	-1.12076	-2.53469	5.03214e-06	-1.66975	-2.5435
15661652	chr19:15661652:C:T	7.32301e-66	-6.92185e-10	-1.3026	1.20063e-05	-6.92185e-10	-1.37762	9.00193e-05	-6.92185e-10	-1.32907
15661689	chr19:15661689:T:A	4.10617e-67	-1.8266	-2.35711	1.42103e-06	-0.957263	-2.5544	5.66955e-06	-1.54219	-2.5518
15661711	chr19:15661711:T:C	3.19727e-67	-2.2707	-2.1632	5.02519e-07	-2.28498	-2.26619	3.83763e-06	-2.2316	-2.25265
15661720	chr19:15661720:C:T	4.37775e-67	-1.92271	-2.19696	1.271e-06	-1.10428	-2.51897	5.16213e-06	-1.65652	-2.53123
15661738	chr19:15661738:A:G	4.44683e-67	-1.90139	-2.20262	1.31296e-06	-1.06944	-2.52133	5.29467e-06	-1.62932	-2.53308
15661849	chr19:15661849:G:A	4.13796e-66	-1.87342	-4.09089e-09	6.8747e-06	-1.9352	-4.09089e-09	5.50112e-05	-1.82156	-4.09089e-09
15661906	chr19:15661906:T:C	3.02444e-67	-2.32472	-2.16476	4.7685e-07	-2.33799	-2.26561	3.60903e-06	-2.29376	-2.2519
15661907	chr19:15661907:A:G	4.41442e-67	-1.92492	-2.1864	1.27115e-06	-1.10631	-2.51682	5.16973e-06	-1.65685	-2.52943
15661925	chr19:15661925:T:C	2.27619e-66	-6.92185e-10	-2.47112	4.95531e-06	-6.92185e-10	-2.26259	3.51841e-05	-6.92185e-10	-2.2685
15661928	chr19:15661928:G:A	4.47829e-67	-1.92304	-2.17392	1.27736e-06	-1.10582	-2.51243	5.19321e-06	-1.65595	-2.5258
15662451	chr19:15662451:TTATAGTA:T	2.7606e-67	-2.38257	-2.19819	4.4082e-07	-2.39078	-2.29139	3.25501e-06	-2.36914	-2.27976
15662529	chr19:15662529:C:T	4.95697e-67	-1.71429	-2.28112	1.72773e-06	-0.775645	-2.54059	6.70876e-06	-1.3782	-2.54748
15662559	chr19:15662559:G:T	2.62606e-67	-2.12554	-2.50518	8.32677e-07	-1.72554	-2.32062	4.88154e-06	-1.94856	-2.29508
15662617	chr19:15662617:A:G	2.32697e-66	-6.92185e-10	-2.44905	5.12327e-06	-6.92185e-10	-2.22926	3.63444e-05	-6.92185e-10	-2.23606
15662661	chr19:15662661:A:G	4.10618e-66	-6.92185e-10	-1.88112	4.87295e-06	-6.92185e-10	-2.27935	3.44848e-05	-6.92185e-10	-2.28858
15662722	chr19:15662722:T:C	3.25715e-67	-2.34957	-2.06578	5.12536e-07	-2.35925	-2.17219	3.80926e-06	-2.33381	-2.15785
15663105	chr19:15663105:A:G	5.37539e-67	-1.70605	-2.20832	1.78298e-06	-0.763573	-2.52119	6.87495e-06	-1.36855	-2.53267
15663140	chr19:15663140:C:T	2.28353e-66	-6.92185e-10	-2.46789	4.94225e-06	-6.92185e-10	-2.26523	3.50805e-05	-6.92185e-10	-2.27145
15663222	chr19:15663222:C:T	5.91185e-66	-1.51666	-4.09089e-09	1.04256e-05	-1.51878	-4.09089e-09	8.82413e-05	-1.34902	-4.09089e-09
15663249	chr19:15663249:G:T	2.26574e-66	-6.92185e-10	-2.47572	4.86965e-06	-6.92185e-10	-2.28003	3.45688e-05	-6.92185e-10	-2.28615
15663851	chr19:15663851:A:T	7.99365e-67	-1.57418	-1.94337	2.66188e-06	-0.599405	-2.28461	9.64555e-06	-1.2385	-2.3241
15663902	chr19:15663902:G:T	2.74375e-67	-2.38125	-2.20563	4.38938e-07	-2.38934	-2.29711	3.24129e-06	-2.36752	-2.28561
15664165	chr19:15664165:G:T	1.25206e-66	-2.01979	-1.04904	2.04041e-06	-1.65819	-1.49171	1.0856e-05	-1.90413	-1.54025
15664269	chr19:15664269:G:T	5.59635e-65	-6.92185e-10	0.731082	6.67182e-05	-6.92185e-10	0.337428	0.00049331	-6.92185e-10	0.37204
15664357	chr19:15664357:T:G	2.50281e-67	-2.16287	-2.51592	7.67896e-07	-1.7816	-2.34555	4.53921e-06	-1.99486	-2.32148
15664400	chr19:15664400:T:C	8.06966e-67	-1.55463	-1.95346	2.72351e-06	-0.572187	-2.28894	9.81973e-06	-1.21633	-2.32837
15664691	chr19:15664691:A:G	2.28476e-66	-6.92185e-10	-2.46736	4.82379e-06	-6.92185e-10	-2.28949	3.43499e-05	-6.92185e-10	-2.2925
15664802	chr19:15664802:G:T	1.54582e-66	-2.36041	-0.497659	8.33547e-06	-2.4374	0.694874	8.57747e-05	-2.32455	0.947178
15665237	chr19:15665237:C:A	2.39105e-66	-2.42188	-4.09089e-09	4.25212e-06	-2.41563	-4.09089e-09	2.97512e-05	-2.43623	-4.09089e-09
15665297	chr19:15665297:G:A	8.47358e-67	-1.62668	-1.83257	2.69719e-06	-0.677144	-2.19369	9.85395e-06	-1.30141	-2.23982
15665345	chr19:15665345:T:G	5.52934e-67	-1.71273	-2.1734	1.79205e-06	-0.773828	-2.50586	6.91007e-06	-1.37616	-2.51995
15665520	chr19:15665520:C:T	5.81163e-66	-1.53376	-4.09089e-09	1.06634e-05	-1.49624	-4.09089e-09	9.60719e-05	-1.264	-4.09089e-09
15665525	chr19:15665525:T:C	2.37214e-67	-2.32261	-2.4098	5.99997e-07	-2.07026	-2.30362	3.74938e-06	-2.23056	-2.27695
15665533	chr19:15665533:A:G	2.38642e-67	-2.31351	-2.4129	6.08174e-07	-2.05404	-2.3063	3.7846e-06	-2.21839	-2.27977
15665534	chr19:15665534:C:T	2.75681e-67	-2.37812	-2.20401	4.37749e-07	-2.38699	-2.30217	3.23305e-06	-2.36495	-2.29072
15665850	chr19:15665850:G:A	5.38245e-67	-2.01141	-1.90165	1.81506e-06	-0.754988	-2.51194	4.46244e-06	-1.80373	-2.52967
15665975	chr19:15665975:A:G	9.76063e-67	-2.10163	-1.21622	1.27831e-06	-1.78721	-1.8303	6.9023e-06	-2.01692	-1.88032
15665995	chr19:15665995:C:T	2.96534e-67	-2.0146	-2.49461	1.00573e-06	-1.56777	-2.28957	5.75614e-06	-1.81346	-2.26537
15666091	chr19:15666091:A:G	5.53907e-67	-2.1547	-1.72968	8.76209e-07	-1.85845	-2.13675	4.77643e-06	-2.09173	-2.17367
15666135	chr19:15666135:T:C	3.07267e-67	-2.07531	-2.39835	6.56689e-07	-1.74764	-2.53595	3.60713e-06	-2.00308	-2.54311
15666245	chr19:15666245:T:C	4.95949e-67	-1.77588	-2.21902	2.40888e-06	-0.442528	-2.54136	5.6756e-06	-1.54136	-2.55156
15666370	chr19:15666370:G:A	2.97974e-66	-2.20178	-4.09089e-09	5.47376e-06	-2.16308	-4.09089e-09	3.43508e-05	-2.29247	-4.09089e-09
15666407	chr19:15666407:G:A	2.13033e-66	-6.92185e-10	-2.53734	3.74307e-06	-6.92185e-10	-2.54314	2.66855e-05	-6.92185e-10	-2.54498
15666599	chr19:15666599:A:G	1.86938e-66	-1.29222	-1.37579	4.38569e-06	-0.26967	-2.11503	1.53806e-05	-0.928914	-2.16708
15666625	chr19:15666625:G:A	2.89597e-66	-2.2303	-4.09089e-09	5.09606e-06	-2.23458	-4.09089e-09	3.3179e-05	-2.32718	-4.09089e-09
15666904	chr19:15666904:A:G	6.60644e-67	-1.55014	-2.15802	3.56012e-06	-0.0521634	-2.54109	7.43218e-06	-1.27138	-2.5519
15667014	chr19:15667014:C:T	2.31549e-66	-6.92185e-10	-2.454	5.17076e-06	-6.92185e-10	-2.22003	3.661e-05	-6.92185e-10	-2.22878
15667121	chr19:15667121:T:C	6.9431e-67	-1.59835	-2.0601	3.34135e-06	-0.145094	-2.51158	7.09974e-06	-1.33608	-2.53296
15667132	chr19:15667132:C:T	6.94331e-67	-1.57382	-2.08461	3.45052e-06	-0.105912	-2.51861	7.25896e-06	-1.30899	-2.53787
15667133	chr19:15667133:C:T	6.8854e-67	-1.58219	-2.08461	3.40583e-06	-0.118949	-2.51861	7.19411e-06	-1.31797	-2.53787
15667143	chr19:15667143:A:C	6.75228e-67	-1.5858	-2.10052	3.37723e-06	-0.123794	-2.5222	7.15018e-06	-1.32167	-2.54029
15667153	chr19:15667153:C:A	7.44652e-67	-1.55162	-2.03683	3.63279e-06	-0.0695189	-2.50353	7.52833e-06	-1.28329	-2.52714
15667186	chr19:15667186:A:G	5.36232e-67	-1.6821	-2.23471	2.95735e-06	-0.232617	-2.54614	6.67057e-06	-1.39827	-2.53312
15667326	chr19:15667326:A:T	2.56727e-65	-6.92185e-10	-0.048188	4.17696e-05	-6.92185e-10	-0.130881	0.000318064	-6.92185e-10	-0.0668443
15667581	chr19:15667581:T:C	7.33396e-67	-2.42093	-1.18276	1.81583e-06	-2.46036	-0.806142	1.55602e-05	-2.39896	-0.685422
15667697	chr19:15667697:C:CTG	7.73907e-67	-2.13529	-1.41463	1.15041e-06	-1.78769	-1.93524	6.19911e-06	-2.0193	-1.98539
15667977	chr19:15667977:G:A	7.78525e-66	-6.92185e-10	-1.24139	5.83051e-06	-6.92185e-10	-2.09995	3.87321e-05	-6.92185e-10	-2.17243
15668020	chr19:15668020:T:C	1.47446e-66	-0.476565	-2.42876	1.68741e-06	-0.989699	-2.35016	1.40714e-05	-0.864863	-2.32009
15668301	chr19:15668301:C:G	2.34275e-66	-2.44229	-4.09089e-09	9.09869e-06	-1.65492	-4.09089e-09	3.13862e-05	-2.38273	-4.09089e-09
15668441	chr19:15668441:T:C	1.54396e-66	-1.56387	-1.2954	4.42603e-06	-0.101677	-2.27387	8.92571e-06	-1.30899	-2.33118
15668643	chr19:15668643:G:A	1.15814e-66	-1.58861	-1.55819	3.80586e-06	-0.157439	-2.36907	7.89832e-06	-1.3472	-2.41525
15668745	chr19:15668745:G:A	2.11691e-66	-6.92185e-10	-2.54366	3.74878e-06	-6.92185e-10	-2.54162	2.67531e-05	-6.92185e-10	-2.54245
15668764	chr19:15668764:T:C	1.21418e-66	-1.56856	-1.53099	3.98632e-06	-0.124003	-2.35618	8.17695e-06	-1.32376	-2.40402
15668862	chr19:15668862:T:A	1.2611e-66	-1.58694	-1.47469	3.96139e-06	-0.153572	-2.33288	8.17123e-06	-1.34491	-2.38357
15668869	chr19:15668869:G:A	2.65421e-65	-6.92185e-10	-0.0148843	4.24341e-05	-6.92185e-10	-0.115097	0.000323046	-6.92185e-10	-0.0513015
15668941	chr19:15668941:AGAGAGAGAGAGAGAGC:A	6.49717e-67	-1.61274	-2.11209	3.10069e-06	-0.205558	-2.52587	6.82627e-06	-1.36526	-2.54306
15668988	chr19:15668988:C:T	1.23152e-66	-1.54946	-1.53591	3.96075e-06	-0.125386	-2.36123	8.24301e-06	-1.31144	-2.40829
15668989	chr19:15668989:A:G	1.27133e-66	-1.54288	-1.51068	4.02948e-06	-0.116647	-2.35276	8.36365e-06	-1.30432	-2.40089
15669193	chr19:15669193:GT:G	2.29938e-66	-2.46098	-4.09089e-09	7.00763e-06	-1.91605	-4.09089e-09	2.99479e-05	-2.42964	-4.09089e-09
15669201	chr19:15669201:C:A	2.79387e-67	-2.10225	-2.46652	4.39324e-07	-2.14258	-2.54299	3.43442e-06	-2.05049	-2.54476
15669207	chr19:15669207:G:A	7.20801e-67	-1.55053	-2.07048	3.47963e-06	-0.100066	-2.51606	7.40293e-06	-1.29107	-2.53615
15669231	chr19:15669231:G:A	1.28946e-66	-1.48912	-1.55027	4.32672e-06	-0.0298904	-2.36835	8.76594e-06	-1.24392	-2.41431
15669259	chr19:15669259:A:G	1.43695e-66	-2.07659	-0.854507	1.86205e-06	-1.72742	-1.51395	9.85949e-06	-1.96397	-1.57669
15669329	chr19:15669329:G:A	6.85023e-66	-1.36934	-4.09089e-09	1.17768e-05	-1.39692	-4.09089e-09	0.000100423	-1.2197	-4.09089e-09
15669435	chr19:15669435:T:G	1.19238e-66	-1.54713	-1.57053	3.90295e-06	-0.123546	-2.37777	8.14513e-06	-1.30925	-2.42243
15669488	chr19:15669488:T:C	1.29316e-66	-1.53532	-1.50122	4.10834e-06	-0.104422	-2.34561	8.47834e-06	-1.29713	-2.39445
15669557	chr19:15669557:G:A	2.09657e-66	-6.92185e-10	-2.55331	3.7261e-06	-6.92185e-10	-2.54769	2.64865e-05	-6.92185e-10	-2.55246
15669643	chr19:15669643:C:T	5.46967e-67	-1.6371	-2.25988	2.8598e-06	-0.257698	-2.5546	6.51777e-06	-1.4025	-2.55206
15669832	chr19:15669832:G:A	2.60925e-67	-2.45942	-2.17772	6.16716e-07	-2.44158	-1.90482	4.7399e-06	-2.45849	-1.8146
15669895	chr19:15669895:C:G	2.34246e-67	-2.41089	-2.33411	5.50572e-07	-1.90718	-2.55267	2.47531e-06	-2.36811	-2.55463
15669937	chr19:15669937:C:T	5.48914e-67	-1.68393	-2.2095	4.36726e-07	-2.14164	-2.54986	3.44836e-06	-2.03702	-2.55418
15670060	chr19:15670060:G:C	3.84395e-67	-2.00629	-2.24341	5.81887e-07	-2.06359	-2.34094	3.98833e-06	-2.12873	-2.317
15670222	chr19:15670222:C:T	2.14725e-66	-6.92185e-10	-2.52943	3.9951e-06	-6.92185e-10	-2.47798	2.87793e-05	-6.92185e-10	-2.46944
15670332	chr19:15670332:C:T	7.94239e-66	-6.92185e-10	-1.2214	2.1664e-05	-6.92185e-10	-0.787397	0.000157332	-6.92185e-10	-0.770741
15670349	chr19:15670349:G:T	2.51633e-67	-2.12217	-2.55123	9.91033e-07	-1.37509	-2.49697	4.3551e-06	-1.87049	-2.48726
15670357	chr19:15670357:C:T	2.1085e-66	-6.92185e-10	-2.54764	4.21958e-06	-6.92185e-10	-2.42331	3.00512e-05	-6.92185e-10	-2.42619
15670390	chr19:15670390:T:C	6.53988e-67	-2.0721	-1.64619	1.14842e-06	-1.2728	-2.45187	4.86253e-06	-1.78001	-2.46753
15670567	chr19:15670567:C:T	1.95462e-67	-2.45988	-2.46612	6.40846e-07	-2.08043	-2.22759	4.1085e-06	-2.19428	-2.22176
15670580	chr19:15670580:C:T	8.36397e-67	-1.82004	-1.65223	3.61842e-06	-0.784488	-1.79252	1.74828e-05	-1.186	-1.78188
15670671	chr19:15670671:A:G	1.99832e-67	-2.39593	-2.50797	6.86091e-07	-1.80347	-2.43632	3.34275e-06	-2.1993	-2.423
15670685	chr19:15670685:G:A	3.61391e-66	-6.92185e-10	-2.00883	5.01781e-06	-6.92185e-10	-2.25006	3.63496e-05	-6.92185e-10	-2.23591
15670722	chr19:15670722:G:A	2.08624e-67	-2.46055	-2.40029	7.3502e-07	-2.12218	-2.04873	4.61384e-06	-2.25833	-2.0417
15670831	chr19:15670831:GC:G	2.14423e-66	-6.92185e-10	-2.53084	3.76659e-06	-6.92185e-10	-2.53688	2.68418e-05	-6.92185e-10	-2.53914
15670834	chr19:15670834:C:T	2.67632e-66	-2.4403	0.131129	8.07769e-06	-2.44645	0.672511	6.2004e-05	-2.46122	0.759324
15670860	chr19:15670860:A:G	2.07167e-67	-2.34357	-2.52427	9.30488e-07	-1.45721	-2.47788	5.41893e-06	-1.67101	-2.46819
15670974	chr19:15670974:T:C	4.26022e-67	-2.46029	-1.68659	1.34119e-06	-2.13697	-1.43252	9.09872e-06	-2.23378	-1.38719
15671185	chr19:15671185:G:A	4.73856e-67	-2.4605	-1.57997	1.50982e-06	-2.14314	-1.30792	1.02877e-05	-2.2398	-1.25835
15671195	chr19:15671195:T:C	2.76245e-67	-2.44392	-2.13617	7.2092e-07	-2.24934	-1.94093	4.95607e-06	-2.32796	-1.90052
15671281	chr19:15671281:T:C	2.20552e-66	-6.92185e-10	-2.50265	4.03448e-06	-6.92185e-10	-2.46817	2.90701e-05	-6.92185e-10	-2.45939
15671288	chr19:15671288:C:T	3.04591e-67	-2.42361	-2.05879	7.34588e-07	-2.30196	-1.86953	5.12171e-06	-2.36858	-1.82703
15671325	chr19:15671325:C:T	2.73361e-66	-6.92185e-10	-2.288	5.54443e-06	-6.92185e-10	-2.15026	3.92423e-05	-6.92185e-10	-2.15934
15671439	chr19:15671439:T:C	3.52043e-66	-6.92185e-10	-2.03504	6.34609e-06	-6.92185e-10	-2.01521	4.52624e-05	-6.92185e-10	-2.01662
15671523	chr19:15671523:A:G	6.36448e-67	-2.45239	-1.29308	1.94435e-06	-2.20145	-0.996675	1.34492e-05	-2.28801	-0.942161
15671587	chr19:15671587:C:T	2.3753e-66	-6.92185e-10	-2.4285	5.29381e-06	-6.92185e-10	-2.19651	3.74088e-05	-6.92185e-10	-2.20719
15671684	chr19:15671684:G:A	3.04437e-67	-2.44492	-2.03799	8.05188e-07	-2.24318	-1.83655	5.54789e-06	-2.323	-1.79268
15671700	chr19:15671700:A:T	2.90843e-67	-2.44297	-2.08562	7.56065e-07	-2.24977	-1.8929	5.20748e-06	-2.32823	-1.85077
15671732	chr19:15671732:G:C	3.01907e-67	-2.43788	-2.05337	7.72248e-07	-2.26679	-1.85471	5.34469e-06	-2.34161	-1.81139
15671734	chr19:15671734:A:C	3.06505e-67	-2.43518	-2.04096	7.75196e-07	-2.27228	-1.8454	5.37483e-06	-2.34586	-1.80151
15671742	chr19:15671742:G:T	4.80412e-67	-2.43954	-1.58719	1.50169e-06	-2.2518	-1.20466	1.04152e-05	-2.32821	-1.15762
15671747	chr19:15671747:T:A	4.66601e-67	-2.44221	-1.61369	1.46398e-06	-2.2431	-1.23879	1.01311e-05	-2.32136	-1.19212
15671803	chr19:15671803:T:C	2.709e-66	-6.92185e-10	-2.29704	5.49864e-06	-6.92185e-10	-2.15855	3.89243e-05	-6.92185e-10	-2.16748
15671858	chr19:15671858:G:A	2.72945e-67	-2.44338	-2.14872	6.96674e-07	-2.24834	-1.97615	4.78121e-06	-2.32722	-1.93718
15671864	chr19:15671864:C:G	2.91979e-67	-2.44519	-2.0795	7.65596e-07	-2.24222	-1.88793	5.26521e-06	-2.32222	-1.84575
15671936	chr19:15671936:C:T	2.09382e-66	-6.92185e-10	-2.55463	3.74223e-06	-6.92185e-10	-2.54337	2.67161e-05	-6.92185e-10	-2.54383
15671966	chr19:15671966:A:T	2.67678e-66	-6.92185e-10	-2.309	5.41169e-06	-6.92185e-10	-2.17449	3.83159e-05	-6.92185e-10	-2.18323
15671967	chr19:15671967:G:A	2.65184e-66	-6.92185e-10	-2.31837	5.35261e-06	-6.92185e-10	-2.18546	3.7902e-05	-6.92185e-10	-2.19409
15672032	chr19:15672032:T:C	2.18305e-66	-6.92185e-10	-2.51289	3.86148e-06	-6.92185e-10	-2.512	2.75716e-05	-6.92185e-10	-2.51231
15672087	chr19:15672087:A:G	2.46658e-67	-2.45543	-2.23794	7.89958e-07	-2.2008	-1.89803	5.29642e-06	-2.29059	-1.87148
15672114	chr19:15672114:A:C	2.42028e-66	-6.92185e-10	-2.40973	4.7615e-06	-6.92185e-10	-2.30249	3.3767e-05	-6.92185e-10	-2.30961
15672129	chr19:15672129:G:A	2.4703e-66	-6.92185e-10	-2.38928	4.89086e-06	-6.92185e-10	-2.27568	3.46716e-05	-6.92185e-10	-2.28318
15672136	chr19:15672136:G:A	2.60433e-66	-6.92185e-10	-2.33644	5.2435e-06	-6.92185e-10	-2.20606	3.72007e-05	-6.92185e-10	-2.21277
15672241	chr19:15672241:G:A	4.55287e-67	-2.44878	-1.63166	1.45944e-06	-2.21851	-1.26648	1.00552e-05	-2.30197	-1.21903
15672243	chr19:15672243:C:T	2.6129e-66	-6.92185e-10	-2.33316	5.22758e-06	-6.92185e-10	-2.2091	3.70301e-05	-6.92185e-10	-2.21737
15672285	chr19:15672285:C:G	2.54891e-66	-6.92185e-10	-2.35795	6.01655e-06	-6.92185e-10	-2.06854	4.24537e-05	-6.92185e-10	-2.08068
15672352	chr19:15672352:G:A	4.22942e-67	-2.44757	-1.70656	1.33728e-06	-2.22149	-1.35092	9.20045e-06	-2.30443	-1.30542
15672426	chr19:15672426:C:T	1.85018e-67	-2.45831	-2.52261	4.39512e-07	-2.14682	-2.53832	2.88316e-06	-2.23619	-2.53402
15672429	chr19:15672429:C:T	2.80952e-66	-6.92185e-10	-2.2606	5.76855e-06	-6.92185e-10	-2.11063	4.08074e-05	-6.92185e-10	-2.12024
15672641	chr19:15672641:T:C	2.65093e-66	-6.92185e-10	-2.31871	5.34997e-06	-6.92185e-10	-2.18596	3.7884e-05	-6.92185e-10	-2.19457
15672647	chr19:15672647:T:C	2.65184e-66	-6.92185e-10	-2.31837	5.35261e-06	-6.92185e-10	-2.18546	3.7902e-05	-6.92185e-10	-2.19409
15672656	chr19:15672656:T:C	2.74093e-66	-6.92185e-10	-2.28532	5.57653e-06	-6.92185e-10	-2.14448	3.94689e-05	-6.92185e-10	-2.15358
15672675	chr19:15672675:A:G	2.64917e-66	-6.92185e-10	-2.31937	5.34563e-06	-6.92185e-10	-2.18677	3.78528e-05	-6.92185e-10	-2.19539
15672677	chr19:15672677:T:C	2.65349e-66	-6.92185e-10	-2.31774	5.3559e-06	-6.92185e-10	-2.18485	3.79255e-05	-6.92185e-10	-2.19347
15672719	chr19:15672719:T:C	3.01836e-66	-2.18891	-4.09089e-09	4.83493e-06	-2.28718	-4.09089e-09	3.51545e-05	-2.26934	-4.09089e-09
15672761	chr19:15672761:C:T	2.6848e-66	-6.92185e-10	-2.30601	5.43568e-06	-6.92185e-10	-2.17006	3.84833e-05	-6.92185e-10	-2.17887
15672797	chr19:15672797:A:G	2.65184e-66	-6.92185e-10	-2.31837	5.35261e-06	-6.92185e-10	-2.18546	3.7902e-05	-6.92185e-10	-2.19409
15672837	chr19:15672837:T:C	2.61935e-66	-6.92185e-10	-2.33069	5.27252e-06	-6.92185e-10	-2.20054	3.73421e-05	-6.92185e-10	-2.20898
15672860	chr19:15672860:T:C	2.62309e-66	-6.92185e-10	-2.32927	5.27976e-06	-6.92185e-10	-2.19917	3.7392e-05	-6.92185e-10	-2.20764
15672966	chr19:15672966:C:T	2.54666e-66	-6.92185e-10	-2.35883	5.08454e-06	-6.92185e-10	-2.23684	3.66916e-05	-6.92185e-10	-2.22655
15672983	chr19:15672983:G:A	2.62508e-66	-6.92185e-10	-2.32851	5.28503e-06	-6.92185e-10	-2.19817	3.74291e-05	-6.92185e-10	-2.20665
15673048	chr19:15673048:G:A	2.97745e-66	-6.92185e-10	-2.20255	6.07737e-06	-6.92185e-10	-2.05848	4.40313e-05	-6.92185e-10	-2.0442
15673056	chr19:15673056:C:T	5.401e-67	-2.45713	-1.45249	1.91112e-06	-2.17155	-1.04381	1.33649e-05	-2.25875	-0.977717
15673070	chr19:15673070:A:G	3.04872e-66	-6.92185e-10	-2.1789	6.29834e-06	-6.92185e-10	-2.02276	4.56668e-05	-6.92185e-10	-2.00773
15673101	chr19:15673101:A:G	3.00374e-66	-6.92185e-10	-2.19376	6.12749e-06	-6.92185e-10	-2.05026	4.44104e-05	-6.92185e-10	-2.03562
15673102	chr19:15673102:G:C	3.06037e-66	-6.92185e-10	-2.17508	6.2621e-06	-6.92185e-10	-2.02853	4.53911e-05	-6.92185e-10	-2.01378
15673357	chr19:15673357:A:G	3.5696e-67	-2.45698	-1.86677	1.1091e-06	-2.1935	-1.56599	7.62879e-06	-2.28197	-1.5152
15673385	chr19:15673385:G:C	1.83763e-67	-2.44393	-2.5438	4.10155e-07	-2.23651	-2.51776	2.72871e-06	-2.31363	-2.51164
15673390	chr19:15673390:C:T	1.94465e-67	-2.436	-2.49512	3.83281e-07	-2.26835	-2.55369	2.55126e-06	-2.34036	-2.55216
15673404	chr19:15673404:C:T	2.01713e-67	-2.41812	-2.47641	3.71919e-07	-2.29803	-2.55409	2.49209e-06	-2.36281	-2.55317
15673405	chr19:15673405:G:A	2.58718e-66	-6.92185e-10	-2.34305	5.2059e-06	-6.92185e-10	-2.21326	3.68366e-05	-6.92185e-10	-2.22261
15673443	chr19:15673443:C:A	2.41848e-66	-6.92185e-10	-2.41048	4.76556e-06	-6.92185e-10	-2.30163	3.3751e-05	-6.92185e-10	-2.31009
15673465	chr19:15673465:A:C	2.43212e-66	-6.92185e-10	-2.40485	4.80201e-06	-6.92185e-10	-2.29401	3.40186e-05	-6.92185e-10	-2.30219
15673475	chr19:15673475:C:T	1.82093e-67	-2.46219	-2.53466	4.926e-07	-2.04176	-2.52935	3.20274e-06	-2.14125	-2.52384
15673479	chr19:15673479:G:A	2.43212e-66	-6.92185e-10	-2.40485	4.80201e-06	-6.92185e-10	-2.29401	3.40186e-05	-6.92185e-10	-2.30219
15673509	chr19:15673509:G:T	1.96616e-67	-2.46245	-2.45767	4.66077e-07	-2.0732	-2.55326	3.01002e-06	-2.1728	-2.55435
15673567	chr19:15673567:C:T	4.87917e-67	-2.42642	-1.58481	3.77689e-07	-2.3769	-2.45983	2.5379e-06	-2.4315	-2.46626
15673576	chr19:15673576:C:T	4.29619e-67	-2.43767	-1.70081	1.27272e-06	-2.2577	-1.36419	8.80658e-06	-2.33336	-1.32024
15673617	chr19:15673617:C:A	2.59924e-66	-6.92185e-10	-2.3384	5.22546e-06	-6.92185e-10	-2.20951	3.70144e-05	-6.92185e-10	-2.21779
15673761	chr19:15673761:A:G	2.71911e-66	-6.92185e-10	-2.29331	5.52832e-06	-6.92185e-10	-2.15317	3.9134e-05	-6.92185e-10	-2.16211
15673807	chr19:15673807:A:G	1.88728e-67	-2.40816	-2.55291	4.07617e-07	-2.31543	-2.44505	2.78208e-06	-2.37244	-2.43346
15673850	chr19:15673850:A:G	3.70129e-67	-2.34918	-1.93834	7.57776e-07	-2.3943	-1.74611	5.45366e-06	-2.43402	-1.69879
15673891	chr19:15673891:C:G	2.86315e-67	-2.45728	-2.087	9.25173e-07	-2.0143	-1.92652	6.12095e-06	-2.13054	-1.88684
15674812	chr19:15674812:T:C	3.05328e-67	-2.43572	-2.04427	7.62929e-07	-2.27215	-1.86149	5.28493e-06	-2.34587	-1.81837
15674832	chr19:15674832:G:A	3.09193e-67	-2.44467	-2.02274	8.03175e-07	-2.24502	-1.83721	5.53608e-06	-2.32446	-1.79335
15675005	chr19:15675005:C:T	3.60982e-67	-2.43592	-1.87662	1.75267e-06	-1.7824	-1.51951	8.54843e-06	-2.23274	-1.45061
15675006	chr19:15675006:G:A	2.50548e-66	-6.92185e-10	-2.37514	4.61775e-06	-6.92185e-10	-2.33314	3.27836e-05	-6.92185e-10	-2.33917
15675103	chr19:15675103:T:C	1.82743e-67	-2.45038	-2.54292	4.2784e-07	-2.1949	-2.51716	2.83258e-06	-2.27689	-2.51102
15675115	chr19:15675115:C:T	3.15671e-67	-2.44522	-2.00145	8.25477e-07	-2.24312	-1.81172	5.69194e-06	-2.32298	-1.76707
15675130	chr19:15675130:G:A	3.14108e-67	-2.44552	-2.00612	8.20087e-07	-2.2423	-1.81909	5.65528e-06	-2.32219	-1.77432
15675175	chr19:15675175:C:T	2.62185e-67	-2.41394	-2.21838	1.41766e-06	-2.12012	-1.39393	8.7719e-06	-2.38533	-1.27221
15675197	chr19:15675197:T:C	2.34865e-67	-2.45517	-2.2872	7.58413e-07	-1.99064	-2.14894	4.96617e-06	-2.1102	-2.11625
15675256	chr19:15675256:T:C	2.16293e-67	-2.41774	-2.407	7.74083e-07	-1.8173	-2.30183	4.91721e-06	-1.96084	-2.27552
15675268	chr19:15675268:T:C	2.64564e-67	-2.3941	-2.22919	1.04096e-06	-1.72517	-2.09774	6.60817e-06	-1.87707	-2.06373
15675288	chr19:15675288:G:A	3.17283e-67	-2.44577	-1.99581	8.24635e-07	-2.24392	-1.81194	5.68813e-06	-2.32265	-1.76806
15675290	chr19:15675290:T:C	3.16015e-67	-2.41765	-2.02793	7.48116e-07	-2.31345	-1.8398	5.23705e-06	-2.37713	-1.79621
15675455	chr19:15675455:C:T	3.51244e-67	-2.43588	-1.90401	1.69716e-06	-1.78159	-1.55251	8.26272e-06	-2.23237	-1.48498
15675597	chr19:15675597:G:T	1.85445e-67	-2.4504	-2.52821	4.19579e-07	-2.19569	-2.53587	2.77378e-06	-2.27747	-2.53142
15675658	chr19:15675658:C:G	1.84017e-67	-2.45144	-2.5349	4.24652e-07	-2.19085	-2.52869	2.80719e-06	-2.27349	-2.52342
15675769	chr19:15675769:C:T	2.24401e-66	-2.22591	-0.25944	6.2532e-06	-0.738909	-1.29105	1.60294e-05	-1.78345	-1.27122
15675772	chr19:15675772:T:C	3.12295e-67	-2.44465	-2.01277	8.11986e-07	-2.24568	-1.82564	5.60105e-06	-2.3247	-1.78144
15675778	chr19:15675778:T:C	3.31222e-67	-2.44615	-1.95243	8.77733e-07	-2.23831	-1.75515	6.0535e-06	-2.31924	-1.70922
15675780	chr19:15675780:G:A	3.27486e-67	-2.44139	-1.96854	8.45957e-07	-2.25587	-1.77447	5.85463e-06	-2.3331	-1.72877
15675798	chr19:15675798:T:C	3.19482e-67	-2.44405	-1.99063	8.32497e-07	-2.24719	-1.79918	5.74745e-06	-2.32622	-1.75412
15676076	chr19:15676076:G:A	1.91061e-67	-2.44921	-2.49957	4.10895e-07	-2.20212	-2.55035	2.71339e-06	-2.28281	-2.54809
15676080	chr19:15676080:A:G	3.06553e-67	-2.43935	-2.03663	7.75734e-07	-2.26223	-1.85477	5.36556e-06	-2.33798	-1.81111
15676180	chr19:15676180:TG:T	3.05925e-66	-6.92185e-10	-2.17545	6.95194e-06	-6.92185e-10	-1.92403	4.98993e-05	-6.92185e-10	-1.91909
15678186	chr19:15678186:G:A	2.23817e-66	-2.22831	-0.259647	6.20496e-06	-0.75007	-1.28763	1.60362e-05	-1.78653	-1.26772
15678224	chr19:15678224:C:A	1.89147e-67	-2.44362	-2.51523	4.04626e-07	-2.22407	-2.54377	2.68537e-06	-2.30098	-2.5403
15678288	chr19:15678288:A:G	3.33558e-67	-2.43242	-1.95913	8.32313e-07	-2.28043	-1.76616	5.79322e-06	-2.35233	-1.72008
15678330	chr19:15678330:G:A	3.30044e-67	-2.43955	-1.96259	8.45658e-07	-2.26102	-1.76967	5.86097e-06	-2.33749	-1.7233
15678440	chr19:15678440:A:G	1.84564e-67	-2.45771	-2.52567	4.37662e-07	-2.15197	-2.53738	2.87282e-06	-2.24077	-2.53304
15678447	chr19:15678447:T:C	3.80268e-67	-2.44335	-1.81715	1.82171e-06	-1.82254	-1.44073	9.06934e-06	-2.25461	-1.36959
15678472	chr19:15678472:C:G	2.75544e-67	-2.43816	-2.14446	6.82705e-07	-2.26867	-1.97608	4.70704e-06	-2.34346	-1.93658
15678487	chr19:15678487:A:G	1.335e-66	-2.46236	-0.542333	6.46905e-06	-2.37587	0.379847	5.39545e-05	-2.44959	0.608631
15678492	chr19:15678492:T:C	1.93538e-67	-2.4155	-2.5204	3.77815e-07	-2.29497	-2.54143	2.54412e-06	-2.35772	-2.5376
15678501	chr19:15678501:T:C	3.20728e-67	-2.432	-1.99878	3.57018e-07	-2.39423	-2.49879	2.40937e-06	-2.44237	-2.50736
15678506	chr19:15678506:A:G	1.86589e-67	-2.4518	-2.52066	4.20021e-07	-2.189	-2.5415	2.77175e-06	-2.27197	-2.53765
15678630	chr19:15678630:G:A	2.63141e-66	-6.92185e-10	-2.3261	5.30705e-06	-6.92185e-10	-2.19401	3.75855e-05	-6.92185e-10	-2.20248
15678660	chr19:15678660:C:T	1.84053e-67	-2.45538	-2.53078	4.32389e-07	-2.16866	-2.53282	2.84697e-06	-2.25489	-2.52796
15678665	chr19:15678665:A:G	1.83652e-67	-2.45531	-2.53302	4.33254e-07	-2.16911	-2.53037	2.8534e-06	-2.25528	-2.5253
15678839	chr19:15678839:G:A	3.1815e-67	-2.4386	-2.00025	8.09572e-07	-2.26414	-1.81015	5.60621e-06	-2.33961	-1.76561
15678855	chr19:15678855:T:G	3.04938e-67	-2.43861	-2.04265	7.71846e-07	-2.26412	-1.8579	5.33776e-06	-2.3396	-1.8147
15678888	chr19:15678888:G:A	1.16755e-66	-2.41757	-0.721139	6.84888e-06	-2.11801	0.179048	4.49724e-05	-2.38145	0.3584
15678966	chr19:15678966:A:G	3.63686e-67	-2.44375	-1.86133	1.72222e-06	-1.82489	-1.49455	8.56874e-06	-2.25595	-1.42503
15679059	chr19:15679059:C:T	1.90751e-67	-2.46016	-2.49025	6.02218e-07	-2.1628	-2.20738	3.92331e-06	-2.26201	-2.20016
15679235	chr19:15679235:G:A	1.84069e-67	-2.4499	-2.53616	4.22262e-07	-2.19784	-2.52734	2.79481e-06	-2.27945	-2.52188
15679259	chr19:15679259:G:A	3.07515e-67	-2.43579	-2.03706	7.68387e-07	-2.27188	-1.85463	5.32265e-06	-2.34569	-1.81143
15679275	chr19:15679275:T:G	3.24509e-67	-2.43136	-1.9877	8.04553e-07	-2.2831	-1.79742	5.59651e-06	-2.35444	-1.75251
15679383	chr19:15679383:T:G	2.60917e-66	-6.92185e-10	-2.33459	5.27179e-06	-6.92185e-10	-2.20068	3.73245e-05	-6.92185e-10	-2.20945
15679441	chr19:15679441:C:A	1.84347e-67	-2.44231	-2.54224	4.13231e-07	-2.2278	-2.519	2.75141e-06	-2.3041	-2.51288
15679476	chr19:15679476:AGCC:A	1.85178e-67	-2.44832	-2.53174	4.1692e-07	-2.20562	-2.53229	2.76138e-06	-2.28594	-2.52743
15679916	chr19:15679916:G:A	1.82044e-67	-2.45585	-2.54128	4.39619e-07	-2.16558	-2.51932	2.8966e-06	-2.25231	-2.51325
15680010	chr19:15680010:T:A	2.64752e-66	-6.92185e-10	-2.31999	5.34875e-06	-6.92185e-10	-2.18619	3.78771e-05	-6.92185e-10	-2.19475
15680327	chr19:15680327:G:A	2.2721e-66	-6.92185e-10	-2.47291	4.03585e-06	-6.92185e-10	-2.46783	2.8816e-05	-6.92185e-10	-2.46817
15680370	chr19:15680370:C:T	1.82673e-67	-2.45429	-2.53938	4.33096e-07	-2.17566	-2.52418	2.85657e-06	-2.26096	-2.51851
15680796	chr19:15680796:A:G	5.8793e-67	-2.42187	-1.40289	5.68047e-06	-2.14267	0.0166514	3.79259e-05	-2.39488	0.201419
15681029	chr19:15681029:G:A	6.6361e-67	-2.41839	-1.28529	6.30822e-06	-2.13404	0.112847	4.25251e-05	-2.39089	0.311883
15681111	chr19:15681111:G:T	3.09034e-66	-6.92185e-10	-2.16534	4.52026e-06	-6.92185e-10	-2.35448	3.29693e-05	-6.92185e-10	-2.33352
15681114	chr19:15681114:G:A	3.14898e-66	-6.92185e-10	-2.14654	4.58276e-06	-6.92185e-10	-2.34075	3.34482e-05	-6.92185e-10	-2.3191
15681387	chr19:15681387:C:T	2.44598e-66	-6.92185e-10	-2.39917	3.99103e-06	-6.92185e-10	-2.479	2.88949e-05	-6.92185e-10	-2.46543
15681397	chr19:15681397:A:G	2.68321e-66	-6.92185e-10	-2.3066	4.36996e-06	-6.92185e-10	-2.3883	3.18863e-05	-6.92185e-10	-2.36692
15681432	chr19:15681432:T:C	2.58646e-66	-6.92185e-10	-2.34333	4.00096e-06	-6.92185e-10	-2.47651	2.8504e-05	-6.92185e-10	-2.47905
15681564	chr19:15681564:G:A	4.10158e-66	-6.92185e-10	-1.88225	5.30864e-06	-6.92185e-10	-2.19371	3.89222e-05	-6.92185e-10	-2.16753
15681687	chr19:15681687:G:T	2.15734e-66	-6.92185e-10	-2.52474	3.70347e-06	-6.92185e-10	-2.55378	2.64436e-05	-6.92185e-10	-2.55408
15681756	chr19:15681756:C:T	2.65086e-67	-2.36168	-2.25964	3.83578e-07	-2.28242	-2.53884	2.48816e-06	-2.37323	-2.54433
15681893	chr19:15681893:G:GC	2.58147e-66	-6.92185e-10	-2.34526	4.11567e-06	-6.92185e-10	-2.44825	2.99347e-05	-6.92185e-10	-2.43008
15681924	chr19:15681924:A:G	2.65888e-66	-6.92185e-10	-2.31571	4.19222e-06	-6.92185e-10	-2.42982	3.05364e-05	-6.92185e-10	-2.41018
15682114	chr19:15682114:G:A	2.29633e-66	-0.75126	-1.71105	1.99987e-06	-1.00235	-2.16762	1.97517e-05	-0.663314	-2.18254
15682259	chr19:15682259:G:A	4.4827e-67	-2.30997	-1.78601	4.50863e-07	-2.19899	-2.46065	2.85605e-06	-2.31312	-2.46654
15682369	chr19:15682369:C:G	2.31546e-67	-2.26792	-2.48867	4.91703e-07	-2.02885	-2.54408	2.91094e-06	-2.22285	-2.53777
15682425	chr19:15682425:C:T	2.57849e-67	-2.21655	-2.43245	1.29537e-06	-1.30723	-2.29702	5.47668e-06	-1.85939	-2.26921
15682560	chr19:15682560:A:T	2.12354e-66	-6.92185e-10	-2.54053	3.75447e-06	-6.92185e-10	-2.5401	2.67009e-05	-6.92185e-10	-2.5444
15682605	chr19:15682605:C:T	2.23665e-66	-6.92185e-10	-2.48864	3.93492e-06	-6.92185e-10	-2.49316	2.7849e-05	-6.92185e-10	-2.5023
15682726	chr19:15682726:G:C	2.28885e-66	-6.92185e-10	-2.46557	3.80889e-06	-6.92185e-10	-2.52571	2.74707e-05	-6.92185e-10	-2.51598
15682978	chr19:15682978:G:C	2.47463e-67	-2.26925	-2.42086	1.19335e-06	-1.40335	-2.28293	5.10698e-06	-1.94419	-2.2543
15683338	chr19:15683338:G:A	2.43285e-66	-6.92185e-10	-2.40456	3.95572e-06	-6.92185e-10	-2.48789	2.86718e-05	-6.92185e-10	-2.47318
15683398	chr19:15683398:C:G	8.05974e-66	-6.92185e-10	-1.20674	1.07692e-05	-6.92185e-10	-1.48636	7.48805e-05	-6.92185e-10	-1.5132
15683433	chr19:15683433:G:A	6.4829e-66	-6.92185e-10	-1.42445	9.18339e-06	-6.92185e-10	-1.64565	6.32886e-05	-6.92185e-10	-1.68139
15683485	chr19:15683485:C:G	3.04987e-66	-6.92185e-10	-2.17852	5.14915e-06	-6.92185e-10	-2.22422	3.66157e-05	-6.92185e-10	-2.22862
15683486	chr19:15683486:T:C	3.06915e-66	-6.92185e-10	-2.17222	5.18045e-06	-6.92185e-10	-2.21816	3.68368e-05	-6.92185e-10	-2.2226
15683539	chr19:15683539:G:T	2.9698e-66	-6.92185e-10	-2.20512	4.58931e-06	-6.92185e-10	-2.33932	3.35878e-05	-6.92185e-10	-2.31494
15683544	chr19:15683544:G:A	2.73776e-66	-6.92185e-10	-2.28648	4.30965e-06	-6.92185e-10	-2.40219	3.14203e-05	-6.92185e-10	-2.38164
15683552	chr19:15683552:G:A	2.78265e-66	-6.92185e-10	-2.27021	4.3738e-06	-6.92185e-10	-2.38742	3.19155e-05	-6.92185e-10	-2.36601
15683569	chr19:15683569:C:T	2.63316e-66	-6.92185e-10	-2.32543	4.18882e-06	-6.92185e-10	-2.43063	3.05099e-05	-6.92185e-10	-2.41105
15683605	chr19:15683605:C:T	2.6415e-66	-6.92185e-10	-2.32227	4.20109e-06	-6.92185e-10	-2.42771	3.05699e-05	-6.92185e-10	-2.40908
15684100	chr19:15684100:A:T	2.21206e-66	-6.92185e-10	-2.49969	4.24874e-06	-6.92185e-10	-2.41643	3.02768e-05	-6.92185e-10	-2.41872
15684210	chr19:15684210:A:AG	3.27552e-66	-6.92185e-10	-2.10714	7.7743e-06	-6.92185e-10	-1.81223	5.63919e-05	-6.92185e-10	-1.79677
15684211	chr19:15684211:G:A	2.47777e-66	-6.92185e-10	-2.38626	4.14701e-06	-6.92185e-10	-2.44066	3.01996e-05	-6.92185e-10	-2.42127
15684604	chr19:15684604:G:A	6.93318e-66	-6.92185e-10	-1.3573	9.69234e-06	-6.92185e-10	-1.59171	6.67332e-05	-6.92185e-10	-1.6284
15684883	chr19:15684883:G:A	2.96857e-66	-6.92185e-10	-2.20554	6.84306e-06	-6.92185e-10	-1.93982	4.95684e-05	-6.92185e-10	-1.92575
15685032	chr19:15685032:C:T	4.77615e-67	-2.45887	-1.57369	9.29211e-07	-2.18774	-1.74873	6.05486e-06	-2.28403	-1.74421
15685553	chr19:15685553:A:G	2.63694e-67	-2.15137	-2.47522	1.43045e-06	-1.14468	-2.36038	5.65013e-06	-1.76189	-2.33553
15685697	chr19:15685697:A:G	2.62257e-67	-2.15786	-2.47419	1.41821e-06	-1.15735	-2.3563	5.62166e-06	-1.77128	-2.33119
15685732	chr19:15685732:C:T	7.96407e-67	-2.15147	-1.36979	4.49198e-06	-2.12973	-0.231027	3.46195e-05	-2.20991	-0.0747701
15685991	chr19:15685991:A:AG	2.65539e-67	-2.15147	-2.46814	1.44752e-06	-1.14501	-2.34819	5.71967e-06	-1.76254	-2.32265
15686003	chr19:15686003:G:T	5.66577e-66	-1.08471	-0.474468	5.04667e-06	-1.1008	-1.14352	2.52116e-05	-1.38051	-1.22128
15686228	chr19:15686228:T:G	2.83842e-66	-6.92185e-10	-2.25037	4.32552e-06	-6.92185e-10	-2.39852	3.07484e-05	-6.92185e-10	-2.40326
15686485	chr19:15686485:G:T	4.63117e-66	-2.46248	0.701671	1.30201e-05	-2.39845	1.1019	9.76532e-05	-2.45532	1.20765
15686599	chr19:15686599:T:A	4.48541e-67	-2.36072	-1.73465	4.42873e-07	-2.25727	-2.42025	2.82476e-06	-2.35484	-2.43583
15686674	chr19:15686674:A:G	4.65101e-67	-2.35796	-1.70116	4.50551e-07	-2.25315	-2.40718	2.8682e-06	-2.35185	-2.42357
15686708	chr19:15686708:G:A	3.65625e-67	-2.35324	-1.94653	4.0304e-07	-2.25444	-2.51733	2.59351e-06	-2.3544	-2.52168
15686722	chr19:15686722:A:G	7.12626e-67	-2.34578	-1.28664	5.35077e-07	-2.2391	-2.24929	3.39037e-06	-2.34239	-2.26577
15686748	chr19:15686748:G:A	2.89596e-67	-1.995	-2.53788	6.19442e-07	-1.78731	-2.55467	3.43756e-06	-2.04106	-2.55328
15686816	chr19:15686816:G:C	6.86403e-67	-2.33484	-1.33506	5.26785e-07	-2.22426	-2.27976	3.33129e-06	-2.33127	-2.29446
15686903	chr19:15686903:T:A	4.58934e-67	-2.34801	-1.72446	4.52698e-07	-2.23933	-2.41625	2.87291e-06	-2.34168	-2.43209
15686955	chr19:15686955:C:T	2.48863e-66	-6.92185e-10	-2.38188	4.00192e-06	-6.92185e-10	-2.47628	2.90533e-05	-6.92185e-10	-2.45997
15686991	chr19:15686991:A:T	2.8845e-66	-6.92185e-10	-2.23426	4.44591e-06	-6.92185e-10	-2.37107	3.2522e-05	-6.92185e-10	-2.34718
15687044	chr19:15687044:G:A	3.64595e-66	-2	-4.09089e-09	3.77694e-05	-0.231552	-4.09089e-09	5.91449e-05	-1.74911	-4.09089e-09
15687045	chr19:15687045:A:C	3.37355e-66	-6.92185e-10	-2.07765	5.05099e-06	-6.92185e-10	-2.24347	3.73638e-05	-6.92185e-10	-2.2084
15687049	chr19:15687049:G:A	6.61981e-67	-2.34671	-1.35943	5.1204e-07	-2.23999	-2.29242	3.2519e-06	-2.34308	-2.30678
15687053	chr19:15687053:G:A	5.37622e-67	-2.34609	-1.56813	4.71503e-07	-2.23997	-2.37491	2.99826e-06	-2.34293	-2.38813
15687073	chr19:15687073:C:T	4.5138e-67	-1.77358	-2.31549	4.86852e-07	-2.05505	-2.5278	4.81109e-06	-1.73002	-2.52816
15687105	chr19:15687105:G:A	4.6917e-67	-2.35103	-1.69938	4.56021e-07	-2.24307	-2.4052	2.89467e-06	-2.34451	-2.42172
15687194	chr19:15687194:G:A	4.42973e-67	-2.35639	-1.75148	4.43085e-07	-2.25084	-2.4262	2.82227e-06	-2.35008	-2.44148
15687205	chr19:15687205:T:A	2.80195e-67	-2.18431	-2.38158	1.57022e-06	-1.2529	-2.15893	6.56412e-06	-1.84216	-2.10532
15687208	chr19:15687208:C:T	4.10304e-67	-2.37558	-1.80889	4.13267e-07	-2.2896	-2.45711	2.68066e-06	-2.37922	-2.46381
15687209	chr19:15687209:G:A	3.98227e-66	-6.92185e-10	-1.91176	6.07785e-06	-6.92185e-10	-2.0584	4.53797e-05	-6.92185e-10	-2.01403
15687238	chr19:15687238:T:C	2.48661e-66	-6.92185e-10	-2.3827	4.94817e-06	-6.92185e-10	-2.26403	3.5088e-05	-6.92185e-10	-2.27124
15687363	chr19:15687363:G:C	4.47498e-67	-2.36006	-1.73764	4.44966e-07	-2.25637	-2.41643	2.83719e-06	-2.35411	-2.43218
15687652	chr19:15687652:A:AGT	4.47267e-67	-2.34225	-1.75597	4.51162e-07	-2.23142	-2.42755	2.85937e-06	-2.33582	-2.44267
15687655	chr19:15687655:A:G	4.53676e-67	-2.34868	-1.73531	4.51224e-07	-2.24015	-2.41869	2.86455e-06	-2.34235	-2.43433
15687677	chr19:15687677:T:A	4.68476e-67	-2.34926	-1.70262	4.56489e-07	-2.24148	-2.40576	2.89744e-06	-2.3431	-2.42217
15687678	chr19:15687678:A:G	4.52754e-67	-2.34716	-1.73886	4.51241e-07	-2.23812	-2.42068	2.86387e-06	-2.3407	-2.43622
15687685	chr19:15687685:C:T	2.54228e-66	-6.92185e-10	-2.36056	4.05206e-06	-6.92185e-10	-2.46382	2.94398e-05	-6.92185e-10	-2.44675
15687710	chr19:15687710:C:T	5.36775e-66	-1.56844	-0.044767	1.87485e-05	0.41738	-1.34932	3.65362e-05	-0.895372	-1.33542
15687881	chr19:15687881:A:T	6.73568e-67	-2.35521	-1.33358	5.11793e-07	-2.25152	-2.28137	3.25954e-06	-2.35139	-2.29612
15687901	chr19:15687901:T:C	7.19145e-67	-2.36815	-1.25517	5.22311e-07	-2.26966	-2.24288	3.34034e-06	-2.36455	-2.25847
15688295	chr19:15688295:T:A	6.51679e-67	-2.34834	-1.37348	5.067e-07	-2.24198	-2.30091	3.22004e-06	-2.34455	-2.31516
15688313	chr19:15688313:A:C	7.17465e-67	-2.35562	-1.27003	5.28531e-07	-2.25277	-2.24793	3.36451e-06	-2.35242	-2.2634
15688316	chr19:15688316:A:T	2.69908e-66	-6.92185e-10	-2.30071	4.21397e-06	-6.92185e-10	-2.42464	3.07214e-05	-6.92185e-10	-2.40414
15688320	chr19:15688320:A:G	4.66928e-67	-2.35488	-1.70032	4.51732e-07	-2.25046	-2.40725	2.87217e-06	-2.34987	-2.42416
15688374	chr19:15688374:A:G	6.92649e-67	-2.36004	-1.30081	5.16904e-07	-2.25439	-2.26856	3.28574e-06	-2.3561	-2.28341
15688433	chr19:15688433:A:G	3.00488e-66	-6.92185e-10	-2.19338	7.09232e-06	-6.92185e-10	-1.90404	5.0883e-05	-6.92185e-10	-1.89957
15688533	chr19:15688533:G:T	4.39206e-67	-2.36268	-1.75373	4.38291e-07	-2.25988	-2.42804	2.799e-06	-2.35657	-2.44326
15688535	chr19:15688535:A:T	8.2659e-66	-1.18148	-4.09089e-09	1.60915e-05	-1.08476	-4.09089e-09	9.70444e-05	-1.25393	-4.09089e-09
15688556	chr19:15688556:G:A	4.38022e-67	-2.35412	-1.76499	4.42161e-07	-2.2477	-2.43143	2.81503e-06	-2.34774	-2.44639
15688682	chr19:15688682:G:A	7.21472e-67	-2.34668	-1.2734	5.31042e-07	-2.24039	-2.25558	3.37109e-06	-2.34315	-2.27071
15688761	chr19:15688761:A:G	4.41415e-67	-2.34656	-1.76483	4.47234e-07	-2.23678	-2.43094	2.83861e-06	-2.33982	-2.44596
15688901	chr19:15688901:T:C	7.00498e-67	-2.34193	-1.30765	5.27444e-07	-2.23378	-2.26898	3.34279e-06	-2.33845	-2.28384
15688989	chr19:15688989:T:C	4.4462e-67	-2.37381	-1.73034	4.36189e-07	-2.27556	-2.41716	2.79625e-06	-2.36785	-2.43297
15689004	chr19:15689004:G:A	2.7592e-66	-6.92185e-10	-2.27868	4.76271e-06	-6.92185e-10	-2.30223	3.46394e-05	-6.92185e-10	-2.28411
15689078	chr19:15689078:A:G	2.56414e-66	-6.92185e-10	-2.35199	4.06492e-06	-6.92185e-10	-2.46066	2.95465e-05	-6.92185e-10	-2.44313
15689280	chr19:15689280:C:A	6.44815e-67	-2.35069	-1.38172	5.04375e-07	-2.24578	-2.30171	3.20941e-06	-2.34738	-2.31563
15689298	chr19:15689298:AG:A	6.94411e-66	-6.92185e-10	-1.35572	9.71006e-06	-6.92185e-10	-1.58989	6.68552e-05	-6.92185e-10	-1.62657
15689412	chr19:15689412:A:G	6.4014e-67	-2.35418	-1.38551	4.99472e-07	-2.25074	-2.30651	3.18303e-06	-2.3509	-2.32036
15689423	chr19:15689423:T:C	2.87329e-66	-6.92185e-10	-2.23816	4.40268e-06	-6.92185e-10	-2.38084	3.21916e-05	-6.92185e-10	-2.35739
15689428	chr19:15689428:A:G	3.88301e-67	-2.3648	-1.87479	4.18542e-07	-2.26296	-2.47107	2.68262e-06	-2.35887	-2.48343
15689521	chr19:15689521:A:G	4.64232e-66	-2.45945	0.701045	1.26242e-05	-2.42715	1.09971	9.68052e-05	-2.46207	1.20567
15689626	chr19:15689626:A:G	2.13382e-66	-6.92185e-10	-2.5357	3.79557e-06	-6.92185e-10	-2.52922	2.69985e-05	-6.92185e-10	-2.53331
15689690	chr19:15689690:C:T	5.32406e-67	-2.35762	-1.56634	4.63149e-07	-2.26327	-2.36949	2.97441e-06	-2.36119	-2.37786
15689869	chr19:15689869:T:C	6.02671e-67	-2.34153	-1.45848	4.93165e-07	-2.23237	-2.33759	3.12971e-06	-2.33743	-2.35073
15689934	chr19:15689934:A:G	2.11576e-66	-6.92185e-10	-2.54421	3.70088e-06	-6.92185e-10	-2.55448	2.64284e-05	-6.92185e-10	-2.55466
15690309	chr19:15690309:G:A	2.58194e-66	-6.92185e-10	-2.34508	5.18019e-06	-6.92185e-10	-2.21821	3.67426e-05	-6.92185e-10	-2.22516
15690557	chr19:15690557:T:G	2.69589e-67	-2.16419	-2.44029	1.46284e-06	-1.17313	-2.30954	5.84262e-06	-1.7823	-2.28162
15690644	chr19:15690644:A:G	2.57456e-66	-0.597407	-1.75053	2.12153e-06	-0.855739	-2.25517	2.14387e-05	-0.489433	-2.27446
15691209	chr19:15691209:C:G	4.44344e-67	-2.35737	-1.74741	4.42953e-07	-2.25202	-2.42532	2.82234e-06	-2.35088	-2.44065
15691338	chr19:15691338:A:G	6.62834e-67	-2.35583	-1.34902	5.01491e-07	-2.25327	-2.29994	3.19575e-06	-2.35252	-2.31475
15691343	chr19:15691343:A:G	6.61395e-67	-2.35497	-1.35205	5.00713e-07	-2.25229	-2.30249	3.19144e-06	-2.35146	-2.31717
15691724	chr19:15691724:G:T	2.78711e-66	-2.26861	-4.09089e-09	5.03003e-06	-2.24762	-4.09089e-09	4.2616e-05	-2.07687	-4.09089e-09
15691727	chr19:15691727:T:G	4.6061e-67	-2.35049	-1.71833	4.52831e-07	-2.24316	-2.41213	2.87663e-06	-2.34425	-2.42823
15691785	chr19:15691785:C:T	7.19198e-67	-2.32929	-1.29395	5.31418e-07	-2.22667	-2.26858	3.36827e-06	-2.33044	-2.28426
15691941	chr19:15691941:C:A	4.39377e-67	-2.36442	-1.7516	4.38475e-07	-2.26229	-2.42521	2.80191e-06	-2.35823	-2.44057
15691997	chr19:15691997:G:A	3.15582e-66	-6.92185e-10	-2.14437	4.57436e-06	-6.92185e-10	-2.34258	3.34987e-05	-6.92185e-10	-2.31759
15692284	chr19:15692284:C:T	2.79512e-67	-2.12762	-2.4407	1.57695e-06	-1.09773	-2.30983	6.17326e-06	-1.72691	-2.28196
15692296	chr19:15692296:A:G	2.74641e-67	-2.15022	-2.43569	1.51317e-06	-1.14449	-2.30436	5.99905e-06	-1.76116	-2.27633
15692493	chr19:15692493:G:A	1.79852e-67	-2.46021	-2.54902	4.87298e-07	-2.03445	-2.54748	3.09158e-06	-2.15561	-2.54481
15692607	chr19:15692607:T:G	2.7175e-67	-2.14377	-2.45273	1.49938e-06	-1.13014	-2.32785	5.91318e-06	-1.75093	-2.30098
15692941	chr19:15692941:TGTG:GGTG	5.66701e-67	-2.36535	-1.49619	4.68274e-07	-2.26689	-2.35486	3.00197e-06	-2.36257	-2.36726
15693057	chr19:15693057:A:G	5.47759e-67	-2.37266	-1.52288	4.66604e-07	-2.27497	-2.35035	2.99955e-06	-2.36802	-2.36261
15693327	chr19:15693327:A:G	2.45437e-66	-6.92185e-10	-2.39575	3.95061e-06	-6.92185e-10	-2.48918	2.86404e-05	-6.92185e-10	-2.47428
15693348	chr19:15693348:T:C	5.93778e-67	-2.43033	-1.38454	1.997e-06	-1.79693	-1.37447	1.17007e-05	-1.99721	-1.37224
15693565	chr19:15693565:T:C	5.86751e-66	-6.92185e-10	-1.52419	6.36709e-06	-6.92185e-10	-2.01191	4.77372e-05	-6.92185e-10	-1.96339
15693785	chr19:15693785:A:G	6.82998e-67	-2.3616	-1.31328	5.16847e-07	-2.2696	-2.25345	3.31778e-06	-2.36615	-2.26365
15693834	chr19:15693834:A:G	3.39044e-65	-6.92185e-10	0.229928	1.51511e-05	-6.92185e-10	-1.14498	0.000109919	-6.92185e-10	-1.12936
15693940	chr19:15693940:C:T	2.74082e-67	-2.20438	-2.38357	1.45612e-06	-1.25513	-2.23215	5.96156e-06	-1.84277	-2.201
15693987	chr19:15693987:T:C	2.56823e-66	-6.92185e-10	-2.3504	4.08088e-06	-6.92185e-10	-2.45674	2.96773e-05	-6.92185e-10	-2.43871
15694197	chr19:15694197:TTAAAG:T	2.33364e-66	-0.483752	-1.96244	2.07365e-06	-0.757103	-2.37664	2.12654e-05	-0.380391	-2.39163
15694592	chr19:15694592:G:A	6.74838e-67	-2.33769	-1.34921	5.20487e-07	-2.22848	-2.28756	3.29571e-06	-2.3345	-2.30198
15694970	chr19:15694970:A:T	6.11951e-67	-2.3487	-1.43602	4.93845e-07	-2.24304	-2.32554	3.14302e-06	-2.34489	-2.33902
15695020	chr19:15695020:A:G	3.06303e-66	-6.92185e-10	-2.17421	4.63616e-06	-6.92185e-10	-2.32916	3.39884e-05	-6.92185e-10	-2.30308
15695052	chr19:15695052:T:C	5.7043e-67	-2.37437	-1.48061	4.66593e-07	-2.28053	-2.34482	3.00191e-06	-2.37215	-2.3577
15695064	chr19:15695064:G:A	6.30222e-67	-2.35901	-1.39629	4.95311e-07	-2.25749	-2.30813	3.16265e-06	-2.35574	-2.32195
15695189	chr19:15695189:C:T	5.2647e-67	-2.34759	-1.58759	4.63483e-07	-2.25102	-2.38102	2.96687e-06	-2.35218	-2.3894
15695576	chr19:15695576:T:C	6.00889e-67	-2.35311	-1.44986	4.85461e-07	-2.24982	-2.33589	3.09525e-06	-2.35032	-2.34891
15695579	chr19:15695579:C:T	1.2767e-66	-2.34981	-0.699523	7.45529e-07	-2.23259	-1.92412	4.63112e-06	-2.33562	-1.96068
15695684	chr19:15695684:T:C	2.95364e-66	-6.92185e-10	-2.21058	7.2835e-06	-6.92185e-10	-1.87744	5.05822e-05	-6.92185e-10	-1.9055
15695754	chr19:15695754:C:T	7.74867e-66	-1.2461	-4.09089e-09	1.5059e-05	-1.15107	-4.09089e-09	9.12859e-05	-1.3151	-4.09089e-09
15695776	chr19:15695776:T:A	2.39949e-66	-6.92185e-10	-2.41836	3.90269e-06	-6.92185e-10	-2.50138	2.82544e-05	-6.92185e-10	-2.48785
15696125	chr19:15696125:G:A	2.28956e-66	-6.92185e-10	-2.46526	3.84249e-06	-6.92185e-10	-2.51693	2.74975e-05	-6.92185e-10	-2.515
15696252	chr19:15696252:C:T	6.24838e-67	-2.3414	-1.42248	5.01222e-07	-2.23328	-2.32048	3.18056e-06	-2.33806	-2.33398
15696365	chr19:15696365:G:C	5.8377e-67	-2.34929	-1.48258	4.81743e-07	-2.24424	-2.34916	3.0692e-06	-2.34592	-2.36176
15696419	chr19:15696419:C:T	3.20475e-66	-6.92185e-10	-2.12898	4.77548e-06	-6.92185e-10	-2.29955	3.52233e-05	-6.92185e-10	-2.26739
15696495	chr19:15696495:T:C	5.71287e-67	-2.35641	-1.49707	4.73986e-07	-2.25474	-2.35488	3.02863e-06	-2.35374	-2.36724
15696521	chr19:15696521:G:A	2.30451e-66	-6.92185e-10	-2.45875	4.84395e-06	-6.92185e-10	-2.28532	3.48308e-05	-6.92185e-10	-2.2786
15696679	chr19:15696679:C:T	5.96712e-67	-2.34439	-1.46555	4.88287e-07	-2.23747	-2.34244	3.10395e-06	-2.34121	-2.35521
15696681	chr19:15696681:G:T	6.09019e-66	-6.92185e-10	-1.48694	6.55464e-06	-6.92185e-10	-1.98288	4.91437e-05	-6.92185e-10	-1.93435
15697020	chr19:15697020:T:C	5.54517e-67	-2.35118	-1.5321	4.71719e-07	-2.24488	-2.36954	3.00841e-06	-2.34638	-2.38131
15697074	chr19:15697074:A:G	2.90874e-67	-2.10678	-2.42171	1.7209e-06	-1.04041	-2.27979	6.64919e-06	-1.6846	-2.25
15697084	chr19:15697084:G:A	2.09433e-66	-6.92185e-10	-2.55438	3.78352e-06	-6.92185e-10	-2.53239	2.69739e-05	-6.92185e-10	-2.53423
15697174	chr19:15697174:G:A	5.67085e-67	-2.33921	-1.52166	4.80327e-07	-2.22879	-2.36755	3.0493e-06	-2.33472	-2.37947
15697215	chr19:15697215:A:G	6.8058e-66	-1.45813	0.0822892	2.53338e-05	0.634543	-1.26545	4.67982e-05	-0.732346	-1.25091
15697569	chr19:15697569:T:C	2.82756e-67	-2.1073	-2.44949	1.64969e-06	-1.04103	-2.32144	6.36054e-06	-1.68476	-2.29423
15698080	chr19:15698080:G:A	4.71414e-67	-2.35539	-1.69025	4.54261e-07	-2.25018	-2.40195	2.88944e-06	-2.34945	-2.41859
15698209	chr19:15698209:A:G	3.85513e-66	-6.92185e-10	-1.94421	5.82394e-06	-6.92185e-10	-2.10107	4.33829e-05	-6.92185e-10	-2.05903
15698215	chr19:15698215:A:G	2.52592e-66	-0.499223	-1.86779	2.21878e-06	-0.741526	-2.32457	2.27906e-05	-0.366375	-2.33638
15698468	chr19:15698468:G:T	9.64266e-67	-2.36647	-0.963539	6.06992e-07	-2.27136	-2.09093	3.87956e-06	-2.36596	-2.10742
15698517	chr19:15698517:T:A	2.8896e-66	-6.92185e-10	-2.2325	6.01181e-06	-6.92185e-10	-2.06932	4.25094e-05	-6.92185e-10	-2.07937
15698737	chr19:15698737:A:T	6.89528e-66	-1.43856	0.0757777	2.60925e-05	0.671865	-1.27327	4.76797e-05	-0.705815	-1.25878
15698820	chr19:15698820:C:T	9.07605e-67	-2.3672	-1.02336	5.88355e-07	-2.2724	-2.12107	3.76361e-06	-2.36671	-2.13701
15698842	chr19:15698842:T:G	2.8791e-67	-2.09428	-2.44444	1.70909e-06	-1.01304	-2.31405	6.539e-06	-1.66511	-2.2862
15698940	chr19:15698940:C:G	6.80722e-67	-2.33876	-1.33946	5.25706e-07	-2.23781	-2.26826	3.34681e-06	-2.34318	-2.27791
15699135	chr19:15699135:C:T	7.91052e-66	-1.4494	0.223976	2.84864e-05	0.655492	-1.16912	5.22522e-05	-0.718661	-1.15435
15699155	chr19:15699155:C:T	2.32017e-66	-2.45198	-4.09089e-09	4.06871e-06	-2.45972	-4.09089e-09	2.92892e-05	-2.45188	-4.09089e-09
15699175	chr19:15699175:C:T	8.4166e-67	-2.374	-1.092	5.65382e-07	-2.28173	-2.15157	3.62511e-06	-2.37308	-2.16813
15699203	chr19:15699203:G:A	5.89546e-67	-2.3568	-1.46522	4.78751e-07	-2.25462	-2.345	3.05737e-06	-2.35367	-2.35787
15699352	chr19:15699352:T:C	6.88254e-66	-1.36463	-4.09089e-09	1.03223e-05	-1.52875	-4.09089e-09	9.03598e-05	-1.3253	-4.09089e-09
15699397	chr19:15699397:T:C	4.78108e-67	-2.34762	-1.68391	4.59366e-07	-2.23899	-2.40197	2.91374e-06	-2.34112	-2.41854
15699413	chr19:15699413:G:A	2.29941e-66	-6.92185e-10	-2.46097	3.80156e-06	-6.92185e-10	-2.52764	2.74185e-05	-6.92185e-10	-2.51788
15699441	chr19:15699441:A:G	2.25345e-66	-6.92185e-10	-2.48115	3.76264e-06	-6.92185e-10	-2.53793	2.70858e-05	-6.92185e-10	-2.53009
15699454	chr19:15699454:A:G	4.96177e-67	-2.3637	-1.63074	4.43831e-07	-2.27227	-2.4031	2.85962e-06	-2.36743	-2.41098
15699688	chr19:15699688:C:T	2.86967e-67	-2.09913	-2.44288	1.69715e-06	-1.02275	-2.31135	6.50885e-06	-1.67244	-2.28349
15699984	chr19:15699984:T:C	2.82519e-67	-2.11089	-2.44674	1.64915e-06	-1.04494	-2.31785	6.35915e-06	-1.68905	-2.29015
15700216	chr19:15700216:C:T	5.78763e-67	-2.35255	-1.48793	4.7767e-07	-2.24914	-2.35274	3.04624e-06	-2.34974	-2.36545
15700311	chr19:15700311:G:A	6.77095e-67	-2.34729	-1.33627	5.22315e-07	-2.24938	-2.26316	3.33591e-06	-2.35169	-2.27266
15700492	chr19:15700492:G:A	5.98727e-67	-2.35632	-1.45025	4.82458e-07	-2.25396	-2.33795	3.08061e-06	-2.35313	-2.35084
15700521	chr19:15700521:G:A	5.82796e-67	-2.35975	-1.47378	4.75297e-07	-2.25929	-2.34758	3.03999e-06	-2.35703	-2.36021
15700825	chr19:15700825:A:T	5.77062e-67	-2.36048	-1.48294	4.73632e-07	-2.25939	-2.35098	3.02973e-06	-2.35711	-2.36352
15700923	chr19:15700923:C:T	2.91241e-67	-2.107	-2.42022	1.71805e-06	-1.04239	-2.27947	6.64386e-06	-1.68549	-2.24992
15700925	chr19:15700925:G:A	4.64089e-67	-2.36063	-1.70067	4.49117e-07	-2.25681	-2.40671	2.86274e-06	-2.3543	-2.42302
15700937	chr19:15700937:T:C	4.20915e-65	-6.92185e-10	0.446228	6.77404e-05	-6.92185e-10	0.352634	0.000513311	-6.92185e-10	0.411784
15701007	chr19:15701007:C:T	5.87472e-67	-2.36982	-1.45572	4.72243e-07	-2.27238	-2.34094	3.03032e-06	-2.36645	-2.35398
15701200	chr19:15701200:G:A	5.0167e-67	-2.35374	-1.62969	4.50085e-07	-2.25861	-2.40276	2.8894e-06	-2.35736	-2.41069
15701685	chr19:15701685:C:T	6.49151e-66	-6.92185e-10	-1.42312	6.87199e-06	-6.92185e-10	-1.9356	5.16663e-05	-6.92185e-10	-1.88429
15701710	chr19:15701710:G:A	2.37161e-66	-6.92185e-10	-2.43005	3.87261e-06	-6.92185e-10	-2.50912	2.80086e-05	-6.92185e-10	-2.49658
15701719	chr19:15701719:T:C	5.89607e-67	-2.35511	-1.4668	4.79819e-07	-2.252	-2.3454	3.06179e-06	-2.35173	-2.35837
15701748	chr19:15701748:C:T	6.22193e-66	-1.46505	-0.000492438	2.37045e-05	0.625329	-1.32271	4.38053e-05	-0.7409	-1.30844
15701934	chr19:15701934:A:G	6.68387e-66	-1.46569	0.0717701	2.47856e-05	0.623443	-1.27623	4.58196e-05	-0.742528	-1.26186
15701998	chr19:15701998:T:C	5.00067e-67	-2.37246	-1.61417	4.4179e-07	-2.28415	-2.39582	2.85555e-06	-2.37575	-2.40409
15702065	chr19:15702065:A:G	5.06249e-67	-2.3598	-1.61454	4.49249e-07	-2.26637	-2.39686	2.88948e-06	-2.3632	-2.40482
15702603	chr19:15702603:C:T	2.53041e-66	-6.92185e-10	-2.36524	3.79934e-06	-6.92185e-10	-2.52822	2.72337e-05	-6.92185e-10	-2.52464
15702657	chr19:15702657:A:G	3.15046e-67	-2.14809	-2.30057	3.23019e-07	-2.4439	-2.5492	2.47066e-06	-2.37154	-2.55308
15703023	chr19:15703023:T:C	2.52695e-66	-6.92185e-10	-2.3666	5.07924e-06	-6.92185e-10	-2.23789	3.59854e-05	-6.92185e-10	-2.24599
15703109	chr19:15703109:T:C	4.37925e-67	-1.69894	-2.42039	5.07536e-07	-1.99183	-2.54941	5.11152e-06	-1.64643	-2.55117
15703290	chr19:15703290:C:T	2.16288e-66	-6.92185e-10	-2.52218	3.85719e-06	-6.92185e-10	-2.51311	2.74038e-05	-6.92185e-10	-2.51841
15703387	chr19:15703387:G:A	2.56587e-66	-6.92185e-10	-2.35132	5.18335e-06	-6.92185e-10	-2.2176	3.67147e-05	-6.92185e-10	-2.22592
15703406	chr19:15703406:T:C	2.84e-66	-6.92185e-10	-2.24981	4.35926e-06	-6.92185e-10	-2.39075	3.19551e-05	-6.92185e-10	-2.36477
15705026	chr19:15705026:G:A	2.99208e-67	-1.98136	-2.51887	1.22452e-06	-1.11382	-2.54669	5.55116e-06	-1.56565	-2.54944
15705147	chr19:15705147:C:G	2.13977e-66	-6.92185e-10	-2.53292	3.81366e-06	-6.92185e-10	-2.52446	2.71199e-05	-6.92185e-10	-2.52883
15705742	chr19:15705742:G:A	1.04257e-65	-6.92185e-10	-0.949349	3.70185e-06	-6.92185e-10	-2.55422	2.64291e-05	-6.92185e-10	-2.55463
15705763	chr19:15705763:C:G	9.18945e-67	-1.57587	-1.80227	6.97926e-06	0.357015	-2.27712	1.37843e-05	-0.942723	-2.26284
15705988	chr19:15705988:C:T	6.48798e-67	-2.3709	-1.35535	4.99199e-07	-2.28309	-2.2747	3.22084e-06	-2.37529	-2.28416
15706041	chr19:15706041:T:C	1.1746e-66	-2.46084	-0.671851	5.06995e-06	-2.39907	0.15935	4.18008e-05	-2.45541	0.359225
15706125	chr19:15706125:C:T	6.6677e-66	-6.92185e-10	-1.39634	7.01045e-06	-6.92185e-10	-1.91565	5.27543e-05	-6.92185e-10	-1.86345
15706307	chr19:15706307:C:G	2.58504e-67	-2.42551	-2.22095	4.42993e-07	-2.38288	-2.29437	3.08466e-06	-2.4094	-2.29326
15706527	chr19:15706527:T:G	2.2042e-66	-6.92185e-10	-2.50326	3.94203e-06	-6.92185e-10	-2.49135	2.79671e-05	-6.92185e-10	-2.49807
15706713	chr19:15706713:A:G	2.16758e-66	-0.599389	-1.92062	1.95197e-06	-0.837922	-2.35629	1.98709e-05	-0.472476	-2.36737
15706733	chr19:15706733:T:C	2.4584e-66	-0.479812	-1.91429	2.18641e-06	-0.729739	-2.35105	2.25288e-05	-0.352127	-2.36218
15706995	chr19:15706995:T:C	6.74943e-66	-6.92185e-10	-1.38416	7.07339e-06	-6.92185e-10	-1.90671	5.32488e-05	-6.92185e-10	-1.85412
15707005	chr19:15707005:T:C	2.59815e-66	-1.59062	-0.748196	1.34682e-05	0.32371	-1.58643	2.72231e-05	-0.968781	-1.55625
15708873	chr19:15708873:A:C	2.73425e-67	-2.3839	-2.20644	3.74479e-07	-2.30817	-2.5371	2.44451e-06	-2.39397	-2.54128
15708977	chr19:15708977:A:C	5.153e-67	-2.3713	-1.58533	4.48482e-07	-2.28416	-2.38077	2.89867e-06	-2.37566	-2.38919
15709731	chr19:15709731:T:C	2.67929e-66	-6.92185e-10	-2.30807	3.84004e-06	-6.92185e-10	-2.51757	2.75166e-05	-6.92185e-10	-2.51431
15709809	chr19:15709809:A:T	7.42939e-66	-6.92185e-10	-1.28817	7.59282e-06	-6.92185e-10	-1.83585	5.73089e-05	-6.92185e-10	-1.78064
15709828	chr19:15709828:C:G	1.05159e-66	-1.59655	-1.64676	7.41728e-06	0.320401	-2.17964	1.48336e-05	-0.969238	-2.16297
15710002	chr19:15710002:A:G	2.76182e-66	-6.92185e-10	-2.27773	5.68353e-06	-6.92185e-10	-2.12548	4.02119e-05	-6.92185e-10	-2.13494
15710084	chr19:15710084:C:T	2.03086e-66	-2.44944	-0.135714	1.08224e-05	-2.29807	0.816639	8.62736e-05	-2.43127	1.05969
15710599	chr19:15710599:G:A	1.83638e-67	-2.45365	-2.53476	3.75881e-07	-2.45485	-2.38668	2.93822e-06	-2.39726	-2.35404
15711190	chr19:15711190:C:A	2.18371e-66	-6.92185e-10	-2.51259	3.89792e-06	-6.92185e-10	-2.50261	2.76785e-05	-6.92185e-10	-2.50844
15711327	chr19:15711327:G:A	7.91331e-66	-6.92185e-10	-1.22507	7.96262e-06	-6.92185e-10	-1.78829	6.02038e-05	-6.92185e-10	-1.73136
15712206	chr19:15712206:C:T	2.3366e-66	-0.576478	-1.86844	2.04791e-06	-0.819923	-2.32631	2.08908e-05	-0.451677	-2.33811
15712641	chr19:15712641:G:A	7.12217e-66	-6.92185e-10	-1.33041	7.35991e-06	-6.92185e-10	-1.867	5.54913e-05	-6.92185e-10	-1.81287
15712658	chr19:15712658:T:G	2.48582e-66	-2.38302	-4.09089e-09	4.64145e-06	-2.32802	-4.09089e-09	3.2573e-05	-2.34562	-4.09089e-09
15712794	chr19:15712794:C:T	1.1153e-66	-2.46167	-0.722831	4.70393e-06	-2.42988	0.115228	3.96001e-05	-2.46234	0.312076
15712802	chr19:15712802:A:G	2.14668e-66	-6.92185e-10	-2.5297	3.82659e-06	-6.92185e-10	-2.52108	2.72036e-05	-6.92185e-10	-2.52575
15712843	chr19:15712843:G:A	1.90417e-66	-0.618325	-2.03125	1.79258e-06	-0.859375	-2.42002	1.82703e-05	-0.494975	-2.42885
15712944	chr19:15712944:T:C	2.46702e-66	-6.92185e-10	-2.39061	4.92131e-06	-6.92185e-10	-2.26948	3.48803e-05	-6.92185e-10	-2.27718
15713853	chr19:15713853:C:A	1.03449e-65	-6.92185e-10	-0.957124	9.89224e-06	-6.92185e-10	-1.5713	7.53976e-05	-6.92185e-10	-1.50632
15714049	chr19:15714049:T:G	2.75359e-66	-1.80608	-0.474635	1.07778e-05	-0.0718129	-1.41375	2.43312e-05	-1.25313	-1.38421
15714746	chr19:15714746:A:C	6.80473e-66	-6.92185e-10	-1.376	7.11821e-06	-6.92185e-10	-1.90039	5.35972e-05	-6.92185e-10	-1.8476
15715273	chr19:15715273:G:T	2.21297e-66	-6.92185e-10	-2.49928	4.0164e-06	-6.92185e-10	-2.47266	2.87732e-05	-6.92185e-10	-2.46965
15715373	chr19:15715373:CA:C	2.17917e-66	-6.92185e-10	-2.51467	3.88985e-06	-6.92185e-10	-2.50468	2.76245e-05	-6.92185e-10	-2.5104
15715789	chr19:15715789:T:C	1.93539e-66	-1.60746	-1.02585	1.04995e-05	0.296195	-1.80792	2.13092e-05	-0.986885	-1.78308
15715878	chr19:15715878:A:C	9.1079e-67	-1.67828	-1.70878	6.1303e-06	0.171269	-2.22107	1.27493e-05	-1.07794	-2.20568
15715954	chr19:15715954:G:A	6.14506e-66	-6.92185e-10	-1.47797	6.60304e-06	-6.92185e-10	-1.97552	4.9567e-05	-6.92185e-10	-1.92577
15715996	chr19:15715996:A:T	8.52578e-67	-1.67107	-1.78203	5.94235e-06	0.18285	-2.2638	1.2312e-05	-1.06942	-2.2491
15716083	chr19:15716083:G:A	5.72616e-67	-2.40439	-1.44677	4.56104e-07	-2.33035	-2.31773	2.99146e-06	-2.40712	-2.32621
15716179	chr19:15716179:A:T	8.62181e-67	-1.64905	-1.79286	6.12809e-06	0.223266	-2.27343	1.25547e-05	-1.03988	-2.25913
15716342	chr19:15716342:C:T	1.751e-66	-1.6441	-1.08933	9.39357e-06	0.229658	-1.85268	1.93903e-05	-1.0355	-1.82883
15716465	chr19:15716465:C:T	1.92067e-66	-1.65571	-0.985229	9.87756e-06	0.208775	-1.78156	2.05284e-05	-1.05102	-1.75627
15716655	chr19:15716655:T:C	3.16917e-66	-1.61545	-0.524698	1.53933e-05	0.279215	-1.40833	3.17494e-05	-1.00029	-1.37094
15717302	chr19:15717302:C:G	2.09413e-66	-6.92185e-10	-2.55448	3.7399e-06	-6.92185e-10	-2.54399	2.6662e-05	-6.92185e-10	-2.54586
15717362	chr19:15717362:T:C	1.85796e-66	-1.62226	-1.05188	1.00085e-05	0.26884	-1.82846	2.04543e-05	-1.00683	-1.80407
15717363	chr19:15717363:G:A	6.60829e-66	-6.92185e-10	-1.40529	6.96337e-06	-6.92185e-10	-1.92239	5.2386e-05	-6.92185e-10	-1.87046
15717511	chr19:15717511:A:G	2.8986e-67	-2.09614	-2.43584	1.71085e-06	-1.02799	-2.29807	6.56489e-06	-1.67767	-2.26969
15717596	chr19:15717596:A:C	1.13767e-66	-0.613304	-2.55133	1.50328e-06	-0.914243	-2.54116	1.51229e-05	-0.572948	-2.53994
15717635	chr19:15717635:G:A	3.02545e-66	-6.92185e-10	-2.18656	7.01057e-06	-6.92185e-10	-1.91563	5.07956e-05	-6.92185e-10	-1.90129
15717664	chr19:15717664:G:C	1.11356e-66	-0.65057	-2.53549	1.43467e-06	-0.948663	-2.55345	1.43833e-05	-0.609959	-2.55307
15717819	chr19:15717819:T:C	1.78376e-66	-1.59803	-1.11686	1.00225e-05	0.311913	-1.87013	2.0234e-05	-0.975096	-1.84664
15718157	chr19:15718157:G:A	2.16302e-66	-6.92185e-10	-2.52211	3.85669e-06	-6.92185e-10	-2.51324	2.74034e-05	-6.92185e-10	-2.51843
15718281	chr19:15718281:C:A	2.67648e-66	-6.92185e-10	-2.30912	8.27684e-06	-6.92185e-10	-1.74959	6.11293e-05	-6.92185e-10	-1.71611
15718328	chr19:15718328:A:T	2.37317e-66	-2.42939	-4.09089e-09	4.56973e-06	-2.3436	-4.09089e-09	3.18269e-05	-2.36879	-4.09089e-09
15718554	chr19:15718554:C:T	2.02789e-66	-1.64386	-0.942762	1.04468e-05	0.229384	-1.74614	2.15999e-05	-1.03548	-1.72093
15718569	chr19:15718569:A:G	2.03317e-66	-1.63301	-0.951009	1.05836e-05	0.249028	-1.75277	2.1774e-05	-1.02124	-1.72714
15718938	chr19:15718938:A:G	1.56634e-66	-1.64635	-1.19852	8.58555e-06	0.224566	-1.93754	1.77186e-05	-1.03886	-1.91562
15718960	chr19:15718960:T:C	1.28785e-66	-2.45891	-0.581733	5.46628e-06	-2.43984	0.275392	4.67565e-05	-2.46223	0.478081
15719221	chr19:15719221:C:T	6.95771e-66	-6.92185e-10	-1.35377	7.23569e-06	-6.92185e-10	-1.88402	5.4518e-05	-6.92185e-10	-1.83057
15719280	chr19:15719280:G:A	2.16195e-66	-6.92185e-10	-2.52261	3.857e-06	-6.92185e-10	-2.51316	2.74052e-05	-6.92185e-10	-2.51837
15719658	chr19:15719658:G:A	1.76922e-66	-2.46079	-0.26229	8.11805e-06	-2.43444	0.665483	7.00322e-05	-2.46253	0.882383
15719985	chr19:15719985:T:G	3.74839e-66	-6.92185e-10	-1.97229	1.18142e-05	-6.92185e-10	-1.39375	8.77619e-05	-6.92185e-10	-1.35447
15720159	chr19:15720159:C:G	2.54625e-66	-6.92185e-10	-2.35899	5.13376e-06	-6.92185e-10	-2.22721	3.63722e-05	-6.92185e-10	-2.23529
15720661	chr19:15720661:G:T	2.13505e-66	-6.92185e-10	-2.53513	3.79189e-06	-6.92185e-10	-2.53018	2.7081e-05	-6.92185e-10	-2.53027
15720686	chr19:15720686:A:C	1.77969e-66	-1.58826	-1.12892	1.00137e-05	0.331963	-1.89106	2.00819e-05	-0.960712	-1.86857
15720966	chr19:15720966:C:T	3.67841e-65	-6.92185e-10	0.311447	2.36049e-05	-6.92185e-10	-0.701596	0.000184165	-6.92185e-10	-0.613267
15721148	chr19:15721148:A:G	1.79584e-66	-1.59008	-1.11806	1.00437e-05	0.327631	-1.88373	2.01787e-05	-0.963153	-1.86132
15721191	chr19:15721191:C:CCT	2.26058e-66	-6.92185e-10	-2.47799	3.70157e-06	-6.92185e-10	-2.55429	2.64297e-05	-6.92185e-10	-2.55461
15721266	chr19:15721266:A:T	1.6934e-66	-1.6162	-1.15068	9.36445e-06	0.281125	-1.90725	1.90281e-05	-0.998023	-1.88516
15721506	chr19:15721506:A:T	1.75814e-66	-1.62288	-1.10648	9.55198e-06	0.269775	-1.87608	1.94892e-05	-1.00606	-1.85318
15721538	chr19:15721538:T:C	3.61863e-67	-1.79245	-2.51765	7.81599e-07	-1.55875	-2.55072	4.19715e-06	-1.84073	-2.55396
15721585	chr19:15721585:A:G	8.36718e-67	-1.64158	-1.83031	6.05802e-06	0.24021	-2.30188	1.23405e-05	-1.02745	-2.28876
15721616	chr19:15721616:T:C	7.97542e-67	-1.6561	-1.86373	5.78646e-06	0.213808	-2.32134	1.18582e-05	-1.04735	-2.30872
15721689	chr19:15721689:G:A	2.95097e-66	-2.21148	-4.09089e-09	5.0502e-06	-2.24362	-4.09089e-09	3.48793e-05	-2.2772	-4.09089e-09
15722120	chr19:15722120:A:T	1.68278e-66	-1.62508	-1.14809	9.24234e-06	0.265828	-1.90508	1.88464e-05	-1.00985	-1.88293
15722905	chr19:15722905:G:A	6.93023e-66	-6.92185e-10	-1.35772	9.67037e-06	-6.92185e-10	-1.59398	6.65218e-05	-6.92185e-10	-1.63157
15723148	chr19:15723148:G:A	8.12912e-66	-1.58362	0.385453	2.26688e-05	0.384683	-1.12674	4.60621e-05	-0.919915	-1.07919
15723607	chr19:15723607:G:A	2.11499e-66	-6.92185e-10	-2.54457	3.70249e-06	-6.92185e-10	-2.55404	2.64338e-05	-6.92185e-10	-2.55445
15723840	chr19:15723840:C:T	3.64178e-67	-2.01206	-2.29167	6.75417e-07	-2.2131	-2.04238	6.31647e-06	-2.01881	-1.96712
15724288	chr19:15724288:G:T	1.79334e-67	-2.45859	-2.55354	4.34691e-07	-2.1436	-2.55258	2.80066e-06	-2.24833	-2.55091
15724439	chr19:15724439:T:C	1.80075e-67	-2.46202	-2.54598	4.73546e-07	-2.08486	-2.5257	2.75108e-06	-2.29202	-2.52509
15724462	chr19:15724462:G:A	3.03192e-66	-2.18442	-4.09089e-09	5.1707e-06	-2.22004	-4.09089e-09	3.55735e-05	-2.2575	-4.09089e-09
15724534	chr19:15724534:G:A	2.61649e-66	-6.92185e-10	-2.33178	5.29447e-06	-6.92185e-10	-2.19639	3.75109e-05	-6.92185e-10	-2.20447
15724703	chr19:15724703:G:A	2.13934e-66	-6.92185e-10	-2.53312	3.80294e-06	-6.92185e-10	-2.52727	2.70499e-05	-6.92185e-10	-2.53141
15724712	chr19:15724712:C:T	1.92296e-66	-2.46122	-0.178535	1.20383e-06	-2.07794	-1.5996	6.4845e-06	-2.34476	-1.61492
15725041	chr19:15725041:G:C	2.40541e-66	-2.45568	0.0397854	9.55203e-07	-2.41653	-1.49235	6.44827e-06	-2.45657	-1.50871
15725076	chr19:15725076:C:T	7.6666e-66	-1.25674	-4.09089e-09	2.53875e-05	-0.628793	-4.09089e-09	0.000153778	-0.793591	-4.09089e-09
15726315	chr19:15726315:T:C	2.31466e-66	-6.92185e-10	-2.45436	5.09668e-06	-6.92185e-10	-2.23446	3.58869e-05	-6.92185e-10	-2.24873
15726365	chr19:15726365:T:C	2.09603e-66	-6.92185e-10	-2.55358	3.99253e-06	-6.92185e-10	-2.47862	2.81145e-05	-6.92185e-10	-2.49281
15726654	chr19:15726654:C:A	8.71515e-67	-2.21692	-1.21422	6.19025e-07	-2.36105	-1.98161	5.24569e-06	-2.16688	-2.00481
15726712	chr19:15726712:C:T	9.1792e-67	-2.2312	-1.14806	6.40338e-07	-2.37101	-1.9378	5.38932e-06	-2.18282	-1.96186
15727010	chr19:15727010:C:G	1.83566e-67	-2.43412	-2.55467	3.75517e-07	-2.2924	-2.5501	2.37284e-06	-2.41522	-2.54979
15727319	chr19:15727319:G:A	1.85645e-65	0.790857	-1.16323	1.38511e-05	0.510576	-1.74526	0.000147839	0.926835	-1.75981
15727384	chr19:15727384:T:C	2.17811e-66	-6.92185e-10	-2.51516	3.89922e-06	-6.92185e-10	-2.50227	2.77103e-05	-6.92185e-10	-2.50729
15727800	chr19:15727800:T:C	2.09706e-66	-6.92185e-10	-2.55308	4.19102e-06	-6.92185e-10	-2.43011	2.9386e-05	-6.92185e-10	-2.44858
15727880	chr19:15727880:C:T	6.88242e-67	-2.42837	-1.23886	8.88052e-07	-1.84336	-2.13842	4.31305e-06	-2.22312	-2.14434
15727936	chr19:15727936:A:G	1.70562e-66	-2.42427	-0.335414	1.48527e-06	-1.82855	-1.6389	7.17244e-06	-2.21357	-1.64528
15727943	chr19:15727943:AG:A	1.7995e-66	-2.42515	-0.280959	1.53275e-06	-1.83172	-1.60426	7.40628e-06	-2.21598	-1.61079
15728115	chr19:15728115:A:G	2.2077e-66	-6.92185e-10	-2.50167	4.23056e-06	-6.92185e-10	-2.42072	3.01611e-05	-6.92185e-10	-2.42255
15728162	chr19:15728162:T:A	1.55096e-66	-2.34345	-0.511295	8.76928e-07	-2.2097	-1.78468	5.41377e-06	-2.34518	-1.79497
15728271	chr19:15728271:C:T	1.42673e-66	-2.34225	-0.595981	8.32576e-07	-2.20645	-1.83984	5.13376e-06	-2.34306	-1.85019
15728364	chr19:15728364:C:T	8.12852e-67	-2.39434	-1.10649	6.10823e-07	-2.45579	-1.90021	4.65067e-06	-2.36772	-1.92437
15728434	chr19:15728434:C:T	2.1752e-66	-6.92185e-10	-2.5165	3.89305e-06	-6.92185e-10	-2.50386	2.76675e-05	-6.92185e-10	-2.50884
15728459	chr19:15728459:G:A	4.50331e-66	-6.92185e-10	-1.78881	6.9479e-06	-6.92185e-10	-1.92461	5.10201e-05	-6.92185e-10	-1.89688
15728555	chr19:15728555:C:T	2.09544e-66	-6.92185e-10	-2.55385	4.15825e-06	-6.92185e-10	-2.43795	2.91742e-05	-6.92185e-10	-2.45581
15728686	chr19:15728686:A:G	2.1752e-66	-6.92185e-10	-2.5165	3.89305e-06	-6.92185e-10	-2.50386	2.76675e-05	-6.92185e-10	-2.50884
15729100	chr19:15729100:G:A	1.36701e-66	-2.34356	-0.637424	8.18428e-07	-2.20817	-1.85525	5.05068e-06	-2.34428	-1.8653
15729111	chr19:15729111:C:T	1.4093e-65	0.263209	-0.911145	8.64419e-06	0.0254581	-1.73162	8.83595e-05	0.365807	-1.71349
15729265	chr19:15729265:A:C	4.106e-67	-1.6705	-2.51325	9.17344e-07	-1.40154	-2.54778	4.74506e-06	-1.71958	-2.55241
15729301	chr19:15729301:A:G	2.71741e-66	-2.29394	-4.09089e-09	4.64531e-06	-2.32719	-4.09089e-09	3.20392e-05	-2.36214	-4.09089e-09
15729308	chr19:15729308:T:C	2.55569e-66	-6.92185e-10	-2.3553	7.61426e-06	-6.92185e-10	-1.83303	5.60802e-05	-6.92185e-10	-1.80232
15729375	chr19:15729375:T:C	5.84365e-65	0.368237	0.406085	2.32816e-05	0.12555	-0.840935	0.000242663	0.473048	-0.81047
15729525	chr19:15729525:T:A	4.41682e-65	0.219605	0.274781	1.84206e-05	-0.0169214	-0.932657	0.000189683	0.320366	-0.904111
15729588	chr19:15729588:T:C	2.5783e-66	-6.92185e-10	-2.34649	5.22041e-06	-6.92185e-10	-2.21047	3.69916e-05	-6.92185e-10	-2.21841
15729987	chr19:15729987:G:A	4.94219e-65	0.318886	0.28789	2.05277e-05	0.0787055	-0.919981	0.000212938	0.422499	-0.890595
15730003	chr19:15730003:T:C	2.16243e-66	-6.92185e-10	-2.52238	3.86792e-06	-6.92185e-10	-2.51033	2.74993e-05	-6.92185e-10	-2.51494
15730438	chr19:15730438:A:G	6.27314e-66	-6.92185e-10	-1.45734	1.6669e-05	-6.92185e-10	-1.0495	0.000123131	-6.92185e-10	-1.01585
15730739	chr19:15730739:A:G	1.43615e-65	0.283382	-0.912447	8.83338e-06	0.0472471	-1.73176	9.04417e-05	0.389279	-1.71367
15730889	chr19:15730889:TTTG:T	4.14803e-67	-1.65723	-2.51634	9.29852e-07	-1.3868	-2.54898	4.80085e-06	-1.70724	-2.55306
15731063	chr19:15731063:TG:T	3.76651e-65	0.225403	0.109712	1.65894e-05	-0.00796302	-1.04632	0.000169725	0.32158	-1.0165
15731441	chr19:15731441:A:G	4.14732e-67	-1.65112	-2.52262	9.3366e-07	-1.38044	-2.55125	4.8212e-06	-1.70194	-2.55413
15731919	chr19:15731919:C:G	2.65661e-66	-2.31657	-4.09089e-09	4.54409e-06	-2.34922	-4.09089e-09	3.14629e-05	-2.38029	-4.09089e-09
15731982	chr19:15731982:G:A	3.35839e-65	0.0602524	0.160176	1.39959e-05	-0.180432	-1.04385	0.000142791	0.148708	-1.01642
15732156	chr19:15732156:T:C	1.87513e-67	-2.4138	-2.55372	3.27689e-07	-2.44652	-2.53222	2.47483e-06	-2.3887	-2.53423
15732253	chr19:15732253:A:G	1.81731e-67	-2.44875	-2.5501	4.34312e-07	-2.15121	-2.54583	2.81299e-06	-2.25185	-2.543
15732611	chr19:15732611:A:T	8.66136e-67	-2.46248	-0.974848	2.97986e-06	-2.43496	-0.336217	2.42027e-05	-2.4625	-0.180136
15732614	chr19:15732614:G:A	3.22159e-66	-6.92185e-10	-2.12374	4.39565e-06	-6.92185e-10	-2.38243	3.26009e-05	-6.92185e-10	-2.34476
15732900	chr19:15732900:C:T	1.36748e-66	-2.334	-0.646653	8.24676e-07	-2.19431	-1.8615	5.06423e-06	-2.33499	-1.87191
15733921	chr19:15733921:G:T	2.17045e-66	-6.92185e-10	-2.51868	3.8825e-06	-6.92185e-10	-2.50657	2.75989e-05	-6.92185e-10	-2.51132
15734013	chr19:15734013:G:A	1.35478e-66	-2.33632	-0.653664	8.17748e-07	-2.19725	-1.867	5.02726e-06	-2.3368	-1.87743
15734237	chr19:15734237:A:G	1.43733e-66	-2.33028	-0.600552	8.48546e-07	-2.18879	-1.83849	5.20392e-06	-2.33108	-1.84861
15735555	chr19:15735555:C:T	5.79197e-66	0.0236232	-1.56077	5.09627e-06	-0.158381	-2.07616	4.98096e-05	0.170783	-2.09167
15735707	chr19:15735707:T:C	2.25205e-66	-6.92185e-10	-2.48178	4.34386e-06	-6.92185e-10	-2.39429	3.09438e-05	-6.92185e-10	-2.39692
15735913	chr19:15735913:C:T	1.97812e-66	-2.38977	-0.221706	9.53245e-07	-2.28266	-1.62827	6.03064e-06	-2.39436	-1.63788
15736173	chr19:15736173:G:A	1.82033e-67	-2.45353	-2.54365	4.47994e-07	-2.12681	-2.53921	2.89116e-06	-2.23201	-2.53543
15736681	chr19:15736681:A:G	1.82879e-67	-2.44909	-2.54346	4.37221e-07	-2.15102	-2.53935	2.83368e-06	-2.25199	-2.53553
15736799	chr19:15736799:T:C	6.28954e-67	-2.15108	-1.60624	4.00867e-06	-2.09303	-0.381557	3.01907e-05	-2.21576	-0.205801
15737309	chr19:15737309:C:T	1.35038e-66	-2.34616	-0.647068	8.09299e-07	-2.21343	-1.86121	5.00419e-06	-2.34746	-1.87136
15737595	chr19:15737595:T:A	1.49617e-66	-2.34258	-0.548134	8.65167e-07	-2.2076	-1.80028	5.33441e-06	-2.34361	-1.81131
15737922	chr19:15737922:C:T	1.48712e-66	-2.33665	-0.560127	8.6887e-07	-2.19862	-1.805	5.34271e-06	-2.3376	-1.81577
15737994	chr19:15737994:C:T	1.44918e-66	-2.34607	-0.576557	8.49773e-07	-2.21231	-1.81352	5.24787e-06	-2.34693	-1.82434
15738103	chr19:15738103:C:A	1.33101e-66	-2.3289	-0.678777	8.18701e-07	-2.18736	-1.87572	5.01966e-06	-2.32962	-1.88611
15738346	chr19:15738346:C:T	1.46666e-66	-2.36248	-0.548154	8.43803e-07	-2.23443	-1.79845	5.24146e-06	-2.36326	-1.80924
15738829	chr19:15738829:A:G	1.89242e-67	-2.40388	-2.55446	3.30852e-07	-2.45191	-2.51722	2.54401e-06	-2.37539	-2.51997
15738873	chr19:15738873:G:A	1.63618e-66	-2.32931	-0.471946	9.25519e-07	-2.18847	-1.75198	5.67172e-06	-2.33061	-1.763
15739189	chr19:15739189:A:G	1.50576e-66	-2.34088	-0.543441	8.74454e-07	-2.20437	-1.79284	5.38369e-06	-2.34173	-1.804
15739483	chr19:15739483:A:G	1.61976e-66	-2.32969	-0.481644	9.21342e-07	-2.18814	-1.75683	5.64635e-06	-2.33024	-1.76785
15739822	chr19:15739822:A:G	4.55923e-66	-1.77647	-4.09089e-09	7.41187e-06	-1.85997	-4.09089e-09	6.19524e-05	-1.70273	-4.09089e-09
15740006	chr19:15740006:C:G	1.57647e-66	-2.31054	-0.527894	9.24783e-07	-2.16009	-1.78115	5.61865e-06	-2.31085	-1.79216
15740419	chr19:15740419:C:T	1.44057e-66	-2.33952	-0.589059	8.47995e-07	-2.20262	-1.82531	5.22143e-06	-2.34036	-1.83597
15740451	chr19:15740451:A:G	1.8847e-67	-2.40843	-2.55401	3.33398e-07	-2.44936	-2.51211	2.54043e-06	-2.3817	-2.51507
15740540	chr19:15740540:C:G	3.50377e-66	-6.92185e-10	-2.03978	1.30253e-05	-6.92185e-10	-1.29615	8.95696e-05	-6.92185e-10	-1.33408
15740551	chr19:15740551:A:G	2.60686e-66	-2.3758	0.0403315	1.15587e-06	-2.26058	-1.45761	7.22292e-06	-2.38397	-1.46787
15740762	chr19:15740762:G:A	2.57429e-66	-6.92185e-10	-2.34804	4.15537e-06	-6.92185e-10	-2.43865	2.95951e-05	-6.92185e-10	-2.44149
15741413	chr19:15741413:A:C	2.01026e-67	-2.35947	-2.53847	3.1706e-07	-2.4608	-2.55091	2.57063e-06	-2.33413	-2.55082
15741553	chr19:15741553:G:A	1.34025e-66	-2.33265	-0.668111	8.1258e-07	-2.19148	-1.87912	4.98831e-06	-2.33253	-1.88947
15741734	chr19:15741734:C:T	1.49058e-66	-2.3401	-0.554347	8.66634e-07	-2.20349	-1.80269	5.33706e-06	-2.34097	-1.81345
15742122	chr19:15742122:G:A	2.16151e-66	-6.92185e-10	-2.52281	3.90375e-06	-6.92185e-10	-2.50111	2.7925e-05	-6.92185e-10	-2.49958
15742270	chr19:15742270:G:A	1.14985e-65	-0.0753311	-0.776066	7.07243e-06	-0.262884	-1.64396	7.03119e-05	0.0493305	-1.62549
15742340	chr19:15742340:C:T	1.5046e-66	-2.34406	-0.541029	8.68046e-07	-2.20968	-1.79488	5.35724e-06	-2.34492	-1.80573
15742344	chr19:15742344:T:A	2.40125e-66	-6.92185e-10	-2.41763	4.19921e-06	-6.92185e-10	-2.42815	3.0056e-05	-6.92185e-10	-2.42603
15742907	chr19:15742907:C:A	7.75207e-66	-0.00719871	-1.23846	6.26834e-06	-0.188201	-1.83934	6.11298e-05	0.139018	-1.85512
15742924	chr19:15742924:T:C	1.52692e-66	-2.34273	-0.527632	8.77324e-07	-2.20766	-1.78627	5.41081e-06	-2.34359	-1.79711
15743004	chr19:15743004:T:A	1.01969e-66	-2.46252	-0.811593	3.58757e-06	-2.43659	-0.148989	2.9318e-05	-2.46253	0.0116287
15743014	chr19:15743014:T:G	1.81437e-67	-2.44761	-2.55286	4.2992e-07	-2.15619	-2.55101	2.78368e-06	-2.25629	-2.54904
15743068	chr19:15743068:C:T	1.51437e-66	-2.33995	-0.538662	8.75457e-07	-2.20353	-1.79253	5.39222e-06	-2.34079	-1.80335
15743086	chr19:15743086:C:T	3.4443e-67	-1.8813	-2.47818	7.45052e-07	-1.62674	-2.53061	3.96345e-06	-1.91166	-2.54032
15743652	chr19:15743652:C:T	1.53521e-66	-2.32056	-0.544386	8.96207e-07	-2.17606	-1.79657	5.47482e-06	-2.32158	-1.80735
15744039	chr19:15744039:A:T	3.39311e-66	-6.92185e-10	-2.07187	4.3748e-06	-6.92185e-10	-2.38719	3.22946e-05	-6.92185e-10	-2.3542
15744107	chr19:15744107:C:T	2.69446e-66	-6.92185e-10	-2.30242	4.21705e-06	-6.92185e-10	-2.42391	3.01828e-05	-6.92185e-10	-2.42183
15744234	chr19:15744234:G:A	2.39679e-66	-2.39636	-0.0231286	1.04653e-06	-2.29337	-1.5242	6.64427e-06	-2.40062	-1.53473
15744262	chr19:15744262:T:C	1.52168e-66	-2.33965	-0.534153	8.81451e-07	-2.2023	-1.78694	5.42599e-06	-2.33991	-1.79799
15744450	chr19:15744450:C:G	2.12039e-66	-6.92185e-10	-2.54202	3.78807e-06	-6.92185e-10	-2.53119	2.70531e-05	-6.92185e-10	-2.5313
15744536	chr19:15744536:G:A	1.51338e-66	-2.31152	-0.567756	9.05609e-07	-2.15995	-1.80225	5.49461e-06	-2.31225	-1.81308
15744738	chr19:15744738:G:A	1.53742e-66	-2.30635	-0.557157	9.16558e-07	-2.15624	-1.79394	5.56224e-06	-2.30749	-1.80561
15744997	chr19:15744997:A:G	2.38929e-66	-6.92185e-10	-2.42262	5.45507e-06	-6.92185e-10	-2.1665	3.81554e-05	-6.92185e-10	-2.18743
15745322	chr19:15745322:C:T	1.87157e-67	-2.41962	-2.5498	3.42071e-07	-2.4424	-2.49339	2.54865e-06	-2.39658	-2.49695
15746033	chr19:15746033:T:G	5.22743e-65	-6.92185e-10	0.662887	8.78564e-05	-6.92185e-10	0.612653	0.000659457	-6.92185e-10	0.662319
15746512	chr19:15746512:C:T	2.86868e-66	-6.92185e-10	-2.23977	3.70671e-06	-6.92185e-10	-2.55291	2.64665e-05	-6.92185e-10	-2.55322
15746700	chr19:15746700:T:G	2.28736e-66	-1.50088	-0.965337	2.82258e-06	-0.892922	-1.93248	1.08242e-05	-1.53762	-1.90969
15747270	chr19:15747270:A:G	5.14993e-66	-6.92185e-10	-1.65463	1.03049e-05	-6.92185e-10	-1.53043	7.24707e-05	-6.92185e-10	-1.54592
15747369	chr19:15747369:G:A	1.89942e-67	-2.40835	-2.54631	3.43628e-07	-2.44993	-2.48131	2.62077e-06	-2.38061	-2.48501
15747714	chr19:15747714:T:C	1.42765e-66	-1.80922	-1.12837	1.72747e-06	-1.29073	-2.02566	7.24576e-06	-1.84429	-2.0044
15747957	chr19:15747957:G:A	2.71618e-66	-0.67399	-1.6204	2.53237e-06	-0.819717	-2.11418	2.31824e-05	-0.557265	-2.12844
15748109	chr19:15748109:C:T	1.48673e-66	-1.79868	-1.09835	1.77882e-06	-1.27681	-2.01029	7.43162e-06	-1.83455	-1.98881
15748443	chr19:15748443:T:A	1.90962e-67	-2.4084	-2.5409	3.4937e-07	-2.44979	-2.46489	2.66189e-06	-2.38097	-2.46909
15748703	chr19:15748703:A:T	2.10545e-66	-6.92185e-10	-2.54909	3.90721e-06	-6.92185e-10	-2.50023	2.75807e-05	-6.92185e-10	-2.51198
15748838	chr19:15748838:G:GGAA	1.89903e-67	-2.41545	-2.53941	3.52098e-07	-2.44599	-2.46091	2.6492e-06	-2.38976	-2.46508
15748902	chr19:15748902:G:A	1.68421e-66	-1.8955	-0.87682	1.72516e-06	-1.41782	-1.89991	7.50771e-06	-1.93868	-1.87448
15749294	chr19:15749294:T:A	2.13555e-65	-0.638423	0.406115	9.48664e-06	-0.795564	-0.817601	8.98165e-05	-0.541996	-0.789334
15749368	chr19:15749368:T:C	2.34897e-66	-6.92185e-10	-2.43964	4.23169e-06	-6.92185e-10	-2.42045	2.99753e-05	-6.92185e-10	-2.42873
15749499	chr19:15749499:A:G	3.40431e-66	-6.92185e-10	-2.06858	4.38363e-06	-6.92185e-10	-2.38517	3.23661e-05	-6.92185e-10	-2.35199
15749822	chr19:15749822:G:T	3.44445e-66	-2.05685	-4.09089e-09	3.34322e-05	-0.35353	-4.09089e-09	5.52485e-05	-1.81726	-4.09089e-09
15749916	chr19:15749916:C:T	6.27343e-66	-0.703486	-0.753809	4.04627e-06	-0.855561	-1.60969	3.78083e-05	-0.605739	-1.59083
15750138	chr19:15750138:T:C	2.56293e-66	-6.92185e-10	-2.35247	5.16634e-06	-6.92185e-10	-2.22088	3.66037e-05	-6.92185e-10	-2.22895
15750219	chr19:15750219:T:C	7.78862e-65	-6.92185e-10	1.06163	5.12188e-05	-6.92185e-10	0.0730576	0.000386799	-6.92185e-10	0.128807
15750228	chr19:15750228:T:C	2.87409e-66	-6.92185e-10	-2.23788	7.17376e-06	-6.92185e-10	-1.89262	4.9631e-05	-6.92185e-10	-1.92448
15750274	chr19:15750274:A:G	4.35028e-66	-6.92185e-10	-1.82338	5.21248e-06	-6.92185e-10	-2.21199	3.84195e-05	-6.92185e-10	-2.18053
15750298	chr19:15750298:G:A	1.91518e-67	-2.40651	-2.53988	3.49706e-07	-2.45075	-2.46296	2.67314e-06	-2.37852	-2.46732
15750486	chr19:15750486:T:C	2.20473e-66	-6.92185e-10	-2.50301	4.22196e-06	-6.92185e-10	-2.42275	3.01001e-05	-6.92185e-10	-2.42457
15750815	chr19:15750815:G:A	1.91707e-67	-2.40967	-2.53573	3.53895e-07	-2.44929	-2.45252	2.69039e-06	-2.38238	-2.45703
15750862	chr19:15750862:C:T	1.90148e-67	-2.41342	-2.54015	3.5094e-07	-2.44727	-2.46292	2.65106e-06	-2.38695	-2.46719
15750866	chr19:15750866:T:C	2.56326e-66	-6.92185e-10	-2.35234	5.16844e-06	-6.92185e-10	-2.22048	3.66187e-05	-6.92185e-10	-2.22854
15751151	chr19:15751151:G:A	2.19653e-66	-6.92185e-10	-2.50674	3.80096e-06	-6.92185e-10	-2.5278	2.729e-05	-6.92185e-10	-2.52258
15751637	chr19:15751637:A:G	1.56991e-66	-1.78289	-1.05971	1.84159e-06	-1.25829	-1.99412	7.65771e-06	-1.82041	-1.97298
15751726	chr19:15751726:C:T	1.89595e-67	-2.40238	-2.5541	3.33144e-07	-2.45255	-2.50968	2.56809e-06	-2.37349	-2.51245
15752213	chr19:15752213:T:C	1.8804e-67	-2.41162	-2.5531	3.36655e-07	-2.4482	-2.50355	2.55425e-06	-2.38484	-2.5065
15752439	chr19:15752439:T:C	2.13047e-66	-6.92185e-10	-2.53728	3.81486e-06	-6.92185e-10	-2.52414	2.70191e-05	-6.92185e-10	-2.53255
15752535	chr19:15752535:G:A	1.6594e-66	-1.78509	-1.00207	1.90881e-06	-1.26046	-1.95611	7.94652e-06	-1.82232	-1.93404
15753026	chr19:15753026:A:G	2.21935e-66	-6.92185e-10	-2.4964	3.99595e-06	-6.92185e-10	-2.47777	2.83686e-05	-6.92185e-10	-2.48381
15753069	chr19:15753069:T:C	1.90292e-67	-2.40054	-2.55228	3.36385e-07	-2.45331	-2.49924	2.60035e-06	-2.37114	-2.50231
15753460	chr19:15753460:G:A	3.61859e-66	-6.92185e-10	-2.00753	4.65755e-06	-6.92185e-10	-2.32456	3.46849e-05	-6.92185e-10	-2.28279
15753648	chr19:15753648:T:C	2.03772e-65	-6.92185e-10	-0.279201	3.59708e-05	-6.92185e-10	-0.280341	0.000267602	-6.92185e-10	-0.239597
15753717	chr19:15753717:G:T	6.32459e-66	-0.664312	-0.78486	3.90528e-06	-0.817512	-1.68321	3.66014e-05	-0.562878	-1.66613
15753805	chr19:15753805:A:C	1.89627e-67	-2.40206	-2.55426	3.31981e-07	-2.45272	-2.51301	2.56097e-06	-2.37301	-2.5157
15753992	chr19:15753992:A:G	2.27611e-65	-0.620417	0.451854	9.94879e-06	-0.779	-0.786598	9.43543e-05	-0.523686	-0.758355
15754084	chr19:15754084:G:A	1.8981e-67	-2.40316	-2.55219	3.36782e-07	-2.45236	-2.49901	2.59325e-06	-2.3741	-2.50209
15754769	chr19:15754769:T:C	4.84937e-66	-6.92185e-10	-1.71477	3.81378e-06	-6.92185e-10	-2.52443	2.74064e-05	-6.92185e-10	-2.51832
15754961	chr19:15754961:T:C	2.38383e-66	-6.92185e-10	-2.42491	4.20406e-06	-6.92185e-10	-2.427	2.99863e-05	-6.92185e-10	-2.42836
15755682	chr19:15755682:A:T	1.89493e-67	-2.40418	-2.55284	3.36364e-07	-2.45175	-2.50086	2.58415e-06	-2.37583	-2.50387
15755722	chr19:15755722:C:T	2.03198e-65	-0.658435	0.376413	9.03584e-06	-0.815438	-0.846414	8.5461e-05	-0.562914	-0.818123
15755723	chr19:15755723:G:A	1.69942e-66	-1.76837	-0.994959	1.95655e-06	-1.23724	-1.95463	8.09307e-06	-1.80544	-1.93265
15755728	chr19:15755728:G:T	1.9569e-65	-0.65081	0.33114	8.78893e-06	-0.80837	-0.881187	8.31401e-05	-0.555229	-0.853341
15755845	chr19:15755845:T:C	1.81585e-67	-2.4462	-2.55345	4.26435e-07	-2.16353	-2.55182	2.7638e-06	-2.26242	-2.55007
15756027	chr19:15756027:T:A	1.54717e-66	-1.81677	-1.04042	1.78689e-06	-1.30105	-1.98153	7.51916e-06	-1.85169	-1.95995
15756038	chr19:15756038:T:A	1.60839e-66	-1.78232	-1.03607	1.87427e-06	-1.25554	-1.97929	7.7907e-06	-1.81844	-1.95772
15756365	chr19:15756365:A:T	2.03837e-65	-0.655155	0.376274	9.05875e-06	-0.813302	-0.846016	8.56927e-05	-0.560453	-0.817877
15756495	chr19:15756495:T:C	1.70712e-66	-1.78129	-0.977522	1.9401e-06	-1.25646	-1.94385	8.07691e-06	-1.81844	-1.92165
15756806	chr19:15756806:A:G	3.35822e-66	-0.640118	-1.44209	2.9737e-06	-0.78738	-1.98586	2.72549e-05	-0.523931	-1.99993
15757737	chr19:15757737:TC:T	2.30891e-66	-2.45501	-0.00183454	9.88786e-07	-2.40252	-1.47181	6.63486e-06	-2.4566	-1.48016
15758327	chr19:15758327:C:T	4.39713e-66	-6.92185e-10	-1.81267	5.25617e-06	-6.92185e-10	-2.20365	3.87577e-05	-6.92185e-10	-2.17177
15759240	chr19:15759240:C:T	6.81796e-66	-6.92185e-10	-1.37406	9.52042e-06	-6.92185e-10	-1.60961	6.56881e-05	-6.92185e-10	-1.64418
15759357	chr19:15759357:A:G	2.47709e-66	-6.92185e-10	-2.38654	3.75019e-06	-6.92185e-10	-2.54124	2.68517e-05	-6.92185e-10	-2.53877
15759436	chr19:15759436:G:A	8.61212e-67	-2.46252	-0.980513	2.98711e-06	-2.43581	-0.332934	2.42398e-05	-2.46252	-0.178586
15759555	chr19:15759555:G:A	9.20868e-65	1.22911	-4.09089e-09	6.78805e-05	0.354699	-4.09089e-09	0.000558101	0.495443	-4.09089e-09
15759569	chr19:15759569:C:T	4.35314e-66	-6.92185e-10	-1.82272	3.90582e-06	-6.92185e-10	-2.50058	2.81248e-05	-6.92185e-10	-2.49245
15759670	chr19:15759670:C:A	2.23197e-66	-6.92185e-10	-2.49073	4.5379e-06	-6.92185e-10	-2.35058	3.26388e-05	-6.92185e-10	-2.3436
15759802	chr19:15759802:T:C	2.25156e-66	-6.92185e-10	-2.48199	4.43552e-06	-6.92185e-10	-2.37341	3.14281e-05	-6.92185e-10	-2.3814
15760330	chr19:15760330:C:G	7.30826e-66	-1.30461	-4.09089e-09	1.28054e-05	-1.31318	-4.09089e-09	0.000126409	-0.989576	-4.09089e-09
15760405	chr19:15760405:C:G	3.11722e-66	-0.536555	-1.62012	2.86211e-06	-0.692102	-2.11939	2.65193e-05	-0.417441	-2.13378
15760475	chr19:15760475:T:A	7.37605e-66	-0.562229	-0.733151	4.6583e-06	-0.723942	-1.60046	4.41049e-05	-0.460999	-1.58153
15760534	chr19:15760534:G:C	2.21782e-66	-6.92185e-10	-2.49709	3.99645e-06	-6.92185e-10	-2.47764	2.83714e-05	-6.92185e-10	-2.48372
15760688	chr19:15760688:A:G	1.00464e-66	-1.83079	-1.4582	1.32469e-06	-1.32385	-2.25802	5.57214e-06	-1.8683	-2.24302
15760737	chr19:15760737:G:A	6.26922e-65	-6.92185e-10	0.84462	3.73899e-06	-6.92185e-10	-2.54424	2.66466e-05	-6.92185e-10	-2.54644
15760990	chr19:15760990:T:C	2.12422e-66	-6.92185e-10	-2.54021	3.7916e-06	-6.92185e-10	-2.53026	2.70758e-05	-6.92185e-10	-2.53046
15761031	chr19:15761031:C:A	1.11955e-66	-1.96085	-1.21984	1.24035e-06	-1.5065	-2.14116	5.51709e-06	-1.99956	-2.12169
15761226	chr19:15761226:A:T	1.0256e-66	-1.87577	-1.39256	1.30314e-06	-1.38379	-2.21448	5.58177e-06	-1.91082	-2.19877
15761832	chr19:15761832:T:C	2.7619e-66	-6.92185e-10	-2.2777	5.1424e-06	-6.92185e-10	-2.22553	3.62936e-05	-6.92185e-10	-2.23746
15762071	chr19:15762071:G:A	7.48232e-66	-0.518237	-0.762838	4.81528e-06	-0.673939	-1.61732	4.5541e-05	-0.412154	-1.59833
15762605	chr19:15762605:A:G	2.65559e-66	-6.92185e-10	-2.31695	3.85853e-06	-6.92185e-10	-2.51276	2.80305e-05	-6.92185e-10	-2.4958
15762628	chr19:15762628:G:A	7.22432e-66	-1.31616	-4.09089e-09	1.43013e-05	-1.2027	-4.09089e-09	8.59023e-05	-1.37589	-4.09089e-09
15763020	chr19:15763020:T:C	2.23074e-66	-6.92185e-10	-2.49129	4.0191e-06	-6.92185e-10	-2.47199	2.85267e-05	-6.92185e-10	-2.47826
15763800	chr19:15763800:T:C	8.25134e-66	-0.502013	-0.681229	5.15937e-06	-0.660799	-1.56144	4.90609e-05	-0.394801	-1.54123
15763837	chr19:15763837:G:A	2.30892e-66	-6.92185e-10	-2.45684	4.02528e-06	-6.92185e-10	-2.47045	2.88156e-05	-6.92185e-10	-2.46818
15763964	chr19:15763964:G:C	1.99599e-66	-2.45385	-0.148633	9.60677e-06	-2.39817	0.797586	8.07385e-05	-2.45389	1.01601
15764296	chr19:15764296:C:T	1.43981e-66	-2.44588	-0.483223	6.5794e-06	-2.37789	0.398785	5.44502e-05	-2.4457	0.613886
15764326	chr19:15764326:C:G	7.96588e-66	-0.538272	-0.680178	4.95636e-06	-0.700335	-1.56204	4.7121e-05	-0.434652	-1.54173
15764498	chr19:15764498:T:C	2.25962e-66	-6.92185e-10	-2.47842	4.4605e-06	-6.92185e-10	-2.36779	3.16012e-05	-6.92185e-10	-2.3759
15764614	chr19:15764614:G:A	3.13603e-66	-6.92185e-10	-2.15066	5.15643e-06	-6.92185e-10	-2.2228	3.68851e-05	-6.92185e-10	-2.22129
15764786	chr19:15764786:C:T	2.88499e-66	-2.2341	-4.09089e-09	4.12671e-06	-2.44557	-4.09089e-09	3.05377e-05	-2.41014	-4.09089e-09
15764949	chr19:15764949:C:T	2.59769e-66	-6.92185e-10	-2.33899	4.12116e-06	-6.92185e-10	-2.44691	2.92464e-05	-6.92185e-10	-2.45334
15765022	chr19:15765022:C:G	2.13744e-66	-6.92185e-10	-2.53401	3.79937e-06	-6.92185e-10	-2.52822	2.69258e-05	-6.92185e-10	-2.53601
15766179	chr19:15766179:C:T	2.86985e-65	-0.50568	0.568907	1.21002e-05	-0.66885	-0.700976	0.000116454	-0.401334	-0.670268
15766502	chr19:15766502:A:T	7.66218e-66	-0.586344	-0.670977	4.78369e-06	-0.742992	-1.55484	4.53533e-05	-0.480174	-1.53444
15766558	chr19:15766558:G:C	3.1646e-66	-6.92185e-10	-2.14159	8.26645e-06	-6.92185e-10	-1.75084	6.10557e-05	-6.92185e-10	-1.71731
15767084	chr19:15767084:C:T	8.35053e-66	-0.592212	-0.579081	5.06985e-06	-0.749168	-1.49057	4.80918e-05	-0.486761	-1.46922
15767164	chr19:15767164:G:GCA	4.83293e-66	-6.92185e-10	-1.71816	1.13826e-05	-6.92185e-10	-1.43096	8.3475e-05	-6.92185e-10	-1.40455
15767169	chr19:15767169:A:G	6.91446e-66	-6.92185e-10	-1.36	1.78048e-05	-6.92185e-10	-0.983581	0.000130761	-6.92185e-10	-0.955723
15767170	chr19:15767170:C:T	6.47856e-66	-6.92185e-10	-1.42512	1.66509e-05	-6.92185e-10	-1.05058	0.00012242	-6.92185e-10	-1.02164
15767171	chr19:15767171:T:G	4.65614e-66	-6.92185e-10	-1.75543	1.1251e-05	-6.92185e-10	-1.4426	8.24221e-05	-6.92185e-10	-1.41724
15767173	chr19:15767173:A:G	3.80935e-66	-6.92185e-10	-1.95616	8.67577e-06	-6.92185e-10	-1.70252	6.33071e-05	-6.92185e-10	-1.6811
15767242	chr19:15767242:A:C	4.61176e-66	-6.92185e-10	-1.76501	1.16047e-05	-6.92185e-10	-1.41164	8.47192e-05	-6.92185e-10	-1.38976
15767566	chr19:15767566:T:C	8.19302e-66	-0.580714	-0.609621	5.01232e-06	-0.737914	-1.51324	4.75652e-05	-0.47488	-1.49212
15767992	chr19:15767992:A:G	2.86086e-65	0.0600879	-4.09089e-09	2.17598e-05	-0.782985	-4.09089e-09	0.000188259	-0.591278	-4.09089e-09
15768103	chr19:15768103:A:C	7.03628e-66	-6.92185e-10	-1.34254	9.87428e-06	-6.92185e-10	-1.57312	6.80859e-05	-6.92185e-10	-1.60833
15768431	chr19:15768431:T:C	2.89831e-65	-0.464378	0.537471	1.14138e-05	-0.631371	-0.796854	0.000110352	-0.358958	-0.766466
15768504	chr19:15768504:T:C	8.16976e-66	-0.572224	-0.620953	4.7466e-06	-0.73081	-1.57481	4.50823e-05	-0.465417	-1.55519
15768712	chr19:15768712:G:T	1.43397e-66	-2.45203	-0.48114	6.51768e-06	-2.39238	0.403847	5.44227e-05	-2.45174	0.619427
15768898	chr19:15768898:C:T	3.3339e-66	-6.92185e-10	-2.08947	4.97414e-06	-6.92185e-10	-2.2588	3.60621e-05	-6.92185e-10	-2.24386
15769085	chr19:15769085:G:A	7.85756e-66	-0.563573	-0.668569	4.90565e-06	-0.721501	-1.55116	4.65851e-05	-0.4572	-1.53062
15769096	chr19:15769096:G:A	7.84894e-66	-0.608338	-0.624901	4.8496e-06	-0.764912	-1.51924	4.59245e-05	-0.503725	-1.49838
15769103	chr19:15769103:T:A	7.83802e-66	-0.588445	-0.646186	4.8764e-06	-0.743826	-1.53482	4.62399e-05	-0.481147	-1.51411
15769205	chr19:15769205:C:T	2.87695e-66	-2.23689	-4.09089e-09	6.6291e-06	-1.97158	-4.09089e-09	4.27565e-05	-2.07358	-4.09089e-09
15769253	chr19:15769253:C:T	2.18749e-66	-6.92185e-10	-2.51087	3.94703e-06	-6.92185e-10	-2.49009	2.8038e-05	-6.92185e-10	-2.49554
15770096	chr19:15770096:A:C	8.07154e-66	-0.55417	-0.651103	5.00805e-06	-0.713084	-1.53892	4.75914e-05	-0.448136	-1.51831
15770432	chr19:15770432:A:T	2.25183e-66	-6.92185e-10	-2.48188	4.43643e-06	-6.92185e-10	-2.3732	3.1434e-05	-6.92185e-10	-2.38121
15770490	chr19:15770490:G:A	3.56713e-66	-6.92185e-10	-2.02186	4.61447e-06	-6.92185e-10	-2.33385	3.4336e-05	-6.92185e-10	-2.2929
15770941	chr19:15770941:A:C	2.19113e-67	-2.29065	-2.52114	3.94278e-07	-2.46027	-2.33348	3.42953e-06	-2.2619	-2.33477
15771099	chr19:15771099:A:G	7.59531e-66	-0.597073	-0.669014	4.74656e-06	-0.754144	-1.55149	4.4968e-05	-0.492201	-1.53095
15771125	chr19:15771125:A:C	3.74624e-66	-6.92185e-10	-1.97287	5.76504e-06	-6.92185e-10	-2.11124	4.2278e-05	-6.92185e-10	-2.08483
15771267	chr19:15771267:G:A	4.70613e-66	-1.74475	-4.09089e-09	9.57063e-06	-1.60435	-4.09089e-09	7.62637e-05	-1.4949	-4.09089e-09
15771426	chr19:15771426:A:C	2.06469e-67	-2.37167	-2.49955	3.85364e-07	-2.46076	-2.35586	3.10488e-06	-2.3352	-2.36092
15771469	chr19:15771469:C:G	3.57037e-66	-6.92185e-10	-2.02095	4.6175e-06	-6.92185e-10	-2.3332	3.43608e-05	-6.92185e-10	-2.29218
15771473	chr19:15771473:G:C	2.09977e-66	-6.92185e-10	-2.55179	3.71862e-06	-6.92185e-10	-2.5497	2.65351e-05	-6.92185e-10	-2.55063
15771698	chr19:15771698:A:T	2.12281e-66	-6.92185e-10	-2.54088	3.78825e-06	-6.92185e-10	-2.53115	2.7052e-05	-6.92185e-10	-2.53134
15771890	chr19:15771890:C:T	2.39798e-66	-6.92185e-10	-2.41899	4.17174e-06	-6.92185e-10	-2.43472	2.98607e-05	-6.92185e-10	-2.43255
15771978	chr19:15771978:C:T	1.0719e-66	-1.89722	-1.32697	1.30441e-06	-1.41414	-2.18316	5.64505e-06	-1.93207	-2.16625
15771986	chr19:15771986:T:A	1.96529e-67	-2.46228	-2.45828	5.49958e-07	-2.12644	-2.33452	3.28451e-06	-2.31614	-2.32374
15772074	chr19:15772074:C:T	6.88492e-66	-0.658381	-0.705904	4.34783e-06	-0.814397	-1.57898	4.10677e-05	-0.555001	-1.55888
15772170	chr19:15772170:A:G	7.45622e-66	-0.609258	-0.675311	4.41721e-06	-0.764237	-1.6133	4.184e-05	-0.5011	-1.59415
15772171	chr19:15772171:T:G	7.58431e-66	-0.565928	-0.701608	4.51439e-06	-0.722513	-1.63327	4.28833e-05	-0.456267	-1.61435
15772969	chr19:15772969:G:T	2.09594e-66	-6.92185e-10	-2.55362	3.84555e-06	-6.92185e-10	-2.51613	2.74027e-05	-6.92185e-10	-2.51846
15773044	chr19:15773044:G:A	2.65769e-66	-2.31616	-4.09089e-09	4.71422e-06	-2.31247	-4.09089e-09	3.19331e-05	-2.36545	-4.09089e-09
15773463	chr19:15773463:G:A	3.31624e-66	-0.782952	-1.31183	2.84922e-06	-0.928491	-1.88751	2.55942e-05	-0.684815	-1.90192
15773607	chr19:15773607:G:A	6.30073e-66	-0.863129	-0.589824	3.99073e-06	-1.00814	-1.47094	3.66962e-05	-0.778053	-1.44837
15773891	chr19:15773891:C:A	2.47876e-66	-6.92185e-10	-2.38586	3.76197e-06	-6.92185e-10	-2.53811	2.69473e-05	-6.92185e-10	-2.53522
15774000	chr19:15774000:A:T	1.29311e-66	-2.05868	-0.977889	1.2482e-06	-1.6448	-1.99654	5.79646e-06	-2.0991	-1.97275
15774533	chr19:15774533:A:G	2.39547e-66	-6.92185e-10	-2.42004	4.1656e-06	-6.92185e-10	-2.43619	2.98159e-05	-6.92185e-10	-2.43406
15774758	chr19:15774758:G:A	1.95222e-67	-2.3795	-2.54774	3.22327e-07	-2.46001	-2.53523	2.58799e-06	-2.34067	-2.53755
15774984	chr19:15774984:C:T	1.95938e-67	-2.37557	-2.54801	3.22154e-07	-2.46074	-2.53503	2.60202e-06	-2.33544	-2.53737
15775132	chr19:15775132:C:T	2.05215e-67	-2.35053	-2.52679	3.91143e-07	-2.2475	-2.55423	2.37949e-06	-2.41169	-2.55052
15775274	chr19:15775274:G:A	1.96083e-67	-2.37424	-2.5486	3.22471e-07	-2.46091	-2.53388	2.60867e-06	-2.33398	-2.53628
15775676	chr19:15775676:C:G	2.12267e-66	-6.92185e-10	-2.54094	3.78798e-06	-6.92185e-10	-2.53122	2.70502e-05	-6.92185e-10	-2.5314
15775732	chr19:15775732:G:A	1.94459e-67	-2.38169	-2.54946	3.23579e-07	-2.45972	-2.53164	2.59163e-06	-2.34281	-2.534
15775755	chr19:15775755:A:G	1.96131e-67	-2.37957	-2.54302	3.2191e-07	-2.45974	-2.53679	2.58017e-06	-2.34262	-2.53862
15775998	chr19:15775998:G:A	1.89911e-66	-2.46169	-0.190539	8.82956e-06	-2.42566	0.740712	7.54922e-05	-2.46158	0.956512
15776096	chr19:15776096:A:G	2.26192e-66	-6.92185e-10	-2.4774	3.90333e-06	-6.92185e-10	-2.50122	2.79257e-05	-6.92185e-10	-2.49955
15776896	chr19:15776896:G:A	2.67868e-66	-2.30829	-4.09089e-09	5.96629e-06	-2.07692	-4.09089e-09	3.89207e-05	-2.16757	-4.09089e-09
15776973	chr19:15776973:C:T	2.17094e-66	-6.92185e-10	-2.51846	3.89232e-06	-6.92185e-10	-2.50404	2.76626e-05	-6.92185e-10	-2.50902
15777003	chr19:15777003:G:C	1.239e-66	-1.7886	-1.29072	2.84594e-06	-0.963132	-1.85402	8.90631e-06	-1.82108	-1.82126
15777291	chr19:15777291:G:A	1.14302e-66	-2.07963	-1.08031	1.16829e-06	-1.68038	-2.02713	5.49926e-06	-2.12264	-2.00184
15779737	chr19:15779737:A:T	2.87432e-66	-6.92185e-10	-2.2378	4.64829e-06	-6.92185e-10	-2.32655	3.32856e-05	-6.92185e-10	-2.32397
15779816	chr19:15779816:G:A	2.18194e-67	-2.4566	-2.35939	5.52387e-07	-2.40186	-2.0547	3.9316e-06	-2.45519	-2.00486
15779915	chr19:15779915:G:T	2.24718e-67	-2.45196	-2.33457	5.82507e-07	-2.38852	-2.01494	4.11953e-06	-2.45021	-1.96315
15779961	chr19:15779961:T:G	7.87902e-67	-1.93961	-1.59239	1.1631e-06	-1.48531	-2.22665	5.05673e-06	-1.98415	-2.22423
15780415	chr19:15780415:G:T	3.75017e-66	-6.92185e-10	-1.97182	4.80263e-06	-6.92185e-10	-2.29389	3.57453e-05	-6.92185e-10	-2.25268
15780571	chr19:15780571:A:T	2.75738e-66	-6.92185e-10	-2.27934	3.93333e-06	-6.92185e-10	-2.49356	2.86225e-05	-6.92185e-10	-2.4749
15780680	chr19:15780680:A:G	2.26528e-67	-2.45684	-2.32166	5.93171e-07	-2.40523	-1.98009	4.23476e-06	-2.45634	-1.92943
15780927	chr19:15780927:G:T	2.84504e-66	-2.24804	-4.09089e-09	4.9135e-06	-2.27106	-4.09089e-09	3.26869e-05	-2.34212	-4.09089e-09
15781044	chr19:15781044:G:A	2.15733e-66	-6.92185e-10	-2.52475	3.85419e-06	-6.92185e-10	-2.51389	2.74016e-05	-6.92185e-10	-2.5185
15781900	chr19:15781900:A:C	3.95415e-66	-6.92185e-10	-1.91885	9.32984e-06	-6.92185e-10	-1.62983	6.83104e-05	-6.92185e-10	-1.60504
15781955	chr19:15781955:G:A	2.78689e-66	-2.26869	-4.09089e-09	2.19663e-05	-0.773541	-4.09089e-09	4.2839e-05	-2.07165	-4.09089e-09
15782370	chr19:15782370:C:T	2.14879e-66	-6.92185e-10	-2.52871	3.83865e-06	-6.92185e-10	-2.51793	2.73004e-05	-6.92185e-10	-2.5222
15782398	chr19:15782398:C:A	2.17837e-66	-6.92185e-10	-2.51504	4.22692e-06	-6.92185e-10	-2.42158	3.00592e-05	-6.92185e-10	-2.42593
15782468	chr19:15782468:C:T	4.1423e-67	-2.23136	-1.94359	1.22906e-06	-1.25787	-2.39892	4.59383e-06	-1.90243	-2.40195
15782792	chr19:15782792:C:G	2.49395e-66	-6.92185e-10	-2.37975	3.88111e-06	-6.92185e-10	-2.50693	2.81703e-05	-6.92185e-10	-2.49083
15783382	chr19:15783382:A:T	4.97395e-66	-1.6894	-4.09089e-09	1.00865e-05	-1.55186	-4.09089e-09	8.06275e-05	-1.43926	-4.09089e-09
15783475	chr19:15783475:A:G	5.09822e-67	-2.4126	-1.55471	5.10015e-07	-2.28047	-2.25589	3.03027e-06	-2.46164	-2.25881
15783647	chr19:15783647:C:T	2.104e-66	-6.92185e-10	-2.54978	3.73814e-06	-6.92185e-10	-2.54446	2.6664e-05	-6.92185e-10	-2.54578
15783733	chr19:15783733:G:A	2.09373e-66	-6.92185e-10	-2.55467	3.7062e-06	-6.92185e-10	-2.55304	2.64498e-05	-6.92185e-10	-2.55385
15783865	chr19:15783865:A:C	5.36715e-66	-6.92185e-10	-1.61332	6.25701e-06	-6.92185e-10	-2.02935	4.61143e-05	-6.92185e-10	-1.99797
15784365	chr19:15784365:A:G	3.23074e-66	-1.88987	-0.231042	1.64381e-05	-1.51416	0.450714	0.000105424	-1.77851	0.607408
15784508	chr19:15784508:T:C	2.10055e-66	-6.92185e-10	-2.55142	3.73759e-06	-6.92185e-10	-2.54461	2.66354e-05	-6.92185e-10	-2.54686
15784862	chr19:15784862:G:A	2.02727e-66	-0.880765	-1.70617	2.00452e-06	-1.00594	-2.16171	1.83906e-05	-0.767473	-2.14978
15784960	chr19:15784960:A:G	6.0343e-67	-2.43951	-1.35924	5.72745e-07	-2.22564	-2.19473	3.30524e-06	-2.45452	-2.17907
15785083	chr19:15785083:GT:G	7.22158e-67	-2.43847	-1.18066	4.83964e-07	-2.35745	-2.23134	3.21631e-06	-2.41908	-2.24179
15785696	chr19:15785696:G:C	3.40017e-66	-6.92185e-10	-2.06979	4.97891e-06	-6.92185e-10	-2.25784	3.58651e-05	-6.92185e-10	-2.24933
15787127	chr19:15787127:T:A	2.34212e-66	-6.92185e-10	-2.44256	4.09162e-06	-6.92185e-10	-2.45411	2.92611e-05	-6.92185e-10	-2.45284
15787687	chr19:15787687:G:A	2.34076e-66	-6.92185e-10	-2.44314	3.74979e-06	-6.92185e-10	-2.54135	2.69154e-05	-6.92185e-10	-2.5364
15787737	chr19:15787737:C:A	2.12544e-66	-6.92185e-10	-2.53964	3.81707e-06	-6.92185e-10	-2.52357	2.7028e-05	-6.92185e-10	-2.53222
15787914	chr19:15787914:A:G	8.42376e-67	-2.434	-1.03114	6.51017e-07	-2.24629	-2.04598	3.83243e-06	-2.45809	-2.02751
15788634	chr19:15788634:A:G	7.4691e-66	-6.92185e-10	-1.28284	9.87159e-06	-6.92185e-10	-1.57339	7.43128e-05	-6.92185e-10	-1.52081
15789017	chr19:15789017:G:T	2.26042e-66	-6.92185e-10	-2.47807	4.07211e-06	-6.92185e-10	-2.45889	2.88905e-05	-6.92185e-10	-2.46558
15789938	chr19:15789938:C:T	6.6784e-66	-6.92185e-10	-1.39474	7.89426e-06	-6.92185e-10	-1.79691	5.93872e-05	-6.92185e-10	-1.74502
15790265	chr19:15790265:A:G	2.53998e-66	-6.92185e-10	-2.36146	3.71668e-06	-6.92185e-10	-2.55022	2.65577e-05	-6.92185e-10	-2.54978
15790333	chr19:15790333:T:C	6.20031e-66	-6.92185e-10	-1.46902	7.36588e-06	-6.92185e-10	-1.86619	5.53001e-05	-6.92185e-10	-1.81632
15790636	chr19:15790636:A:G	5.4627e-66	-6.92185e-10	-1.59567	7.32961e-06	-6.92185e-10	-1.87113	5.47058e-05	-6.92185e-10	-1.82713
15791271	chr19:15791271:G:A	6.22255e-66	-6.92185e-10	-1.46544	8.30108e-06	-6.92185e-10	-1.74666	6.23293e-05	-6.92185e-10	-1.69667
15791398	chr19:15791398:T:G	1.2897e-66	-2.3971	-0.642101	8.64958e-07	-2.311	-1.69712	5.40404e-06	-2.46251	-1.67944
15791400	chr19:15791400:T:G	2.38716e-66	-6.92185e-10	-2.42352	3.9357e-06	-6.92185e-10	-2.49296	2.81688e-05	-6.92185e-10	-2.49088
15791559	chr19:15791559:A:C	1.41037e-66	-2.40342	-0.546348	9.25884e-07	-2.30183	-1.63822	5.73638e-06	-2.46247	-1.6198
15791881	chr19:15791881:A:G	5.70475e-66	-6.92185e-10	-1.55232	7.72208e-06	-6.92185e-10	-1.81897	5.78384e-05	-6.92185e-10	-1.77144
15791956	chr19:15791956:G:T	2.12511e-66	-6.92185e-10	-2.53979	3.7926e-06	-6.92185e-10	-2.53	2.70911e-05	-6.92185e-10	-2.52989
15792206	chr19:15792206:TC:T	3.11254e-66	-2.15818	-4.09089e-09	5.36966e-06	-2.18229	-4.09089e-09	4.0715e-05	-2.1225	-4.09089e-09
15792209	chr19:15792209:T:A	3.11928e-66	-2.15601	-4.09089e-09	5.37803e-06	-2.18073	-4.09089e-09	4.0781e-05	-2.12088	-4.09089e-09
15792210	chr19:15792210:T:A	2.3469e-66	-6.92185e-10	-2.44052	4.09613e-06	-6.92185e-10	-2.45301	2.93239e-05	-6.92185e-10	-2.4507
15792412	chr19:15792412:A:T	5.56045e-66	-6.92185e-10	-1.57794	7.58059e-06	-6.92185e-10	-1.83746	5.66948e-05	-6.92185e-10	-1.79142
15792550	chr19:15792550:C:G	2.09956e-66	-6.92185e-10	-2.55189	3.71245e-06	-6.92185e-10	-2.55136	2.64607e-05	-6.92185e-10	-2.55344
15792780	chr19:15792780:C:A	3.11694e-66	-2.15677	-4.09089e-09	5.37665e-06	-2.18098	-4.09089e-09	4.07688e-05	-2.12118	-4.09089e-09
15793351	chr19:15793351:G:A	1.12437e-65	-1.28648	0.412668	6.24751e-06	-1.35351	-0.67736	5.47872e-05	-1.14843	-0.677214
15793431	chr19:15793431:T:A	2.10202e-66	-6.92185e-10	-2.55072	3.72321e-06	-6.92185e-10	-2.54846	2.65563e-05	-6.92185e-10	-2.54983
15793862	chr19:15793862:G:C	2.12597e-66	-6.92185e-10	-2.53939	3.79558e-06	-6.92185e-10	-2.52921	2.71129e-05	-6.92185e-10	-2.52909
15794043	chr19:15794043:G:A	6.01017e-66	-1.27783	-0.222336	4.612e-06	-1.34434	-0.990048	3.9728e-05	-1.13583	-1.01121
15794104	chr19:15794104:C:T	1.86846e-65	-6.92185e-10	-0.365916	1.46226e-05	-6.92185e-10	-1.18048	0.000110146	-6.92185e-10	-1.12729
15794317	chr19:15794317:G:A	5.40465e-66	-1.60636	-4.09089e-09	9.13056e-06	-1.65142	-4.09089e-09	4.98023e-05	-1.92104	-4.09089e-09
15794466	chr19:15794466:G:A	1.20718e-65	-6.92185e-10	-0.802745	3.70671e-06	-6.92185e-10	-2.55291	2.64478e-05	-6.92185e-10	-2.55392
15794604	chr19:15794604:A:C	2.49363e-66	-2.37988	-4.09089e-09	4.49248e-06	-2.36065	-4.09089e-09	3.07347e-05	-2.4037	-4.09089e-09
15794621	chr19:15794621:T:C	1.16481e-66	-2.40822	-0.732837	8.38923e-07	-2.28947	-1.74922	5.13454e-06	-2.46218	-1.73093
15794670	chr19:15794670:C:T	7.83542e-66	-1.23496	-4.09089e-09	1.56799e-05	-1.11067	-4.09089e-09	9.60952e-05	-1.26376	-4.09089e-09
15794695	chr19:15794695:T:C	1.3067e-66	-1.32355	-1.70257	7.29326e-06	-0.799469	-1.07663	4.07195e-05	-1.15482	-0.967573
15794720	chr19:15794720:C:T	1.03304e-65	-6.92185e-10	-0.958531	1.87567e-05	-6.92185e-10	-0.931501	0.000135404	-6.92185e-10	-0.920831
15794829	chr19:15794829:C:T	4.97118e-66	-1.31779	-0.37217	3.03882e-06	-1.38673	-1.36484	2.65936e-05	-1.18499	-1.36344
15795279	chr19:15795279:A:G	2.69052e-66	-0.833192	-1.47069	2.20227e-05	-0.197268	-0.573709	0.000108995	-0.617765	-0.520028
15795455	chr19:15795455:A:G	1.26997e-66	-1.32619	-1.72844	7.10181e-06	-0.804696	-1.098	3.96367e-05	-1.15976	-0.989581
15795666	chr19:15795666:G:C	1.86509e-66	-0.987479	-1.68283	1.21363e-05	-0.397978	-0.968874	6.14155e-05	-0.790728	-0.920708
15795688	chr19:15795688:A:G	4.80776e-67	-2.39322	-1.63275	8.30777e-07	-2.30263	-1.74581	5.52394e-06	-2.3754	-1.74461
15795859	chr19:15795859:G:A	8.40041e-66	-1.29642	0.131083	4.97497e-06	-1.36352	-0.895113	4.35639e-05	-1.16035	-0.894518
15796068	chr19:15796068:G:A	8.74696e-66	-1.26041	0.135494	5.11515e-06	-1.32696	-0.903885	4.4833e-05	-1.12099	-0.905167
15796305	chr19:15796305:G:A	2.28395e-67	-2.42649	-2.34381	4.30729e-07	-2.23622	-2.46911	2.49885e-06	-2.4334	-2.47986
15796699	chr19:15796699:T:C	2.10027e-66	-6.92185e-10	-2.55155	3.7204e-06	-6.92185e-10	-2.54922	2.66048e-05	-6.92185e-10	-2.54801
15796764	chr19:15796764:A:T	5.15114e-66	-6.92185e-10	-1.6544	5.88255e-06	-6.92185e-10	-2.09106	4.33733e-05	-6.92185e-10	-2.05925
15796894	chr19:15796894:G:A	1.66457e-66	-0.986202	-1.79785	1.04053e-05	-0.394768	-1.12596	5.23674e-05	-0.790093	-1.08072
15796910	chr19:15796910:G:A	8.94514e-66	-1.20868	0.106171	5.2541e-06	-1.27496	-0.929083	4.61806e-05	-1.06629	-0.930249
15797098	chr19:15797098:C:T	1.83898e-66	-0.971419	-1.71299	1.18863e-05	-0.377453	-1.01021	5.98216e-05	-0.774545	-0.963186
15797710	chr19:15797710:T:G	2.36105e-66	-6.92185e-10	-2.43451	3.8749e-06	-6.92185e-10	-2.50853	2.75509e-05	-6.92185e-10	-2.51306
15797783	chr19:15797783:C:T	2.25708e-66	-6.92185e-10	-2.47955	3.70407e-06	-6.92185e-10	-2.55362	2.6429e-05	-6.92185e-10	-2.55464
15798475	chr19:15798475:G:T	2.20697e-66	-1.83016	-0.671841	1.53616e-06	-1.88336	-1.5504	1.34966e-05	-1.67225	-1.55442
15798636	chr19:15798636:C:T	1.89822e-66	-0.869119	-1.78358	1.23749e-05	-0.244529	-1.10285	6.16851e-05	-0.648633	-1.05842
15798669	chr19:15798669:C:A	1.96236e-66	-0.965702	-1.65377	1.32825e-05	-0.381698	-0.894906	6.69215e-05	-0.779085	-0.846493
15798706	chr19:15798706:C:T	1.91646e-67	-2.39427	-2.55145	3.21225e-07	-2.45094	-2.54772	2.57515e-06	-2.34489	-2.5383
15798920	chr19:15798920:C:G	3.35136e-66	-0.87708	-1.20717	2.33783e-05	-0.268212	-0.443031	0.000117712	-0.676576	-0.384282
15799053	chr19:15799053:A:G	2.42036e-66	-0.480573	-1.92913	1.29079e-05	0.204882	-1.51009	6.11566e-05	-0.235983	-1.47968
15799213	chr19:15799213:A:G	4.88287e-67	-1.83805	-2.17242	6.21458e-07	-1.83381	-2.50493	5.44987e-06	-1.60921	-2.5243
15799326	chr19:15799326:T:G	2.18551e-66	-6.92185e-10	-2.51177	3.87714e-06	-6.92185e-10	-2.50795	2.7711e-05	-6.92185e-10	-2.50727
15799429	chr19:15799429:A:C	2.25744e-66	-6.92185e-10	-2.47939	3.84325e-06	-6.92185e-10	-2.51673	2.74099e-05	-6.92185e-10	-2.51819
15799618	chr19:15799618:G:A	6.41395e-67	-2.44594	-1.29178	4.06276e-07	-2.46167	-2.3021	2.88787e-06	-2.45579	-2.31278
15799847	chr19:15799847:G:A	4.23546e-66	-1.98254	0.132414	4.20978e-06	-1.4861	-0.939543	2.11408e-05	-1.82698	-0.950917
15800007	chr19:15800007:T:C	2.9353e-66	-1.08623	-1.13058	1.75219e-05	-0.519751	-0.479849	9.48064e-05	-0.90257	-0.37469
15800186	chr19:15800186:G:T	3.74957e-66	-1.857	-0.114981	4.13033e-06	-1.30346	-1.14123	2.01151e-05	-1.67465	-1.15298
15800187	chr19:15800187:T:G	3.77847e-66	-1.85482	-0.109477	4.16687e-06	-1.30016	-1.13573	2.02762e-05	-1.67228	-1.14737
15800406	chr19:15800406:G:A	6.94396e-67	-1.96451	-1.69382	7.54399e-07	-2.00629	-2.13859	6.41127e-06	-1.81523	-2.15581
15801521	chr19:15801521:C:T	5.0209e-66	-6.92185e-10	-1.68001	5.7718e-06	-6.92185e-10	-2.11007	4.25264e-05	-6.92185e-10	-2.07897
15801557	chr19:15801557:C:T	2.62665e-66	-6.92185e-10	-2.32791	4.98352e-06	-6.92185e-10	-2.25691	3.60292e-05	-6.92185e-10	-2.24477
15801598	chr19:15801598:A:G	2.33728e-67	-2.43373	-2.31349	3.1635e-07	-2.46216	-2.5518	2.30505e-06	-2.44465	-2.54935
15802549	chr19:15802549:T:A	2.42537e-66	-2.40763	-4.09089e-09	4.20102e-06	-2.42772	-4.09089e-09	3.09291e-05	-2.3974	-4.09089e-09
15802886	chr19:15802886:G:A	2.24546e-66	-6.92185e-10	-2.48471	3.98853e-06	-6.92185e-10	-2.47963	2.85123e-05	-6.92185e-10	-2.47876
15803106	chr19:15803106:G:A	4.55582e-66	-0.792295	-0.984917	3.49487e-05	-0.172177	-0.136992	0.0001758	-0.587187	-0.0725623
15803306	chr19:15803306:T:TAAAGA	5.13335e-66	-6.92185e-10	-1.65786	1.05906e-05	-6.92185e-10	-1.50308	7.64788e-05	-6.92185e-10	-1.49208
15803643	chr19:15803643:T:C	3.35331e-66	-1.021	-1.06267	2.05173e-05	-0.432353	-0.409427	0.000112251	-0.828651	-0.279711
15804009	chr19:15804009:C:T	2.13613e-66	-6.92185e-10	-2.53462	3.70435e-06	-6.92185e-10	-2.55354	2.64432e-05	-6.92185e-10	-2.5541
15804391	chr19:15804391:C:T	2.48089e-66	-6.92185e-10	-2.385	4.57946e-06	-6.92185e-10	-2.34147	3.2943e-05	-6.92185e-10	-2.33432
15804498	chr19:15804498:G:C	4.83586e-65	-0.718374	1.3034	0.000353422	-0.0850421	2.08966	0.00203988	-0.51527	2.30682
15804556	chr19:15804556:A:G	2.3664e-66	-6.92185e-10	-2.43225	4.69185e-06	-6.92185e-10	-2.31722	3.32377e-05	-6.92185e-10	-2.32541
15804801	chr19:15804801:G:C	4.48722e-66	-1.96999	0.177602	4.44437e-06	-1.46475	-0.906663	2.22328e-05	-1.80972	-0.917805
15804855	chr19:15804855:C:T	7.69802e-67	-2.45407	-1.10117	4.47272e-07	-2.45802	-2.20962	3.14695e-06	-2.46066	-2.22201
15805180	chr19:15805180:C:G	3.18225e-66	-2.13603	-4.09089e-09	5.46097e-06	-2.16542	-4.09089e-09	4.49547e-05	-2.02344	-4.09089e-09
15805432	chr19:15805432:G:A	5.26005e-66	-6.92185e-10	-1.63348	5.0745e-06	-6.92185e-10	-2.23882	3.60457e-05	-6.92185e-10	-2.24431
15805667	chr19:15805667:T:C	2.8069e-66	-1.83976	-0.421774	3.21536e-06	-1.26701	-1.4281	1.54717e-05	-1.64468	-1.44541
15805846	chr19:15805846:G:A	6.46032e-67	-2.41013	-1.3204	4.57464e-07	-2.46032	-2.18478	3.29248e-06	-2.43615	-2.20131
15805852	chr19:15805852:TCA:T	3.84424e-66	-1.9823	0.0352626	3.92777e-06	-1.48203	-1.01295	1.9721e-05	-1.82371	-1.0237
15806200	chr19:15806200:G:A	7.52247e-67	-2.44756	-1.13075	4.43139e-07	-2.46107	-2.21585	3.13897e-06	-2.45735	-2.22786
15806686	chr19:15806686:G:A	2.31359e-66	-6.92185e-10	-2.45482	3.79234e-06	-6.92185e-10	-2.53007	2.71446e-05	-6.92185e-10	-2.52792
15806748	chr19:15806748:G:A	2.47368e-66	-6.92185e-10	-2.38791	4.56544e-06	-6.92185e-10	-2.34453	3.28534e-05	-6.92185e-10	-2.33704
15806885	chr19:15806885:C:T	5.45799e-66	-6.92185e-10	-1.59654	6.12659e-06	-6.92185e-10	-2.05041	4.5222e-05	-6.92185e-10	-2.01751
15807367	chr19:15807367:G:T	2.3879e-66	-6.92185e-10	-2.4232	4.37174e-06	-6.92185e-10	-2.38789	3.14376e-05	-6.92185e-10	-2.38109
15807465	chr19:15807465:G:A	3.67857e-66	-6.92185e-10	-1.99109	5.75923e-06	-6.92185e-10	-2.11225	4.22478e-05	-6.92185e-10	-2.08555
15807570	chr19:15807570:C:T	7.48495e-66	-1.97697	0.696244	6.134e-06	-1.47334	-0.575866	3.07893e-05	-1.81686	-0.585066
15807645	chr19:15807645:G:A	2.4527e-67	-2.14454	-2.55447	4.47887e-07	-2.30314	-2.36312	4.19441e-06	-2.08545	-2.3099
15807673	chr19:15807673:C:T	2.10128e-66	-6.92185e-10	-2.55107	3.70211e-06	-6.92185e-10	-2.55415	2.64286e-05	-6.92185e-10	-2.55465
15808198	chr19:15808198:C:T	5.04143e-66	-6.92185e-10	-1.67593	5.78503e-06	-6.92185e-10	-2.10778	4.26198e-05	-6.92185e-10	-2.07678
15808478	chr19:15808478:A:G	2.80471e-66	-6.92185e-10	-2.26232	4.31378e-06	-6.92185e-10	-2.40123	3.15503e-05	-6.92185e-10	-2.37752
15808854	chr19:15808854:A:AT	4.04568e-66	-6.92185e-10	-1.89597	7.56844e-06	-6.92185e-10	-1.83906	5.1729e-05	-6.92185e-10	-1.88308
15808857	chr19:15808857:A:AT	4.06147e-66	-6.92185e-10	-1.89207	7.59852e-06	-6.92185e-10	-1.8351	5.1928e-05	-6.92185e-10	-1.87924
15809322	chr19:15809322:A:C	2.10215e-66	-6.92185e-10	-2.55066	3.8804e-06	-6.92185e-10	-2.50711	2.76108e-05	-6.92185e-10	-2.51089
15809410	chr19:15809410:C:T	2.18531e-66	-6.92185e-10	-2.51186	3.87799e-06	-6.92185e-10	-2.50773	2.77177e-05	-6.92185e-10	-2.50703
15809749	chr19:15809749:C:T	2.47224e-66	-6.92185e-10	-2.38849	4.18049e-06	-6.92185e-10	-2.43262	2.95188e-05	-6.92185e-10	-2.44407
15809756	chr19:15809756:C:T	2.90452e-66	-6.92185e-10	-2.22735	5.4602e-06	-6.92185e-10	-2.16556	3.94024e-05	-6.92185e-10	-2.15527
15809941	chr19:15809941:T:C	4.1868e-66	-1.95042	0.0887397	3.80845e-06	-1.41099	-1.11484	1.87276e-05	-1.76364	-1.13545
15810074	chr19:15810074:C:T	4.97044e-66	-6.92185e-10	-1.69011	5.7403e-06	-6.92185e-10	-2.11554	4.22941e-05	-6.92185e-10	-2.08445
15810119	chr19:15810119:A:G	6.48295e-66	-1.42444	-4.09089e-09	1.23875e-05	-1.34637	-4.09089e-09	0.000113979	-1.09309	-4.09089e-09
15810124	chr19:15810124:G:A	2.90559e-66	-6.92185e-10	-2.22698	5.46425e-06	-6.92185e-10	-2.16482	3.94319e-05	-6.92185e-10	-2.15452
15810388	chr19:15810388:G:A	3.0808e-66	-6.92185e-10	-2.16843	4.14299e-06	-6.92185e-10	-2.44163	3.02467e-05	-6.92185e-10	-2.41971
15810744	chr19:15810744:A:G	2.87972e-66	-6.92185e-10	-2.23593	5.41074e-06	-6.92185e-10	-2.17466	3.90402e-05	-6.92185e-10	-2.16451
15810860	chr19:15810860:AAAATAAAATAAAATAAAAATAAAG:A	2.16412e-67	-2.26994	-2.55425	3.39966e-07	-2.3874	-2.55456	2.92398e-06	-2.20412	-2.55203
15811038	chr19:15811038:A:G	2.29029e-67	-2.42472	-2.3428	4.50547e-07	-2.20256	-2.45778	2.59562e-06	-2.41207	-2.4632
15811105	chr19:15811105:G:A	2.92548e-66	-6.92185e-10	-2.22016	5.55336e-06	-6.92185e-10	-2.14865	4.0033e-05	-6.92185e-10	-2.13939
15811224	chr19:15811224:C:T	9.39669e-67	-2.43531	-0.92054	5.43233e-07	-2.46236	-2.0109	3.83557e-06	-2.4529	-2.03188
15811526	chr19:15811526:T:C	4.08755e-66	-1.92236	0.0366853	3.79405e-06	-1.36754	-1.16208	1.84951e-05	-1.72997	-1.18162
15811577	chr19:15811577:C:T	2.96139e-66	-6.92185e-10	-2.20796	5.60168e-06	-6.92185e-10	-2.13998	4.04269e-05	-6.92185e-10	-2.1296
15811692	chr19:15811692:G:C	1.10304e-65	-1.9991	1.10613	8.2132e-06	-1.49429	-0.263013	4.1135e-05	-1.83548	-0.276754
15811816	chr19:15811816:A:G	2.34023e-66	-2.44337	-4.09089e-09	4.22236e-06	-2.42266	-4.09089e-09	2.91096e-05	-2.45803	-4.09089e-09
15811914	chr19:15811914:C:T	9.25134e-66	-2.00086	0.932011	7.23012e-06	-1.49617	-0.388628	3.62859e-05	-1.83703	-0.400634
15811947	chr19:15811947:G:A	8.82519e-66	-2.01633	0.900324	6.8547e-06	-1.51876	-0.419354	3.45301e-05	-1.85525	-0.432017
15812120	chr19:15812120:G:A	2.53813e-66	-2.36219	-4.09089e-09	4.52507e-06	-2.35342	-4.09089e-09	3.63626e-05	-2.23556	-4.09089e-09
15812779	chr19:15812779:CAGGAGCCGATCACGTCTGT:C	9.18728e-67	-2.42135	-0.957031	5.40084e-07	-2.46182	-2.01726	3.85658e-06	-2.44353	-2.03578
15813064	chr19:15813064:CA:C	2.19143e-66	-6.92185e-10	-2.50906	3.77209e-06	-6.92185e-10	-2.53542	2.69148e-05	-6.92185e-10	-2.53642
15813160	chr19:15813160:A:C	2.26839e-66	-6.92185e-10	-2.47455	3.74462e-06	-6.92185e-10	-2.54273	2.68562e-05	-6.92185e-10	-2.5386
15813200	chr19:15813200:G:A	2.2079e-66	-6.92185e-10	-2.50158	3.70021e-06	-6.92185e-10	-2.55466	2.64319e-05	-6.92185e-10	-2.55453
15814106	chr19:15814106:A:AG	2.18914e-66	-6.92185e-10	-2.51011	3.87216e-06	-6.92185e-10	-2.50924	2.76717e-05	-6.92185e-10	-2.50869
15814108	chr19:15814108:A:G	2.18729e-66	-6.92185e-10	-2.51096	3.86886e-06	-6.92185e-10	-2.51009	2.76479e-05	-6.92185e-10	-2.50955
15814284	chr19:15814284:T:C	2.18158e-66	-6.92185e-10	-2.51357	3.85875e-06	-6.92185e-10	-2.51271	2.75752e-05	-6.92185e-10	-2.51218
15814510	chr19:15814510:A:T	2.11829e-66	-6.92185e-10	-2.54301	3.76497e-06	-6.92185e-10	-2.53731	2.68704e-05	-6.92185e-10	-2.53807
15814512	chr19:15814512:A:T	2.09982e-66	-6.92185e-10	-2.55176	3.71108e-06	-6.92185e-10	-2.55173	2.65066e-05	-6.92185e-10	-2.5517
15814588	chr19:15814588:C:T	2.97139e-66	-6.92185e-10	-2.20459	5.00604e-06	-6.92185e-10	-2.2524	3.64269e-05	-6.92185e-10	-2.23379
15814636	chr19:15814636:T:C	2.80999e-66	-6.92185e-10	-2.26044	4.75377e-06	-6.92185e-10	-2.30411	3.45134e-05	-6.92185e-10	-2.28775
15814661	chr19:15814661:T:A	2.82927e-67	-2.00719	-2.54899	4.07464e-07	-2.20753	-2.55332	3.88114e-06	-1.9183	-2.55466
15814688	chr19:15814688:A:G	2.8752e-67	-1.98903	-2.55105	4.12874e-07	-2.19345	-2.55421	3.96258e-06	-1.89787	-2.55433
15814787	chr19:15814787:G:A	2.18935e-66	-6.92185e-10	-2.51002	3.87262e-06	-6.92185e-10	-2.50912	2.7675e-05	-6.92185e-10	-2.50857
15814866	chr19:15814866:T:C	2.18808e-66	-6.92185e-10	-2.51059	3.87019e-06	-6.92185e-10	-2.50975	2.76574e-05	-6.92185e-10	-2.5092
15815247	chr19:15815247:A:C	2.58314e-66	-6.92185e-10	-2.34461	4.45964e-06	-6.92185e-10	-2.36798	3.22599e-05	-6.92185e-10	-2.35527
15815249	chr19:15815249:A:G	2.63912e-66	-6.92185e-10	-2.32317	4.54113e-06	-6.92185e-10	-2.34987	3.28694e-05	-6.92185e-10	-2.33655
15815289	chr19:15815289:C:T	2.78187e-66	-6.92185e-10	-2.2705	4.78068e-06	-6.92185e-10	-2.29847	3.46681e-05	-6.92185e-10	-2.28328
15815605	chr19:15815605:T:C	2.66684e-66	-1.95289	-0.359835	1.47666e-06	-2.0077	-1.46557	1.28113e-05	-1.81294	-1.46583
15815788	chr19:15815788:A:G	7.85754e-66	-0.697631	-0.534514	3.24764e-06	-1.09039	-1.59474	5.01368e-05	-0.258679	-1.65566
15815916	chr19:15815916:G:C	1.97478e-66	-0.103352	-2.50981	1.01158e-05	0.874814	-2.42377	4.41755e-05	0.369566	-2.41049
15816039	chr19:15816039:T:G	2.42103e-67	-2.45059	-2.26142	3.89331e-07	-2.25776	-2.54862	2.25643e-06	-2.46237	-2.55295
15816094	chr19:15816094:A:G	3.6019e-66	-6.92185e-10	-2.01216	5.01107e-06	-6.92185e-10	-2.2514	3.56867e-05	-6.92185e-10	-2.25432
15816181	chr19:15816181:C:T	2.86271e-66	-6.92185e-10	-2.24185	4.04334e-06	-6.92185e-10	-2.46598	2.91268e-05	-6.92185e-10	-2.45744
15816236	chr19:15816236:G:C	4.04912e-67	-2.39606	-1.80164	3.8063e-07	-2.46249	-2.36649	2.77046e-06	-2.44505	-2.36504
15816246	chr19:15816246:T:A	2.22221e-67	-2.32015	-2.47756	7.61329e-07	-1.62077	-2.51497	3.12713e-06	-2.18744	-2.50154
15816510	chr19:15816510:T:C	2.90097e-67	-2.22076	-2.3104	9.38699e-07	-1.37164	-2.55467	3.45531e-06	-2.03545	-2.55374
15816555	chr19:15816555:T:C	2.18719e-66	-6.92185e-10	-2.511	3.86514e-06	-6.92185e-10	-2.51105	2.76234e-05	-6.92185e-10	-2.51044
15816800	chr19:15816800:A:G	6.49635e-67	-1.2735	-2.45147	5.30234e-06	0.0815513	-2.27645	1.77999e-05	-0.697245	-2.25266
15816939	chr19:15816939:T:C	7.46089e-67	-1.20817	-2.37836	6.93348e-06	0.167585	-2.09427	2.32748e-05	-0.62417	-2.05756
15816960	chr19:15816960:C:T	7.55406e-67	-1.19658	-2.37754	7.04334e-06	0.181987	-2.09295	2.35897e-05	-0.612103	-2.05619
15817013	chr19:15817013:C:T	5.96527e-67	-1.33557	-2.47468	5.49392e-06	0.0334452	-2.19285	1.90869e-05	-0.710957	-2.16914
15817351	chr19:15817351:G:A	4.17667e-66	0.605498	-2.4696	2.38732e-05	1.61742	-2.30771	9.97468e-05	1.04351	-2.26997
15817365	chr19:15817365:G:A	3.34408e-67	-2.28205	-2.10696	8.66336e-07	-1.46853	-2.53801	3.28121e-06	-2.09746	-2.54343
15817390	chr19:15817390:A:G	2.52769e-65	0.15406	-0.217789	0.000264165	1.03275	0.680774	0.00134859	0.487787	0.889929
15817451	chr19:15817451:A:G	7.47511e-67	-1.21352	-2.37111	6.97209e-06	0.161466	-2.0826	2.34202e-05	-0.63007	-2.04543
15817477	chr19:15817477:A:T	3.28157e-66	-6.92185e-10	-2.1053	8.12796e-06	-6.92185e-10	-1.76774	5.7459e-05	-6.92185e-10	-1.77803
15817596	chr19:15817596:T:C	2.51012e-67	-2.14501	-2.53086	7.19653e-07	-1.67164	-2.5204	4.97195e-06	-1.70185	-2.52343
15817727	chr19:15817727:C:T	2.15418e-66	-6.92185e-10	-2.52621	3.70618e-06	-6.92185e-10	-2.55305	2.64567e-05	-6.92185e-10	-2.55359
15817782	chr19:15817782:G:A	3.95039e-66	0.553508	-2.47331	2.24514e-05	1.56144	-2.31314	9.40314e-05	0.9903	-2.27577
15818000	chr19:15818000:C:T	8.36228e-66	-6.92185e-10	-1.16989	1.16189e-05	-6.92185e-10	-1.41041	7.98432e-05	-6.92185e-10	-1.44903
15818043	chr19:15818043:A:AT	4.51129e-66	-6.92185e-10	-1.78704	6.74402e-06	-6.92185e-10	-1.95439	4.90546e-05	-6.92185e-10	-1.93616
15818059	chr19:15818059:TA:T	2.09573e-67	-2.33462	-2.52168	3.54875e-07	-2.41091	-2.48813	2.90221e-06	-2.29515	-2.46847
15818323	chr19:15818323:T:G	2.58989e-65	0.192226	-0.231643	0.000277257	1.09449	0.667405	0.00140409	0.542137	0.875911
15818478	chr19:15818478:A:G	7.74278e-67	-1.16781	-2.38163	7.35658e-06	0.2295	-2.09695	2.44051e-05	-0.573994	-2.06031
15818828	chr19:15818828:G:A	7.88836e-67	-1.14271	-2.38811	7.54867e-06	0.265741	-2.10742	2.48854e-05	-0.543541	-2.07128
15818858	chr19:15818858:C:G	4.4497e-67	-2.27903	-1.82433	9.35851e-07	-1.46052	-2.46883	3.50824e-06	-2.09342	-2.48056
15819062	chr19:15819062:C:T	2.13356e-66	-6.92185e-10	-2.53583	3.71792e-06	-6.92185e-10	-2.54989	2.65296e-05	-6.92185e-10	-2.55084
15819933	chr19:15819933:T:C	3.12228e-66	-1.54083	-0.614229	2.43101e-06	-1.59955	-1.37519	2.24077e-05	-1.32062	-1.39908
15819954	chr19:15819954:C:T	2.61317e-66	-6.92185e-10	-2.33305	5.48061e-06	-6.92185e-10	-2.16183	3.98578e-05	-6.92185e-10	-2.14378
15820438	chr19:15820438:T:C	2.18924e-67	-2.30694	-2.50571	6.40744e-07	-1.85854	-2.44964	4.17435e-06	-1.94843	-2.45171
15821044	chr19:15821044:A:G	2.12332e-66	-6.92185e-10	-2.54064	4.04858e-06	-6.92185e-10	-2.46468	2.88704e-05	-6.92185e-10	-2.46628
15821051	chr19:15821051:C:A	2.20273e-67	-2.39568	-2.41083	3.81519e-07	-2.43061	-2.39603	3.03257e-06	-2.34684	-2.37284
15821542	chr19:15821542:G:A	3.45985e-66	-6.92185e-10	-2.05239	6.91501e-06	-6.92185e-10	-1.92935	4.88667e-05	-6.92185e-10	-1.94
15821802	chr19:15821802:A:G	3.12783e-65	0.299476	-0.15017	0.000339358	1.21545	0.748555	0.00170617	0.652608	0.960303
15821833	chr19:15821833:C:T	4.37571e-66	-6.92185e-10	-1.81755	1.22821e-05	-6.92185e-10	-1.35491	8.79749e-05	-6.92185e-10	-1.35205
15821874	chr19:15821874:G:A	4.31427e-66	0.600846	-2.43254	2.66076e-05	1.63431	-2.21616	0.000110431	1.06186	-2.18657
15821950	chr19:15821950:A:G	1.01345e-66	-1.47629	-1.80397	1.00098e-06	-1.56147	-2.3006	9.39196e-06	-1.28539	-2.30386
15822131	chr19:15822131:A:G	2.28624e-66	0.0493813	-2.51609	3.06019e-05	1.92092	-2.36291	0.000118522	1.30341	-2.35741
15822536	chr19:15822536:C:T	3.74289e-66	-6.92185e-10	-1.97376	3.93381e-06	-6.92185e-10	-2.49344	2.80618e-05	-6.92185e-10	-2.49469
15822537	chr19:15822537:G:A	2.10952e-66	-6.92185e-10	-2.54716	3.70018e-06	-6.92185e-10	-2.55467	2.6428e-05	-6.92185e-10	-2.55467
15822769	chr19:15822769:T:C	2.0066e-65	-6.92185e-10	-0.294591	1.78077e-05	-6.92185e-10	-0.983421	0.000129822	-6.92185e-10	-0.962934
15822788	chr19:15822788:TTTC:T	2.28949e-66	-6.92185e-10	-2.46529	4.0267e-06	-6.92185e-10	-2.4701	2.88042e-05	-6.92185e-10	-2.46858
15823121	chr19:15823121:T:C	2.16841e-66	-6.92185e-10	-2.51963	3.70068e-06	-6.92185e-10	-2.55453	2.64286e-05	-6.92185e-10	-2.55465
15823412	chr19:15823412:G:C	2.1258e-66	-6.92185e-10	-2.53947	3.72125e-06	-6.92185e-10	-2.54899	2.65519e-05	-6.92185e-10	-2.55
15823827	chr19:15823827:A:G	2.27096e-66	-6.92185e-10	-2.47342	3.73208e-06	-6.92185e-10	-2.54608	2.66919e-05	-6.92185e-10	-2.54474
15823846	chr19:15823846:A:G	2.13735e-67	-2.34282	-2.49381	5.80773e-07	-1.93334	-2.47311	3.8076e-06	-2.01765	-2.47444
15824020	chr19:15824020:C:G	1.78364e-66	-1.55109	-1.16387	1.26198e-06	-1.74354	-1.88683	1.40411e-05	-1.27012	-1.91699
15824185	chr19:15824185:T:C	2.10543e-66	-6.92185e-10	-2.5491	3.71265e-06	-6.92185e-10	-2.5513	2.65626e-05	-6.92185e-10	-2.54959
15824269	chr19:15824269:A:G	2.09606e-66	-6.92185e-10	-2.55356	3.72321e-06	-6.92185e-10	-2.54846	2.65963e-05	-6.92185e-10	-2.54833
15824373	chr19:15824373:T:C	2.15875e-66	-6.92185e-10	-2.52409	3.70257e-06	-6.92185e-10	-2.55402	2.6437e-05	-6.92185e-10	-2.55433
15824411	chr19:15824411:G:A	4.55153e-67	-2.22466	-1.85608	1.05556e-06	-1.33426	-2.47472	3.76594e-06	-2.01601	-2.48709
15825062	chr19:15825062:C:T	2.09406e-66	-6.92185e-10	-2.55451	3.75384e-06	-6.92185e-10	-2.54027	2.69014e-05	-6.92185e-10	-2.53692
15825238	chr19:15825238:G:A	9.38202e-66	-6.92185e-10	-1.05482	1.27815e-05	-6.92185e-10	-1.31505	8.76615e-05	-6.92185e-10	-1.35561
15826247	chr19:15826247:C:A	6.03032e-67	-2.42564	-1.37376	4.45028e-07	-2.34837	-2.3243	2.96222e-06	-2.41307	-2.33009
15826769	chr19:15826769:C:T	5.02575e-67	-2.22289	-1.75874	1.10729e-06	-1.3261	-2.43504	3.94132e-06	-2.00742	-2.45016
15827872	chr19:15827872:A:G	2.62653e-66	-6.92185e-10	-2.32795	6.0354e-06	-6.92185e-10	-2.06541	4.33135e-05	-6.92185e-10	-2.06063
15827960	chr19:15827960:C:T	5.24502e-66	-6.92185e-10	-1.63634	1.01652e-05	-6.92185e-10	-1.54408	7.49497e-05	-6.92185e-10	-1.51228
15828009	chr19:15828009:C:T	4.25321e-66	0.41062	-2.25656	2.77266e-05	1.34637	-1.88703	0.000122639	0.77949	-1.79934
15828090	chr19:15828090:G:C	3.0616e-66	-6.92185e-10	-2.17468	7.4621e-06	-6.92185e-10	-1.85321	5.28218e-05	-6.92185e-10	-1.86217
15828262	chr19:15828262:T:C	2.22062e-66	-6.92185e-10	-2.49583	3.87842e-06	-6.92185e-10	-2.50762	2.77399e-05	-6.92185e-10	-2.50623
15828447	chr19:15828447:T:C	2.45903e-67	-2.3918	-2.30464	3.64013e-07	-2.43566	-2.43796	2.79202e-06	-2.35644	-2.44589
15828674	chr19:15828674:G:A	2.78024e-66	-6.92185e-10	-2.27108	4.00321e-06	-6.92185e-10	-2.47595	2.88138e-05	-6.92185e-10	-2.46824
15828690	chr19:15828690:G:A	5.53277e-66	-1.58293	-4.09089e-09	8.37691e-06	-1.73757	-4.09089e-09	6.8306e-05	-1.6051	-4.09089e-09
15828729	chr19:15828729:A:G	2.39524e-67	-2.39248	-2.33024	3.98216e-07	-2.43212	-2.35169	3.033e-06	-2.3492	-2.37035
15828838	chr19:15828838:A:AAAC	2.41534e-67	-2.40898	-2.30538	3.59706e-07	-2.44588	-2.43964	2.72799e-06	-2.37796	-2.44757
15828882	chr19:15828882:C:T	2.42925e-67	-2.40641	-2.30221	3.61569e-07	-2.44449	-2.43587	2.74671e-06	-2.37486	-2.44383
15829077	chr19:15829077:C:T	2.45896e-67	-2.4018	-2.29467	3.64147e-07	-2.44214	-2.43111	2.77338e-06	-2.36976	-2.43927
15829186	chr19:15829186:C:T	2.39783e-67	-2.41604	-2.3056	3.58606e-07	-2.44987	-2.43871	2.70485e-06	-2.38744	-2.44661
15829222	chr19:15829222:AG:A	3.86636e-66	-6.92185e-10	-1.9413	5.86464e-06	-6.92185e-10	-2.09411	4.2607e-05	-6.92185e-10	-2.07708
15829235	chr19:15829235:C:T	2.43678e-67	-2.40043	-2.30509	3.6184e-07	-2.44146	-2.43814	2.75879e-06	-2.36824	-2.44606
15829265	chr19:15829265:T:C	2.45154e-67	-2.41061	-2.28888	3.63514e-07	-2.44726	-2.42773	2.75122e-06	-2.38103	-2.43602
15829373	chr19:15829373:G:C	2.22683e-67	-2.24834	-2.54729	6.746e-07	-1.72325	-2.53344	4.34331e-06	-1.82627	-2.53419
15829416	chr19:15829416:G:C	1.09881e-66	-1.61096	-1.58844	1.10825e-06	-1.66341	-2.09685	1.01297e-05	-1.39897	-2.11465
15829519	chr19:15829519:G:A	2.312e-66	-6.92185e-10	-2.45551	3.97232e-06	-6.92185e-10	-2.4837	2.8895e-05	-6.92185e-10	-2.46543
15829670	chr19:15829670:C:T	2.7167e-67	-2.41035	-2.18643	4.14864e-07	-2.4449	-2.29796	3.11973e-06	-2.37719	-2.31417
15829809	chr19:15829809:A:AT	2.69408e-67	-2.41544	-2.18971	4.12359e-07	-2.44716	-2.30175	3.09398e-06	-2.38191	-2.31773
15829817	chr19:15829817:T:C	5.57723e-66	0.804695	-2.37962	3.50078e-05	1.85795	-2.16543	0.000141387	1.26991	-2.14751
15829849	chr19:15829849:G:A	2.69308e-67	-2.41341	-2.1921	4.12098e-07	-2.44611	-2.30343	3.0964e-06	-2.37954	-2.31932
15829861	chr19:15829861:C:T	1.04287e-66	-1.60393	-1.64772	1.09062e-06	-1.65556	-2.12074	9.97111e-06	-1.3909	-2.13851
15830012	chr19:15830012:CT:C	2.17676e-66	-6.92185e-10	-2.51578	3.70048e-06	-6.92185e-10	-2.55459	2.64281e-05	-6.92185e-10	-2.55467
15830085	chr19:15830085:C:T	9.44614e-66	-6.92185e-10	-1.04801	3.74568e-06	-6.92185e-10	-2.54245	2.68506e-05	-6.92185e-10	-2.53881
15830159	chr19:15830159:G:A	2.18561e-66	-6.92185e-10	-2.51172	4.36435e-06	-6.92185e-10	-2.38958	3.06001e-05	-6.92185e-10	-2.40809
15830199	chr19:15830199:A:C	2.61589e-67	-2.41421	-2.22039	4.01109e-07	-2.44625	-2.33032	3.01441e-06	-2.38006	-2.34564
15830209	chr19:15830209:A:C	2.64391e-67	-2.41088	-2.21306	4.04347e-07	-2.44437	-2.32416	3.04544e-06	-2.37569	-2.33976
15830252	chr19:15830252:A:G	2.77345e-67	-2.41082	-2.16529	4.21018e-07	-2.44454	-2.28359	3.16622e-06	-2.37597	-2.30059
15830290	chr19:15830290:C:T	2.80892e-67	-2.40451	-2.1589	4.25148e-07	-2.44075	-2.27761	3.21116e-06	-2.36774	-2.29473
15830367	chr19:15830367:C:T	2.63649e-67	-2.41555	-2.21121	4.04571e-07	-2.44726	-2.32072	3.0356e-06	-2.38221	-2.33648
15830441	chr19:15830441:C:T	5.75761e-66	0.926877	-2.46997	3.63722e-05	1.97128	-2.24052	0.000147064	1.375	-2.21323
15830558	chr19:15830558:T:C	2.65728e-67	-2.40963	-2.20927	4.06421e-07	-2.44378	-2.31964	3.06284e-06	-2.37442	-2.33533
15830607	chr19:15830607:G:A	2.57683e-67	-2.41455	-2.23509	3.97006e-07	-2.44661	-2.34024	2.9836e-06	-2.38065	-2.35531
15830645	chr19:15830645:A:G	1.85887e-67	-2.444	-2.53224	3.30436e-07	-2.45992	-2.51047	2.50033e-06	-2.41721	-2.49546
15830770	chr19:15830770:C:T	3.90536e-65	0.524012	-0.152694	0.000491664	1.4991	0.83565	0.00236128	0.868682	1.06918
15831005	chr19:15831005:A:G	2.65235e-67	-2.41543	-2.20533	4.06907e-07	-2.44707	-2.31515	3.05311e-06	-2.38176	-2.33118
15831310	chr19:15831310:T:C	2.65013e-67	-2.44953	-2.17207	3.80611e-07	-2.46252	-2.3665	2.7777e-06	-2.43823	-2.36925
15831335	chr19:15831335:C:T	2.09384e-66	-6.92185e-10	-2.55462	3.77837e-06	-6.92185e-10	-2.53376	2.68925e-05	-6.92185e-10	-2.53725
15831385	chr19:15831385:G:A	2.60326e-67	-2.41563	-2.22381	4.03774e-07	-2.44716	-2.32279	3.03056e-06	-2.38175	-2.3386
15831440	chr19:15831440:G:A	2.60516e-67	-2.41679	-2.22192	4.04555e-07	-2.44779	-2.32023	3.03348e-06	-2.38329	-2.3361
15831448	chr19:15831448:C:T	2.59656e-67	-2.4201	-2.22192	4.03829e-07	-2.44959	-2.32023	3.02034e-06	-2.38763	-2.3361
15831588	chr19:15831588:C:A	2.87206e-67	-2.41786	-2.12331	3.82674e-07	-2.45191	-2.37172	2.87728e-06	-2.39368	-2.37858
15831704	chr19:15831704:G:C	2.5337e-67	-2.41233	-2.25419	3.89936e-07	-2.44522	-2.3596	2.94105e-06	-2.37687	-2.37346
15831832	chr19:15831832:AGCCTGTTATCACTT:A	2.31602e-66	-6.92185e-10	-2.45377	3.75908e-06	-6.92185e-10	-2.53888	2.69093e-05	-6.92185e-10	-2.53662
15831859	chr19:15831859:G:A	4.02804e-66	-6.92185e-10	-1.90034	9.55656e-06	-6.92185e-10	-1.60582	6.94683e-05	-6.92185e-10	-1.58823
15832020	chr19:15832020:C:T	2.19921e-66	-6.92185e-10	-2.50552	3.70384e-06	-6.92185e-10	-2.55368	2.64336e-05	-6.92185e-10	-2.55446
15832110	chr19:15832110:C:T	7.66274e-67	-1.26687	-2.29296	4.63767e-06	0.207966	-2.5368	1.45451e-05	-0.612535	-2.53931
15832401	chr19:15832401:T:C	2.1573e-66	-6.92185e-10	-2.52476	3.7032e-06	-6.92185e-10	-2.55385	2.64309e-05	-6.92185e-10	-2.55457
15832474	chr19:15832474:T:C	4.54987e-67	-1.67798	-2.40312	1.23493e-06	-1.10061	-2.55142	5.38266e-06	-1.59289	-2.55302
15832543	chr19:15832543:CA:C	2.1662e-66	-6.92185e-10	-2.52064	3.70171e-06	-6.92185e-10	-2.55425	2.64281e-05	-6.92185e-10	-2.55467
15832613	chr19:15832613:A:G	2.19713e-66	-6.92185e-10	-2.50647	3.701e-06	-6.92185e-10	-2.55445	2.64584e-05	-6.92185e-10	-2.55352
15832845	chr19:15832845:T:C	2.50389e-66	-6.92185e-10	-2.37577	3.79446e-06	-6.92185e-10	-2.52951	2.73089e-05	-6.92185e-10	-2.52188
15832862	chr19:15832862:C:T	2.17077e-66	-6.92185e-10	-2.51854	3.70096e-06	-6.92185e-10	-2.55446	2.64284e-05	-6.92185e-10	-2.55466
15832868	chr19:15832868:CT:C	2.09384e-66	-6.92185e-10	-2.55462	3.75982e-06	-6.92185e-10	-2.53868	2.69387e-05	-6.92185e-10	-2.53553
15832988	chr19:15832988:C:G	3.91773e-66	-6.92185e-10	-1.9281	5.09008e-06	-6.92185e-10	-2.23576	3.69719e-05	-6.92185e-10	-2.21894
15833011	chr19:15833011:A:G	2.46962e-66	-6.92185e-10	-2.38955	3.77591e-06	-6.92185e-10	-2.53441	2.71556e-05	-6.92185e-10	-2.52751
15833046	chr19:15833046:T:C	4.59294e-66	-6.92185e-10	-1.7691	7.10599e-06	-6.92185e-10	-1.90211	4.99252e-05	-6.92185e-10	-1.91857
15833184	chr19:15833184:C:T	2.09585e-66	-6.92185e-10	-2.55366	3.71715e-06	-6.92185e-10	-2.55009	2.65523e-05	-6.92185e-10	-2.54998
15833367	chr19:15833367:T:C	2.53263e-66	-6.92185e-10	-2.36436	3.80929e-06	-6.92185e-10	-2.52561	2.74307e-05	-6.92185e-10	-2.51744
15833503	chr19:15833503:T:G	2.50158e-66	-6.92185e-10	-2.37669	3.79355e-06	-6.92185e-10	-2.52975	2.73014e-05	-6.92185e-10	-2.52216
15833601	chr19:15833601:G:A	2.09506e-66	-6.92185e-10	-2.55404	3.77799e-06	-6.92185e-10	-2.53386	2.70803e-05	-6.92185e-10	-2.53029
15833662	chr19:15833662:C:T	3.91773e-66	-6.92185e-10	-1.9281	5.09008e-06	-6.92185e-10	-2.23576	3.69719e-05	-6.92185e-10	-2.21894
15833714	chr19:15833714:G:A	3.91773e-66	-6.92185e-10	-1.9281	5.09008e-06	-6.92185e-10	-2.23576	3.69719e-05	-6.92185e-10	-2.21894
15833828	chr19:15833828:C:T	2.18265e-66	-6.92185e-10	-2.51308	3.78959e-06	-6.92185e-10	-2.53079	2.72319e-05	-6.92185e-10	-2.52471
15833907	chr19:15833907:C:T	4.51618e-65	-6.92185e-10	0.516634	2.75274e-05	-6.92185e-10	-0.547869	0.000202693	-6.92185e-10	-0.517407
15833916	chr19:15833916:G:A	3.72582e-66	-6.92185e-10	-1.97833	4.90129e-06	-6.92185e-10	-2.27355	3.5564e-05	-6.92185e-10	-2.25776
15833921	chr19:15833921:C:T	2.37269e-66	-6.92185e-10	-2.42959	3.75876e-06	-6.92185e-10	-2.53896	2.6985e-05	-6.92185e-10	-2.53382
15834025	chr19:15834025:A:G	3.03639e-66	-6.92185e-10	-2.18295	4.09898e-06	-6.92185e-10	-2.45231	2.97744e-05	-6.92185e-10	-2.43545
15834046	chr19:15834046:T:G	2.3965e-66	-6.92185e-10	-2.41961	4.16959e-06	-6.92185e-10	-2.43523	2.90026e-05	-6.92185e-10	-2.46171
15834271	chr19:15834271:C:T	2.72474e-65	0.333406	-0.322064	0.000360007	1.30716	0.715908	0.00173922	0.687991	0.944102
15834364	chr19:15834364:C:G	2.15729e-66	-6.92185e-10	-2.52476	3.70412e-06	-6.92185e-10	-2.5536	2.64332e-05	-6.92185e-10	-2.55448
15834434	chr19:15834434:T:C	9.03085e-67	-2.24245	-1.1531	4.93317e-07	-2.3507	-2.21896	3.96489e-06	-2.22591	-2.22571
15834602	chr19:15834602:C:T	2.16092e-66	-6.92185e-10	-2.52308	3.70305e-06	-6.92185e-10	-2.55389	2.64303e-05	-6.92185e-10	-2.55459
15834754	chr19:15834754:A:C	2.92798e-66	0.0859864	-2.30529	1.87289e-05	1.00134	-1.93433	8.40643e-05	0.454871	-1.85239
15834781	chr19:15834781:C:T	2.16742e-66	-6.92185e-10	-2.52008	3.70031e-06	-6.92185e-10	-2.55463	2.6428e-05	-6.92185e-10	-2.55467
15834788	chr19:15834788:C:T	3.91773e-66	-6.92185e-10	-1.9281	5.09008e-06	-6.92185e-10	-2.23576	3.69719e-05	-6.92185e-10	-2.21894
15834804	chr19:15834804:T:A	2.29115e-67	-2.24868	-2.51847	7.04152e-07	-1.71737	-2.49644	4.45512e-06	-1.83732	-2.49773
15834823	chr19:15834823:T:C	2.4607e-66	-6.92185e-10	-2.39317	3.76932e-06	-6.92185e-10	-2.53615	2.71015e-05	-6.92185e-10	-2.52951
15834830	chr19:15834830:C:T	3.91773e-66	-6.92185e-10	-1.9281	5.09008e-06	-6.92185e-10	-2.23576	3.69719e-05	-6.92185e-10	-2.21894
15834889	chr19:15834889:G:A	2.33338e-66	-6.92185e-10	-2.4463	4.13653e-06	-6.92185e-10	-2.44319	2.95753e-05	-6.92185e-10	-2.44216
15835040	chr19:15835040:A:C	6.39754e-66	-6.92185e-10	-1.4377	1.2968e-05	-6.92185e-10	-1.30057	9.59341e-05	-6.92185e-10	-1.26544
15835051	chr19:15835051:G:C	5.07781e-66	-6.92185e-10	-1.66874	9.90663e-06	-6.92185e-10	-1.56985	7.3009e-05	-6.92185e-10	-1.53852
15835056	chr19:15835056:C:T	3.75442e-66	-6.92185e-10	-1.97068	4.92345e-06	-6.92185e-10	-2.26904	3.57172e-05	-6.92185e-10	-2.25346
15835121	chr19:15835121:T:C	2.46274e-66	-6.92185e-10	-2.39234	3.77047e-06	-6.92185e-10	-2.53585	2.71094e-05	-6.92185e-10	-2.52922
15835209	chr19:15835209:T:C	2.45755e-66	-6.92185e-10	-2.39445	3.76834e-06	-6.92185e-10	-2.53641	2.70927e-05	-6.92185e-10	-2.52983
15835270	chr19:15835270:A:G	4.09594e-66	-6.92185e-10	-1.88362	5.24882e-06	-6.92185e-10	-2.20505	3.81498e-05	-6.92185e-10	-2.18758
15835325	chr19:15835325:T:C	2.46892e-66	-6.92185e-10	-2.38984	3.77362e-06	-6.92185e-10	-2.53501	2.71361e-05	-6.92185e-10	-2.52823
15835561	chr19:15835561:C:T	2.36015e-66	-6.92185e-10	-2.43489	3.72419e-06	-6.92185e-10	-2.5482	2.66568e-05	-6.92185e-10	-2.54605
15835819	chr19:15835819:C:T	1.19691e-66	-1.71112	-1.40275	1.12038e-06	-1.7478	-2.00158	1.01149e-05	-1.4929	-2.02219
15835844	chr19:15835844:T:G	2.16417e-66	-6.92185e-10	-2.52158	3.70231e-06	-6.92185e-10	-2.55409	2.64288e-05	-6.92185e-10	-2.55464
15836223	chr19:15836223:C:T	2.30012e-66	-2.46066	-4.09089e-09	4.0763e-06	-2.45786	-4.09089e-09	2.90176e-05	-2.46119	-4.09089e-09
15836252	chr19:15836252:C:T	1.13686e-66	-2.12376	-1.04159	1.87481e-06	-1.07294	-2.1616	5.94614e-06	-1.86141	-2.18495
15836304	chr19:15836304:T:A	2.09859e-66	-6.92185e-10	-2.55235	3.7525e-06	-6.92185e-10	-2.54063	2.66652e-05	-6.92185e-10	-2.54574
15836366	chr19:15836366:T:C	2.30818e-66	-6.92185e-10	-2.45716	4.08187e-06	-6.92185e-10	-2.45649	2.91832e-05	-6.92185e-10	-2.4555
15836407	chr19:15836407:G:A	1.04989e-66	-2.11091	-1.13402	1.84437e-06	-1.0465	-2.20441	5.80051e-06	-1.84454	-2.22661
15836497	chr19:15836497:G:C	3.54468e-66	0.118556	-2.14673	2.41783e-05	1.03753	-1.71512	0.000109916	0.488455	-1.61784
15836607	chr19:15836607:C:T	3.91773e-66	-6.92185e-10	-1.9281	5.09008e-06	-6.92185e-10	-2.23576	3.69719e-05	-6.92185e-10	-2.21894
15836790	chr19:15836790:C:T	2.11773e-66	-6.92185e-10	-2.54327	3.7447e-06	-6.92185e-10	-2.54271	2.66484e-05	-6.92185e-10	-2.54637
15836791	chr19:15836791:C:T	2.24204e-65	-0.0655003	-0.118148	0.000250647	0.784475	0.87652	0.00131729	0.252991	1.10125
15837008	chr19:15837008:A:C	2.47174e-66	-6.92185e-10	-2.3887	3.77511e-06	-6.92185e-10	-2.53462	2.71485e-05	-6.92185e-10	-2.52777
15837073	chr19:15837073:A:G	3.92979e-66	-6.92185e-10	-1.92503	5.1003e-06	-6.92185e-10	-2.23375	3.70478e-05	-6.92185e-10	-2.21689
15837375	chr19:15837375:C:T	1.64377e-65	-0.494039	-4.09089e-09	1.38351e-05	-1.23584	-4.09089e-09	0.000115069	-1.08357	-4.09089e-09
15837560	chr19:15837560:C:G	3.70917e-66	-6.92185e-10	-1.98281	5.62147e-06	-6.92185e-10	-2.13646	4.08163e-05	-6.92185e-10	-2.12002
15837576	chr19:15837576:T:C	8.73359e-67	-1.02332	-2.40571	5.36189e-06	0.358681	-2.54241	1.85547e-05	-0.361081	-2.54729
15837734	chr19:15837734:A:T	4.12702e-66	-6.92185e-10	-1.87606	5.28399e-06	-6.92185e-10	-2.19837	3.84168e-05	-6.92185e-10	-2.1806
15837736	chr19:15837736:A:G	7.47463e-67	-1.07003	-2.51466	4.86986e-06	0.274126	-2.55411	1.71226e-05	-0.436797	-2.5519
15837752	chr19:15837752:G:A	7.54424e-67	-1.05528	-2.52014	4.97741e-06	0.295261	-2.5534	1.74584e-05	-0.418779	-2.5505
15837851	chr19:15837851:G:A	1.92432e-66	-1.37207	-1.26698	1.50737e-06	-1.54369	-1.90899	1.5938e-05	-1.12299	-1.93741
15837990	chr19:15837990:A:G	2.79308e-66	-0.124166	-2.14231	1.83822e-05	0.74754	-1.69921	8.59518e-05	0.226289	-1.6016
15838297	chr19:15838297:G:A	2.42509e-66	-6.92185e-10	-2.40775	3.77468e-06	-6.92185e-10	-2.53474	2.70893e-05	-6.92185e-10	-2.52996
15838595	chr19:15838595:T:C	2.22735e-67	-2.44411	-2.35129	3.90217e-07	-2.45222	-2.35188	2.83592e-06	-2.41994	-2.36679
15838946	chr19:15838946:G:A	2.25201e-66	-1.38623	-1.09557	1.67658e-06	-1.55985	-1.78644	1.75954e-05	-1.14355	-1.81791
15839052	chr19:15839052:G:A	2.40575e-66	-6.92185e-10	-2.41576	3.76396e-06	-6.92185e-10	-2.53758	2.70031e-05	-6.92185e-10	-2.53314
15839085	chr19:15839085:G:A	8.13246e-67	-1.02117	-2.47917	5.23777e-06	0.34491	-2.55206	1.813e-05	-0.377365	-2.55416
15839106	chr19:15839106:G:T	2.41764e-66	-6.92185e-10	-2.41083	3.77047e-06	-6.92185e-10	-2.53585	2.70554e-05	-6.92185e-10	-2.53121
15839229	chr19:15839229:T:C	2.40226e-66	-6.92185e-10	-2.41721	3.76184e-06	-6.92185e-10	-2.53814	2.69861e-05	-6.92185e-10	-2.53378
15839253	chr19:15839253:CA:C	4.529e-65	-6.92185e-10	0.519469	2.84905e-05	-6.92185e-10	-0.513481	0.000209743	-6.92185e-10	-0.483213
15839410	chr19:15839410:C:T	4.9981e-66	-6.92185e-10	-1.68456	9.76366e-06	-6.92185e-10	-1.58438	7.19493e-05	-6.92185e-10	-1.55314
15839599	chr19:15839599:T:C	7.53638e-67	-1.06001	-2.51645	4.95903e-06	0.292057	-2.5539	1.73881e-05	-0.421817	-2.55149
15839742	chr19:15839742:A:G	3.74819e-66	-6.92185e-10	-1.97234	4.94949e-06	-6.92185e-10	-2.26376	3.59047e-05	-6.92185e-10	-2.24823
15839803	chr19:15839803:C:T	3.78435e-66	-6.92185e-10	-1.96274	5.7097e-06	-6.92185e-10	-2.12088	4.15e-05	-6.92185e-10	-2.1034
15839888	chr19:15839888:G:A	1.41464e-66	-2.08899	-0.857754	2.2247e-06	-0.993742	-2.06969	6.84164e-06	-1.80987	-2.0962
15839945	chr19:15839945:T:A	6.72491e-67	-1.15311	-2.53728	4.36926e-06	0.156049	-2.5445	1.55083e-05	-0.549951	-2.53777
15840135	chr19:15840135:T:G	9.11568e-67	-0.88802	-2.49819	6.31523e-06	0.53454	-2.55462	2.13594e-05	-0.213393	-2.55421
15840176	chr19:15840176:C:T	3.74743e-66	-6.92185e-10	-1.97255	4.94826e-06	-6.92185e-10	-2.26401	3.5895e-05	-6.92185e-10	-2.2485
15840177	chr19:15840177:A:G	2.42093e-66	-6.92185e-10	-2.40947	3.77256e-06	-6.92185e-10	-2.5353	2.70721e-05	-6.92185e-10	-2.5306
15840385	chr19:15840385:T:C	7.52782e-67	-1.07738	-2.50021	4.83511e-06	0.267421	-2.55457	1.69726e-05	-0.443153	-2.55434
15840482	chr19:15840482:G:T	7.78746e-67	-1.05705	-2.48664	4.97877e-06	0.295814	-2.55368	1.73839e-05	-0.41889	-2.55467
15840492	chr19:15840492:T:C	7.59575e-67	-1.0773	-2.49132	4.82949e-06	0.265653	-2.55396	1.69514e-05	-0.444074	-2.55467
15840609	chr19:15840609:A:T	2.14558e-66	-6.92185e-10	-2.53021	3.74342e-06	-6.92185e-10	-2.54305	2.6855e-05	-6.92185e-10	-2.53865
15840613	chr19:15840613:G:A	2.44662e-66	-6.92185e-10	-2.39891	4.23274e-06	-6.92185e-10	-2.4202	2.93857e-05	-6.92185e-10	-2.44859
15840859	chr19:15840859:C:T	2.18238e-66	-6.92185e-10	-2.5132	3.79194e-06	-6.92185e-10	-2.53017	2.72495e-05	-6.92185e-10	-2.52406
15841233	chr19:15841233:T:C	6.03668e-67	-1.24394	-2.55441	5.44564e-06	0.160884	-2.32912	1.54358e-05	-0.805003	-2.2874
15841363	chr19:15841363:T:C	3.25289e-67	-2.45235	-1.96431	1.19996e-06	-2.28706	-1.3937	8.16385e-06	-2.38861	-1.34077
15841433	chr19:15841433:C:T	2.97632e-66	-6.92185e-10	-2.20293	4.21964e-06	-6.92185e-10	-2.4233	3.04107e-05	-6.92185e-10	-2.4143
15841470	chr19:15841470:G:A	5.65447e-67	-1.32953	-2.53422	5.29467e-06	0.0399337	-2.23628	1.54307e-05	-0.90832	-2.18442
15841491	chr19:15841491:C:T	2.36995e-66	-6.92185e-10	-2.43075	3.81792e-06	-6.92185e-10	-2.52334	2.74101e-05	-6.92185e-10	-2.51818
15841595	chr19:15841595:T:C	3.83975e-66	-6.92185e-10	-1.94821	4.98391e-06	-6.92185e-10	-2.25684	3.61694e-05	-6.92185e-10	-2.24088
15841609	chr19:15841609:G:T	4.15154e-66	-6.92185e-10	-1.87014	5.29917e-06	-6.92185e-10	-2.1955	3.85424e-05	-6.92185e-10	-2.17734
15841661	chr19:15841661:A:T	2.15323e-67	-2.46226	-2.36698	3.62034e-07	-2.46139	-2.41767	2.57506e-06	-2.45744	-2.42579
15841665	chr19:15841665:T:C	1.97799e-67	-2.44484	-2.46928	4.88886e-07	-2.34443	-2.23425	3.21113e-06	-2.44598	-2.2165
15841694	chr19:15841694:T:G	8.62814e-67	-0.917607	-2.52357	9.09856e-06	0.737031	-2.39196	2.25847e-05	-0.345237	-2.36659
15841799	chr19:15841799:A:G	6.62602e-67	-1.38645	-2.31875	8.25445e-06	-0.211014	-1.54128	3.36084e-05	-0.851853	-1.46247
15842282	chr19:15842282:G:C	1.36058e-66	-1.39813	-1.58757	1.94981e-05	-0.226894	-0.665838	8.3778e-05	-0.864875	-0.536053
15842433	chr19:15842433:A:G	6.55114e-67	-1.16967	-2.5469	5.95697e-06	0.148483	-2.22697	2.13292e-05	-0.569478	-2.19954
15842803	chr19:15842803:C:T	3.51773e-66	-6.92185e-10	-2.0358	6.03329e-06	-6.92185e-10	-2.06576	4.09283e-05	-6.92185e-10	-2.11728
15843264	chr19:15843264:GC:G	8.69022e-66	-0.69055	-0.44087	8.39217e-06	-0.663562	-1.07219	4.01751e-05	-0.986549	-1.1493
15843325	chr19:15843325:A:G	4.99825e-66	-6.92185e-10	-1.68453	9.75867e-06	-6.92185e-10	-1.58489	7.19169e-05	-6.92185e-10	-1.55359
15844550	chr19:15844550:A:G	3.96857e-66	-6.92185e-10	-1.91521	8.87848e-06	-6.92185e-10	-1.67942	6.26899e-05	-6.92185e-10	-1.6909
15844933	chr19:15844933:A:T	2.27108e-66	-0.0132765	-2.46009	6.8323e-06	0.612593	-2.55398	3.03855e-05	0.138155	-2.55329
15845084	chr19:15845084:G:A	8.41944e-65	-6.92185e-10	1.13951	0.000149305	-6.92185e-10	1.14294	0.00116641	-6.92185e-10	1.23259
15845143	chr19:15845143:G:C	2.17853e-66	-6.92185e-10	-2.51497	3.97274e-06	-6.92185e-10	-2.48359	2.85414e-05	-6.92185e-10	-2.47774
15845211	chr19:15845211:T:C	8.15311e-65	-6.92185e-10	1.10737	0.000144456	-6.92185e-10	1.10992	0.00112751	-6.92185e-10	1.19867
15845258	chr19:15845258:T:A	2.63878e-67	-2.10073	-2.52515	5.0117e-07	-2.2861	-2.26776	4.30234e-06	-2.13484	-2.2351
15845369	chr19:15845369:G:A	5.52279e-67	-2.30993	-1.57739	1.66352e-06	-2.46247	-0.891648	1.42484e-05	-2.39748	-0.774968
15845385	chr19:15845385:G:T	2.98955e-66	-2.19849	-4.09089e-09	4.14687e-06	-2.4407	-4.09089e-09	3.39735e-05	-2.30352	-4.09089e-09
15845667	chr19:15845667:T:C	2.89912e-66	-1.31892	-0.910293	2.51456e-06	-1.4498	-1.49115	2.5472e-05	-1.08637	-1.50515
15845675	chr19:15845675:A:G	3.17055e-66	-6.92185e-10	-2.13971	5.69348e-06	-6.92185e-10	-2.12373	3.8664e-05	-6.92185e-10	-2.17419
15845707	chr19:15845707:T:C	3.90352e-65	-2.37547	2.74632	3.11743e-06	-2.45916	-0.266881	2.26129e-05	-2.38421	-0.326371
15845964	chr19:15845964:AAGAC:A	4.97793e-66	-1.46357	-0.225038	3.55338e-06	-1.58462	-1.01053	3.53417e-05	-1.24072	-1.02331
15846490	chr19:15846490:A:G	4.61302e-65	-2.37215	2.91	3.40861e-06	-2.45955	-0.177198	2.47551e-05	-2.38188	-0.238185
15846694	chr19:15846694:T:G	4.65646e-65	-2.38956	2.93678	3.48253e-06	-2.45431	-0.160981	2.47258e-05	-2.39929	-0.22196
15846720	chr19:15846720:G:A	3.9181e-66	-1.31524	-0.612769	3.05318e-06	-1.46239	-1.28448	3.15602e-05	-1.0776	-1.2996
15846962	chr19:15846962:C:T	6.35499e-66	-1.44438	-4.09089e-09	7.75298e-06	-1.81497	-4.09089e-09	6.85462e-05	-1.60159	-4.09089e-09
15847337	chr19:15847337:C:T	2.17726e-66	-6.92185e-10	-2.51555	3.70142e-06	-6.92185e-10	-2.55433	2.64318e-05	-6.92185e-10	-2.55453
15847437	chr19:15847437:T:G	4.89305e-66	-6.92185e-10	-1.7058	7.47145e-06	-6.92185e-10	-1.85196	5.40356e-05	-6.92185e-10	-1.83945
15847536	chr19:15847536:T:G	8.02172e-66	-6.92185e-10	-1.21147	1.07429e-05	-6.92185e-10	-1.48881	8.04549e-05	-6.92185e-10	-1.4414
15847673	chr19:15847673:T:C	2.66426e-66	-2.45935	0.145657	1.98151e-06	-2.39458	-0.784607	1.29221e-05	-2.46086	-0.809298
15847859	chr19:15847859:A:C	1.64345e-66	-2.37001	-0.426809	1.3979e-06	-2.10889	-1.41919	8.95315e-06	-2.23343	-1.40366
15847872	chr19:15847872:G:T	1.73197e-66	-2.37615	-0.368212	1.46109e-06	-2.12046	-1.3634	9.37847e-06	-2.24346	-1.34722
15848174	chr19:15848174:C:G	3.45576e-66	-6.92185e-10	-2.05358	4.65021e-06	-6.92185e-10	-2.32614	3.39235e-05	-6.92185e-10	-2.30499
15848554	chr19:15848554:T:A	6.52482e-66	-6.92185e-10	-1.418	7.26396e-06	-6.92185e-10	-1.88012	5.32914e-05	-6.92185e-10	-1.85332
15848591	chr19:15848591:C:A	5.61704e-65	-6.92185e-10	0.734771	6.7035e-05	-6.92185e-10	0.342165	0.000540671	-6.92185e-10	0.463713
15848595	chr19:15848595:T:C	2.81258e-67	-2.06048	-2.50162	8.89835e-07	-1.52915	-2.45062	4.32521e-06	-1.93193	-2.43271
15848618	chr19:15848618:AT:A	1.35697e-66	-2.46212	-0.526245	1.21841e-06	-2.2977	-1.36781	7.19342e-06	-2.46034	-1.39559
15848727	chr19:15848727:T:C	1.1823e-66	-2.46036	-0.665803	1.05251e-06	-2.31798	-1.4939	6.34181e-06	-2.46208	-1.51986
15849248	chr19:15849248:C:T	5.79582e-65	-6.92185e-10	0.766104	7.05178e-05	-6.92185e-10	0.392816	0.000569788	-6.92185e-10	0.516167
15849578	chr19:15849578:C:T	3.15921e-66	-6.92185e-10	-2.1433	4.15103e-06	-6.92185e-10	-2.43969	2.93603e-05	-6.92185e-10	-2.44945
15850117	chr19:15850117:C:T	2.15011e-66	-6.92185e-10	-2.5281	3.77775e-06	-6.92185e-10	-2.53392	2.69598e-05	-6.92185e-10	-2.53475
15850150	chr19:15850150:T:C	4.57113e-66	-1.77386	-4.09089e-09	8.54603e-06	-1.71758	-4.09089e-09	6.36482e-05	-1.67573	-4.09089e-09
15850463	chr19:15850463:C:G	2.6354e-65	-1.72531	1.70332	2.86977e-05	-1.9683	1.46207	0.000300772	-1.72694	1.6042
15850557	chr19:15850557:A:G	2.63601e-65	-1.72468	1.70291	2.88116e-05	-1.96746	1.46519	0.000301935	-1.72594	1.60705
15850583	chr19:15850583:G:A	5.02963e-66	-6.92185e-10	-1.67827	7.35796e-06	-6.92185e-10	-1.86727	5.37511e-05	-6.92185e-10	-1.84473
15850672	chr19:15850672:T:C	2.11395e-66	-6.92185e-10	-2.54506	4.79077e-06	-6.92185e-10	-2.29636	3.58887e-05	-6.92185e-10	-2.24867
15850711	chr19:15850711:C:T	3.09963e-66	-6.92185e-10	-2.16234	7.71161e-06	-6.92185e-10	-1.82032	5.69598e-05	-6.92185e-10	-1.78675
15850809	chr19:15850809:C:T	5.15193e-66	-6.92185e-10	-1.65425	7.11583e-06	-6.92185e-10	-1.90073	5.19144e-05	-6.92185e-10	-1.8795
15850941	chr19:15850941:T:C	2.9447e-67	-2.07935	-2.43684	1.60843e-06	-1.08511	-2.30268	7.51833e-06	-1.55626	-2.2555
15850978	chr19:15850978:C:T	5.16597e-66	-6.92185e-10	-1.65153	6.82057e-06	-6.92185e-10	-1.94311	4.77468e-05	-6.92185e-10	-1.96319
15851000	chr19:15851000:T:A	1.0792e-65	-1.45231	0.537497	1.70672e-05	0.161252	-1.18715	4.72629e-05	-0.859036	-1.11434
15851039	chr19:15851039:G:C	5.65107e-66	-6.92185e-10	-1.56177	6.48694e-06	-6.92185e-10	-1.99326	4.75367e-05	-6.92185e-10	-1.96759
15851057	chr19:15851057:CA:C	1.66358e-65	-6.92185e-10	-0.48206	1.90745e-05	-6.92185e-10	-0.914695	0.000143283	-6.92185e-10	-0.864276
15851083	chr19:15851083:T:C	5.34102e-67	-2.36949	-1.5513	6.48634e-07	-2.1477	-2.14824	4.13396e-06	-2.26222	-2.14765
15851202	chr19:15851202:G:T	1.72035e-66	-0.943815	-1.80727	1.39216e-05	1.13233	-2.36194	2.77591e-05	-0.149568	-2.35596
15851359	chr19:15851359:T:C	6.07602e-66	-1.00033	-0.488943	5.80688e-05	0.823752	-0.625172	0.000138031	-0.405642	-0.495978
15851426	chr19:15851426:T:C	3.61607e-66	-6.92185e-10	-2.00823	6.0094e-06	-6.92185e-10	-2.06973	4.27808e-05	-6.92185e-10	-2.07301
15851520	chr19:15851520:T:G	6.10923e-66	-1.01917	-0.464647	5.77783e-05	0.795254	-0.60169	0.000138367	-0.427463	-0.471724
15851532	chr19:15851532:C:G	2.29053e-66	-6.92185e-10	-2.46484	3.97639e-06	-6.92185e-10	-2.48268	2.85646e-05	-6.92185e-10	-2.47693
15851699	chr19:15851699:A:G	9.05707e-67	-1.94424	-1.44842	8.25769e-06	-1.41056	-0.341341	4.7914e-05	-1.84266	-0.117032
15851885	chr19:15851885:C:T	1.86062e-66	-0.880159	-1.79255	1.52424e-05	1.22248	-2.36145	2.99006e-05	-0.0773869	-2.35383
15851983	chr19:15851983:G:T	3.09647e-66	-6.92185e-10	-2.16335	7.70451e-06	-6.92185e-10	-1.82124	5.69068e-05	-6.92185e-10	-1.78768
15852216	chr19:15852216:T:C	4.39435e-66	-6.92185e-10	-1.8133	8.60585e-06	-6.92185e-10	-1.71061	5.79236e-05	-6.92185e-10	-1.76997
15852496	chr19:15852496:A:G	4.39435e-66	-6.92185e-10	-1.8133	8.60585e-06	-6.92185e-10	-1.71061	5.79236e-05	-6.92185e-10	-1.76997
15852769	chr19:15852769:A:T	7.77094e-66	-6.92185e-10	-1.24323	7.86064e-06	-6.92185e-10	-1.80118	5.92791e-05	-6.92185e-10	-1.74684
15852885	chr19:15852885:A:G	5.64496e-66	-1.05263	-0.510222	5.2925e-05	0.74513	-0.639303	0.000127989	-0.46672	-0.51043
15852964	chr19:15852964:C:T	1.83559e-67	-2.44796	-2.54088	3.31848e-07	-2.45865	-2.50747	2.39807e-06	-2.46253	-2.49191
15853393	chr19:15853393:T:C	1.3005e-66	-0.887645	-2.14322	2.1848e-05	1.10564	-1.88458	4.49661e-05	-0.181236	-1.84195
15853673	chr19:15853673:T:G	2.10646e-66	-6.92185e-10	-2.54861	4.0379e-06	-6.92185e-10	-2.46732	2.8712e-05	-6.92185e-10	-2.47178
15853722	chr19:15853722:G:A	2.10709e-66	-6.92185e-10	-2.54831	4.04362e-06	-6.92185e-10	-2.46591	2.87517e-05	-6.92185e-10	-2.4704
15853736	chr19:15853736:A:T	7.95345e-65	-6.92185e-10	1.08257	9.33976e-05	-6.92185e-10	0.673815	0.000757333	-6.92185e-10	0.800706
15853911	chr19:15853911:A:G	1.89529e-65	-6.92185e-10	-0.351661	2.14025e-05	-6.92185e-10	-0.799542	0.000161249	-6.92185e-10	-0.746148
15854069	chr19:15854069:G:A	3.2875e-66	-0.744118	-1.35937	7.44464e-05	1.27607	-0.829038	0.000154815	-0.0551973	-0.73167
15854070	chr19:15854070:T:C	3.12181e-66	-0.775735	-1.37947	6.97621e-05	1.23374	-0.851696	0.000146142	-0.089685	-0.754834
15854091	chr19:15854091:C:A	4.0978e-67	-2.36375	-1.822	5.39098e-07	-2.13463	-2.34628	3.41123e-06	-2.24919	-2.35283
15854112	chr19:15854112:T:C	4.02455e-66	-1.90121	-4.09089e-09	6.98741e-06	-1.91894	-4.09089e-09	4.48023e-05	-2.02684	-4.09089e-09
15854266	chr19:15854266:A:G	1.83536e-66	-0.84688	-1.8395	3.37989e-05	1.18547	-1.52809	6.90374e-05	-0.125423	-1.46903
15854280	chr19:15854280:G:A	1.83575e-66	-0.85919	-1.82697	3.38092e-05	1.16811	-1.51042	6.9272e-05	-0.140198	-1.45086
15854291	chr19:15854291:G:A	5.43095e-67	-2.34492	-1.55917	7.45096e-07	-2.09439	-2.0629	4.66149e-06	-2.21632	-2.07344
15854394	chr19:15854394:G:A	2.09412e-66	-6.92185e-10	-2.55448	3.90973e-06	-6.92185e-10	-2.49958	2.78218e-05	-6.92185e-10	-2.50328
15854448	chr19:15854448:G:T	6.45956e-67	-2.27299	-1.45765	1.0606e-06	-1.96531	-1.83891	6.44291e-06	-2.10903	-1.85709
15854905	chr19:15854905:A:C	2.56131e-66	-2.3531	-4.09089e-09	1.0785e-05	-1.4849	-4.09089e-09	5.62621e-05	-1.79908	-4.09089e-09
15854928	chr19:15854928:G:A	2.91097e-66	-2.22513	-4.09089e-09	5.63341e-06	-2.13434	-4.09089e-09	3.677e-05	-2.22442	-4.09089e-09
15855043	chr19:15855043:G:A	6.29742e-67	-1.73582	-2.02024	6.21234e-06	-1.19778	-0.83873	3.23753e-05	-1.61944	-0.732263
15855090	chr19:15855090:G:A	2.26299e-67	-2.22649	-2.55302	1.53673e-06	-1.59445	-1.83895	9.0683e-06	-1.86331	-1.761
15855101	chr19:15855101:C:T	2.28763e-67	-2.21729	-2.5514	1.6201e-06	-1.57589	-1.80467	9.57035e-06	-1.84631	-1.72411
15855154	chr19:15855154:T:C	2.73451e-66	-0.249726	-2.03794	5.01829e-05	2.53193	-2.47931	7.1104e-05	0.91444	-2.47939
15855467	chr19:15855467:T:A	3.56938e-66	-0.631434	-1.38979	3.91731e-05	1.91011	-2.10517	6.25004e-05	0.399226	-2.09315
15855501	chr19:15855501:G:A	3.51966e-66	-0.660527	-1.37473	3.78143e-05	1.86508	-2.09544	6.086e-05	0.362747	-2.08327
15855503	chr19:15855503:A:G	1.53355e-65	-6.92185e-10	-0.563446	2.07556e-05	-6.92185e-10	-0.830232	0.000155629	-6.92185e-10	-0.78162
15855532	chr19:15855532:A:G	2.73133e-66	-0.833142	-1.45569	2.58867e-05	1.59747	-2.20679	4.35412e-05	0.145556	-2.20094
15855916	chr19:15855916:G:A	1.75626e-66	-1.33699	-1.39344	1.50922e-06	-1.34946	-2.102	1.45821e-05	-1.02421	-2.12509
15855933	chr19:15855933:T:C	2.52164e-67	-2.22078	-2.45052	3.7542e-07	-2.30345	-2.5393	3.04091e-06	-2.16875	-2.54819
15856049	chr19:15856049:A:G	3.5262e-66	-0.600416	-1.43298	3.99656e-05	1.95597	-2.131	6.32244e-05	0.436831	-2.11924
15856096	chr19:15856096:G:A	1.69838e-65	-6.92185e-10	-0.46136	1.9599e-05	-6.92185e-10	-0.887571	0.000146795	-6.92185e-10	-0.840061
15856109	chr19:15856109:G:A	3.46336e-66	-0.589046	-1.46233	3.99381e-05	1.97371	-2.14943	6.29307e-05	0.450923	-2.13799
15856136	chr19:15856136:T:C	3.63906e-66	-0.672602	-1.32929	3.80048e-05	1.84012	-2.06546	6.16479e-05	0.345191	-2.05285
15856181	chr19:15856181:C:T	4.14838e-66	-0.553492	-1.31741	4.58724e-05	2.02522	-2.06241	7.17362e-05	0.493456	-2.04956
15856505	chr19:15856505:T:C	1.71485e-65	-6.92185e-10	-0.451705	1.96002e-05	-6.92185e-10	-0.887512	0.000146785	-6.92185e-10	-0.840129
15856914	chr19:15856914:C:T	1.71928e-65	-6.92185e-10	-0.449128	2.21222e-05	-6.92185e-10	-0.766469	0.000166599	-6.92185e-10	-0.713509
15857446	chr19:15857446:C:T	6.50133e-66	-6.92185e-10	-1.42161	7.91416e-06	-6.92185e-10	-1.7944	5.72591e-05	-6.92185e-10	-1.78151
15857474	chr19:15857474:T:C	2.08276e-65	-6.92185e-10	-0.257337	2.05558e-05	-6.92185e-10	-0.839909	0.000152592	-6.92185e-10	-0.801331
15857623	chr19:15857623:T:G	3.81108e-66	-1.95571	-4.09089e-09	6.52669e-06	-1.98715	-4.09089e-09	4.42935e-05	-2.03826	-4.09089e-09
15857745	chr19:15857745:C:T	3.79987e-66	-6.92185e-10	-1.95865	6.47053e-06	-6.92185e-10	-1.99579	4.59649e-05	-6.92185e-10	-2.00122
15857975	chr19:15857975:A:G	2.00744e-65	-6.92185e-10	-0.29417	1.99142e-05	-6.92185e-10	-0.871619	0.000147761	-6.92185e-10	-0.833501
15858100	chr19:15858100:G:A	3.07349e-66	-6.92185e-10	-2.1708	4.94003e-06	-6.92185e-10	-2.26568	3.60203e-05	-6.92185e-10	-2.24502
15858663	chr19:15858663:G:A	2.50617e-66	-6.92185e-10	-2.37486	4.34956e-06	-6.92185e-10	-2.39297	3.16208e-05	-6.92185e-10	-2.37528
15858761	chr19:15858761:G:A	1.52504e-66	-1.41287	-1.45873	1.35301e-06	-1.42039	-2.14032	1.29388e-05	-1.1062	-2.16267
15858978	chr19:15858978:TC:T	3.62163e-66	-2.00669	-4.09089e-09	6.44982e-06	-1.999	-4.09089e-09	4.26998e-05	-2.0749	-4.09089e-09
15859266	chr19:15859266:G:A	2.73812e-66	-6.92185e-10	-2.28634	6.63396e-06	-6.92185e-10	-1.97085	4.53976e-05	-6.92185e-10	-2.01364
15859293	chr19:15859293:G:A	1.61182e-66	-1.42362	-1.39263	1.39329e-06	-1.4302	-2.10119	1.32809e-05	-1.11808	-2.12469
15859495	chr19:15859495:G:A	7.43111e-67	-1.94881	-1.64172	9.29375e-06	-1.51044	-0.123265	5.52807e-05	-1.87749	0.0608141
15860229	chr19:15860229:G:A	6.07685e-65	0.813453	-4.09089e-09	8.77803e-05	0.611787	-4.09089e-09	0.000694504	0.714101	-4.09089e-09
15860317	chr19:15860317:TA:T	2.35104e-66	-6.92185e-10	-2.43876	3.70046e-06	-6.92185e-10	-2.55459	2.64286e-05	-6.92185e-10	-2.55465
15860550	chr19:15860550:T:A	3.82107e-66	-6.92185e-10	-1.95309	4.99202e-06	-6.92185e-10	-2.25521	3.57195e-05	-6.92185e-10	-2.2534
15860663	chr19:15860663:C:T	5.78328e-66	-2.33319	0.794544	4.03014e-06	-1.92401	-0.545239	2.36993e-05	-2.14585	-0.517801
15861367	chr19:15861367:C:T	1.76825e-65	-6.92185e-10	-0.421044	2.01671e-05	-6.92185e-10	-0.858997	0.000151067	-6.92185e-10	-0.811373
15861494	chr19:15861494:A:T	1.39202e-65	-6.92185e-10	-0.660279	2.02262e-05	-6.92185e-10	-0.85607	0.000153348	-6.92185e-10	-0.79639
15861924	chr19:15861924:A:G	2.58086e-65	-6.92185e-10	-0.0429117	0.00042446	-6.92185e-10	2.18777	0.00366735	-6.92185e-10	2.37813
15861980	chr19:15861980:T:C	3.93744e-66	-6.92185e-10	-1.92309	7.12748e-06	-6.92185e-10	-1.89909	5.28752e-05	-6.92185e-10	-1.86116
15862041	chr19:15862041:A:G	1.90319e-66	-1.55359	-1.0965	1.50222e-06	-1.58463	-1.87148	1.41207e-05	-1.29822	-1.88323
15862360	chr19:15862360:A:G	6.05261e-66	-2.32094	0.827813	4.29351e-06	-1.90617	-0.499772	2.50186e-05	-2.13403	-0.475445
15862378	chr19:15862378:G:A	8.79684e-66	-6.92185e-10	-1.11923	1.23789e-05	-6.92185e-10	-1.34705	9.3411e-05	-6.92185e-10	-1.29209
15862394	chr19:15862394:C:T	2.02108e-66	-1.47572	-1.11427	1.43867e-06	-1.48915	-2.01018	1.37493e-05	-1.17501	-2.0331
15862397	chr19:15862397:G:A	6.00702e-66	-6.92185e-10	-1.50069	2.14159e-05	-6.92185e-10	-0.798917	0.00014138	-6.92185e-10	-0.877647
15862772	chr19:15862772:C:T	2.0284e-67	-2.45929	-2.42967	3.84451e-07	-2.41479	-2.4042	2.76004e-06	-2.45018	-2.36368
15862776	chr19:15862776:A:G	3.68903e-66	-6.92185e-10	-1.98825	4.86902e-06	-6.92185e-10	-2.28016	3.47848e-05	-6.92185e-10	-2.27992
15862876	chr19:15862876:C:A	3.12719e-65	-6.92185e-10	0.149103	4.38407e-05	-6.92185e-10	-0.0824873	0.000329245	-6.92185e-10	-0.0322968
15862959	chr19:15862959:A:C	5.92612e-66	-6.92185e-10	-1.51425	1.09382e-05	-6.92185e-10	-1.47079	8.22339e-05	-6.92185e-10	-1.41953
15863166	chr19:15863166:A:G	1.95025e-65	-6.92185e-10	-0.323076	1.4185e-05	-6.92185e-10	-1.21087	9.64024e-05	-6.92185e-10	-1.26057
15863463	chr19:15863463:G:A	5.40295e-67	-1.35632	-2.55294	2.7948e-06	-0.300995	-2.53429	1.16871e-05	-0.83715	-2.53346
15863523	chr19:15863523:C:T	5.71637e-66	-6.92185e-10	-1.55028	5.98928e-06	-6.92185e-10	-2.07308	4.22423e-05	-6.92185e-10	-2.08567
15863694	chr19:15863694:T:C	2.30753e-67	-2.28606	-2.47397	6.12783e-07	-1.79812	-2.55467	3.42383e-06	-2.04376	-2.55458
15863718	chr19:15863718:A:G	5.00691e-66	-6.92185e-10	-1.6828	7.30943e-06	-6.92185e-10	-1.87388	5.30331e-05	-6.92185e-10	-1.85818
15863853	chr19:15863853:C:T	8.11233e-67	-1.40118	-2.10164	1.11831e-06	-1.2116	-2.53964	1.07686e-05	-0.907689	-2.54478
15863877	chr19:15863877:T:C	8.88777e-67	-2.36377	-1.04776	1.0079e-06	-1.99716	-1.85802	5.96364e-06	-2.20199	-1.84143
15863894	chr19:15863894:A:G	2.85985e-67	-1.99432	-2.55111	3.67292e-07	-2.31	-2.55465	3.53637e-06	-2.01134	-2.55466
15864016	chr19:15864016:G:C	2.10792e-66	-6.92185e-10	-2.54792	3.97203e-06	-6.92185e-10	-2.48377	2.8249e-05	-6.92185e-10	-2.48804
15864089	chr19:15864089:CA:C	5.8555e-66	-6.92185e-10	-1.52624	1.25652e-05	-6.92185e-10	-1.33212	9.47264e-05	-6.92185e-10	-1.2781
15864394	chr19:15864394:C:A	2.13179e-66	-6.92185e-10	-2.53665	4.28874e-06	-6.92185e-10	-2.40706	3.02942e-05	-6.92185e-10	-2.41814
15864704	chr19:15864704:A:G	3.41224e-67	-2.3062	-2.06263	3.69555e-07	-2.44896	-2.40955	2.88016e-06	-2.35899	-2.41226
15864752	chr19:15864752:C:T	3.75653e-66	-6.92185e-10	-1.97012	4.74901e-06	-6.92185e-10	-2.30511	3.35525e-05	-6.92185e-10	-2.31599
15865040	chr19:15865040:G:A	1.23676e-66	-2.27561	-0.805518	6.29956e-07	-2.43344	-1.89172	5.06828e-06	-2.32262	-1.88348
15865242	chr19:15865242:A:G	1.30481e-66	-2.23225	-0.795305	6.4593e-07	-2.41632	-1.88379	5.29825e-06	-2.28606	-1.87567
15865267	chr19:15865267:G:A	3.70989e-66	-6.92185e-10	-1.98261	4.67097e-06	-6.92185e-10	-2.32168	3.39992e-05	-6.92185e-10	-2.30276
15865365	chr19:15865365:C:T	5.0901e-66	-6.92185e-10	-1.66632	6.28169e-06	-6.92185e-10	-2.02541	4.43177e-05	-6.92185e-10	-2.03771
15865386	chr19:15865386:A:G	2.97129e-66	-1.72772	-0.476907	1.77645e-06	-1.65746	-1.63097	1.61988e-05	-1.4423	-1.60186
15865547	chr19:15865547:G:C	2.3088e-66	-6.92185e-10	-2.45689	4.85619e-06	-6.92185e-10	-2.2828	3.41418e-05	-6.92185e-10	-2.29857
15865555	chr19:15865555:G:A	3.90004e-66	-1.82462	-0.108011	1.95778e-06	-1.7634	-1.42784	1.7816e-05	-1.5579	-1.3911
15865674	chr19:15865674:A:T	1.06197e-66	-2.29273	-0.940762	5.75373e-07	-2.43993	-1.97586	4.59227e-06	-2.33768	-1.96705
15865682	chr19:15865682:C:T	1.05604e-66	-2.29405	-0.945047	5.73375e-07	-2.4404	-1.97887	4.57314e-06	-2.33878	-1.97012
15866070	chr19:15866070:T:C	3.7844e-66	-6.92185e-10	-1.96273	4.61907e-06	-6.92185e-10	-2.33286	3.35214e-05	-6.92185e-10	-2.31691
15866146	chr19:15866146:G:A	1.49972e-66	-1.98383	-0.90451	6.31738e-07	-2.30827	-2.01406	5.95258e-06	-2.03679	-2.00848
15866265	chr19:15866265:T:C	2.17946e-67	-2.27318	-2.54394	3.72751e-07	-2.3317	-2.51819	2.9668e-06	-2.22988	-2.51174
15866353	chr19:15866353:G:A	2.62081e-66	-6.92185e-10	-2.33013	4.02167e-06	-6.92185e-10	-2.47135	2.92562e-05	-6.92185e-10	-2.45301
15866361	chr19:15866361:T:C	2.4964e-66	-6.92185e-10	-2.37877	4.13433e-06	-6.92185e-10	-2.44372	3.01336e-05	-6.92185e-10	-2.42346
15866370	chr19:15866370:C:T	2.27762e-66	-6.92185e-10	-2.47049	3.70039e-06	-6.92185e-10	-2.55461	2.64287e-05	-6.92185e-10	-2.55465
15866433	chr19:15866433:G:A	2.42233e-66	-6.92185e-10	-2.40889	4.18204e-06	-6.92185e-10	-2.43225	3.05155e-05	-6.92185e-10	-2.41086
15866716	chr19:15866716:AATTTAC:A	2.32877e-66	-6.92185e-10	-2.44828	3.82369e-06	-6.92185e-10	-2.52183	2.74749e-05	-6.92185e-10	-2.51583
15867004	chr19:15867004:A:G	1.49034e-66	-0.410577	-2.48404	1.26999e-05	0.737714	-2.05917	4.86536e-05	0.0662077	-2.01058
15867058	chr19:15867058:C:T	1.55671e-65	-6.92185e-10	-0.548457	2.02226e-05	-6.92185e-10	-0.856247	0.000152104	-6.92185e-10	-0.804534
15867363	chr19:15867363:C:T	7.85263e-66	-6.92185e-10	-1.23277	8.24837e-06	-6.92185e-10	-1.75303	5.82964e-05	-6.92185e-10	-1.76356
15867402	chr19:15867402:C:T	4.4989e-66	-6.92185e-10	-1.78979	4.51472e-06	-6.92185e-10	-2.35571	3.27937e-05	-6.92185e-10	-2.33886
15867408	chr19:15867408:C:T	2.56602e-66	-6.92185e-10	-2.35126	4.02517e-06	-6.92185e-10	-2.47048	2.86881e-05	-6.92185e-10	-2.47262
15867466	chr19:15867466:C:T	7.89986e-66	-6.92185e-10	-1.22677	8.35223e-06	-6.92185e-10	-1.74052	5.9032e-05	-6.92185e-10	-1.75102
15867697	chr19:15867697:C:T	1.76838e-66	-0.379463	-2.34409	1.79492e-05	0.782563	-1.75807	6.90964e-05	0.104878	-1.69847
15867776	chr19:15867776:C:T	1.73489e-66	-0.388041	-2.35464	1.73557e-05	0.76965	-1.77878	6.68343e-05	0.0933122	-1.72019
15867831	chr19:15867831:T:G	1.73686e-66	-0.374985	-2.36655	1.72235e-05	0.785283	-1.80206	6.61908e-05	0.107769	-1.74433
15867841	chr19:15867841:C:T	2.05101e-66	-0.946483	-1.6288	1.982e-05	1.65646	-2.53282	2.06985e-05	-0.258224	-2.54081
15868125	chr19:15868125:G:A	8.24613e-66	0.604828	-1.7887	0.000103865	1.84969	-1.06965	0.000452695	1.26606	-0.979942
15868183	chr19:15868183:G:C	1.6836e-66	-0.472875	-2.29981	1.72624e-05	0.661589	-1.67611	6.75393e-05	-0.00221773	-1.61417
15868189	chr19:15868189:A:G	2.10417e-67	-2.33572	-2.51656	5.52646e-07	-1.95334	-2.50275	3.39881e-06	-2.10832	-2.49735
15868226	chr19:15868226:A:G	2.12577e-67	-2.33011	-2.51196	5.62209e-07	-1.94153	-2.4974	3.45412e-06	-2.0978	-2.49173
15868411	chr19:15868411:AAAG:A	2.81403e-65	-6.92185e-10	0.0435838	2.76588e-05	-6.92185e-10	-0.543105	0.000207693	-6.92185e-10	-0.493035
15868532	chr19:15868532:AAG:A	3.65244e-66	-6.92185e-10	-1.99822	4.5093e-06	-6.92185e-10	-2.35691	3.2764e-05	-6.92185e-10	-2.33977
15868652	chr19:15868652:G:C	2.17992e-66	-6.92185e-10	-2.51433	4.10291e-06	-6.92185e-10	-2.45135	2.92289e-05	-6.92185e-10	-2.45394
15868891	chr19:15868891:G:T	2.09095e-66	-0.341568	-2.21443	2.36208e-05	0.824707	-1.52563	9.1042e-05	0.140292	-1.45807
15868905	chr19:15868905:A:G	2.07913e-66	-0.357301	-2.20437	2.3734e-05	0.811481	-1.50762	9.17104e-05	0.12903	-1.43949
15869550	chr19:15869550:G:C	1.45365e-66	-0.625616	-2.29392	1.49002e-05	0.470187	-1.63186	5.92299e-05	-0.174439	-1.57323
15869554	chr19:15869554:T:A	2.27732e-65	-6.92185e-10	-0.168032	2.30446e-05	-6.92185e-10	-0.725618	0.000171637	-6.92185e-10	-0.683714
15869614	chr19:15869614:C:T	1.79961e-66	-0.572985	-2.13306	1.99566e-05	0.537484	-1.40697	7.82421e-05	-0.115176	-1.35411
15869682	chr19:15869682:T:G	1.71048e-66	-0.46951	-2.28733	1.83452e-05	0.662647	-1.61633	7.12222e-05	-0.00556982	-1.55772
15869719	chr19:15869719:T:C	8.7663e-67	-0.893444	-2.53184	2.73257e-06	-0.303708	-2.5541	1.40666e-05	-0.630943	-2.55435
15869803	chr19:15869803:T:C	5.07399e-66	-6.92185e-10	-1.66949	8.01203e-06	-6.92185e-10	-1.78211	5.61325e-05	-6.92185e-10	-1.80138
15869873	chr19:15869873:T:C	1.61178e-66	-0.585898	-2.23038	1.70548e-05	0.511344	-1.53796	6.76938e-05	-0.141436	-1.47267
15870191	chr19:15870191:TC:T	1.47561e-66	-0.64441	-2.26014	1.5033e-05	0.438972	-1.59177	6.01247e-05	-0.205424	-1.52725
15870215	chr19:15870215:G:C	1.53903e-66	-0.590564	-2.2719	1.57817e-05	0.508834	-1.61303	6.24963e-05	-0.144716	-1.54927
15870271	chr19:15870271:C:T	1.09406e-66	-1.71302	-1.4907	8.73621e-07	-1.83222	-2.16594	7.59213e-06	-1.61432	-2.18767
15870316	chr19:15870316:C:T	1.56367e-66	-0.597173	-2.24941	1.63603e-05	0.499314	-1.5675	6.50533e-05	-0.151521	-1.50237
15870331	chr19:15870331:C:T	2.6565e-66	-6.92185e-10	-2.31661	5.4027e-06	-6.92185e-10	-2.17615	3.84009e-05	-6.92185e-10	-2.18102
15870591	chr19:15870591:G:A	2.9353e-67	-2.24605	-2.27335	4.19249e-07	-2.32133	-2.41101	3.34423e-06	-2.20785	-2.41402
15870705	chr19:15870705:G:A	6.13362e-66	-6.92185e-10	-1.47983	9.90788e-06	-6.92185e-10	-1.56972	7.19996e-05	-6.92185e-10	-1.55244
15870712	chr19:15870712:C:T	9.84205e-67	-1.77083	-1.53871	8.06736e-07	-1.8863	-2.19151	6.9607e-06	-1.67672	-2.2121
15870788	chr19:15870788:T:A	2.02492e-65	-6.92185e-10	-0.285501	2.09295e-05	-6.92185e-10	-0.82189	0.000156006	-6.92185e-10	-0.779202
15870884	chr19:15870884:G:T	1.98838e-65	-6.92185e-10	-0.303714	3.18352e-05	-6.92185e-10	-0.402478	0.000246402	-6.92185e-10	-0.322135
15870995	chr19:15870995:A:G	2.61928e-66	-0.644517	-1.6862	4.23836e-05	0.423293	-0.53958	0.000177596	-0.22162	-0.427966
15871011	chr19:15871011:G:A	4.77251e-66	0.203618	-1.93436	5.51541e-05	1.3728	-1.22572	0.000246386	0.818698	-1.14089
15871102	chr19:15871102:T:C	1.45049e-66	-0.785544	-2.13617	2.34038e-06	-0.719846	-2.29289	2.76886e-05	-0.229511	-2.27857
15871163	chr19:15871163:A:C	1.42665e-66	-0.679747	-2.25854	1.44326e-05	0.396481	-1.59004	5.79636e-05	-0.243637	-1.52565
15871268	chr19:15871268:C:T	2.71296e-65	-6.92185e-10	0.00700901	2.9106e-05	-6.92185e-10	-0.492105	0.000217847	-6.92185e-10	-0.445305
15871322	chr19:15871322:G:C	4.46248e-66	-6.92185e-10	-1.79791	5.21904e-06	-6.92185e-10	-2.21074	3.79292e-05	-6.92185e-10	-2.19338
15871392	chr19:15871392:G:T	2.68381e-66	-6.92185e-10	-2.30638	5.47335e-06	-6.92185e-10	-2.16316	3.88996e-05	-6.92185e-10	-2.16811
15871529	chr19:15871529:T:C	3.47408e-66	-2.04829	-4.09089e-09	5.80594e-06	-2.10417	-4.09089e-09	4.76547e-05	-1.96512	-4.09089e-09
15871557	chr19:15871557:C:T	2.11444e-66	-6.92185e-10	-2.54483	3.70129e-06	-6.92185e-10	-2.55437	2.64364e-05	-6.92185e-10	-2.55435
15871604	chr19:15871604:G:A	1.27214e-66	-0.719357	-2.33356	1.116e-05	0.341366	-1.79208	4.48283e-05	-0.291055	-1.7352
15871750	chr19:15871750:A:C	6.63774e-66	-1.46788	0.0670314	3.30546e-06	-1.33983	-1.32764	3.09722e-05	-1.07279	-1.32322
15871782	chr19:15871782:C:T	4.87636e-66	-6.92185e-10	-1.70922	5.55849e-06	-6.92185e-10	-2.14772	3.91863e-05	-6.92185e-10	-2.16077
15871848	chr19:15871848:A:G	1.26377e-66	-0.725779	-2.33374	1.10524e-05	0.330477	-1.79088	4.44568e-05	-0.300547	-1.73403
15871890	chr19:15871890:C:T	1.28991e-66	-0.709196	-2.32985	1.13247e-05	0.349526	-1.78559	4.54594e-05	-0.283893	-1.72838
15871897	chr19:15871897:T:C	1.25472e-66	-0.725927	-2.34078	1.08904e-05	0.330579	-1.80574	4.37778e-05	-0.300525	-1.74944
15871911	chr19:15871911:A:G	7.47529e-66	0.735203	-2.01722	0.00017154	3.51504	-2.23328	0.000338091	2.19732	-2.2031
15871950	chr19:15871950:T:C	1.06422e-66	-0.677253	-2.55412	6.69891e-06	0.411546	-2.37265	2.57627e-05	-0.227479	-2.35269
15872054	chr19:15872054:C:T	1.30975e-66	-0.697231	-2.32655	1.16048e-05	0.367543	-1.77917	4.64794e-05	-0.26819	-1.7219
15872069	chr19:15872069:A:G	3.37691e-66	-2.07666	-4.09089e-09	4.34436e-06	-2.39417	-4.09089e-09	3.67707e-05	-2.2244	-4.09089e-09
15872238	chr19:15872238:C:T	2.69832e-66	-6.92185e-10	-2.30099	5.50287e-06	-6.92185e-10	-2.15778	3.91042e-05	-6.92185e-10	-2.16287
15872321	chr19:15872321:G:A	3.54643e-66	-6.92185e-10	-2.02768	5.45823e-06	-6.92185e-10	-2.16592	3.84035e-05	-6.92185e-10	-2.18095
15872616	chr19:15872616:A:G	1.48569e-66	-0.646691	-2.25105	1.35774e-05	0.43601	-1.69065	5.46527e-05	-0.199474	-1.62862
15872837	chr19:15872837:C:A	2.13115e-66	-6.92185e-10	-2.53695	4.3582e-06	-6.92185e-10	-2.39099	3.07561e-05	-6.92185e-10	-2.40301
15872877	chr19:15872877:G:A	3.32128e-65	-6.92185e-10	0.209316	4.04349e-05	-6.92185e-10	-0.163355	0.000289738	-6.92185e-10	-0.16012
15872889	chr19:15872889:T:TGCTG	1.84046e-66	-0.346237	-2.33737	1.76658e-05	0.814171	-1.80559	6.6964e-05	0.124037	-1.74898
15872891	chr19:15872891:A:G	1.46233e-66	-0.59683	-2.31675	1.34499e-05	0.49807	-1.76215	5.30903e-05	-0.15323	-1.70387
15872926	chr19:15872926:A:G	1.28647e-66	-0.716495	-2.32522	1.13459e-05	0.343495	-1.77769	4.55454e-05	-0.290025	-1.72036
15873074	chr19:15873074:A:G	6.68984e-67	-2.1678	-1.52781	9.09376e-07	-2.25659	-1.70145	7.41308e-06	-2.12332	-1.70253
15873161	chr19:15873161:G:A	6.48077e-66	-1.50384	0.0790619	3.19465e-06	-1.38268	-1.31889	2.98838e-05	-1.11736	-1.31442
15873163	chr19:15873163:G:A	2.70107e-66	-6.92185e-10	-2.29997	5.50948e-06	-6.92185e-10	-2.15658	3.91508e-05	-6.92185e-10	-2.16168
15873192	chr19:15873192:A:T	5.4076e-67	-2.13231	-1.77609	7.80959e-07	-2.22762	-1.88267	6.40483e-06	-2.08588	-1.88616
15873639	chr19:15873639:C:T	1.12869e-65	-6.92185e-10	-0.869972	2.87908e-05	-6.92185e-10	-0.502993	0.000217984	-6.92185e-10	-0.444675
15874060	chr19:15874060:C:T	5.32624e-67	-2.18347	-1.74008	7.6954e-07	-2.27026	-1.85475	6.23821e-06	-2.14036	-1.85805
15874101	chr19:15874101:G:A	6.12839e-66	-1.48955	0.00886615	3.0913e-06	-1.36841	-1.36605	2.89878e-05	-1.10048	-1.36174
15874107	chr19:15874107:G:A	2.48428e-66	-2.38364	-4.09089e-09	4.35016e-06	-2.39284	-4.09089e-09	3.422e-05	-2.29629	-4.09089e-09
15874189	chr19:15874189:T:C	3.76957e-66	-1.96666	-4.09089e-09	6.52483e-06	-1.98743	-4.09089e-09	4.39512e-05	-2.04602	-4.09089e-09
15874199	chr19:15874199:C:T	2.55311e-67	-2.40902	-2.24987	7.73076e-07	-1.91437	-2.20606	4.47617e-06	-2.14781	-2.18252
15874257	chr19:15874257:C:T	6.50666e-66	-1.45117	0.0303745	3.25743e-06	-1.32769	-1.35442	3.06893e-05	-1.05499	-1.3502
15874840	chr19:15874840:G:C	4.67512e-66	-6.92185e-10	-1.75136	4.42696e-06	-6.92185e-10	-2.37534	3.21285e-05	-6.92185e-10	-2.35935
15874845	chr19:15874845:G:A	2.71343e-65	-6.92185e-10	0.00717987	2.91154e-05	-6.92185e-10	-0.491781	0.000217921	-6.92185e-10	-0.444965
15875075	chr19:15875075:A:C	8.47494e-66	-6.92185e-10	-1.1565	8.74673e-06	-6.92185e-10	-1.69437	6.38396e-05	-6.92185e-10	-1.67272
15875171	chr19:15875171:C:T	4.60293e-66	-6.92185e-10	-1.76692	4.46013e-06	-6.92185e-10	-2.36787	3.23797e-05	-6.92185e-10	-2.35157
15875654	chr19:15875654:C:T	2.69395e-67	-2.056	-2.5492	1.08733e-06	-1.4067	-2.37263	6.24748e-06	-1.62814	-2.36878
15875683	chr19:15875683:G:A	2.20972e-66	-6.92185e-10	-2.50075	3.70144e-06	-6.92185e-10	-2.55433	2.64342e-05	-6.92185e-10	-2.55444
15875720	chr19:15875720:C:T	2.38629e-66	-2.42388	-4.09089e-09	4.12856e-06	-2.44512	-4.09089e-09	3.06832e-05	-2.40538	-4.09089e-09
15875820	chr19:15875820:A:T	6.39472e-66	-1.4614	0.0232534	3.20847e-06	-1.34068	-1.35658	3.01724e-05	-1.06987	-1.3523
15875837	chr19:15875837:C:T	1.3427e-66	-0.657615	-2.34132	1.18336e-05	0.415508	-1.80761	4.70648e-05	-0.226115	-1.75146
15875922	chr19:15875922:T:C	4.49999e-66	-6.92185e-10	-1.78954	4.51834e-06	-6.92185e-10	-2.35491	3.28245e-05	-6.92185e-10	-2.33792
15876209	chr19:15876209:A:G	4.69318e-66	-6.92185e-10	-1.74751	4.42152e-06	-6.92185e-10	-2.37657	3.20871e-05	-6.92185e-10	-2.36064
15876423	chr19:15876423:A:T	7.36187e-66	-1.38003	0.0827271	3.64939e-06	-1.25415	-1.31434	3.46721e-05	-0.973293	-1.30987
15876522	chr19:15876522:G:A	1.35303e-66	-1.76473	-1.22654	9.45331e-07	-1.8809	-2.03837	8.12088e-06	-1.67172	-2.06294
15876887	chr19:15876887:T:C	4.20392e-66	-6.92185e-10	-1.8576	4.34101e-06	-6.92185e-10	-2.39494	3.06628e-05	-6.92185e-10	-2.40605
15877127	chr19:15877127:G:A	2.19843e-66	-6.92185e-10	-2.50587	3.70347e-06	-6.92185e-10	-2.55378	2.64469e-05	-6.92185e-10	-2.55396
15877131	chr19:15877131:C:T	2.15733e-66	-6.92185e-10	-2.52475	3.95606e-06	-6.92185e-10	-2.4878	2.83154e-05	-6.92185e-10	-2.48569
15877156	chr19:15877156:C:T	2.07535e-66	-1.49106	-1.07243	1.66554e-06	-1.3503	-2.0026	1.5346e-05	-1.079	-2.01925
15877157	chr19:15877157:G:A	1.1479e-66	-0.675793	-2.47989	8.32953e-06	0.385604	-2.12885	3.29205e-05	-0.251254	-2.08375
15877772	chr19:15877772:A:G	2.31416e-66	-6.92185e-10	-2.45457	3.85771e-06	-6.92185e-10	-2.51297	2.75664e-05	-6.92185e-10	-2.5125
15877848	chr19:15877848:T:C	1.35975e-66	-0.628544	-2.35777	1.1922e-05	0.45448	-1.83915	4.71281e-05	-0.192051	-1.78418
15877942	chr19:15877942:CTT:C	1.19938e-66	-0.657406	-2.45441	9.02416e-06	0.409642	-2.07279	3.5679e-05	-0.230345	-2.02419
15878230	chr19:15878230:C:G	2.64092e-67	-2.07184	-2.55323	8.36769e-07	-1.49004	-2.55122	4.81752e-06	-1.70706	-2.54977
15878357	chr19:15878357:C:T	1.00291e-66	-1.69764	-1.59307	8.35255e-07	-1.81767	-2.22539	7.28622e-06	-1.59747	-2.24564
15878374	chr19:15878374:G:A	5.90711e-66	-1.52126	0.00380237	2.97082e-06	-1.40226	-1.37195	2.77132e-05	-1.1395	-1.36768
15878595	chr19:15878595:C:T	1.56374e-65	-0.0679503	-0.476002	0.000123203	2.76512	-1.81434	0.00020555	1.29628	-1.79969
15878644	chr19:15878644:A:G	8.96075e-66	-6.92185e-10	-1.10076	1.09156e-05	-6.92185e-10	-1.47286	8.22643e-05	-6.92185e-10	-1.41916
15879061	chr19:15879061:T:A	1.38323e-66	-0.564837	-2.40436	1.17276e-05	0.529921	-1.93103	4.57812e-05	-0.125657	-1.87957
15879238	chr19:15879238:A:G	4.70315e-67	-2.39173	-1.65624	5.20938e-07	-1.97513	-2.54004	3.02143e-06	-2.17951	-2.54385
15879621	chr19:15879621:C:T	6.72349e-66	-0.142108	-1.2459	8.51202e-05	0.883662	-0.302647	0.000427262	0.352427	-0.124127
15880866	chr19:15880866:C:T	2.82832e-66	-1.51356	-0.740377	2.07474e-06	-1.37476	-1.75846	1.89271e-05	-1.1065	-1.782
15880968	chr19:15880968:G:A	8.68316e-66	-1.13223	-4.09089e-09	1.18267e-05	-1.39269	-4.09089e-09	8.91393e-05	-1.3389	-4.09089e-09
15881509	chr19:15881509:G:A	2.12917e-66	-6.92185e-10	-2.53788	1.07327e-05	-6.92185e-10	-1.48976	8.16273e-05	-6.92185e-10	-1.42693
15881543	chr19:15881543:T:C	3.00235e-66	-2.19422	-4.09089e-09	4.15213e-06	-2.43943	-4.09089e-09	3.35591e-05	-2.31579	-4.09089e-09
15881743	chr19:15881743:A:G	7.73171e-67	-2.32435	-1.22652	5.65336e-07	-2.02363	-2.40976	2.89694e-06	-2.33971	-2.42574
15882375	chr19:15882375:C:T	2.8355e-66	-6.92185e-10	-2.2514	5.87741e-06	-6.92185e-10	-2.09193	4.1769e-05	-6.92185e-10	-2.09694
15883622	chr19:15883622:C:T	5.09549e-66	-6.92185e-10	-1.66526	4.29468e-06	-6.92185e-10	-2.40567	3.11321e-05	-6.92185e-10	-2.39086
15883668	chr19:15883668:A:T	2.4814e-66	-2.38479	-4.09089e-09	4.79922e-06	-2.2946	-4.09089e-09	3.07147e-05	-2.40436	-4.09089e-09
15883683	chr19:15883683:T:C	5.0467e-66	-6.92185e-10	-1.67488	4.31179e-06	-6.92185e-10	-2.4017	3.12622e-05	-6.92185e-10	-2.38669
15883861	chr19:15883861:C:T	7.09348e-66	-6.92185e-10	-1.33444	1.12151e-05	-6.92185e-10	-1.44579	8.15132e-05	-6.92185e-10	-1.42833
15883936	chr19:15883936:A:G	3.00241e-65	-6.92185e-10	0.108384	3.0165e-05	-6.92185e-10	-0.456369	0.000234521	-6.92185e-10	-0.371553
15884223	chr19:15884223:G:A	5.19588e-66	-6.92185e-10	-1.64575	4.26715e-06	-6.92185e-10	-2.4121	3.09256e-05	-6.92185e-10	-2.39751
15884429	chr19:15884429:T:A	2.07902e-65	-6.92185e-10	-0.259135	3.2547e-05	-6.92185e-10	-0.380364	0.000250968	-6.92185e-10	-0.303773
15884485	chr19:15884485:A:T	2.22058e-66	-6.92185e-10	-2.49585	3.70648e-06	-6.92185e-10	-2.55297	2.64835e-05	-6.92185e-10	-2.55257
15884599	chr19:15884599:C:A	4.99032e-66	-6.92185e-10	-1.68612	4.34388e-06	-6.92185e-10	-2.39428	3.15027e-05	-6.92185e-10	-2.37903
15884637	chr19:15884637:GT:G	2.7763e-66	-6.92185e-10	-2.2725	5.71694e-06	-6.92185e-10	-2.11962	4.06314e-05	-6.92185e-10	-2.12456
15884944	chr19:15884944:C:T	1.40204e-65	-6.92185e-10	-0.653105	1.265e-05	-6.92185e-10	-1.32539	8.67591e-05	-6.92185e-10	-1.36596
15884978	chr19:15884978:C:T	7.6672e-67	-1.55384	-2.00541	4.88968e-06	-0.764479	-1.51144	2.26623e-05	-1.23447	-1.47393
15884994	chr19:15884994:C:CT	2.05756e-66	-1.73643	-0.835666	1.55702e-05	-1.07017	-0.0475251	8.28237e-05	-1.49983	0.0874497
15884995	chr19:15884995:A:T	1.99113e-66	-1.76251	-0.842407	1.49223e-05	-1.10595	-0.0542473	7.98512e-05	-1.52953	0.0806
15885039	chr19:15885039:G:A	2.86064e-66	-6.92185e-10	-2.24257	5.93277e-06	-6.92185e-10	-2.08256	4.21566e-05	-6.92185e-10	-2.08771
15885092	chr19:15885092:T:C	9.2018e-66	-0.973916	-0.100303	9.56225e-06	-0.855768	-0.749459	4.89419e-05	-1.09038	-0.848086
15885164	chr19:15885164:C:A	2.59452e-67	-2.18418	-2.45862	4.36252e-07	-2.14307	-2.54952	3.67055e-06	-1.97866	-2.5501
15885435	chr19:15885435:A:G	1.85047e-67	-2.4413	-2.53946	3.75881e-07	-2.28762	-2.55391	2.29487e-06	-2.44413	-2.55429
15885482	chr19:15885482:A:G	7.46358e-67	-1.57728	-2.00889	4.70851e-06	-0.797439	-1.51624	2.19298e-05	-1.26253	-1.47872
15885539	chr19:15885539:A:T	2.00828e-67	-2.42773	-2.47119	4.01145e-07	-2.2261	-2.55038	2.35692e-06	-2.42062	-2.55112
15885687	chr19:15885687:C:T	3.41097e-66	-6.92185e-10	-2.06662	4.36854e-06	-6.92185e-10	-2.38862	3.12368e-05	-6.92185e-10	-2.3875
15885775	chr19:15885775:G:T	2.58527e-66	-2.34379	-4.09089e-09	4.20879e-06	-2.42587	-4.09089e-09	3.16157e-05	-2.37544	-4.09089e-09
15885870	chr19:15885870:G:A	2.09391e-66	-6.92185e-10	-2.55458	3.7373e-06	-6.92185e-10	-2.54469	2.66973e-05	-6.92185e-10	-2.54454
15885914	chr19:15885914:C:T	1.47383e-65	-6.92185e-10	-0.603168	1.43113e-05	-6.92185e-10	-1.202	0.000108336	-6.92185e-10	-1.14386
15886010	chr19:15886010:G:A	2.39469e-66	-1.33016	-1.0902	2.0336e-06	-1.06229	-2.09095	1.77435e-05	-0.845427	-2.10765
15886097	chr19:15886097:C:T	1.43019e-66	-1.7438	-1.19201	9.63489e-06	-1.07973	-0.517927	5.07544e-05	-1.50772	-0.394379
15886207	chr19:15886207:C:T	2.12056e-66	-6.92185e-10	-2.54194	3.73554e-06	-6.92185e-10	-2.54516	2.66102e-05	-6.92185e-10	-2.5478
15886506	chr19:15886506:C:T	2.85612e-66	-2.24415	-4.09089e-09	4.71379e-06	-2.31256	-4.09089e-09	3.79614e-05	-2.19253	-4.09089e-09
15886612	chr19:15886612:A:C	7.82217e-67	-1.54447	-1.99477	5.01929e-06	-0.753807	-1.49595	2.323e-05	-1.22558	-1.45807
15886726	chr19:15886726:G:C	8.26702e-67	-1.52997	-1.95396	5.41757e-06	-0.733479	-1.43992	2.50266e-05	-1.20813	-1.40103
15886754	chr19:15886754:G:A	2.54938e-67	-2.1813	-2.47906	4.35832e-07	-2.14018	-2.55337	3.66856e-06	-1.97566	-2.55364
15887112	chr19:15887112:C:T	2.53362e-67	-2.18125	-2.4853	4.35586e-07	-2.14	-2.55412	3.66693e-06	-1.97545	-2.55429
15887209	chr19:15887209:G:T	5.45e-66	-6.92185e-10	-1.598	4.23574e-06	-6.92185e-10	-2.41949	3.06789e-05	-6.92185e-10	-2.40552
15887327	chr19:15887327:T:A	2.10465e-66	-6.92185e-10	-2.54947	3.84418e-06	-6.92185e-10	-2.51649	2.73907e-05	-6.92185e-10	-2.51889
15887333	chr19:15887333:T:G	5.4742e-66	-6.92185e-10	-1.59357	4.19519e-06	-6.92185e-10	-2.42911	3.03891e-05	-6.92185e-10	-2.41501
15887388	chr19:15887388:A:T	1.84014e-67	-2.43568	-2.55068	4.04772e-07	-2.24919	-2.51829	2.41973e-06	-2.42902	-2.51642
15887822	chr19:15887822:A:G	2.81665e-66	-2.25807	-4.09089e-09	5.26351e-06	-2.20225	-4.09089e-09	3.49035e-05	-2.27651	-4.09089e-09
15888021	chr19:15888021:CAGATAT:C	1.86617e-67	-2.45205	-2.52026	3.7151e-07	-2.30359	-2.54964	2.29755e-06	-2.4484	-2.54886
15888194	chr19:15888194:A:T	7.85242e-66	-6.92185e-10	-1.2328	8.28687e-06	-6.92185e-10	-1.74838	5.84863e-05	-6.92185e-10	-1.76031
15888285	chr19:15888285:C:T	1.25836e-65	-6.92185e-10	-0.761222	1.2447e-05	-6.92185e-10	-1.34157	9.38865e-05	-6.92185e-10	-1.28701
15888668	chr19:15888668:A:G	5.09048e-66	-6.92185e-10	-1.66625	4.30243e-06	-6.92185e-10	-2.40387	3.11928e-05	-6.92185e-10	-2.38891
15888788	chr19:15888788:A:G	4.72935e-67	-2.23432	-1.8081	6.62155e-07	-2.31592	-1.95938	5.28374e-06	-2.20254	-1.96192
15888817	chr19:15888817:C:T	7.67972e-67	-1.51584	-2.04178	4.89299e-06	-0.714932	-1.56031	2.24962e-05	-1.19221	-1.52354
15889091	chr19:15889091:A:G	5.07818e-66	-6.92185e-10	-1.66866	4.30405e-06	-6.92185e-10	-2.40349	3.12053e-05	-6.92185e-10	-2.38851
15889356	chr19:15889356:C:T	1.87682e-67	-2.43144	-2.53518	3.8582e-07	-2.26257	-2.55286	2.31618e-06	-2.43569	-2.55349
15889510	chr19:15889510:A:G	1.03002e-65	-6.92185e-10	-0.961455	1.51512e-05	-6.92185e-10	-1.14497	0.000114819	-6.92185e-10	-1.08574
15890207	chr19:15890207:ACTC:A	2.48754e-65	-6.92185e-10	-0.0797381	2.48114e-05	-6.92185e-10	-0.651748	0.000185802	-6.92185e-10	-0.604416
15890405	chr19:15890405:C:A	4.5459e-67	-2.22892	-1.85305	6.4337e-07	-2.31144	-1.99265	5.14188e-06	-2.19651	-1.99516
15890574	chr19:15890574:A:C	2.34803e-66	-2.44004	-4.09089e-09	4.14433e-06	-2.44131	-4.09089e-09	3.04909e-05	-2.41167	-4.09089e-09
15890789	chr19:15890789:G:A	2.09379e-66	-6.92185e-10	-2.55464	3.77917e-06	-6.92185e-10	-2.53354	2.69483e-05	-6.92185e-10	-2.53518
15890924	chr19:15890924:A:G	1.43316e-65	-6.92185e-10	-0.631151	2.24826e-05	-6.92185e-10	-0.750306	0.000173289	-6.92185e-10	-0.674136
15890930	chr19:15890930:G:A	2.29501e-67	-2.21441	-2.55106	4.3069e-07	-2.17214	-2.53328	3.61588e-06	-2.01371	-2.53006
15891010	chr19:15891010:T:C	3.72137e-66	-6.92185e-10	-1.97952	5.66334e-06	-6.92185e-10	-2.12904	4.15785e-05	-6.92185e-10	-2.10152
15891038	chr19:15891038:T:A	5.30159e-66	-6.92185e-10	-1.62561	6.19492e-06	-6.92185e-10	-2.03932	4.3843e-05	-6.92185e-10	-2.04848
15891042	chr19:15891042:G:T	2.57188e-67	-2.16197	-2.4896	4.44381e-07	-2.11975	-2.55438	3.76021e-06	-1.95011	-2.55451
15891378	chr19:15891378:C:T	4.58984e-66	-6.92185e-10	-1.76977	9.28492e-06	-6.92185e-10	-1.63466	6.79349e-05	-6.92185e-10	-1.61055
15891487	chr19:15891487:C:T	8.20184e-67	-2.02692	-1.46493	9.98876e-07	-1.91078	-1.95339	6.54915e-06	-1.99722	-1.95254
15891552	chr19:15891552:A:G	7.65744e-66	-6.92185e-10	-1.25794	1.19238e-05	-6.92185e-10	-1.38452	8.67994e-05	-6.92185e-10	-1.3655
15891583	chr19:15891583:T:C	2.1825e-66	-6.92185e-10	-2.51314	3.74175e-06	-6.92185e-10	-2.5435	2.68218e-05	-6.92185e-10	-2.53988
15891694	chr19:15891694:G:A	2.1749e-65	-6.92185e-10	-0.214048	3.51411e-05	-6.92185e-10	-0.303678	0.000270243	-6.92185e-10	-0.229777
15891711	chr19:15891711:G:A	2.4101e-66	-6.92185e-10	-2.41395	1.02996e-05	-6.92185e-10	-1.53094	7.97482e-05	-6.92185e-10	-1.45022
15891727	chr19:15891727:C:A	2.09987e-66	-6.92185e-10	-2.55174	3.73673e-06	-6.92185e-10	-2.54484	2.66621e-05	-6.92185e-10	-2.54585
15892833	chr19:15892833:C:T	5.04404e-66	-6.92185e-10	-1.67541	4.31936e-06	-6.92185e-10	-2.39994	3.13158e-05	-6.92185e-10	-2.38498
15892841	chr19:15892841:T:C	7.05265e-67	-1.53034	-2.11246	2.28163e-06	-0.513001	-2.52516	9.96329e-06	-1.00078	-2.52941
15892885	chr19:15892885:C:T	8.89862e-67	-1.96874	-1.44157	1.08483e-06	-1.84793	-1.9337	7.05744e-06	-1.94134	-1.93367
15892908	chr19:15892908:A:C	2.08867e-65	-6.92185e-10	-0.254508	3.15432e-05	-6.92185e-10	-0.411692	0.000246022	-6.92185e-10	-0.323678
15892942	chr19:15892942:T:C	2.67778e-67	-2.22257	-2.38864	3.96731e-07	-2.31146	-2.47608	3.18019e-06	-2.19531	-2.47685
15893046	chr19:15893046:A:G	2.08503e-65	-6.92185e-10	-0.256248	3.14903e-05	-6.92185e-10	-0.413372	0.000245589	-6.92185e-10	-0.325439
15893561	chr19:15893561:A:T	2.5304e-66	-1.39849	-0.966751	1.14818e-05	-0.483978	-0.938308	5.25974e-05	-0.990457	-0.875975
15893586	chr19:15893586:C:G	4.51446e-67	-1.61907	-2.46985	2.1392e-06	-0.714113	-2.38851	9.54208e-06	-1.18127	-2.39212
15893672	chr19:15893672:G:A	5.47071e-66	-6.92185e-10	-1.59421	7.39887e-06	-6.92185e-10	-1.86172	5.58831e-05	-6.92185e-10	-1.80584
15893990	chr19:15893990:C:A	2.30722e-66	-1.42818	-1.0294	1.03065e-05	-0.525266	-1.00501	4.74481e-05	-1.02578	-0.943679
15894170	chr19:15894170:C:T	2.42225e-66	-6.92185e-10	-2.40892	4.06855e-06	-6.92185e-10	-2.45976	2.93131e-05	-6.92185e-10	-2.45106
15894179	chr19:15894179:A:C	2.18132e-66	-6.92185e-10	-2.51369	3.92232e-06	-6.92185e-10	-2.49637	2.82761e-05	-6.92185e-10	-2.48708
15894180	chr19:15894180:C:T	2.14339e-66	-6.92185e-10	-2.53123	3.70018e-06	-6.92185e-10	-2.55467	2.64296e-05	-6.92185e-10	-2.55461
15894193	chr19:15894193:C:T	4.78246e-67	-1.63027	-2.40097	2.29577e-06	-0.733265	-2.29872	1.02862e-05	-1.19969	-2.29861
15894206	chr19:15894206:G:A	2.3914e-66	-1.43558	-0.986156	1.07366e-05	-0.533942	-0.955449	4.94864e-05	-1.03411	-0.893286
15894209	chr19:15894209:T:C	2.39537e-66	-1.42771	-0.99237	1.07789e-05	-0.521945	-0.963516	4.95951e-05	-1.02369	-0.901513
15894271	chr19:15894271:C:T	2.43883e-66	-6.92185e-10	-2.4021	3.85567e-06	-6.92185e-10	-2.51351	2.77159e-05	-6.92185e-10	-2.50709
15894294	chr19:15894294:C:T	2.52378e-66	-1.39979	-0.968066	1.14779e-05	-0.481782	-0.940842	5.24815e-05	-0.990578	-0.878059
15894350	chr19:15894350:T:C	2.09494e-66	-6.92185e-10	-2.55409	9.79734e-06	-6.92185e-10	-1.58094	7.29084e-05	-6.92185e-10	-1.53989
15894375	chr19:15894375:C:T	1.88653e-67	-2.46199	-2.49947	4.82848e-07	-2.17025	-2.42086	3.03122e-06	-2.32908	-2.39105
15894386	chr19:15894386:T:A	2.11386e-66	-6.92185e-10	-2.5451	3.93391e-06	-6.92185e-10	-2.49342	2.78887e-05	-6.92185e-10	-2.50088
15894422	chr19:15894422:A:G	2.73293e-66	-1.35651	-0.931735	1.26341e-05	-0.424708	-0.901945	5.7348e-05	-0.941441	-0.838519
15894427	chr19:15894427:C:T	3.54862e-66	-6.92185e-10	-2.02706	5.44298e-06	-6.92185e-10	-2.16872	3.99127e-05	-6.92185e-10	-2.1424
15894432	chr19:15894432:C:G	5.62985e-66	-6.92185e-10	-1.56554	5.35259e-06	-6.92185e-10	-2.18547	3.89384e-05	-6.92185e-10	-2.16712
15894466	chr19:15894466:G:C	2.53974e-66	-1.37893	-0.98262	1.16395e-05	-0.454811	-0.953834	5.30062e-05	-0.967419	-0.89127
15894486	chr19:15894486:C:T	2.61116e-66	-1.39939	-0.93443	1.19071e-05	-0.483196	-0.902715	5.44768e-05	-0.991782	-0.839542
15894711	chr19:15894711:G:T	2.84491e-67	-2.10732	-2.44335	4.12627e-07	-2.22189	-2.52637	3.39854e-06	-2.07958	-2.52617
15894805	chr19:15894805:A:T	2.61102e-66	-1.41127	-0.922609	1.18303e-05	-0.499377	-0.893009	5.42807e-05	-1.00569	-0.829236
15894835	chr19:15894835:G:A	8.1809e-66	-6.92185e-10	-1.19182	1.00592e-05	-6.92185e-10	-1.55456	7.46535e-05	-6.92185e-10	-1.51624
15894972	chr19:15894972:C:T	2.92951e-66	-2.21878	-4.09089e-09	4.30169e-06	-2.40404	-4.09089e-09	3.28201e-05	-2.33806	-4.09089e-09
15895211	chr19:15895211:G:C	2.09398e-66	-6.92185e-10	-2.55455	1.00982e-05	-6.92185e-10	-1.55069	7.51899e-05	-6.92185e-10	-1.50908
15895264	chr19:15895264:T:A	2.52626e-67	-2.12168	-2.54778	1.05112e-06	-1.41116	-2.40203	4.93731e-06	-1.83962	-2.39266
15895291	chr19:15895291:T:C	4.19342e-67	-1.61678	-2.5459	1.9608e-06	-0.720219	-2.46948	8.76472e-06	-1.18864	-2.46972
15895335	chr19:15895335:A:G	1.1702e-65	-6.92185e-10	-0.833855	1.09508e-05	-6.92185e-10	-1.46964	8.30824e-05	-6.92185e-10	-1.40926
15895358	chr19:15895358:A:G	1.22173e-65	-6.92185e-10	-0.790765	1.13543e-05	-6.92185e-10	-1.43345	8.62344e-05	-6.92185e-10	-1.37203
15895368	chr19:15895368:A:G	4.20919e-67	-1.61011	-2.54883	1.96547e-06	-0.709418	-2.4779	8.77063e-06	-1.17961	-2.47808
15895455	chr19:15895455:C:T	7.40877e-66	-6.92185e-10	-1.29095	1.76782e-05	-6.92185e-10	-0.990719	0.00013262	-6.92185e-10	-0.941606
15895459	chr19:15895459:A:G	2.10675e-66	-6.92185e-10	-2.54847	3.70447e-06	-6.92185e-10	-2.55351	2.64792e-05	-6.92185e-10	-2.55274
15895484	chr19:15895484:C:CA	1.20032e-65	-6.92185e-10	-0.808441	1.11933e-05	-6.92185e-10	-1.44773	8.49782e-05	-6.92185e-10	-1.3867
15895570	chr19:15895570:T:G	1.20738e-65	-6.92185e-10	-0.802584	1.1277e-05	-6.92185e-10	-1.44028	8.56305e-05	-6.92185e-10	-1.37906
15895603	chr19:15895603:G:A	2.5047e-66	-1.3983	-0.977155	1.13743e-05	-0.483267	-0.948426	5.20761e-05	-0.990726	-0.885665
15895735	chr19:15895735:T:C	2.10055e-66	-6.92185e-10	-2.55142	9.18547e-06	-6.92185e-10	-1.64543	6.8279e-05	-6.92185e-10	-1.6055
15895801	chr19:15895801:T:C	2.49381e-66	-1.40334	-0.976471	1.13373e-05	-0.488312	-0.946642	5.18912e-05	-0.996084	-0.883864
15896000	chr19:15896000:C:T	2.36526e-65	-6.92185e-10	-0.130145	2.40227e-05	-6.92185e-10	-0.684053	0.000179578	-6.92185e-10	-0.63849
15896044	chr19:15896044:A:C	4.32145e-67	-1.58028	-2.55233	2.01987e-06	-0.667362	-2.49265	8.95778e-06	-1.14376	-2.49282
15896182	chr19:15896182:C:T	1.2352e-65	-6.92185e-10	-0.779797	1.14518e-05	-6.92185e-10	-1.4249	8.69925e-05	-6.92185e-10	-1.36328
15896335	chr19:15896335:G:A	7.03716e-65	-6.92185e-10	0.960172	8.33707e-06	-6.92185e-10	-1.74234	6.17947e-05	-6.92185e-10	-1.70528
15896407	chr19:15896407:G:T	5.40161e-66	-6.92185e-10	-1.60692	4.19213e-06	-6.92185e-10	-2.42984	3.03573e-05	-6.92185e-10	-2.41606
15896647	chr19:15896647:G:A	1.06636e-65	-6.92185e-10	-0.926781	1.01773e-05	-6.92185e-10	-1.54289	7.71197e-05	-6.92185e-10	-1.48374
15896723	chr19:15896723:C:T	1.10067e-65	-6.92185e-10	-0.895109	1.04319e-05	-6.92185e-10	-1.51818	7.90965e-05	-6.92185e-10	-1.45843
15896743	chr19:15896743:T:C	1.10067e-65	-6.92185e-10	-0.895109	1.04319e-05	-6.92185e-10	-1.51818	7.90965e-05	-6.92185e-10	-1.45843
15896830	chr19:15896830:G:A	2.13902e-66	-6.92185e-10	-2.53327	4.04225e-06	-6.92185e-10	-2.46625	2.8752e-05	-6.92185e-10	-2.47039
15896877	chr19:15896877:G:A	2.40286e-66	-6.92185e-10	-2.41696	3.98109e-06	-6.92185e-10	-2.48149	2.88308e-05	-6.92185e-10	-2.46765
15896960	chr19:15896960:G:A	2.0947e-66	-6.92185e-10	-2.55421	9.81969e-06	-6.92185e-10	-1.57866	7.30934e-05	-6.92185e-10	-1.53736
15896974	chr19:15896974:A:G	3.95272e-67	-1.66794	-2.55386	1.76965e-06	-0.796767	-2.4955	7.99922e-06	-1.25289	-2.49686
15897012	chr19:15897012:C:T	1.10067e-65	-6.92185e-10	-0.895109	1.04319e-05	-6.92185e-10	-1.51818	7.90965e-05	-6.92185e-10	-1.45843
15897094	chr19:15897094:T:C	1.08914e-65	-6.92185e-10	-0.905647	1.03318e-05	-6.92185e-10	-1.52783	7.83168e-05	-6.92185e-10	-1.46834
15897289	chr19:15897289:T:C	2.89211e-66	-1.4238	-0.807834	1.25838e-05	-0.515956	-0.814683	5.79601e-05	-1.02061	-0.748734
15897566	chr19:15897566:C:G	2.12513e-66	-6.92185e-10	-2.53978	3.7058e-06	-6.92185e-10	-2.55315	2.64691e-05	-6.92185e-10	-2.55312
15897578	chr19:15897578:A:C	3.99162e-67	-1.66835	-2.54366	1.83546e-06	-0.794133	-2.46162	8.28951e-06	-1.25213	-2.46198
15897624	chr19:15897624:A:G	2.4741e-66	-1.43534	-0.952398	1.11192e-05	-0.531336	-0.923044	5.11961e-05	-1.03362	-0.859816
15897634	chr19:15897634:C:T	1.10561e-65	-6.92185e-10	-0.890635	1.04684e-05	-6.92185e-10	-1.51469	7.93852e-05	-6.92185e-10	-1.45479
15897654	chr19:15897654:G:A	1.07927e-65	-6.92185e-10	-0.914751	1.02817e-05	-6.92185e-10	-1.53268	7.7915e-05	-6.92185e-10	-1.47348
15897688	chr19:15897688:A:G	1.10571e-65	-6.92185e-10	-0.890544	1.04763e-05	-6.92185e-10	-1.51394	7.943e-05	-6.92185e-10	-1.45422
15897702	chr19:15897702:A:G	4.32389e-67	-1.59447	-2.53758	2.15225e-06	-0.609396	-2.48714	9.65559e-06	-1.08095	-2.48061
15897833	chr19:15897833:G:A	2.59472e-66	-2.05455	-0.285586	1.90447e-06	-1.93715	-1.2817	1.25114e-05	-2.02325	-1.2792
15898051	chr19:15898051:G:A	1.84218e-65	-6.92185e-10	-0.380081	9.82491e-06	-6.92185e-10	-1.57813	7.37222e-05	-6.92185e-10	-1.52879
15898323	chr19:15898323:G:A	2.64524e-66	-2.04922	-0.271639	1.93657e-06	-1.93088	-1.27125	1.27166e-05	-2.01745	-1.26874
15898324	chr19:15898324:G:T	2.64924e-66	-2.04771	-0.271639	1.94011e-06	-1.92906	-1.27125	1.27372e-05	-2.01583	-1.26874
15898374	chr19:15898374:CATAGATA:C	2.51656e-65	-6.92185e-10	-0.068141	2.54562e-05	-6.92185e-10	-0.626091	0.00019035	-6.92185e-10	-0.580234
15898578	chr19:15898578:A:G	6.51344e-67	-2.07084	-1.6515	8.52436e-07	-1.8812	-2.1415	5.54478e-06	-1.96156	-2.15468
15898800	chr19:15898800:C:T	2.3313e-66	-6.92185e-10	-2.44719	3.95497e-06	-6.92185e-10	-2.48808	2.83084e-05	-6.92185e-10	-2.48594
15899095	chr19:15899095:T:C	2.66968e-66	-2.31166	-4.09089e-09	4.73633e-06	-2.30779	-4.09089e-09	3.23191e-05	-2.35344	-4.09089e-09
15899116	chr19:15899116:A:C	2.12604e-66	-6.92185e-10	-2.53936	6.79854e-06	-6.92185e-10	-1.94634	4.98178e-05	-6.92185e-10	-1.92072
15899117	chr19:15899117:T:C	2.13293e-66	-6.92185e-10	-2.53612	6.65903e-06	-6.92185e-10	-1.96708	4.87715e-05	-6.92185e-10	-1.94195
15900141	chr19:15900141:G:T	8.50087e-67	-2.19207	-1.26397	8.41119e-07	-2.08662	-1.94945	5.56814e-06	-2.15901	-1.95303
15900196	chr19:15900196:G:A	2.06166e-67	-2.42891	-2.44378	3.78148e-07	-2.30384	-2.53168	2.34145e-06	-2.44645	-2.53187
15900209	chr19:15900209:A:T	5.55015e-66	-1.57979	-4.09089e-09	1.03332e-05	-1.52769	-4.09089e-09	6.40613e-05	-1.66926	-4.09089e-09
15900263	chr19:15900263:G:A	8.78791e-67	-2.19558	-1.22725	8.58457e-07	-2.09124	-1.92443	5.685e-06	-2.16315	-1.92812
15900424	chr19:15900424:C:T	2.47681e-67	-2.22212	-2.46711	3.66031e-07	-2.33457	-2.53352	2.91963e-06	-2.22432	-2.53332
15900471	chr19:15900471:A:G	6.86036e-66	-1.36786	-4.09089e-09	9.13207e-06	-1.65126	-4.09089e-09	7.83832e-05	-1.46749	-4.09089e-09
15900953	chr19:15900953:C:G	2.21211e-66	-2.1397	-0.35997	1.64579e-06	-2.0331	-1.33173	1.08949e-05	-2.11221	-1.3286
15901266	chr19:15901266:C:A	4.54325e-66	-6.92185e-10	-1.77997	4.71655e-06	-6.92185e-10	-2.31197	3.41846e-05	-6.92185e-10	-2.29732
15901319	chr19:15901319:G:T	2.22006e-67	-2.38708	-2.41158	3.68391e-07	-2.32138	-2.54028	2.42283e-06	-2.39824	-2.54592
15901320	chr19:15901320:T:C	8.07316e-67	-2.20657	-1.30109	8.79672e-07	-2.10016	-1.8911	5.7859e-06	-2.17124	-1.90243
15901458	chr19:15901458:A:C	8.08764e-67	-2.21199	-1.29387	8.78949e-07	-2.10689	-1.88519	5.78305e-06	-2.17736	-1.89681
15901802	chr19:15901802:A:G	6.56475e-67	-2.23008	-1.48441	7.16674e-07	-2.1275	-2.06868	4.74161e-06	-2.19715	-2.07557
15901947	chr19:15901947:C:T	8.20582e-67	-2.1773	-1.31405	9.08079e-07	-2.06596	-1.89352	5.94958e-06	-2.14083	-1.90494
15902317	chr19:15902317:C:T	8.09586e-67	-2.21858	-1.28627	9.035e-07	-2.11591	-1.84862	5.94418e-06	-2.18536	-1.86132
15902497	chr19:15902497:G:GCAGA	8.85445e-67	-2.1923	-1.22299	9.76899e-07	-2.08478	-1.80164	6.40423e-06	-2.15746	-1.81468
15902528	chr19:15902528:T:C	2.80384e-67	-2.33915	-2.22606	4.54483e-07	-2.20537	-2.44628	2.7614e-06	-2.36731	-2.44605
15902606	chr19:15902606:T:C	8.38027e-67	-2.22175	-1.24857	9.25276e-07	-2.11999	-1.82072	6.0881e-06	-2.1892	-1.83357
15902848	chr19:15902848:A:G	8.25928e-67	-2.20343	-1.28144	9.29778e-07	-2.09741	-1.83845	6.10474e-06	-2.16879	-1.85125
15903005	chr19:15903005:G:A	8.49132e-67	-2.18702	-1.27013	8.7013e-07	-2.085	-1.91716	5.75433e-06	-2.15801	-1.92114
15903064	chr19:15903064:G:C	2.7783e-67	-2.34443	-2.22993	4.49836e-07	-2.21461	-2.44732	2.74342e-06	-2.37281	-2.44708
15903171	chr19:15903171:C:T	6.46199e-66	-6.92185e-10	-1.42768	1.02364e-05	-6.92185e-10	-1.5371	7.43627e-05	-6.92185e-10	-1.52014
15903354	chr19:15903354:G:C	2.85454e-67	-2.33929	-2.208	4.58551e-07	-2.20779	-2.43494	2.78918e-06	-2.36879	-2.43456
15903365	chr19:15903365:CAA:C	2.8212e-67	-2.34275	-2.21629	4.54037e-07	-2.21263	-2.43999	2.76688e-06	-2.37177	-2.43961
15903454	chr19:15903454:T:C	2.33331e-66	-2.44633	-4.09089e-09	4.0635e-06	-2.461	-4.09089e-09	2.98729e-05	-2.43215	-4.09089e-09
15903485	chr19:15903485:T:G	2.17411e-66	-6.92185e-10	-2.517	3.70018e-06	-6.92185e-10	-2.55467	2.64393e-05	-6.92185e-10	-2.55425
15903563	chr19:15903563:T:C	2.80694e-67	-2.3426	-2.22151	4.53052e-07	-2.21197	-2.44283	2.76026e-06	-2.37132	-2.44246
15903724	chr19:15903724:C:G	4.74211e-66	-6.92185e-10	-1.73713	4.83035e-06	-6.92185e-10	-2.28813	3.50372e-05	-6.92185e-10	-2.27269
15903752	chr19:15903752:G:A	2.82526e-67	-2.38483	-2.17278	4.41738e-07	-2.2739	-2.40619	2.76538e-06	-2.40665	-2.40527
15903821	chr19:15903821:A:G	2.16958e-67	-2.44897	-2.3727	3.69687e-07	-2.46079	-2.39735	2.70853e-06	-2.4301	-2.40259
15904289	chr19:15904289:T:C	3.61644e-67	-2.32835	-1.98236	4.96814e-07	-2.19397	-2.36862	3.01496e-06	-2.35807	-2.36745
15904484	chr19:15904484:T:C	2.3285e-66	-6.92185e-10	-2.44839	5.78249e-06	-6.92185e-10	-2.10822	4.07384e-05	-6.92185e-10	-2.12193
15904644	chr19:15904644:C:CA	3.96574e-67	-2.36493	-1.85358	5.13451e-07	-2.24585	-2.2838	3.17681e-06	-2.39084	-2.28238
15904656	chr19:15904656:A:T	2.6273e-66	-6.92185e-10	-2.32766	5.75192e-06	-6.92185e-10	-2.11352	4.02551e-05	-6.92185e-10	-2.13386
15904695	chr19:15904695:CTG:C	3.93023e-67	-2.36695	-1.86056	5.09959e-07	-2.24872	-2.28776	3.15896e-06	-2.39254	-2.28631
15904841	chr19:15904841:A:T	5.01526e-67	-2.29718	-1.68654	6.1726e-07	-2.1492	-2.19631	3.68871e-06	-2.33176	-2.19206
15904901	chr19:15904901:A:G	1.43021e-66	-1.13735	-1.79845	1.94168e-06	-0.863106	-2.33639	1.45052e-05	-0.799425	-2.35517
15904974	chr19:15904974:C:G	2.14113e-67	-2.28444	-2.55043	3.57692e-07	-2.33761	-2.55352	3.07177e-06	-2.15235	-2.55449
15905074	chr19:15905074:A:T	4.47173e-67	-2.34414	-1.75429	5.58528e-07	-2.2157	-2.2298	3.42561e-06	-2.37312	-2.2247
15905301	chr19:15905301:T:A	2.1078e-66	-6.92185e-10	-2.54797	1.23105e-05	-6.92185e-10	-1.3526	9.09778e-05	-6.92185e-10	-1.31848
15905607	chr19:15905607:G:A	1.47044e-66	-1.42578	-1.48227	1.61397e-06	-1.17703	-2.20732	1.2052e-05	-1.11069	-2.22918
15906003	chr19:15906003:AT:A	3.64697e-67	-2.41551	-1.8868	4.48721e-07	-2.3245	-2.3399	2.89544e-06	-2.43116	-2.33481
15906223	chr19:15906223:A:T	2.89627e-67	-2.46209	-2.0707	3.82951e-07	-2.45803	-2.36487	2.69278e-06	-2.4578	-2.38073
15906317	chr19:15906317:G:T	3.49247e-67	-2.41951	-1.92609	4.36996e-07	-2.33095	-2.35993	2.82851e-06	-2.43412	-2.35522
15906781	chr19:15906781:T:C	3.5801e-67	-2.42046	-1.90035	4.41816e-07	-2.33268	-2.34724	2.86336e-06	-2.43487	-2.34223
15906807	chr19:15906807:G:A	3.47577e-67	-2.42955	-1.92084	4.32517e-07	-2.34698	-2.3542	2.8252e-06	-2.44125	-2.34927
15906987	chr19:15906987:A:C	2.35967e-66	-2.4351	-4.09089e-09	4.37678e-06	-2.38674	-4.09089e-09	3.12542e-05	-2.38694	-4.09089e-09
15907063	chr19:15907063:T:C	3.47457e-67	-2.4092	-1.94153	4.41556e-07	-2.31367	-2.36683	2.83243e-06	-2.42584	-2.36213
15907064	chr19:15907064:G:A	3.46189e-67	-2.41476	-1.93963	4.37951e-07	-2.32292	-2.36578	2.82251e-06	-2.43041	-2.36106
15907225	chr19:15907225:A:G	2.06903e-66	-1.31341	-1.25313	2.0241e-06	-1.06392	-2.094	1.51742e-05	-0.994894	-2.11461
15907240	chr19:15907240:A:C	3.44611e-67	-2.41401	-1.94495	4.37348e-07	-2.32201	-2.36807	2.81755e-06	-2.4299	-2.36333
15907330	chr19:15907330:G:A	4.50615e-66	-6.92185e-10	-1.78817	5.91997e-06	-6.92185e-10	-2.08472	4.38682e-05	-6.92185e-10	-2.04791
15907340	chr19:15907340:G:A	1.52587e-65	-6.92185e-10	-0.568466	2.07068e-05	-6.92185e-10	-0.832585	0.000150693	-6.92185e-10	-0.813853
15907368	chr19:15907368:C:T	2.84191e-67	-2.407	-2.14473	3.98868e-07	-2.31207	-2.47011	2.55281e-06	-2.42491	-2.46699
15907863	chr19:15907863:C:T	1.48748e-65	-6.92185e-10	-0.593949	1.56097e-05	-6.92185e-10	-1.11515	0.000116438	-6.92185e-10	-1.07174
15908054	chr19:15908054:A:T	9.71538e-66	-6.92185e-10	-1.01991	1.0239e-05	-6.92185e-10	-1.53685	7.60946e-05	-6.92185e-10	-1.49712
15908171	chr19:15908171:C:A	3.54664e-67	-2.42036	-1.90984	4.39904e-07	-2.33309	-2.35116	2.85094e-06	-2.43512	-2.34633
15908598	chr19:15908598:C:A	1.75914e-65	-0.42621	-4.09089e-09	6.58825e-06	-1.97776	-4.09089e-09	5.58027e-05	-1.80728	-4.09089e-09
15909536	chr19:15909536:A:G	1.32661e-65	-6.92185e-10	-0.708409	1.40368e-05	-6.92185e-10	-1.22137	0.000104113	-6.92185e-10	-1.18362
15909566	chr19:15909566:C:T	2.26576e-67	-2.23678	-2.54151	3.73599e-07	-2.2996	-2.54802	3.26341e-06	-2.09529	-2.55104
15909720	chr19:15909720:G:A	2.25408e-67	-2.22968	-2.55378	3.74285e-07	-2.29112	-2.55467	3.29629e-06	-2.08198	-2.55432
15909814	chr19:15909814:C:T	3.5099e-67	-2.41488	-1.92574	4.41362e-07	-2.3223	-2.35864	2.84369e-06	-2.43012	-2.35388
15910145	chr19:15910145:C:A	1.26308e-66	-1.4448	-1.61527	1.4763e-06	-1.19622	-2.27729	1.10529e-05	-1.12887	-2.29753
15910321	chr19:15910321:G:A	2.09427e-66	-6.92185e-10	-2.55441	4.13204e-06	-6.92185e-10	-2.44428	2.93026e-05	-6.92185e-10	-2.45142
15910388	chr19:15910388:G:A	2.1997e-67	-2.45213	-2.35575	5.66642e-07	-2.07288	-2.35819	3.40067e-06	-2.26176	-2.34337
15910841	chr19:15910841:CT:C	2.30151e-66	-6.92185e-10	-2.46005	3.99033e-06	-6.92185e-10	-2.47918	2.84472e-05	-6.92185e-10	-2.48105
15910869	chr19:15910869:GCATA:G	7.11097e-66	-6.92185e-10	-1.33198	4.10519e-06	-6.92185e-10	-2.4508	2.95877e-05	-6.92185e-10	-2.44174
15911078	chr19:15911078:G:A	2.28579e-67	-2.21941	-2.55008	3.78815e-07	-2.28083	-2.55293	3.34481e-06	-2.06747	-2.55422
15911097	chr19:15911097:T:C	2.27197e-67	-2.2247	-2.55086	3.76909e-07	-2.28528	-2.55352	3.3214e-06	-2.07422	-2.55449
15911190	chr19:15911190:A:G	2.23788e-67	-2.24028	-2.55039	3.72028e-07	-2.29858	-2.55325	3.25651e-06	-2.09406	-2.55438
15911334	chr19:15911334:A:G	3.36156e-67	-2.41563	-1.96816	4.29726e-07	-2.32409	-2.38357	2.77053e-06	-2.43083	-2.37923
15911371	chr19:15911371:A:T	2.10017e-66	-6.92185e-10	-2.5516	3.78416e-06	-6.92185e-10	-2.53223	2.69897e-05	-6.92185e-10	-2.53364
15911531	chr19:15911531:A:G	2.11923e-66	-6.92185e-10	-2.54257	1.31216e-05	-6.92185e-10	-1.28879	9.70143e-05	-6.92185e-10	-1.25424
15911825	chr19:15911825:A:G	1.95404e-65	-6.92185e-10	-0.321133	2.0028e-05	-6.92185e-10	-0.865916	0.000149251	-6.92185e-10	-0.823466
15912306	chr19:15912306:C:T	3.73622e-67	-2.39477	-1.88336	4.66228e-07	-2.28594	-2.34019	2.95575e-06	-2.41027	-2.33508
15912372	chr19:15912372:C:T	1.5128e-65	-6.92185e-10	-0.577071	2.01254e-05	-6.92185e-10	-0.861068	0.00014636	-6.92185e-10	-0.843027
15912567	chr19:15912567:A:G	1.8272e-67	-2.43883	-2.55459	4.56704e-07	-2.42486	-2.22191	3.76113e-06	-2.31448	-2.1899
15912568	chr19:15912568:G:A	7.76264e-67	-2.09295	-1.45393	9.06036e-07	-1.75289	-2.20884	6.45667e-06	-1.73577	-2.22822
15912925	chr19:15912925:T:C	1.8514e-67	-2.43054	-2.54973	3.88264e-07	-2.43204	-2.37708	2.73182e-06	-2.45664	-2.36749
15913330	chr19:15913330:G:A	6.56374e-66	-1.41206	-4.09089e-09	1.11276e-05	-1.45362	-4.09089e-09	8.80961e-05	-1.35067	-4.09089e-09
15913626	chr19:15913626:A:T	4.09883e-67	-2.45827	-1.72723	4.34316e-07	-2.43614	-2.26089	3.03379e-06	-2.46188	-2.25741
15913728	chr19:15913728:A:G	2.14591e-66	-0.666	-1.86405	4.47053e-06	0.119144	-2.48469	3.77819e-05	0.301612	-2.49888
15913795	chr19:15913795:C:G	2.09699e-66	-6.92185e-10	-2.55312	4.09247e-06	-6.92185e-10	-2.4539	2.90352e-05	-6.92185e-10	-2.46059
15913929	chr19:15913929:A:G	1.89009e-67	-2.45777	-2.50181	3.284e-07	-2.45594	-2.52063	2.48963e-06	-2.39027	-2.52669
15914366	chr19:15914366:C:T	7.23672e-67	-1.83036	-1.78668	9.03645e-07	-1.74789	-2.21648	7.88e-06	-1.54829	-2.21648
15914502	chr19:15914502:T:G	5.52724e-66	-0.893099	-0.690831	4.16098e-06	-0.311281	-2.12602	4.12927e-05	0.0466995	-2.15511
15915330	chr19:15915330:T:C	4.60345e-67	-1.78176	-2.28764	9.7804e-07	-1.70694	-2.17832	8.44836e-06	-1.51032	-2.1848
15915394	chr19:15915394:A:G	4.72465e-67	-1.75314	-2.29027	1.00338e-06	-1.67811	-2.18156	8.70197e-06	-1.47755	-2.188
15915453	chr19:15915453:T:A	4.43601e-67	-1.80664	-2.2998	9.38125e-07	-1.73412	-2.1928	8.07959e-06	-1.54066	-2.19909
15915647	chr19:15915647:T:A	2.10675e-66	-6.92185e-10	-2.54847	3.71748e-06	-6.92185e-10	-2.55	2.65441e-05	-6.92185e-10	-2.55029
15915812	chr19:15915812:A:C	1.1025e-64	1.40913	-4.09089e-09	0.000165931	1.24852	-4.09089e-09	0.00187551	1.70754	-4.09089e-09
15915870	chr19:15915870:G:A	3.58857e-67	-2.03944	-2.27901	7.30795e-07	-1.715	-2.46167	5.32688e-06	-1.68868	-2.46765
15915963	chr19:15915963:C:T	4.47177e-66	-6.92185e-10	-1.79583	4.47219e-06	-6.92185e-10	-2.36517	3.15498e-05	-6.92185e-10	-2.37753
15916084	chr19:15916084:G:A	5.2982e-67	-1.63829	-2.29054	1.14214e-06	-1.54578	-2.18437	9.96418e-06	-1.33993	-2.19017
15916257	chr19:15916257:T:C	5.29613e-67	-1.6602	-2.26902	1.14473e-06	-1.57005	-2.15784	9.94798e-06	-1.36788	-2.16385
15916321	chr19:15916321:G:C	3.70068e-66	-0.801996	-1.18311	3.89481e-06	-0.186047	-2.31736	3.86793e-05	0.166775	-2.34057
15916355	chr19:15916355:G:A	4.94024e-67	-1.70512	-2.29367	1.05999e-06	-1.617	-2.18779	9.16865e-06	-1.41948	-2.19383
15916358	chr19:15916358:G:A	2.208e-67	-2.41152	-2.39259	3.38199e-07	-2.44292	-2.50425	2.52634e-06	-2.39039	-2.51193
15916467	chr19:15916467:C:T	6.46167e-66	-6.92185e-10	-1.42773	8.43024e-06	-6.92185e-10	-1.73122	6.21974e-05	-6.92185e-10	-1.69878
15916795	chr19:15916795:GA:G	4.66563e-66	-6.92185e-10	-1.75339	4.57982e-06	-6.92185e-10	-2.34139	3.22831e-05	-6.92185e-10	-2.35455
15916888	chr19:15916888:G:C	2.62908e-66	-2.32698	-4.09089e-09	4.72591e-06	-2.30999	-4.09089e-09	3.53495e-05	-2.26381	-4.09089e-09
15916937	chr19:15916937:A:G	5.16935e-67	-1.66968	-2.28377	1.1123e-06	-1.5805	-2.17612	9.67068e-06	-1.37804	-2.18196
15917019	chr19:15917019:A:T	4.50393e-66	-6.92185e-10	-1.78867	4.49865e-06	-6.92185e-10	-2.35927	3.17282e-05	-6.92185e-10	-2.37189
15917675	chr19:15917675:G:T	7.16334e-66	-6.92185e-10	-1.32464	8.59413e-06	-6.92185e-10	-1.71197	6.3413e-05	-6.92185e-10	-1.67943
15917981	chr19:15917981:G:A	3.83502e-67	-2.01517	-2.23686	8.15214e-07	-1.63102	-2.43633	5.88266e-06	-1.61439	-2.4427
15918026	chr19:15918026:G:T	2.60612e-65	-6.92185e-10	-0.0331704	2.47499e-05	-6.92185e-10	-0.654227	0.00018478	-6.92185e-10	-0.609934
15918031	chr19:15918031:C:T	3.79427e-66	-6.92185e-10	-1.96013	9.76429e-06	-6.92185e-10	-1.58432	6.78754e-05	-6.92185e-10	-1.61142
15918230	chr19:15918230:G:A	3.15712e-65	-6.92185e-10	0.158627	2.93856e-05	-6.92185e-10	-0.482544	0.000219404	-6.92185e-10	-0.438185
15918449	chr19:15918449:T:A	2.53835e-67	-2.16342	-2.50127	6.75632e-07	-1.87042	-2.38474	5.02043e-06	-1.84111	-2.37447
15919045	chr19:15919045:T:A	6.92991e-66	-0.722715	-0.635056	5.40923e-06	-0.0910041	-2.08394	5.32172e-05	0.263905	-2.11862
15919073	chr19:15919073:C:T	1.84259e-67	-2.45421	-2.53082	4.75879e-07	-2.05985	-2.54579	2.7074e-06	-2.28753	-2.54558
15919083	chr19:15919083:T:C	3.91751e-66	-6.92185e-10	-1.92816	1.03448e-05	-6.92185e-10	-1.52657	7.22877e-05	-6.92185e-10	-1.54844
15919298	chr19:15919298:A:C	4.98481e-67	-1.72022	-2.26959	1.07015e-06	-1.63382	-2.16143	9.2262e-06	-1.43939	-2.16766
15919648	chr19:15919648:G:T	1.99024e-67	-2.373	-2.53494	4.31855e-07	-2.22515	-2.47756	2.55908e-06	-2.41022	-2.47923
15919683	chr19:15919683:C:T	1.98401e-67	-2.37854	-2.53254	4.27593e-07	-2.23477	-2.47787	2.54822e-06	-2.41421	-2.47949
15920096	chr19:15920096:G:C	5.49042e-67	-1.74076	-2.15243	1.19622e-06	-1.66352	-2.02036	1.03551e-05	-1.46301	-2.02861
15920250	chr19:15920250:A:G	2.63993e-66	-2.32287	-4.09089e-09	5.34683e-06	-2.18655	-4.09089e-09	3.57329e-05	-2.25303	-4.09089e-09
15920378	chr19:15920378:A:T	5.01291e-67	-1.70661	-2.27757	1.07452e-06	-1.62668	-2.1645	9.36513e-06	-1.42114	-2.17096
15920604	chr19:15920604:T:C	4.43164e-67	-2.0873	-2.02014	7.8333e-07	-1.77775	-2.3295	5.69517e-06	-1.75549	-2.33399
15920632	chr19:15920632:C:T	4.91468e-67	-1.72317	-2.28081	1.05172e-06	-1.64465	-2.16797	9.14382e-06	-1.44145	-2.17457
15921002	chr19:15921002:T:C	2.33071e-66	-2.44745	-4.09089e-09	4.13811e-06	-2.44281	-4.09089e-09	2.91582e-05	-2.45636	-4.09089e-09
15921375	chr19:15921375:A:G	2.30111e-66	-2.46023	-4.09089e-09	4.17652e-06	-2.43357	-4.09089e-09	2.91758e-05	-2.45576	-4.09089e-09
15921574	chr19:15921574:A:G	4.81066e-67	-1.74535	-2.28002	1.028e-06	-1.66778	-2.16766	8.91117e-06	-1.46751	-2.17428
15921833	chr19:15921833:A:C	2.10908e-67	-2.30068	-2.54927	4.75133e-07	-2.09575	-2.51147	2.62644e-06	-2.3502	-2.51327
15921982	chr19:15921982:C:A	4.07168e-66	-6.92185e-10	-1.88956	6.11169e-06	-6.92185e-10	-2.05285	4.38601e-05	-6.92185e-10	-2.04809
15922298	chr19:15922298:C:T	4.66867e-66	-6.92185e-10	-1.75274	5.56061e-06	-6.92185e-10	-2.14734	4.06703e-05	-6.92185e-10	-2.1236
15922313	chr19:15922313:T:C	4.47079e-66	-6.92185e-10	-1.79605	1.06387e-05	-6.92185e-10	-1.49855	7.51809e-05	-6.92185e-10	-1.5092
15922569	chr19:15922569:G:T	2.14459e-66	-0.906367	-1.6243	5.60094e-06	-0.390792	-1.74932	5.51074e-05	-0.0476034	-1.77221
15922675	chr19:15922675:C:T	4.72423e-67	-1.72748	-2.31602	1.00395e-06	-1.64944	-2.20967	8.72185e-06	-1.44693	-2.21633
15922808	chr19:15922808:C:T	4.55968e-67	-2.10191	-1.97704	7.91026e-07	-1.79882	-2.29865	5.75102e-06	-1.77693	-2.30279
15922843	chr19:15922843:C:T	3.24985e-66	-0.828683	-1.28632	3.56765e-06	-0.230684	-2.36046	3.58331e-05	0.131016	-2.38124
15923552	chr19:15923552:A:G	2.09429e-66	-6.92185e-10	-2.5544	4.13144e-06	-6.92185e-10	-2.44442	2.93062e-05	-6.92185e-10	-2.4513
15923709	chr19:15923709:T:A	3.75016e-66	-6.92185e-10	-1.97182	9.93957e-06	-6.92185e-10	-1.56653	6.84994e-05	-6.92185e-10	-1.60227
15923904	chr19:15923904:A:G	1.86121e-67	-2.4561	-2.51888	4.83362e-07	-2.05107	-2.53897	2.73697e-06	-2.28318	-2.53907
15924313	chr19:15924313:A:G	5.53566e-67	-1.69989	-2.1851	1.19838e-06	-1.62261	-2.05947	1.04113e-05	-1.41801	-2.0682
15924664	chr19:15924664:C:T	3.38296e-67	-2.1391	-2.23836	6.52612e-07	-1.844	-2.44582	4.73463e-06	-1.82273	-2.45147
15924674	chr19:15924674:C:T	2.30363e-66	-6.92185e-10	-2.45913	4.06446e-06	-6.92185e-10	-2.46077	2.89811e-05	-6.92185e-10	-2.46245
15924684	chr19:15924684:C:T	4.88914e-67	-1.7037	-2.30548	1.03987e-06	-1.62599	-2.19796	9.05471e-06	-1.42101	-2.2048
15924707	chr19:15924707:G:A	5.70803e-67	-1.71799	-2.13634	1.55278e-06	-1.68407	-1.73893	1.36226e-05	-1.48743	-1.72994
15925093	chr19:15925093:A:G	2.93508e-65	-6.92185e-10	0.0857006	2.81892e-05	-6.92185e-10	-0.52411	0.000210518	-6.92185e-10	-0.479526
15925187	chr19:15925187:A:G	2.64494e-66	-0.782101	-1.53887	3.63207e-06	-0.158707	-2.41454	3.65522e-05	0.207278	-2.43763
15925284	chr19:15925284:C:G	4.32593e-66	-6.92185e-10	-1.82899	4.42064e-06	-6.92185e-10	-2.37676	3.11893e-05	-6.92185e-10	-2.38902
15925522	chr19:15925522:G:A	4.39959e-66	-6.92185e-10	-1.81211	4.43755e-06	-6.92185e-10	-2.37295	3.1309e-05	-6.92185e-10	-2.38519
15925954	chr19:15925954:G:C	4.4329e-66	-6.92185e-10	-1.80456	4.45694e-06	-6.92185e-10	-2.36859	3.14419e-05	-6.92185e-10	-2.38096
15926400	chr19:15926400:A:G	9.12656e-67	-1.74313	-1.64189	1.97936e-06	-1.67794	-1.50234	1.71367e-05	-1.48084	-1.50703
15926413	chr19:15926413:C:T	4.72466e-67	-1.70059	-2.34282	1.00138e-06	-1.62206	-2.23962	8.7339e-06	-1.41547	-2.24642
15926442	chr19:15926442:T:A	4.80272e-67	-1.69318	-2.33384	1.019e-06	-1.61399	-2.23024	8.8932e-06	-1.40657	-2.23724
15926443	chr19:15926443:T:C	4.14324e-66	-0.826164	-1.04598	3.94042e-06	-0.2247	-2.26706	3.93675e-05	0.137547	-2.2937
15926848	chr19:15926848:G:GT	4.76497e-67	-1.69321	-2.3417	1.00995e-06	-1.6148	-2.23836	8.81076e-06	-1.4078	-2.24533
15926852	chr19:15926852:ACT:A	4.90034e-67	-1.68192	-2.32498	1.04606e-06	-1.60285	-2.21517	9.13602e-06	-1.3945	-2.22237
15927151	chr19:15927151:A:G	2.31458e-65	-6.92185e-10	-0.151805	2.27503e-05	-6.92185e-10	-0.738469	0.000169722	-6.92185e-10	-0.694936
15927301	chr19:15927301:G:A	4.14051e-66	-6.92185e-10	-1.8728	4.30713e-06	-6.92185e-10	-2.40278	3.04186e-05	-6.92185e-10	-2.41404
15927524	chr19:15927524:G:A	5.07841e-67	-1.6806	-2.2906	1.08906e-06	-1.60169	-2.17604	9.49791e-06	-1.39329	-2.18474
15927555	chr19:15927555:C:G	3.17252e-67	-2.10952	-2.33216	6.45821e-07	-1.80452	-2.49576	4.65725e-06	-1.79165	-2.49902
15927713	chr19:15927713:A:G	1.05849e-65	-6.92185e-10	-0.934189	1.56014e-05	-6.92185e-10	-1.11569	0.000114045	-6.92185e-10	-1.0925
15928055	chr19:15928055:G:A	7.32326e-66	-6.92185e-10	-1.30256	4.0535e-06	-6.92185e-10	-2.46347	2.9188e-05	-6.92185e-10	-2.45534
15928110	chr19:15928110:C:T	5.69459e-67	-1.73629	-2.12039	1.28027e-06	-1.64624	-1.96974	1.1094e-05	-1.4419	-1.9808
15928168	chr19:15928168:A:G	2.7899e-65	-6.92185e-10	0.0349722	2.68906e-05	-6.92185e-10	-0.571273	0.000200633	-6.92185e-10	-0.527623
15928539	chr19:15928539:A:T	5.40332e-67	-1.68341	-2.22578	1.17223e-06	-1.604	-2.10014	1.02095e-05	-1.39612	-2.10966
15928586	chr19:15928586:C:T	5.37361e-67	-1.66648	-2.24823	1.16598e-06	-1.58556	-2.12393	1.01789e-05	-1.37562	-2.13317
15928643	chr19:15928643:C:G	5.19526e-67	-1.69815	-2.25031	1.09793e-06	-1.63654	-2.13308	9.53461e-06	-1.4311	-2.14307
15928663	chr19:15928663:A:C	5.17263e-67	-1.70287	-2.24995	1.09387e-06	-1.64066	-2.13266	9.49401e-06	-1.43578	-2.14265
15928822	chr19:15928822:A:G	5.09661e-67	-1.71498	-2.25265	1.10234e-06	-1.63614	-2.12947	9.5669e-06	-1.4321	-2.13869
15928981	chr19:15928981:T:G	1.88223e-67	-2.45632	-2.50743	4.79623e-07	-2.06809	-2.52971	2.7337e-06	-2.29402	-2.52942
15928993	chr19:15928993:G:A	5.32746e-67	-1.673	-2.25033	1.15404e-06	-1.59247	-2.12731	1.00654e-05	-1.38334	-2.13666
15929163	chr19:15929163:G:A	3.90792e-67	-2.20209	-2.03111	6.64882e-07	-1.93613	-2.33506	4.83793e-06	-1.91479	-2.33782
15929186	chr19:15929186:C:T	4.94078e-67	-1.74302	-2.25566	1.08114e-06	-1.65335	-2.13169	9.38634e-06	-1.44895	-2.14089
15929301	chr19:15929301:T:C	3.1398e-66	-6.92185e-10	-2.14946	4.80557e-06	-6.92185e-10	-2.29328	3.44279e-05	-6.92185e-10	-2.29023
15929482	chr19:15929482:A:G	5.49845e-67	-1.66874	-2.22299	1.1901e-06	-1.58643	-2.10258	1.03916e-05	-1.37731	-2.11079
15929675	chr19:15929675:C:T	3.5817e-66	-6.92185e-10	-2.01778	7.71286e-06	-6.92185e-10	-1.82016	5.4937e-05	-6.92185e-10	-1.82291
15929956	chr19:15929956:T:A	1.09917e-66	-1.69932	-1.49974	2.34423e-06	-1.65013	-1.36097	2.03252e-05	-1.44908	-1.36816
15930109	chr19:15930109:A:AT	1.40675e-66	-1.66419	-1.28814	3.0169e-06	-1.61411	-1.14471	2.62159e-05	-1.40957	-1.15316
15930160	chr19:15930160:C:T	4.32614e-66	-6.92185e-10	-1.82894	4.40239e-06	-6.92185e-10	-2.3809	3.10559e-05	-6.92185e-10	-2.39331
15930212	chr19:15930212:C:T	8.33835e-66	-6.92185e-10	-1.17275	1.07336e-05	-6.92185e-10	-1.48967	7.91899e-05	-6.92185e-10	-1.45725
15930313	chr19:15930313:G:A	1.87672e-66	-1.5018	-1.1623	4.06511e-06	-1.45906	-1.00154	3.62485e-05	-1.22606	-1.01265
15930320	chr19:15930320:G:A	8.61443e-66	-6.92185e-10	-1.14018	1.07457e-05	-6.92185e-10	-1.48855	7.93785e-05	-6.92185e-10	-1.45487
15930325	chr19:15930325:T:C	4.11552e-66	-6.92185e-10	-1.87885	9.58048e-06	-6.92185e-10	-1.60332	6.77017e-05	-6.92185e-10	-1.61399
15930340	chr19:15930340:C:G	1.7885e-66	-0.451942	-2.2603	4.5955e-06	0.212351	-2.55032	5.03426e-05	0.629466	-2.53971
15930388	chr19:15930388:C:T	2.13242e-66	-6.92185e-10	-2.53636	3.83464e-06	-6.92185e-10	-2.51897	2.74503e-05	-6.92185e-10	-2.51672
15931448	chr19:15931448:G:A	1.31762e-66	-2.44223	-0.575562	1.35691e-06	-2.44793	-1.10991	9.25262e-06	-2.44735	-1.15684
15934120	chr19:15934120:C:T	6.07483e-66	-6.92185e-10	-1.48946	4.31014e-06	-6.92185e-10	-2.40208	3.1119e-05	-6.92185e-10	-2.39128
15934135	chr19:15934135:TCCCTGAG:T	6.46278e-66	-6.92185e-10	-1.42756	4.22081e-06	-6.92185e-10	-2.42302	3.04537e-05	-6.92185e-10	-2.41289
15934331	chr19:15934331:T:C	4.1187e-67	-1.99321	-2.18745	6.81341e-06	-0.493995	-1.45016	2.98362e-05	-1.02923	-1.40415
15934939	chr19:15934939:G:A	3.02025e-67	-2.46253	-2.02834	1.18219e-06	-2.45512	-1.24057	8.28646e-06	-2.45559	-1.25889
15935081	chr19:15935081:G:A	3.68654e-67	-1.84245	-2.44906	9.92099e-07	-1.35367	-2.51731	4.29425e-06	-1.85864	-2.51318
15935274	chr19:15935274:C:T	2.51396e-66	-6.92185e-10	-2.37176	4.83764e-06	-6.92185e-10	-2.28662	3.3869e-05	-6.92185e-10	-2.3066
15935485	chr19:15935485:T:C	1.13599e-65	-6.92185e-10	-0.863531	1.3964e-05	-6.92185e-10	-1.22656	9.40744e-05	-6.92185e-10	-1.28501
15935668	chr19:15935668:G:T	3.5022e-67	-1.87878	-2.46403	1.2704e-06	-1.2952	-2.32852	5.42789e-06	-1.81302	-2.32453
15935744	chr19:15935744:G:A	2.52534e-66	-6.92185e-10	-2.36724	4.86446e-06	-6.92185e-10	-2.28109	3.40499e-05	-6.92185e-10	-2.30127
15935840	chr19:15935840:C:A	2.46955e-67	-2.4308	-2.26137	6.98017e-07	-2.35195	-1.87061	5.65431e-06	-2.32975	-1.76693
15935881	chr19:15935881:T:C	5.51698e-66	-6.92185e-10	-1.58579	7.83662e-06	-6.92185e-10	-1.80424	5.85495e-05	-6.92185e-10	-1.75923
15935964	chr19:15935964:A:G	1.02483e-65	-6.92185e-10	-0.966507	1.00846e-05	-6.92185e-10	-1.55204	6.97839e-05	-6.92185e-10	-1.58369
15935986	chr19:15935986:T:A	2.11272e-66	-6.92185e-10	-2.54564	3.71929e-06	-6.92185e-10	-2.54952	2.6605e-05	-6.92185e-10	-2.548
15936115	chr19:15936115:C:T	5.76889e-66	-6.92185e-10	-1.54114	8.1603e-06	-6.92185e-10	-1.76377	6.10284e-05	-6.92185e-10	-1.71776
15936172	chr19:15936172:C:A	1.01433e-65	-6.92185e-10	-0.976806	1.00064e-05	-6.92185e-10	-1.55982	6.92565e-05	-6.92185e-10	-1.59128
15936461	chr19:15936461:T:C	2.44246e-66	-6.92185e-10	-2.40061	4.6641e-06	-6.92185e-10	-2.32316	3.27098e-05	-6.92185e-10	-2.34142
15936620	chr19:15936620:G:A	7.90932e-66	-6.92185e-10	-1.22558	8.08576e-06	-6.92185e-10	-1.77295	5.62897e-05	-6.92185e-10	-1.79859
15936886	chr19:15936886:A:T	2.22736e-67	-2.42613	-2.36926	6.27705e-07	-2.32135	-2.00739	4.88542e-06	-2.31922	-1.92362
15936948	chr19:15936948:T:C	2.11433e-67	-2.45115	-2.39632	1.0662e-06	-2.06255	-1.7364	6.00527e-06	-2.30875	-1.72771
15936957	chr19:15936957:C:T	3.48509e-66	-6.92185e-10	-2.04512	6.24673e-06	-6.92185e-10	-2.03099	4.46878e-05	-6.92185e-10	-2.0294
15936996	chr19:15936996:G:A	6.72578e-66	-1.38767	-4.09089e-09	4.44211e-06	-2.37192	-4.09089e-09	3.44398e-05	-2.28988	-4.09089e-09
15937019	chr19:15937019:G:A	2.77195e-66	-6.92185e-10	-2.27407	7.43443e-06	-6.92185e-10	-1.85693	5.18913e-05	-6.92185e-10	-1.87995
15937203	chr19:15937203:A:G	1.8516e-67	-2.45554	-2.52462	1.0579e-06	-1.82819	-1.97857	5.28333e-06	-2.18097	-1.98357
15937376	chr19:15937376:A:C	5.18786e-66	-6.92185e-10	-1.6473	6.05769e-06	-6.92185e-10	-2.06172	4.24397e-05	-6.92185e-10	-2.08101
15937488	chr19:15937488:T:C	2.38267e-66	-6.92185e-10	-2.4254	4.49822e-06	-6.92185e-10	-2.35937	3.161e-05	-6.92185e-10	-2.37563
15937606	chr19:15937606:C:A	2.51101e-66	-2.37293	-4.09089e-09	5.38155e-06	-2.18007	-4.09089e-09	3.59988e-05	-2.24561	-4.09089e-09
15937666	chr19:15937666:C:T	2.29839e-66	-2.46141	-4.09089e-09	4.09851e-06	-2.45243	-4.09089e-09	2.90167e-05	-2.46123	-4.09089e-09
15937788	chr19:15937788:C:T	2.51101e-66	-6.92185e-10	-2.37293	4.85315e-06	-6.92185e-10	-2.28342	3.40256e-05	-6.92185e-10	-2.30199
15937889	chr19:15937889:A:G	3.04756e-66	-6.92185e-10	-2.17928	4.73996e-06	-6.92185e-10	-2.30702	3.34217e-05	-6.92185e-10	-2.31989
15938038	chr19:15938038:G:A	2.05432e-67	-2.34124	-2.53502	5.76814e-07	-2.10808	-2.30521	4.54028e-06	-2.0698	-2.24631
15938337	chr19:15938337:C:T	2.1646e-66	-6.92185e-10	-2.52138	4.08757e-06	-6.92185e-10	-2.4551	2.91768e-05	-6.92185e-10	-2.45572
15938434	chr19:15938434:T:A	1.04503e-66	-1.38011	-1.86946	2.48384e-06	-0.554652	-2.39859	9.08193e-06	-1.20256	-2.42025
15938626	chr19:15938626:A:C	2.13519e-67	-2.30472	-2.53293	3.41755e-07	-2.39004	-2.54667	2.75733e-06	-2.2765	-2.53833
15938722	chr19:15938722:T:C	2.5127e-66	-6.92185e-10	-2.37226	4.85587e-06	-6.92185e-10	-2.28286	3.40442e-05	-6.92185e-10	-2.30144
15938732	chr19:15938732:G:A	2.24991e-66	-6.92185e-10	-2.48273	4.17885e-06	-6.92185e-10	-2.43301	2.99106e-05	-6.92185e-10	-2.43088
15939029	chr19:15939029:A:G	2.51339e-66	-6.92185e-10	-2.37198	4.85879e-06	-6.92185e-10	-2.28226	3.40637e-05	-6.92185e-10	-2.30087
15939314	chr19:15939314:A:G	2.51339e-66	-6.92185e-10	-2.37198	4.85879e-06	-6.92185e-10	-2.28226	3.40637e-05	-6.92185e-10	-2.30087
15939430	chr19:15939430:C:G	2.46559e-66	-6.92185e-10	-2.39119	4.22942e-06	-6.92185e-10	-2.42098	3.09749e-05	-6.92185e-10	-2.39592
15939628	chr19:15939628:G:C	2.58237e-66	-6.92185e-10	-2.34491	4.0451e-06	-6.92185e-10	-2.46554	2.87217e-05	-6.92185e-10	-2.47144
15940086	chr19:15940086:C:T	2.53306e-66	-6.92185e-10	-2.36419	4.88861e-06	-6.92185e-10	-2.27614	3.42664e-05	-6.92185e-10	-2.29493
15940121	chr19:15940121:G:A	1.17576e-66	-1.46554	-1.66617	2.29362e-06	-0.711546	-2.32137	8.68393e-06	-1.33393	-2.33369
15940451	chr19:15940451:G:A	9.34996e-66	-6.92185e-10	-1.05825	3.72583e-06	-6.92185e-10	-2.54776	2.66788e-05	-6.92185e-10	-2.54523
15940465	chr19:15940465:AG:A	2.22779e-66	-6.92185e-10	-2.49261	4.11643e-06	-6.92185e-10	-2.44806	2.94739e-05	-6.92185e-10	-2.44559
15940496	chr19:15940496:A:G	2.3205e-66	-6.92185e-10	-2.45183	4.41274e-06	-6.92185e-10	-2.37855	3.18228e-05	-6.92185e-10	-2.36892
15940904	chr19:15940904:A:G	1.28985e-66	-1.45284	-1.58626	2.42179e-06	-0.69754	-2.281	9.13706e-06	-1.32286	-2.2939
15941028	chr19:15941028:A:C	1.22166e-66	-1.46955	-1.62386	2.32516e-06	-0.719963	-2.2993	8.81706e-06	-1.34067	-2.31174
15941092	chr19:15941092:T:C	1.28104e-66	-1.56124	-1.4847	2.21504e-06	-0.836334	-2.23144	8.62041e-06	-1.42894	-2.24603
15941737	chr19:15941737:C:T	1.48294e-66	-1.421	-1.47859	2.67737e-06	-0.659415	-2.2188	9.99523e-06	-1.293	-2.23399
15941856	chr19:15941856:G:A	1.45096e-66	-1.43922	-1.48217	2.60275e-06	-0.683275	-2.22321	9.76165e-06	-1.31248	-2.23815
15942101	chr19:15942101:T:A	5.61659e-66	-6.92185e-10	-1.56789	6.18717e-06	-6.92185e-10	-2.04057	4.33299e-05	-6.92185e-10	-2.06025
15942229	chr19:15942229:C:T	7.08691e-66	-6.92185e-10	-1.33537	3.89729e-06	-6.92185e-10	-2.50277	2.80325e-05	-6.92185e-10	-2.49573
15942236	chr19:15942236:T:C	2.76655e-66	-6.92185e-10	-2.27602	4.70841e-06	-6.92185e-10	-2.3137	3.47574e-05	-6.92185e-10	-2.28071
15942296	chr19:15942296:T:C	6.92995e-67	-1.17676	-2.48359	2.79778e-06	-0.647735	-2.18649	1.17045e-05	-1.1964	-2.17273
15942333	chr19:15942333:C:A	1.44384e-66	-1.44529	-1.48103	2.58532e-06	-0.691362	-2.22184	9.71489e-06	-1.31847	-2.23697
15942630	chr19:15942630:G:A	2.36862e-66	-6.92185e-10	-2.43131	4.00623e-06	-6.92185e-10	-2.4752	2.86158e-05	-6.92185e-10	-2.47514
15942656	chr19:15942656:C:A	3.63981e-66	-2.00169	-4.09089e-09	6.62746e-06	-1.97183	-4.09089e-09	5.83916e-05	-1.76193	-4.09089e-09
15942909	chr19:15942909:G:A	1.91187e-67	-2.45933	-2.48879	3.89693e-07	-2.44511	-2.36034	2.80104e-06	-2.46249	-2.33661
15943009	chr19:15943009:TC:T	1.42039e-66	-1.46047	-1.48222	2.53564e-06	-0.710888	-2.22172	9.55957e-06	-1.33482	-2.23673
15943080	chr19:15943080:C:T	1.37101e-66	-1.4893	-1.48877	2.41843e-06	-0.754819	-2.22511	9.22212e-06	-1.36739	-2.24011
15943098	chr19:15943098:T:C	2.52584e-66	-6.92185e-10	-2.36704	5.94435e-06	-6.92185e-10	-2.08061	4.1855e-05	-6.92185e-10	-2.09489
15943107	chr19:15943107:C:T	1.41079e-66	-1.46064	-1.48883	2.51847e-06	-0.713998	-2.2254	9.51698e-06	-1.33566	-2.24036
15943181	chr19:15943181:A:G	5.51141e-66	-6.92185e-10	-1.5868	4.08495e-06	-6.92185e-10	-2.45574	2.9453e-05	-6.92185e-10	-2.4463
15943570	chr19:15943570:G:A	1.42638e-66	-1.47082	-1.46766	2.52809e-06	-0.721757	-2.21383	9.54808e-06	-1.3437	-2.22906
15943645	chr19:15943645:G:T	2.12022e-66	-6.92185e-10	-2.5421	4.53942e-06	-6.92185e-10	-2.35025	3.2085e-05	-6.92185e-10	-2.36071
15944124	chr19:15944124:T:C	5.65362e-66	-6.92185e-10	-1.56132	6.2166e-06	-6.92185e-10	-2.03583	4.35321e-05	-6.92185e-10	-2.0556
15944265	chr19:15944265:A:C	3.83011e-66	-1.95072	-4.09089e-09	7.23496e-06	-1.88413	-4.09089e-09	4.51603e-05	-2.01888	-4.09089e-09
15944269	chr19:15944269:G:A	2.47469e-66	-6.92185e-10	-2.3875	4.77134e-06	-6.92185e-10	-2.30042	3.34733e-05	-6.92185e-10	-2.31835
15944380	chr19:15944380:T:C	1.4546e-66	-1.49074	-1.42814	2.51092e-06	-0.751894	-2.19051	9.53667e-06	-1.36776	-2.20619
15944703	chr19:15944703:A:G	1.35127e-66	-1.50698	-1.48559	2.37805e-06	-0.773419	-2.22335	9.07853e-06	-1.38484	-2.23835
15944822	chr19:15944822:C:T	2.57029e-65	-6.92185e-10	-0.0470139	5.08263e-05	-6.92185e-10	0.0653635	0.000398126	-6.92185e-10	0.157672
15944877	chr19:15944877:T:C	1.44157e-66	-1.47352	-1.45437	2.52967e-06	-0.729778	-2.20518	9.57496e-06	-1.34914	-2.22081
15945422	chr19:15945422:C:T	1.37775e-66	-1.49174	-1.48143	2.42689e-06	-0.753718	-2.22272	9.232e-06	-1.36868	-2.23774
15945472	chr19:15945472:C:T	1.36013e-66	-1.52009	-1.46595	2.37719e-06	-0.784259	-2.21287	9.06469e-06	-1.39658	-2.22813
15945483	chr19:15945483:T:C	2.4812e-66	-6.92185e-10	-2.38488	4.78263e-06	-6.92185e-10	-2.29806	3.35479e-05	-6.92185e-10	-2.31612
15945571	chr19:15945571:T:C	2.49564e-66	-2.37907	-4.09089e-09	4.23727e-06	-2.41913	-4.09089e-09	3.26072e-05	-2.34457	-4.09089e-09
15945647	chr19:15945647:G:A	1.32739e-66	-1.4899	-1.52051	2.38589e-06	-0.750585	-2.24289	9.07193e-06	-1.36647	-2.25744
15945675	chr19:15945675:T:C	1.03014e-65	-6.92185e-10	-0.961339	3.70729e-06	-6.92185e-10	-2.55275	2.65179e-05	-6.92185e-10	-2.55128
15946229	chr19:15946229:G:GA	2.67923e-65	-6.92185e-10	-0.00550462	5.28355e-05	-6.92185e-10	0.104133	0.00041406	-6.92185e-10	0.196913
15946363	chr19:15946363:C:T	3.21789e-66	-6.92185e-10	-2.12489	6.21633e-06	-6.92185e-10	-2.03587	4.46001e-05	-6.92185e-10	-2.03136
15946573	chr19:15946573:A:G	3.80353e-66	-1.95769	-4.09089e-09	7.18438e-06	-1.89114	-4.09089e-09	4.48777e-05	-2.02516	-4.09089e-09
15946618	chr19:15946618:A:G	3.57732e-66	-6.92185e-10	-2.019	6.5658e-06	-6.92185e-10	-1.98118	4.83559e-05	-6.92185e-10	-1.95051
15946726	chr19:15946726:T:C	2.74229e-66	-6.92185e-10	-2.28483	4.66167e-06	-6.92185e-10	-2.32368	3.43858e-05	-6.92185e-10	-2.29145
15946776	chr19:15946776:ATCC:A	2.30438e-66	-6.92185e-10	-2.45881	4.36348e-06	-6.92185e-10	-2.38978	3.14216e-05	-6.92185e-10	-2.3816
15946842	chr19:15946842:T:C	8.50493e-66	-6.92185e-10	-1.15297	9.24578e-06	-6.92185e-10	-1.63888	6.40868e-05	-6.92185e-10	-1.66886
15946867	chr19:15946867:C:T	2.34873e-67	-2.4376	-2.30473	3.72193e-07	-2.31368	-2.53771	2.30727e-06	-2.44844	-2.54459
15947393	chr19:15947393:C:T	9.74615e-66	-6.92185e-10	-1.01675	3.71555e-06	-6.92185e-10	-2.55052	2.6592e-05	-6.92185e-10	-2.54849
15947538	chr19:15947538:A:T	7.02935e-67	-1.2332	-2.41291	3.1543e-06	-0.715352	-1.99893	1.34039e-05	-1.24981	-1.98374
15947561	chr19:15947561:G:A	2.22155e-67	-2.45797	-2.34003	3.4905e-07	-2.46233	-2.45326	2.50253e-06	-2.44733	-2.46447
15947721	chr19:15947721:T:A	1.35946e-66	-1.57758	-1.40895	2.11997e-06	-0.932129	-2.17952	8.60471e-06	-1.48198	-2.1948
15947830	chr19:15947830:C:T	2.1509e-66	-6.92185e-10	-2.52773	8.84164e-06	-6.92185e-10	-1.68358	6.44993e-05	-6.92185e-10	-1.66244
15948032	chr19:15948032:T:C	2.83058e-66	-6.92185e-10	-2.25314	4.78926e-06	-6.92185e-10	-2.29667	3.53852e-05	-6.92185e-10	-2.26281
15948330	chr19:15948330:A:G	2.51259e-66	-6.92185e-10	-2.3723	4.86048e-06	-6.92185e-10	-2.28191	3.40772e-05	-6.92185e-10	-2.30047
15948514	chr19:15948514:C:T	1.36459e-66	-1.50686	-1.4759	2.3825e-06	-0.776071	-2.21883	9.09699e-06	-1.38714	-2.23402
15948621	chr19:15948621:G:T	2.76987e-66	-6.92185e-10	-2.27482	5.07232e-06	-6.92185e-10	-2.23925	3.63865e-05	-6.92185e-10	-2.2349
15948673	chr19:15948673:A:G	2.36817e-67	-2.46239	-2.2717	3.66649e-07	-2.45781	-2.40859	2.58384e-06	-2.45779	-2.42203
15948696	chr19:15948696:A:G	1.37578e-66	-1.49459	-1.48001	2.42631e-06	-0.755605	-2.22107	9.21054e-06	-1.37256	-2.23619
15948723	chr19:15948723:T:G	3.50234e-66	-2.04019	-4.09089e-09	2.14661e-05	-0.796576	-4.09089e-09	5.48853e-05	-1.82385	-4.09089e-09
15949036	chr19:15949036:C:G	4.51183e-65	0.51567	-4.09089e-09	7.54157e-05	0.459966	-4.09089e-09	0.000888824	0.960802	-4.09089e-09
15949643	chr19:15949643:T:C	2.10636e-66	-6.92185e-10	-2.54866	4.42427e-06	-6.92185e-10	-2.37595	3.13072e-05	-6.92185e-10	-2.38525
15949848	chr19:15949848:A:G	1.22526e-66	-1.48667	-1.6038	2.28281e-06	-0.745692	-2.29195	8.68155e-06	-1.36198	-2.30592
15950556	chr19:15950556:TATATACACATACATATATACACACACACATATATATATACATATATATGTATAC:T	2.10448e-66	-6.92185e-10	-2.54955	3.76341e-06	-6.92185e-10	-2.53772	2.69239e-05	-6.92185e-10	-2.53608
15950562	chr19:15950562:C:T	3.98439e-66	-1.91123	-4.09089e-09	1.14089e-05	-1.42865	-4.09089e-09	5.06566e-05	-1.90403	-4.09089e-09
15950806	chr19:15950806:G:A	1.26365e-66	-1.53338	-1.52624	2.24055e-06	-0.806851	-2.24948	8.60173e-06	-1.41332	-2.26382
15950931	chr19:15950931:C:CTG	1.33859e-66	-1.50165	-1.50035	2.36071e-06	-0.770989	-2.2331	9.01346e-06	-1.38222	-2.24816
15950940	chr19:15950940:TAG:T	1.39094e-66	-1.52529	-1.43835	2.37005e-06	-0.799382	-2.20076	9.09426e-06	-1.40492	-2.21653
15951171	chr19:15951171:C:G	1.32317e-66	-1.55959	-1.454	2.24818e-06	-0.840635	-2.21229	8.67426e-06	-1.44094	-2.2278
15951285	chr19:15951285:G:T	2.81824e-66	-6.92185e-10	-2.2575	4.71474e-06	-6.92185e-10	-2.31236	3.4819e-05	-6.92185e-10	-2.27893
15951415	chr19:15951415:C:G	2.49677e-66	-6.92185e-10	-2.37862	4.82228e-06	-6.92185e-10	-2.2898	3.38172e-05	-6.92185e-10	-2.30813
15951425	chr19:15951425:G:A	1.40602e-65	-6.92185e-10	-0.650271	3.18635e-05	-6.92185e-10	-0.40159	0.000242988	-6.92185e-10	-0.336084
15951484	chr19:15951484:A:G	2.57031e-66	-6.92185e-10	-2.34959	4.99415e-06	-6.92185e-10	-2.25478	3.60296e-05	-6.92185e-10	-2.24476
15951641	chr19:15951641:T:C	3.79122e-66	-1.96093	-4.09089e-09	2.59408e-05	-0.607234	-4.09089e-09	6.0806e-05	-1.72141	-4.09089e-09
15951663	chr19:15951663:AG:A	2.29939e-66	-2.46098	-4.09089e-09	4.08544e-06	-2.45562	-4.09089e-09	2.90666e-05	-2.45951	-4.09089e-09
15951949	chr19:15951949:G:A	3.76056e-66	-6.92185e-10	-1.96905	6.99278e-06	-6.92185e-10	-1.91817	5.16245e-05	-6.92185e-10	-1.8851
15952831	chr19:15952831:T:C	1.512e-66	-1.57931	-1.30088	2.41775e-06	-0.865873	-2.11434	9.36968e-06	-1.46039	-2.13123
15952848	chr19:15952848:T:C	2.45974e-66	-6.92185e-10	-2.39356	5.46925e-06	-6.92185e-10	-2.16391	3.93224e-05	-6.92185e-10	-2.1573
15953005	chr19:15953005:G:A	1.90732e-66	-1.5694	-1.07852	2.73035e-06	-0.84964	-2.00898	1.04881e-05	-1.44994	-2.02892
15953045	chr19:15953045:G:T	1.8149e-66	-1.58356	-1.11403	2.61989e-06	-0.869379	-2.03054	1.01093e-05	-1.46555	-2.05009
15953421	chr19:15953421:G:A	1.87049e-66	-1.55449	-1.11293	2.72687e-06	-0.829764	-2.03013	1.04353e-05	-1.4342	-2.04971
15953644	chr19:15953644:A:G	1.68664e-66	-1.59256	-1.17831	2.48769e-06	-0.882431	-2.06927	9.64524e-06	-1.47454	-2.08809
15953736	chr19:15953736:G:A	3.57593e-66	-6.92185e-10	-2.01939	5.96119e-06	-6.92185e-10	-2.07778	4.21874e-05	-6.92185e-10	-2.08698
15953795	chr19:15953795:A:G	2.57965e-66	-2.34596	-4.09089e-09	5.78788e-06	-2.10728	-4.09089e-09	3.663e-05	-2.22823	-4.09089e-09
15954038	chr19:15954038:A:C	1.12172e-66	-1.25743	-1.92133	2.92793e-06	-0.347016	-2.44174	1.03188e-05	-1.03269	-2.46245
15954039	chr19:15954039:C:T	1.06801e-66	-1.30225	-1.92556	2.75779e-06	-0.405097	-2.44352	9.82347e-06	-1.08026	-2.46406
15954174	chr19:15954174:A:T	1.10823e-66	-1.64617	-1.54469	5.65897e-06	-1.10559	-1.02422	2.25966e-05	-1.66045	-1.05085
15954359	chr19:15954359:G:T	1.18312e-66	-1.66299	-1.46247	6.13294e-06	-1.12991	-0.919462	2.46319e-05	-1.67765	-0.9474
15954703	chr19:15954703:A:G	1.22616e-66	-1.34105	-1.74869	2.8368e-06	-0.45986	-2.36051	1.01335e-05	-1.12532	-2.38793
15954862	chr19:15954862:G:A	1.26218e-66	-1.71989	-1.34089	6.96163e-06	-1.20731	-0.715324	2.84259e-05	-1.73582	-0.745976
15955283	chr19:15955283:C:T	4.75887e-67	-2.31675	-1.71945	4.59623e-07	-2.44519	-2.19521	3.26563e-06	-2.44311	-2.20253
15955537	chr19:15955537:A:G	1.23586e-66	-1.67242	-1.40944	6.69485e-06	-1.14958	-0.812131	2.70117e-05	-1.69142	-0.84141
15956000	chr19:15956000:A:T	1.52537e-66	-1.70854	-1.16284	8.17525e-06	-1.1937	-0.568242	3.31067e-05	-1.72718	-0.602184
15956402	chr19:15956402:G:A	1.46203e-66	-1.71835	-1.19544	7.75897e-06	-1.20599	-0.608212	3.15261e-05	-1.73643	-0.64185
15956403	chr19:15956403:T:C	1.48886e-66	-1.72383	-1.17178	7.92368e-06	-1.21328	-0.579912	3.22452e-05	-1.74193	-0.613795
15956741	chr19:15956741:A:G	5.61999e-67	-1.62143	-2.24844	3.18593e-06	-1.12091	-1.58339	1.31695e-05	-1.67245	-1.57874
15956751	chr19:15956751:C:T	5.60892e-67	-1.63033	-2.24151	3.18942e-06	-1.13148	-1.57173	1.32198e-05	-1.68051	-1.56687
15956762	chr19:15956762:G:A	6.61361e-66	-6.92185e-10	-1.40449	7.357e-06	-6.92185e-10	-1.8674	5.06402e-05	-6.92185e-10	-1.90435
15956797	chr19:15956797:C:T	2.62457e-66	-6.92185e-10	-2.3287	4.42431e-06	-6.92185e-10	-2.37593	3.25413e-05	-6.92185e-10	-2.34659
15956979	chr19:15956979:C:A	4.52903e-67	-2.33433	-1.75136	4.51507e-07	-2.43878	-2.21943	3.16942e-06	-2.44915	-2.2264
15957104	chr19:15957104:T:C	5.50718e-67	-1.58713	-2.30302	3.07217e-06	-1.07187	-1.66879	1.25765e-05	-1.63455	-1.66272
15957263	chr19:15957263:A:G	5.45347e-67	-1.58978	-2.31017	3.03973e-06	-1.07424	-1.67704	1.24433e-05	-1.63685	-1.67106
15957404	chr19:15957404:T:A	2.15492e-66	-6.92185e-10	-2.52587	3.85967e-06	-6.92185e-10	-2.51247	2.74363e-05	-6.92185e-10	-2.51723
15957433	chr19:15957433:G:C	8.66245e-65	1.16796	-4.09089e-09	0.000130612	1.00918	-4.09089e-09	0.00148771	1.4759	-4.09089e-09
15957481	chr19:15957481:A:G	5.90843e-67	-1.50784	-2.31198	3.33143e-06	-0.973847	-1.6858	1.33483e-05	-1.55802	-1.67969
15957668	chr19:15957668:G:T	5.42919e-67	-1.57257	-2.33184	2.95046e-06	-1.05438	-1.72671	1.20192e-05	-1.62158	-1.72101
15957738	chr19:15957738:A:AAAAAG	2.74987e-66	-6.92185e-10	-2.28206	5.46553e-06	-6.92185e-10	-2.16459	3.8248e-05	-6.92185e-10	-2.18501
15957857	chr19:15957857:G:A	2.76893e-66	-6.92185e-10	-2.27516	5.51253e-06	-6.92185e-10	-2.15603	3.85665e-05	-6.92185e-10	-2.17671
15957877	chr19:15957877:A:C	5.6973e-67	-1.54468	-2.31153	3.1873e-06	-1.01946	-1.68441	1.28985e-05	-1.59364	-1.67834
15958045	chr19:15958045:G:A	1.24487e-66	-1.59735	-1.47724	6.95919e-06	-1.04915	-0.87384	2.75278e-05	-1.61365	-0.90025
15958096	chr19:15958096:A:G	2.15811e-66	-6.92185e-10	-2.52439	3.85328e-06	-6.92185e-10	-2.51412	2.73936e-05	-6.92185e-10	-2.51879
15958297	chr19:15958297:C:A	1.89494e-67	-2.46107	-2.49594	3.20172e-07	-2.4487	-2.55325	2.25327e-06	-2.46214	-2.55457
15958351	chr19:15958351:A:T	4.36214e-67	-2.32207	-1.80117	4.41391e-07	-2.44291	-2.23796	3.12595e-06	-2.4455	-2.24386
15958833	chr19:15958833:G:A	2.65019e-67	-2.38321	-2.23836	3.52486e-07	-2.3944	-2.5114	2.32471e-06	-2.46247	-2.52303
15958856	chr19:15958856:T:C	5.58375e-67	-1.55412	-2.32222	3.09088e-06	-1.03178	-1.70281	1.25473e-05	-1.60284	-1.69676
15959180	chr19:15959180:T:C	3.27022e-67	-2.3622	-2.04914	3.94358e-07	-2.41695	-2.3766	2.64679e-06	-2.45941	-2.39634
15959731	chr19:15959731:G:A	1.17527e-66	-0.782707	-2.34941	9.5804e-07	-1.42206	-2.48386	7.67692e-06	-1.30248	-2.4884
15959758	chr19:15959758:G:A	2.93402e-66	-6.92185e-10	-2.21725	5.0538e-06	-6.92185e-10	-2.24291	3.62846e-05	-6.92185e-10	-2.2377
15959826	chr19:15959826:G:A	5.73435e-67	-1.53617	-2.31356	3.20986e-06	-1.00885	-1.68797	1.29585e-05	-1.58544	-1.68191
15959828	chr19:15959828:G:A	5.54281e-67	-1.55312	-2.33058	3.04098e-06	-1.03008	-1.72079	1.23342e-05	-1.60188	-1.71485
15959934	chr19:15959934:G:A	5.2613e-66	-1.63324	-4.09089e-09	1.02302e-05	-1.5377	-4.09089e-09	8.54822e-05	-1.38079	-4.09089e-09
15959983	chr19:15959983:G:A	5.8219e-67	-1.52127	-2.3133	3.2689e-06	-0.990509	-1.68809	1.31455e-05	-1.57098	-1.68204
15960080	chr19:15960080:G:A	2.02281e-67	-2.45882	-2.43289	3.31088e-07	-2.4421	-2.52633	2.30747e-06	-2.46247	-2.53048
15960351	chr19:15960351:G:C	5.5546e-67	-1.55761	-2.32397	3.0631e-06	-1.03554	-1.70808	1.24416e-05	-1.60596	-1.7021
15960512	chr19:15960512:G:C	1.28151e-66	-1.60729	-1.43829	7.17084e-06	-1.06104	-0.831984	2.84327e-05	-1.62253	-0.859024
15960519	chr19:15960519:A:T	2.29727e-66	-2.4619	-4.09089e-09	4.18155e-06	-2.43237	-4.09089e-09	2.91467e-05	-2.45676	-4.09089e-09
15960557	chr19:15960557:A:T	9.63246e-67	-0.812656	-2.51841	1.30664e-06	-1.56457	-2.03102	1.0288e-05	-1.46047	-2.03766
15960642	chr19:15960642:G:A	9.32805e-67	-0.842288	-2.52089	1.25972e-06	-1.58883	-2.04332	9.9192e-06	-1.48476	-2.04987
15960741	chr19:15960741:G:A	2.09373e-66	-6.92185e-10	-2.55467	4.1672e-06	-6.92185e-10	-2.43581	2.95293e-05	-6.92185e-10	-2.44371
15961048	chr19:15961048:C:A	5.47109e-67	-1.5639	-2.33282	2.9888e-06	-1.04298	-1.7252	1.21586e-05	-1.61189	-1.71917
15961082	chr19:15961082:T:C	5.65262e-67	-1.55155	-2.31253	3.15221e-06	-1.02925	-1.68569	1.28018e-05	-1.59993	-1.67958
15961147	chr19:15961147:G:A	2.84563e-66	-6.92185e-10	-2.24783	4.92212e-06	-6.92185e-10	-2.26931	3.53455e-05	-6.92185e-10	-2.26393
15961227	chr19:15961227:A:C	1.31937e-66	-1.61753	-1.39893	7.40204e-06	-1.07473	-0.786569	2.94293e-05	-1.63317	-0.813938
15961343	chr19:15961343:T:G	4.19368e-67	-2.3424	-1.82022	4.37768e-07	-2.43492	-2.25419	3.0564e-06	-2.45178	-2.26008
15961631	chr19:15961631:A:G	1.33606e-66	-1.59311	-1.41078	7.40881e-06	-1.04265	-0.817732	2.9258e-05	-1.60873	-0.844219
15961648	chr19:15961648:G:A	4.34285e-67	-2.33039	-1.79729	4.41402e-07	-2.43976	-2.24109	3.10692e-06	-2.44828	-2.24719
15961833	chr19:15961833:G:A	4.4687e-67	-2.31972	-1.77939	4.45952e-07	-2.44398	-2.22661	3.1636e-06	-2.44455	-2.23283
15961848	chr19:15961848:G:A	5.91426e-66	-6.92185e-10	-1.51625	7.07535e-06	-6.92185e-10	-1.90643	4.88757e-05	-6.92185e-10	-1.93982
15962112	chr19:15962112:G:A	6.30041e-66	-6.92185e-10	-1.453	7.67141e-06	-6.92185e-10	-1.82555	5.2909e-05	-6.92185e-10	-1.86052
15962132	chr19:15962132:A:G	5.65477e-67	-1.54843	-2.31527	3.14352e-06	-1.0262	-1.69151	1.27584e-05	-1.59749	-1.68542
15962269	chr19:15962269:T:A	5.60767e-67	-1.55934	-2.31273	3.11693e-06	-1.04013	-1.68607	1.26895e-05	-1.60836	-1.67996
15962425	chr19:15962425:C:T	6.03331e-67	-1.56213	-2.23677	3.63929e-06	-1.0396	-1.53167	1.47965e-05	-1.60929	-1.52541
15962455	chr19:15962455:A:G	2.66353e-66	-6.92185e-10	-2.31397	5.07555e-06	-6.92185e-10	-2.23862	3.63479e-05	-6.92185e-10	-2.23596
15962481	chr19:15962481:G:A	2.6278e-66	-6.92185e-10	-2.32747	4.42104e-06	-6.92185e-10	-2.37668	3.25172e-05	-6.92185e-10	-2.34733
15962943	chr19:15962943:G:T	8.92622e-67	-2.00097	-1.40624	4.11721e-06	-1.64265	-0.805226	1.93315e-05	-2.02829	-0.839078
15963390	chr19:15963390:G:A	8.7509e-66	-6.92185e-10	-1.12446	9.43061e-06	-6.92185e-10	-1.61909	6.44989e-05	-6.92185e-10	-1.66245
15963625	chr19:15963625:G:A	2.52333e-66	-6.92185e-10	-2.36804	5.02001e-06	-6.92185e-10	-2.24962	3.5231e-05	-6.92185e-10	-2.26717
15963716	chr19:15963716:C:T	7.44437e-66	-6.92185e-10	-1.28616	8.48997e-06	-6.92185e-10	-1.72416	5.79644e-05	-6.92185e-10	-1.76927
15963863	chr19:15963863:G:C	8.25261e-67	-0.968851	-2.51682	1.20416e-06	-1.67813	-1.99914	9.42516e-06	-1.57781	-2.00791
15964055	chr19:15964055:C:T	5.20785e-67	-1.48664	-2.4594	2.37031e-06	-0.963003	-2.03703	1.04139e-05	-1.46315	-2.02281
15964166	chr19:15964166:G:A	3.32019e-67	-2.25632	-2.13987	3.62998e-07	-2.4541	-2.4223	2.61246e-06	-2.42932	-2.43948
15964170	chr19:15964170:C:T	7.74711e-67	-2.00818	-1.5407	4.11274e-06	-1.55567	-0.893291	1.83217e-05	-1.99865	-0.922361
15964367	chr19:15964367:T:C	3.18447e-67	-2.26848	-2.16944	3.57956e-07	-2.45163	-2.43877	2.56052e-06	-2.43405	-2.45484
15964374	chr19:15964374:G:A	6.88167e-66	-6.92185e-10	-1.36476	7.69924e-06	-6.92185e-10	-1.82193	5.28641e-05	-6.92185e-10	-1.86137
15964401	chr19:15964401:A:G	3.4762e-67	-1.91688	-2.43339	1.67133e-06	-1.45669	-1.89274	7.50388e-06	-1.92882	-1.88485
15964421	chr19:15964421:A:G	9.65045e-66	-6.92185e-10	-1.02661	2.73116e-05	-6.92185e-10	-0.555739	0.000189148	-6.92185e-10	-0.58657
15964809	chr19:15964809:C:T	8.50635e-67	-0.920719	-2.53467	1.50055e-06	-1.68177	-1.77545	1.17872e-05	-1.58114	-1.78094
15964868	chr19:15964868:C:T	3.30324e-67	-1.8629	-2.5384	1.26409e-06	-1.35469	-2.27401	5.49773e-06	-1.8517	-2.27307
15964906	chr19:15964906:A:G	2.37386e-66	-6.92185e-10	-2.4291	4.02415e-06	-6.92185e-10	-2.47074	2.93362e-05	-6.92185e-10	-2.45027
15965525	chr19:15965525:G:A	2.60629e-66	-6.92185e-10	-2.33569	4.98655e-06	-6.92185e-10	-2.25631	3.5919e-05	-6.92185e-10	-2.24783
15965697	chr19:15965697:T:G	5.62588e-67	-1.87622	-1.99261	2.52459e-06	-1.33697	-1.60001	1.06432e-05	-1.83877	-1.6254
15965787	chr19:15965787:T:G	6.60381e-66	-6.92185e-10	-1.40597	7.41767e-06	-6.92185e-10	-1.85918	5.09888e-05	-6.92185e-10	-1.89749
15965842	chr19:15965842:C:T	3.57452e-67	-1.79855	-2.52382	1.45138e-06	-1.26697	-2.22356	6.16878e-06	-1.78719	-2.22241
15966113	chr19:15966113:G:A	2.3531e-66	-6.92185e-10	-2.43788	3.98842e-06	-6.92185e-10	-2.47966	2.90452e-05	-6.92185e-10	-2.46025
15966462	chr19:15966462:T:C	1.82828e-67	-2.43855	-2.55428	5.27836e-07	-2.35396	-2.14806	3.332e-06	-2.4625	-2.16302
15966802	chr19:15966802:C:A	4.18073e-67	-1.7337	-2.43202	1.97977e-06	-0.915997	-2.26407	8.7557e-06	-1.40804	-2.25135
15966846	chr19:15966846:C:T	2.48255e-66	-6.92185e-10	-2.38433	4.77635e-06	-6.92185e-10	-2.29937	3.42926e-05	-6.92185e-10	-2.29417
15966849	chr19:15966849:A:G	1.99365e-67	-2.46143	-2.4448	3.25911e-07	-2.4585	-2.52568	2.31232e-06	-2.45922	-2.53163
15967010	chr19:15967010:C:T	4.00697e-66	0.644667	-2.55025	4.34111e-05	1.83268	-1.92502	0.000180965	1.2695	-1.9003
15967118	chr19:15967118:C:T	5.59305e-66	0.868335	-2.44043	1.85249e-05	1.45138	-2.39532	0.000234026	1.98545	-2.35911
15967128	chr19:15967128:G:A	5.71799e-66	0.954063	-2.50406	1.87208e-05	1.54249	-2.4759	0.000237415	2.09027	-2.44956
15967145	chr19:15967145:G:C	7.07262e-67	-1.45181	-2.18817	2.88867e-06	-0.386733	-2.41552	1.03182e-05	-1.08682	-2.40837
15967554	chr19:15967554:A:G	1.40607e-66	-0.481921	-2.4709	9.97321e-06	0.985823	-2.54897	2.61182e-05	-0.0168236	-2.54964
15967591	chr19:15967591:G:A	1.05928e-65	-0.933446	-4.09089e-09	1.7407e-05	-1.00618	-4.09089e-09	0.000124988	-1.00088	-4.09089e-09
15967662	chr19:15967662:C:T	1.08835e-66	-1.40772	-1.80124	2.71734e-06	-0.665616	-2.19778	1.76415e-05	-0.765435	-2.19341
15967883	chr19:15967883:G:A	2.03469e-67	-2.41889	-2.46697	3.79528e-07	-2.43079	-2.40109	2.72719e-06	-2.43274	-2.39308
15967962	chr19:15967962:G:T	3.15117e-67	-2.33956	-2.10886	8.21525e-07	-1.59229	-2.46735	3.7726e-06	-2.03469	-2.46664
15968076	chr19:15968076:C:T	1.53746e-65	-0.560899	-4.09089e-09	5.82981e-05	0.202521	-4.09089e-09	0.000404725	0.17411	-4.09089e-09
15968104	chr19:15968104:G:A	2.35543e-66	-6.92185e-10	-2.4369	3.93033e-06	-6.92185e-10	-2.49433	2.79783e-05	-6.92185e-10	-2.49767
15968156	chr19:15968156:A:G	4.08656e-67	-1.63584	-2.55266	1.18676e-06	-1.2962	-2.39562	1.00924e-05	-1.12357	-2.39375
15968201	chr19:15968201:A:G	8.40134e-66	-1.37346	0.20823	5.81225e-05	-0.696376	0.895879	0.000558544	-0.79036	1.28659
15968315	chr19:15968315:T:C	2.55123e-66	-6.92185e-10	-2.35704	4.20603e-06	-6.92185e-10	-2.42653	2.99337e-05	-6.92185e-10	-2.43011
15968503	chr19:15968503:A:G	7.6513e-66	-1.38638	0.127636	5.14722e-05	-0.71633	0.794323	0.00049205	-0.809734	1.17922
15968506	chr19:15968506:G:A	7.67556e-66	-1.41427	0.158689	5.1546e-05	-0.751802	0.831227	0.000494145	-0.844259	1.21799
15968764	chr19:15968764:A:C	2.15625e-66	-6.92185e-10	-2.52525	4.20618e-06	-6.92185e-10	-2.4265	3.07467e-05	-6.92185e-10	-2.40331
15969011	chr19:15969011:T:C	7.85045e-66	-1.35473	0.121688	5.29577e-05	-0.677176	0.78362	0.000505931	-0.770835	1.16814
15969016	chr19:15969016:CA:C	8.39579e-66	-1.42593	0.260041	5.63388e-05	-0.766452	0.934785	0.000544032	-0.857914	1.32782
15969092	chr19:15969092:C:G	2.54068e-66	-6.92185e-10	-2.36119	4.19202e-06	-6.92185e-10	-2.42987	2.98358e-05	-6.92185e-10	-2.43339
15969398	chr19:15969398:G:C	2.65789e-66	-2.46242	0.146334	2.54566e-06	-2.44568	-0.482975	1.98556e-05	-2.44236	-0.398257
15969491	chr19:15969491:A:C	2.1634e-66	-6.92185e-10	-2.52194	1.10782e-05	-6.92185e-10	-1.45807	8.28025e-05	-6.92185e-10	-1.41264
15969503	chr19:15969503:C:T	7.48033e-66	-1.44328	0.161935	4.97751e-05	-0.788667	0.833133	0.000477781	-0.880077	1.22013
15969715	chr19:15969715:G:A	1.29158e-65	-1.34951	0.614346	8.47741e-05	-0.685852	1.26279	0.000829171	-0.783035	1.67436
15969767	chr19:15969767:C:T	7.10678e-66	-6.92185e-10	-1.33257	1.23497e-05	-6.92185e-10	-1.34942	8.64388e-05	-6.92185e-10	-1.36966
15970052	chr19:15970052:G:A	6.69541e-66	-1.5075	0.115309	4.33255e-05	-0.868186	0.773878	0.000415136	-0.95739	1.1569
15970064	chr19:15970064:A:G	2.2488e-66	-6.92185e-10	-2.48322	3.75255e-06	-6.92185e-10	-2.54062	2.69126e-05	-6.92185e-10	-2.5365
15970108	chr19:15970108:T:A	7.09767e-66	-1.49679	0.162937	4.65162e-05	-0.853975	0.830726	0.000446827	-0.943741	1.21681
15970137	chr19:15970137:T:C	1.25607e-65	-1.39557	0.632528	8.18146e-05	-0.740956	1.28236	0.000802605	-0.835786	1.69455
15970391	chr19:15970391:A:G	2.21776e-65	-1.41204	1.2175	0.000129239	-0.765555	1.76417	0.00130913	-0.861755	2.20977
15970392	chr19:15970392:G:C	2.09811e-66	-6.92185e-10	-2.55258	3.76034e-06	-6.92185e-10	-2.53854	2.67497e-05	-6.92185e-10	-2.54258
15970405	chr19:15970405:A:G	2.51118e-66	-2.00758	-0.365285	1.62337e-05	-2.19768	1.12171	0.000158992	-2.16444	1.4042
15970406	chr19:15970406:G:A	2.8941e-66	-6.92185e-10	-2.23094	6.2956e-06	-6.92185e-10	-2.0232	4.65769e-05	-6.92185e-10	-1.98799
15970536	chr19:15970536:AATAAATAT:A	7.94593e-66	-1.50132	0.280365	5.34566e-05	-0.846057	0.961876	0.000517728	-0.93543	1.35578
15970745	chr19:15970745:T:C	8.39158e-66	-1.4167	0.250313	5.77213e-05	-0.738323	0.930899	0.000556012	-0.830765	1.32246
15970800	chr19:15970800:G:C	4.5687e-66	0.643056	-2.41745	2.01931e-05	1.37091	-2.22862	0.000112261	1.13558	-2.24384
15970888	chr19:15970888:T:C	2.688e-66	-2.30482	-4.09089e-09	4.48977e-06	-2.36125	-4.09089e-09	3.64434e-05	-2.23334	-4.09089e-09
15970894	chr19:15970894:G:A	2.27665e-66	-6.92185e-10	-2.47091	3.76908e-06	-6.92185e-10	-2.53622	2.70465e-05	-6.92185e-10	-2.53154
15970933	chr19:15970933:G:A	2.95869e-66	-2.03793	-0.170947	1.98426e-05	-2.22184	1.34662	0.000195722	-2.18978	1.63738
15970985	chr19:15970985:G:C	1.52544e-65	-6.92185e-10	-0.568749	3.75065e-06	-6.92185e-10	-2.54112	2.69326e-05	-6.92185e-10	-2.53576
15971098	chr19:15971098:G:A	8.67882e-66	-1.46415	0.331415	5.96066e-05	-0.797013	1.02173	0.000577972	-0.888383	1.41881
15971245	chr19:15971245:C:A	7.99786e-66	-1.43864	0.224195	5.4555e-05	-0.765321	0.90148	0.000525253	-0.857233	1.29202
15971399	chr19:15971399:C:T	8.11755e-66	-1.42925	0.229663	5.5479e-05	-0.753447	0.906401	0.000533875	-0.846056	1.29712
15971435	chr19:15971435:C:G	7.20593e-67	-1.12858	-2.49271	5.10246e-06	0.210463	-2.44379	2.86447e-05	-0.0299311	-2.4442
15971564	chr19:15971564:T:C	2.55036e-66	-2.45762	0.100237	2.51661e-06	-2.41886	-0.521275	1.96516e-05	-2.41341	-0.437526
15971861	chr19:15971861:C:A	2.27656e-67	-2.40959	-2.36395	4.46096e-07	-2.41855	-2.25172	3.21635e-06	-2.42204	-2.23881
15971889	chr19:15971889:A:AT	1.16315e-65	-1.39675	0.556846	8.34198e-05	-0.71812	1.27896	0.000824524	-0.817018	1.70273
15972015	chr19:15972015:T:C	1.78685e-65	-1.36457	0.953998	0.000122683	-0.681391	1.62795	0.00122115	-0.780727	2.05918
15972087	chr19:15972087:G:A	2.10387e-66	-6.92185e-10	-2.54984	3.96126e-06	-6.92185e-10	-2.48649	2.87943e-05	-6.92185e-10	-2.46892
15972547	chr19:15972547:A:G	5.28151e-67	-1.38068	-2.55131	1.77615e-06	-0.987077	-2.30152	1.5598e-05	-0.782959	-2.299
15972687	chr19:15972687:G:T	8.20499e-66	-6.92185e-10	-1.18888	1.18797e-05	-6.92185e-10	-1.38822	8.35912e-05	-6.92185e-10	-1.40316
15972715	chr19:15972715:G:T	2.48703e-66	-6.92185e-10	-2.38253	4.82163e-06	-6.92185e-10	-2.28994	3.33439e-05	-6.92185e-10	-2.32222
15972875	chr19:15972875:C:T	4.1944e-66	-6.92185e-10	-1.85987	6.37658e-06	-6.92185e-10	-2.01042	4.56137e-05	-6.92185e-10	-2.00889
15973335	chr19:15973335:A:T	1.19158e-65	-1.43523	0.619472	7.30967e-05	-0.762122	1.19086	0.000716939	-0.857014	1.60291
15973370	chr19:15973370:A:T	2.66913e-67	-2.37411	-2.24034	7.01935e-07	-1.6864	-2.53056	3.313e-06	-2.10079	-2.53045
15973664	chr19:15973664:G:A	2.29284e-66	-0.059851	-2.40398	7.93076e-06	0.7611	-2.5534	4.62757e-05	0.555791	-2.55027
15973901	chr19:15973901:C:T	2.19195e-66	-2.46033	-0.0484971	2.13684e-06	-2.42816	-0.675561	1.66634e-05	-2.42339	-0.592489
15974162	chr19:15974162:T:C	7.44282e-66	-6.92185e-10	-1.28637	6.55282e-06	-6.92185e-10	-1.98315	4.86937e-05	-6.92185e-10	-1.94355
15974290	chr19:15974290:C:T	1.28464e-65	-6.92185e-10	-0.740552	1.60175e-05	-6.92185e-10	-1.08937	0.000121799	-6.92185e-10	-1.02672
15974374	chr19:15974374:T:C	8.24048e-66	-1.35422	0.169658	5.6097e-05	-0.650798	0.814832	0.00053366	-0.74901	1.19967
15974491	chr19:15974491:T:G	7.64301e-66	-1.39366	0.133833	5.11243e-05	-0.70214	0.77335	0.000486123	-0.79865	1.15601
15974572	chr19:15974572:AC:A	3.19144e-66	0.186217	-2.31936	1.06056e-05	1.03249	-2.53416	6.07254e-05	0.804297	-2.52703
15974592	chr19:15974592:C:T	2.16815e-66	-0.997297	-1.52245	3.40374e-06	-1.02887	-1.6093	3.31536e-05	-0.835238	-1.49271
15974786	chr19:15974786:T:G	7.80103e-66	-1.35248	0.113122	5.28493e-05	-0.648563	0.752958	0.000501	-0.74677	1.13428
15974968	chr19:15974968:A:G	2.14305e-66	-1.0037	-1.52769	3.36202e-06	-1.03546	-1.61505	3.27232e-05	-0.842313	-1.4987
15974977	chr19:15974977:G:A	2.11276e-66	-6.92185e-10	-2.54562	3.77695e-06	-6.92185e-10	-2.53413	2.70114e-05	-6.92185e-10	-2.53284
15975034	chr19:15975034:T:C	2.55621e-66	0.157494	-2.51258	1.13669e-05	1.01846	-2.4508	6.62276e-05	0.798548	-2.43455
15975148	chr19:15975148:C:A	2.11788e-66	-6.92185e-10	-2.5432	4.00554e-06	-6.92185e-10	-2.47537	2.91029e-05	-6.92185e-10	-2.45826
15975362	chr19:15975362:T:C	5.76315e-66	-1.54213	-4.09089e-09	5.57722e-05	0.158226	-4.09089e-09	0.000103442	-1.19009	-4.09089e-09
15975504	chr19:15975504:T:C	4.47469e-66	0.58483	-2.38001	1.71359e-05	1.48862	-2.51049	9.71676e-05	1.24679	-2.49945
15975570	chr19:15975570:G:C	1.18724e-65	-1.30643	0.487022	7.7346e-05	-0.60902	1.09426	0.000747494	-0.709984	1.49761
15976218	chr19:15976218:G:C	2.23981e-66	-6.92185e-10	-2.48723	4.52658e-06	-6.92185e-10	-2.35308	3.30026e-05	-6.92185e-10	-2.33251
15976247	chr19:15976247:C:T	1.84134e-66	-2.45351	-0.229614	1.67683e-06	-2.3375	-1.00864	1.23614e-05	-2.3899	-0.924623
15976460	chr19:15976460:A:G	9.4687e-65	1.25696	-4.09089e-09	0.000363315	2.03222	-4.09089e-09	0.00197246	1.75794	-4.09089e-09
15976478	chr19:15976478:T:C	2.37042e-65	-1.27687	1.1489	0.00013695	-0.573791	1.63035	0.0013659	-0.67617	2.06664
15976504	chr19:15976504:G:A	2.58585e-67	-2.363	-2.28315	7.19656e-07	-1.65468	-2.53735	3.3613e-06	-2.07925	-2.53752
15976548	chr19:15976548:T:C	2.09406e-66	-6.92185e-10	-2.55451	3.76842e-06	-6.92185e-10	-2.53639	2.67942e-05	-6.92185e-10	-2.54091
15976636	chr19:15976636:A:C	8.43455e-67	-1.40592	-2.05794	1.72354e-06	-1.25949	-2.05918	1.51169e-05	-1.10739	-2.00589
15976643	chr19:15976643:T:A	6.26006e-66	-0.853868	-0.605559	7.86235e-06	-0.888236	-0.912728	7.91937e-05	-0.669037	-0.788163
15977193	chr19:15977193:C:T	5.79102e-67	-1.28702	-2.55287	2.28871e-06	-0.725907	-2.30915	1.75839e-05	-0.654318	-2.3078
15977210	chr19:15977210:G:A	2.1046e-65	-1.37315	1.12625	0.000122463	-0.695319	1.64008	0.00122605	-0.795667	2.07812
15977657	chr19:15977657:C:T	4.46793e-67	-2.4359	-1.66338	1.57029e-06	-2.30861	-1.10318	1.12242e-05	-2.406	-1.00503
15977790	chr19:15977790:C:T	4.48111e-67	-2.43517	-1.66116	1.57755e-06	-2.30703	-1.10015	1.1273e-05	-2.4048	-1.00189
15977900	chr19:15977900:G:A	2.35748e-65	-1.31564	1.1822	0.000140053	-0.625505	1.70447	0.00140432	-0.727133	2.14534
15978292	chr19:15978292:T:A	1.04473e-65	-6.92185e-10	-0.947275	8.66966e-06	-6.92185e-10	-1.70322	6.50415e-05	-6.92185e-10	-1.65407
15978423	chr19:15978423:G:A	2.50677e-66	-2.4377	0.0630834	1.65034e-06	-2.28604	-1.07603	1.14573e-05	-2.39125	-0.99922
15978465	chr19:15978465:A:C	4.68967e-67	-2.43181	-1.61903	1.67568e-06	-2.29873	-1.0481	1.19524e-05	-2.40004	-0.948131
15978489	chr19:15978489:C:T	3.95806e-66	0.610821	-2.52869	2.1875e-05	1.52072	-2.29843	0.000128719	1.29032	-2.26178
15978506	chr19:15978506:T:G	6.73177e-67	-1.2528	-2.43656	1.99783e-06	-0.638128	-2.53286	1.56251e-05	-0.557627	-2.52259
15978823	chr19:15978823:T:A	1.40476e-65	-6.92185e-10	-0.651165	3.76704e-06	-6.92185e-10	-2.53676	2.70884e-05	-6.92185e-10	-2.52999
15978871	chr19:15978871:C:T	4.08427e-66	0.655583	-2.54206	2.39343e-05	1.57891	-2.26664	0.000141359	1.34802	-2.22582
15978891	chr19:15978891:G:A	4.24995e-67	-2.44311	-1.70618	1.45204e-06	-2.32595	-1.16413	1.04395e-05	-2.41657	-1.06693
15979029	chr19:15979029:G:A	1.72793e-65	-0.444107	-4.09089e-09	4.0669e-05	-0.157584	-4.09089e-09	0.000207492	-0.494003	-4.09089e-09
15979115	chr19:15979115:C:T	4.65468e-67	-2.44023	-1.6181	1.63634e-06	-2.31865	-1.05194	1.17742e-05	-2.41227	-0.950914
15979184	chr19:15979184:C:G	2.88206e-66	-6.92185e-10	-2.23511	4.52186e-06	-6.92185e-10	-2.35413	3.28344e-05	-6.92185e-10	-2.33762
15979444	chr19:15979444:C:T	1.20006e-66	-0.904688	-2.20656	1.81205e-06	-0.854055	-2.41454	1.63226e-05	-0.621213	-2.41533
15979624	chr19:15979624:C:T	2.06377e-65	-6.92185e-10	-0.266498	3.70104e-06	-6.92185e-10	-2.55443	2.64296e-05	-6.92185e-10	-2.55461
15979691	chr19:15979691:C:T	3.86079e-66	0.574772	-2.51752	2.03421e-05	1.4779	-2.32825	0.000119776	1.25007	-2.29355
15979736	chr19:15979736:T:G	2.24465e-66	-6.92185e-10	-2.48507	3.72557e-06	-6.92185e-10	-2.54783	2.67836e-05	-6.92185e-10	-2.54131
15979800	chr19:15979800:A:G	1.60587e-65	-6.92185e-10	-0.517364	3.72765e-06	-6.92185e-10	-2.54727	2.67455e-05	-6.92185e-10	-2.54273
15979818	chr19:15979818:G:C	4.27011e-66	-1.41656	-0.425415	4.54329e-05	-0.808425	0.761613	0.000428542	-0.908764	1.14006
15979819	chr19:15979819:C:T	8.90617e-66	0.948192	-2.05506	2.40329e-05	1.68522	-2.36884	0.000136429	1.45226	-2.36555
15979849	chr19:15979849:C:T	9.70017e-66	-1.02148	-4.09089e-09	1.61202e-05	-1.08298	-4.09089e-09	0.000132234	-0.944525	-4.09089e-09
15980127	chr19:15980127:CATT:C	2.8853e-65	-1.34954	1.41814	0.000181586	-0.660121	1.9988	0.00185652	-0.763694	2.46105
15980184	chr19:15980184:C:G	4.191e-66	0.673695	-2.53437	2.37236e-05	1.59988	-2.29646	0.000139776	1.36848	-2.25753
15980256	chr19:15980256:C:T	1.15515e-65	-6.92185e-10	-0.846798	3.85768e-06	-6.92185e-10	-2.51298	2.78328e-05	-6.92185e-10	-2.50288
15980430	chr19:15980430:G:A	1.0936e-66	-0.780887	-2.42326	6.22972e-06	-0.968152	-1.06557	6.12345e-05	-0.782139	-0.932249
15980433	chr19:15980433:A:G	1.05524e-66	-0.795129	-2.44472	5.75521e-06	-0.978002	-1.13494	5.63737e-05	-0.792887	-1.00421
15980439	chr19:15980439:G:A	3.93213e-66	0.60523	-2.52967	2.18276e-05	1.51423	-2.29411	0.000128522	1.28396	-2.25696
15980604	chr19:15980604:C:CA	1.09773e-66	-0.765901	-2.43447	6.11193e-06	-0.949885	-1.10292	6.00285e-05	-0.762974	-0.971304
15980835	chr19:15980835:C:T	1.18972e-66	-0.861251	-2.25865	1.83263e-06	-0.810435	-2.44686	1.65374e-05	-0.575908	-2.44756
15980875	chr19:15980875:C:G	2.12531e-66	-6.92185e-10	-2.5397	3.75981e-06	-6.92185e-10	-2.53868	2.69425e-05	-6.92185e-10	-2.53539
15980976	chr19:15980976:G:A	1.08245e-66	-0.674377	-2.54001	3.53533e-06	-0.875828	-1.72442	3.28828e-05	-0.694632	-1.64152
15981160	chr19:15981160:T:C	1.10341e-66	-0.753673	-2.44154	6.02495e-06	-0.93901	-1.12813	5.90604e-05	-0.751619	-0.998918
15981382	chr19:15981382:A:G	1.07295e-65	-0.446033	-0.474585	1.04748e-05	-0.461762	-1.05231	0.000105394	-0.221623	-0.949768
15981415	chr19:15981415:A:G	1.05481e-66	-0.932387	-2.30787	7.87311e-06	-1.09997	-0.699625	7.81113e-05	-0.922917	-0.548047
15981438	chr19:15981438:G:C	1.12551e-66	-0.91639	-2.25899	1.7324e-06	-0.866524	-2.44702	1.55791e-05	-0.635448	-2.44772
15981454	chr19:15981454:G:A	4.57862e-66	0.781486	-2.55371	3.04557e-05	1.7214	-2.16817	0.000180255	1.48589	-2.12061
15981477	chr19:15981477:C:T	3.587e-66	0.531355	-2.54766	2.17938e-05	1.42855	-2.20998	0.000129341	1.20055	-2.16719
15981828	chr19:15981828:C:A	1.7299e-65	-0.442972	-4.09089e-09	4.07774e-05	-0.154921	-4.09089e-09	0.000207922	-0.491936	-4.09089e-09
15981841	chr19:15981841:G:A	1.01656e-66	-0.852245	-2.42495	5.84026e-06	-1.03141	-1.06687	5.72202e-05	-0.848758	-0.933432
15981890	chr19:15981890:A:AAG	1.01897e-66	-0.836045	-2.43878	5.65742e-06	-1.01602	-1.11406	5.53829e-05	-0.83214	-0.982687
15981892	chr19:15981892:C:T	2.55565e-66	0.193427	-2.54874	1.81668e-05	1.07154	-2.03499	0.000110457	0.857154	-1.98163
15982052	chr19:15982052:T:C	1.10061e-66	-0.770352	-2.4274	6.22872e-06	-0.954129	-1.07975	6.12363e-05	-0.767312	-0.947046
15982190	chr19:15982190:A:G	6.50034e-67	-1.16994	-2.55441	2.4967e-06	-0.587001	-2.36108	1.92697e-05	-0.510833	-2.35973
15982194	chr19:15982194:A:G	7.57281e-66	-1.16352	-0.105534	5.94191e-06	-0.111909	-1.96911	3.49125e-05	-0.360777	-1.91547
15982279	chr19:15982279:C:T	7.15939e-66	-1.32519	-4.09089e-09	7.34899e-06	-1.86849	-4.09089e-09	6.04294e-05	-1.72762	-4.09089e-09
15982382	chr19:15982382:T:A	2.43729e-67	-2.46153	-2.24378	4.89488e-07	-2.45105	-2.12639	3.53348e-06	-2.46248	-2.10433
15982406	chr19:15982406:A:G	1.28831e-66	-0.604013	-2.43627	7.69435e-06	-0.694846	-1.12772	7.04802e-05	-0.574857	-0.998908
15982512	chr19:15982512:G:A	1.15633e-66	-0.602343	-2.54602	3.1892e-06	-0.800151	-1.90313	3.01576e-05	-0.60068	-1.82198
15982561	chr19:15982561:G:A	2.88549e-66	-6.92185e-10	-2.23392	4.52637e-06	-6.92185e-10	-2.35313	3.28681e-05	-6.92185e-10	-2.33659
15982570	chr19:15982570:A:G	2.06572e-67	-2.44617	-2.42455	3.23069e-06	-2.33748	-0.35288	2.67425e-05	-2.39544	-0.1474
15982623	chr19:15982623:A:C	3.89984e-65	0.369902	-4.09089e-09	0.000120759	0.930751	-4.09089e-09	0.000673091	0.682783	-4.09089e-09
15982678	chr19:15982678:T:C	3.46127e-65	-1.33189	1.5825	0.000218409	-0.642348	2.16567	0.00224832	-0.74679	2.63563
15983096	chr19:15983096:G:A	1.12768e-66	-0.74077	-2.43269	6.28448e-06	-0.926592	-1.09837	6.18393e-05	-0.738004	-0.966555
15983427	chr19:15983427:T:C	3.86022e-65	-1.29718	1.65687	0.000162983	-0.585831	1.81643	0.00161782	-0.696391	2.25613
15983643	chr19:15983643:G:T	2.49329e-67	-2.39176	-2.29084	6.59697e-07	-1.73977	-2.53925	3.16738e-06	-2.13678	-2.53941
15983977	chr19:15983977:G:A	2.42737e-66	-2.40681	-4.09089e-09	4.20654e-06	-2.42641	-4.09089e-09	2.95457e-05	-2.44316	-4.09089e-09
15983984	chr19:15983984:C:T	1.07766e-66	-0.782255	-2.43657	5.95935e-06	-0.966159	-1.11193	5.84501e-05	-0.780174	-0.98075
15984079	chr19:15984079:G:A	9.85261e-67	-0.878184	-2.43028	5.55839e-06	-1.05604	-1.0917	5.42997e-05	-0.875492	-0.959087
15984178	chr19:15984178:G:A	1.12404e-65	-0.754152	-0.119954	1.3302e-05	-0.776098	-0.499036	0.000135343	-0.561834	-0.359449
15984269	chr19:15984269:T:A	7.55209e-67	-2.45436	-1.12001	6.07851e-07	-2.35786	-2.00302	4.33669e-06	-2.43399	-1.928
15984367	chr19:15984367:T:C	1.08079e-66	-0.786163	-2.42977	6.08806e-06	-0.969258	-1.08746	5.97832e-05	-0.783267	-0.955105
15984378	chr19:15984378:A:T	1.07456e-66	-0.791309	-2.4304	6.04287e-06	-0.97411	-1.09006	5.9318e-05	-0.788307	-0.957878
15984551	chr19:15984551:A:C	1.81614e-65	-0.394322	-4.09089e-09	4.28256e-05	-0.105914	-4.09089e-09	0.000217738	-0.445807	-4.09089e-09
15984726	chr19:15984726:A:C	1.05541e-66	-0.808488	-2.43121	5.92785e-06	-0.990773	-1.09262	5.81177e-05	-0.806133	-0.960495
15984884	chr19:15984884:G:T	2.98896e-65	-1.329	1.4329	0.000185078	-0.63639	1.99412	0.00189164	-0.740361	2.45646
15984982	chr19:15984982:G:C	5.13942e-65	-1.37759	2.02349	0.000342381	-0.697383	2.67026	0.00360719	-0.799786	3.16137
15985159	chr19:15985159:T:C	7.82011e-67	-2.45907	-1.08044	8.97905e-07	-2.36648	-1.60426	6.53877e-06	-2.41185	-1.5395
15986070	chr19:15986070:A:G	2.09419e-66	-6.92185e-10	-2.55445	3.762e-06	-6.92185e-10	-2.5381	2.70933e-05	-6.92185e-10	-2.52981
15986138	chr19:15986138:T:G	2.21369e-66	-6.92185e-10	-2.49896	3.7599e-06	-6.92185e-10	-2.53866	2.70014e-05	-6.92185e-10	-2.53321
15986161	chr19:15986161:G:A	1.22017e-66	-0.719579	-2.37505	6.06497e-06	-0.918597	-1.14192	5.97974e-05	-0.735764	-1.00237
15986165	chr19:15986165:A:G	7.27482e-65	-1.28	2.27339	0.000513116	-0.562714	2.94017	0.00545408	-0.669126	3.44415
15986390	chr19:15986390:C:T	2.93416e-66	-2.2172	-4.09089e-09	5.20454e-06	-2.21352	-4.09089e-09	3.86746e-05	-2.17391	-4.09089e-09
15986410	chr19:15986410:A:C	2.27134e-66	-6.92185e-10	-2.47325	4.60156e-06	-6.92185e-10	-2.33666	3.38064e-05	-6.92185e-10	-2.30845
15986552	chr19:15986552:G:A	1.19451e-66	-0.780445	-2.33544	6.40161e-06	-0.976297	-1.0302	6.33224e-05	-0.797293	-0.883566
15986595	chr19:15986595:G:T	2.09486e-66	-6.92185e-10	-2.55413	6.76301e-06	-6.92185e-10	-1.95158	4.9885e-05	-6.92185e-10	-1.91938
15986801	chr19:15986801:G:A	2.26296e-66	-6.92185e-10	-2.47694	3.83214e-06	-6.92185e-10	-2.51963	2.75694e-05	-6.92185e-10	-2.51239
15986811	chr19:15986811:A:G	1.24343e-65	-0.773159	-4.09089e-09	2.39867e-05	-0.685549	-4.09089e-09	0.000181192	-0.629539	-4.09089e-09
15986901	chr19:15986901:A:G	3.94356e-67	-2.00264	-2.22147	2.71054e-06	-1.54411	-1.32179	1.78053e-05	-1.74759	-1.20201
15987206	chr19:15987206:A:T	4.67703e-66	-6.92185e-10	-1.75095	4.04269e-06	-6.92185e-10	-2.46614	2.95663e-05	-6.92185e-10	-2.44246
15987233	chr19:15987233:G:T	4.58193e-66	-6.92185e-10	-1.7715	4.06599e-06	-6.92185e-10	-2.46039	2.9756e-05	-6.92185e-10	-2.43607
15987405	chr19:15987405:G:A	3.38129e-66	-6.92185e-10	-2.07536	5.90561e-06	-6.92185e-10	-2.08715	4.35311e-05	-6.92185e-10	-2.05562
15987461	chr19:15987461:C:T	3.81961e-66	-6.92185e-10	-1.95347	4.47428e-06	-6.92185e-10	-2.36471	3.30083e-05	-6.92185e-10	-2.33234
15987532	chr19:15987532:C:A	5.59153e-66	-6.92185e-10	-1.57236	6.41737e-06	-6.92185e-10	-2.00404	4.64299e-05	-6.92185e-10	-1.99116
15987823	chr19:15987823:T:C	2.2084e-66	-6.92185e-10	-2.50135	4.38897e-06	-6.92185e-10	-2.38395	3.10499e-05	-6.92185e-10	-2.3935
15988448	chr19:15988448:GA:G	6.82288e-66	-6.92185e-10	-1.37334	1.35388e-05	-6.92185e-10	-1.25749	0.000100844	-6.92185e-10	-1.21552
15988759	chr19:15988759:TATTTATTTA:T	2.09393e-66	-6.92185e-10	-2.55457	3.7586e-06	-6.92185e-10	-2.539	2.66834e-05	-6.92185e-10	-2.54506
15988815	chr19:15988815:C:T	1.10154e-65	-6.92185e-10	-0.894322	1.06842e-05	-6.92185e-10	-1.49429	7.77554e-05	-6.92185e-10	-1.47553
15988829	chr19:15988829:A:T	5.8043e-66	-1.53502	-4.09089e-09	9.89523e-06	-1.571	-4.09089e-09	9.14419e-05	-1.31339	-4.09089e-09
15988947	chr19:15988947:G:A	2.77475e-67	-2.30098	-2.27466	6.53035e-07	-2.46245	-1.82673	4.93321e-06	-2.4241	-1.80901
15989530	chr19:15989530:A:G	4.52244e-66	-6.92185e-10	-1.78457	6.61503e-06	-6.92185e-10	-1.97371	4.75361e-05	-6.92185e-10	-1.96761
15989554	chr19:15989554:T:C	3.33199e-65	1.95399	-1.74146	0.000134435	2.76124	-1.72321	0.000759131	2.50108	-1.69801
15989708	chr19:15989708:G:A	3.71477e-66	-6.92185e-10	-1.9813	8.57763e-05	-6.92185e-10	0.588693	0.000645018	-6.92185e-10	0.640181
15989876	chr19:15989876:T:A	2.18978e-66	-6.92185e-10	-2.50982	4.13488e-06	-6.92185e-10	-2.44359	2.8678e-05	-6.92185e-10	-2.47297
15989880	chr19:15989880:A:G	4.33152e-66	-6.92185e-10	-1.8277	6.56612e-05	-6.92185e-10	0.321458	0.000496295	-6.92185e-10	0.378072
15989936	chr19:15989936:C:T	2.09464e-66	-6.92185e-10	-2.55424	3.80835e-06	-6.92185e-10	-2.52585	2.72139e-05	-6.92185e-10	-2.52537
15990108	chr19:15990108:G:A	5.36204e-67	-2.2173	-1.69956	5.14998e-06	-2.30481	0.0807562	5.0162e-05	-2.18852	0.274684
15990222	chr19:15990222:T:C	3.01748e-66	-6.92185e-10	-2.18919	4.49086e-06	-6.92185e-10	-2.36101	3.24447e-05	-6.92185e-10	-2.34956
15990986	chr19:15990986:G:T	2.80927e-66	-6.92185e-10	-2.26069	5.15739e-06	-6.92185e-10	-2.22262	3.71919e-05	-6.92185e-10	-2.21301
15991018	chr19:15991018:T:C	2.45527e-66	-6.92185e-10	-2.39538	4.0571e-06	-6.92185e-10	-2.46258	2.99587e-05	-6.92185e-10	-2.42928
15991399	chr19:15991399:A:G	2.32951e-66	-6.92185e-10	-2.44796	3.90698e-06	-6.92185e-10	-2.50028	2.86467e-05	-6.92185e-10	-2.47406
15991473	chr19:15991473:A:G	2.1706e-66	-6.92185e-10	-2.51861	3.7052e-06	-6.92185e-10	-2.55331	2.64985e-05	-6.92185e-10	-2.55201
15991727	chr19:15991727:A:G	4.1861e-67	-2.38247	-1.78196	1.1809e-06	-2.41257	-1.2842	8.50135e-06	-2.46134	-1.22753
15991865	chr19:15991865:T:C	5.16032e-65	-6.92185e-10	0.649966	6.05384e-05	-6.92185e-10	0.240228	0.000459354	-6.92185e-10	0.300723
15991972	chr19:15991972:A:C	6.96765e-67	-1.10052	-2.55441	1.14064e-06	-1.59291	-2.13855	1.30882e-05	-1.18672	-2.07067
15992003	chr19:15992003:G:A	2.29656e-66	-2.46221	-4.09089e-09	4.19459e-06	-2.42926	-4.09089e-09	2.91133e-05	-2.4579	-4.09089e-09
15992308	chr19:15992308:A:G	7.23174e-67	-1.06319	-2.55454	1.2196e-06	-1.5628	-2.10173	1.41106e-05	-1.15119	-2.03098
15992601	chr19:15992601:C:T	4.76694e-66	-6.92185e-10	-1.73191	4.47289e-06	-6.92185e-10	-2.36502	3.25196e-05	-6.92185e-10	-2.34725
15992695	chr19:15992695:C:T	4.65586e-67	-2.44533	-1.61275	4.80807e-06	-2.27041	-0.0223483	3.35506e-05	-2.4294	0.113356
15992810	chr19:15992810:G:T	4.77479e-66	-6.92185e-10	-1.73027	4.47652e-06	-6.92185e-10	-2.3642	3.25462e-05	-6.92185e-10	-2.34644
15992970	chr19:15992970:A:G	2.65088e-66	-6.92185e-10	-2.31873	5.20674e-06	-6.92185e-10	-2.2131	3.89199e-05	-6.92185e-10	-2.16759
15993355	chr19:15993355:G:T	8.94444e-67	-1.42438	-1.98079	5.19319e-07	-2.02282	-2.49547	5.00398e-06	-1.73351	-2.48536
15993695	chr19:15993695:A:T	8.60691e-67	-1.02796	-2.41567	7.82271e-07	-1.67233	-2.43628	8.50806e-06	-1.29006	-2.39802
15993696	chr19:15993696:T:G	8.69739e-67	-1.00919	-2.42399	7.98717e-07	-1.65865	-2.42915	8.72456e-06	-1.2731	-2.38986
15993824	chr19:15993824:T:C	2.27012e-66	-6.92185e-10	-2.47378	4.55477e-06	-6.92185e-10	-2.34687	3.26853e-05	-6.92185e-10	-2.34217
15994235	chr19:15994235:A:G	3.05813e-67	-2.00173	-2.47667	1.72124e-06	-2.40399	-0.916018	1.38122e-05	-2.26332	-0.940219
15994279	chr19:15994279:C:T	1.00652e-66	-1.41276	-1.87435	5.15172e-07	-2.00475	-2.52155	5.00551e-06	-1.70461	-2.51395
15994285	chr19:15994285:A:G	3.80863e-67	-1.89616	-2.36278	1.76642e-06	-2.40022	-0.893875	1.43441e-05	-2.26495	-0.900812
15994308	chr19:15994308:A:AT	3.55148e-66	-6.92185e-10	-2.02625	7.39466e-06	-6.92185e-10	-1.86229	5.14847e-05	-6.92185e-10	-1.88781
15994403	chr19:15994403:C:T	1.13738e-66	-1.36065	-1.80424	5.20186e-07	-1.98116	-2.53546	5.04646e-06	-1.68082	-2.52959
15994460	chr19:15994460:T:C	6.54608e-67	-1.1633	-2.55403	1.14863e-06	-1.64657	-2.07791	1.29699e-05	-1.25462	-2.01185
15994466	chr19:15994466:C:T	3.14963e-66	-6.92185e-10	-2.14633	7.25155e-06	-6.92185e-10	-1.88183	5.03688e-05	-6.92185e-10	-1.90972
15994560	chr19:15994560:TG:T	3.46456e-66	-6.92185e-10	-2.05103	7.13305e-06	-6.92185e-10	-1.89831	4.96954e-05	-6.92185e-10	-1.92319
15994565	chr19:15994565:C:A	3.45494e-66	-6.92185e-10	-2.05381	7.11171e-06	-6.92185e-10	-1.90131	4.95463e-05	-6.92185e-10	-1.92619
15994803	chr19:15994803:T:C	2.26389e-66	-6.92185e-10	-2.47653	3.74806e-06	-6.92185e-10	-2.54181	2.68755e-05	-6.92185e-10	-2.53788
15994821	chr19:15994821:T:C	1.18479e-66	-1.36825	-1.7558	5.15317e-07	-1.98617	-2.53985	4.98848e-06	-1.68705	-2.53492
15994902	chr19:15994902:G:A	2.11195e-66	-6.92185e-10	-2.54601	4.02657e-06	-6.92185e-10	-2.47013	2.86529e-05	-6.92185e-10	-2.47384
15994939	chr19:15994939:T:C	2.59178e-66	-6.92185e-10	-2.34127	6.12871e-06	-6.92185e-10	-2.05007	4.23454e-05	-6.92185e-10	-2.08324
15995267	chr19:15995267:G:A	1.34934e-66	-1.42128	-1.57272	4.90736e-07	-2.0208	-2.5541	4.68667e-06	-1.73148	-2.5529
15995566	chr19:15995566:C:T	2.48739e-66	-6.92185e-10	-2.38238	5.29181e-06	-6.92185e-10	-2.19689	3.79732e-05	-6.92185e-10	-2.19222
15995653	chr19:15995653:A:G	2.74091e-66	-6.92185e-10	-2.28533	4.40738e-06	-6.92185e-10	-2.37977	3.18924e-05	-6.92185e-10	-2.36673
15995756	chr19:15995756:A:ACAGCTTGGGC	8.84763e-67	-1.28422	-2.13184	5.63352e-07	-1.92693	-2.50997	5.58822e-06	-1.61037	-2.49807
15995769	chr19:15995769:G:A	2.24233e-66	-6.92185e-10	-2.4861	4.47178e-06	-6.92185e-10	-2.36526	3.17336e-05	-6.92185e-10	-2.37172
15995860	chr19:15995860:A:G	2.63779e-66	-6.92185e-10	-2.32368	4.27461e-06	-6.92185e-10	-2.41036	3.08955e-05	-6.92185e-10	-2.39849
15995963	chr19:15995963:C:T	4.2835e-67	-2.45765	-1.68378	3.77946e-07	-2.28458	-2.55148	2.3361e-06	-2.43423	-2.54638
15995985	chr19:15995985:G:A	2.13074e-66	-6.92185e-10	-2.53715	4.31065e-05	-6.92185e-10	-0.0993757	0.000315846	-6.92185e-10	-0.0738423
15996043	chr19:15996043:C:T	8.71928e-67	-1.31039	-2.12027	5.51592e-07	-1.9444	-2.51359	5.44507e-06	-1.63223	-2.50215
15996258	chr19:15996258:T:C	2.33947e-66	-6.92185e-10	-2.44369	3.73362e-06	-6.92185e-10	-2.54567	2.68155e-05	-6.92185e-10	-2.54012
15996264	chr19:15996264:C:T	2.25192e-66	-6.92185e-10	-2.48183	4.02479e-06	-6.92185e-10	-2.47058	2.8648e-05	-6.92185e-10	-2.47401
15996269	chr19:15996269:C:T	4.20094e-67	-2.46016	-1.70074	3.85377e-07	-2.26594	-2.55065	2.35762e-06	-2.42637	-2.54507
15996576	chr19:15996576:T:A	3.48758e-66	-6.92185e-10	-2.04441	8.18445e-06	-6.92185e-10	-1.76081	5.67184e-05	-6.92185e-10	-1.791
15996685	chr19:15996685:A:C	7.88212e-67	-1.33169	-2.19991	5.54611e-07	-1.95914	-2.4934	5.46577e-06	-1.6512	-2.4794
15996697	chr19:15996697:T:C	7.4501e-66	0.850731	-2.13612	2.29333e-05	1.44596	-2.17641	0.000125677	1.19648	-2.19186
15996713	chr19:15996713:C:G	3.46792e-65	-6.92185e-10	0.252522	3.77983e-06	-6.92185e-10	-2.53337	2.68127e-05	-6.92185e-10	-2.54022
15996779	chr19:15996779:G:A	2.11921e-66	-6.92185e-10	-2.54257	3.75918e-06	-6.92185e-10	-2.53885	2.69272e-05	-6.92185e-10	-2.53596
15996806	chr19:15996806:C:T	9.53354e-67	-1.18151	-2.15988	6.1477e-07	-1.85102	-2.49853	6.19815e-06	-1.51953	-2.48531
15997088	chr19:15997088:C:T	2.26529e-66	-6.92185e-10	-2.47592	4.72899e-06	-6.92185e-10	-2.30934	3.37689e-05	-6.92185e-10	-2.30956
15997272	chr19:15997272:T:G	2.80234e-66	-6.92185e-10	-2.26316	5.60953e-06	-6.92185e-10	-2.13858	4.20021e-05	-6.92185e-10	-2.09138
15997309	chr19:15997309:G:C	2.79358e-66	-6.92185e-10	-2.2663	5.58857e-06	-6.92185e-10	-2.14233	4.18365e-05	-6.92185e-10	-2.09533
15997368	chr19:15997368:C:T	2.86097e-66	-6.92185e-10	-2.24246	5.76305e-06	-6.92185e-10	-2.11158	4.32563e-05	-6.92185e-10	-2.06196
15997385	chr19:15997385:C:T	2.82424e-66	-6.92185e-10	-2.25538	5.66189e-06	-6.92185e-10	-2.12929	4.24158e-05	-6.92185e-10	-2.08158
15997392	chr19:15997392:A:G	7.52614e-67	-1.02403	-2.55379	1.30684e-06	-1.53117	-2.06426	1.52361e-05	-1.11329	-1.99214
15997407	chr19:15997407:T:C	2.82556e-66	-6.92185e-10	-2.25491	5.67452e-06	-6.92185e-10	-2.12706	4.25462e-05	-6.92185e-10	-2.07851
15997470	chr19:15997470:C:T	2.54351e-66	-2.36007	-4.09089e-09	4.44119e-06	-2.37213	-4.09089e-09	3.03881e-05	-2.41505	-4.09089e-09
15997616	chr19:15997616:A:G	2.54197e-66	-6.92185e-10	-2.36068	5.45332e-06	-6.92185e-10	-2.16683	3.91504e-05	-6.92185e-10	-2.16169
15997621	chr19:15997621:G:A	7.61712e-66	0.822064	-2.08528	2.31217e-05	1.41546	-2.13774	0.000126827	1.16717	-2.15344
15997913	chr19:15997913:A:G	2.84143e-66	-6.92185e-10	-2.24931	5.71028e-06	-6.92185e-10	-2.12078	4.28386e-05	-6.92185e-10	-2.07166
15997984	chr19:15997984:C:A	2.30747e-67	-2.24635	-2.51371	6.67313e-07	-2.36642	-1.90113	6.69585e-06	-2.12152	-1.8061
15997988	chr19:15997988:G:T	2.82574e-66	-6.92185e-10	-2.25485	5.67017e-06	-6.92185e-10	-2.12783	4.25184e-05	-6.92185e-10	-2.07916
15998043	chr19:15998043:T:A	2.58231e-66	-2.34493	-4.09089e-09	4.51057e-06	-2.35663	-4.09089e-09	3.07252e-05	-2.40401	-4.09089e-09
15998087	chr19:15998087:T:C	7.67455e-67	-1.00362	-2.55467	1.28157e-06	-1.51475	-2.10022	1.49423e-05	-1.09343	-2.03147
15998112	chr19:15998112:T:C	8.23796e-66	0.901921	-2.08679	2.54352e-05	1.50101	-2.12793	0.000139036	1.24985	-2.14421
15998281	chr19:15998281:C:T	5.9727e-66	-6.92185e-10	-1.50642	4.8776e-06	-6.92185e-10	-2.2784	3.57839e-05	-6.92185e-10	-2.2516
15998322	chr19:15998322:C:G	2.82653e-66	-6.92185e-10	-2.25457	5.6745e-06	-6.92185e-10	-2.12707	4.2543e-05	-6.92185e-10	-2.07858
15998514	chr19:15998514:C:T	2.51491e-66	-6.92185e-10	-2.37138	5.37597e-06	-6.92185e-10	-2.18111	3.8581e-05	-6.92185e-10	-2.17634
15998568	chr19:15998568:C:T	8.59395e-67	-1.32483	-2.12032	5.46185e-07	-1.95414	-2.5137	5.37626e-06	-1.64482	-2.50228
15998716	chr19:15998716:G:A	8.991e-67	-1.28313	-2.11684	5.61061e-07	-1.92615	-2.51483	5.56349e-06	-1.60932	-2.50355
15998772	chr19:15998772:A:C	2.09527e-66	-6.92185e-10	-2.55393	3.76376e-06	-6.92185e-10	-2.53763	2.6784e-05	-6.92185e-10	-2.54129
15998809	chr19:15998809:G:A	2.24102e-66	-6.92185e-10	-2.48669	4.73794e-06	-6.92185e-10	-2.30745	3.37689e-05	-6.92185e-10	-2.30956
15999039	chr19:15999039:C:T	8.92758e-67	-1.27387	-2.13318	5.67566e-07	-1.91975	-2.5097	5.64135e-06	-1.60123	-2.49774
15999103	chr19:15999103:C:T	2.78662e-66	-6.92185e-10	-2.26879	5.57609e-06	-6.92185e-10	-2.14456	4.17459e-05	-6.92185e-10	-2.0975
15999128	chr19:15999128:C:T	2.27565e-66	-6.92185e-10	-2.47135	4.76338e-06	-6.92185e-10	-2.30209	3.40125e-05	-6.92185e-10	-2.30237
15999174	chr19:15999174:C:T	2.10902e-66	-6.92185e-10	-2.54739	4.47204e-06	-6.92185e-10	-2.3652	3.18036e-05	-6.92185e-10	-2.36952
15999429	chr19:15999429:AG:A	4.38714e-67	-2.44942	-1.66811	3.63088e-07	-2.32185	-2.55431	2.28712e-06	-2.44731	-2.55449
15999543	chr19:15999543:T:A	3.14521e-67	-2.41326	-2.03706	4.51113e-07	-2.43954	-2.21954	3.2524e-06	-2.46252	-2.18718
15999547	chr19:15999547:A:G	3.01982e-67	-2.41044	-2.08056	4.36778e-07	-2.43755	-2.25383	3.13802e-06	-2.46244	-2.22306
15999802	chr19:15999802:G:A	8.72484e-67	-1.29767	-2.13236	5.58273e-07	-1.93606	-2.50989	5.5231e-06	-1.62217	-2.49798
15999849	chr19:15999849:G:C	2.78227e-66	-6.92185e-10	-2.27035	5.56604e-06	-6.92185e-10	-2.14637	4.1653e-05	-6.92185e-10	-2.09973
15999987	chr19:15999987:G:A	9.74562e-67	-1.20044	-2.11895	5.93692e-07	-1.87036	-2.51409	5.96517e-06	-1.54045	-2.50271
16000069	chr19:16000069:C:T	2.01447e-67	-2.36692	-2.52892	3.4734e-07	-2.36835	-2.55215	2.32273e-06	-2.43489	-2.55147
16000138	chr19:16000138:G:A	2.7782e-66	-6.92185e-10	-2.27181	5.55481e-06	-6.92185e-10	-2.14839	4.15671e-05	-6.92185e-10	-2.10179
16000221	chr19:16000221:G:A	4.46881e-67	-2.44524	-1.65385	3.59455e-07	-2.33221	-2.55401	2.27816e-06	-2.45111	-2.55462
16000228	chr19:16000228:A:G	4.58786e-67	-2.44061	-1.63218	3.55571e-07	-2.34381	-2.55327	2.27069e-06	-2.45436	-2.55466
16000327	chr19:16000327:G:A	2.22727e-66	-6.92185e-10	-2.49284	3.83041e-06	-6.92185e-10	-2.52008	2.79039e-05	-6.92185e-10	-2.50033
16000409	chr19:16000409:C:T	6.88761e-66	-6.92185e-10	-1.36389	7.78368e-06	-6.92185e-10	-1.81102	5.39469e-05	-6.92185e-10	-1.8411
16000501	chr19:16000501:A:G	9.04575e-67	-1.2372	-2.15671	5.86564e-07	-1.89517	-2.50136	5.87167e-06	-1.57085	-2.48811
16000865	chr19:16000865:T:C	4.59509e-67	-2.29315	-1.77807	7.01297e-07	-2.17911	-2.03876	6.04402e-06	-2.02533	-2.0047
16000901	chr19:16000901:C:T	2.37384e-67	-2.24772	-2.48397	7.29687e-07	-2.36567	-1.81252	7.37939e-06	-2.12029	-1.71012
16000935	chr19:16000935:A:G	2.61489e-66	-6.92185e-10	-2.3324	4.69661e-06	-6.92185e-10	-2.31621	3.42413e-05	-6.92185e-10	-2.29567
16000936	chr19:16000936:C:T	1.72591e-65	-6.92185e-10	-0.445278	1.39344e-05	-6.92185e-10	-1.22869	0.00010421	-6.92185e-10	-1.18269
16001049	chr19:16001049:A:G	2.40356e-66	-2.41667	-4.09089e-09	4.23915e-06	-2.41869	-4.09089e-09	3.08269e-05	-2.40071	-4.09089e-09
16001183	chr19:16001183:T:G	4.11023e-67	-1.97409	-2.20864	2.25704e-06	-2.3936	-0.655395	1.8887e-05	-2.24802	-0.642602
16001196	chr19:16001196:A:G	2.32655e-67	-2.26859	-2.48322	7.21718e-07	-2.37967	-1.8095	7.20515e-06	-2.14737	-1.70693
16001229	chr19:16001229:G:A	2.15758e-66	-6.92185e-10	-2.52463	3.70432e-06	-6.92185e-10	-2.55355	2.64296e-05	-6.92185e-10	-2.55461
16001620	chr19:16001620:T:C	2.39092e-67	-2.27383	-2.45069	7.92428e-07	-2.3816	-1.71411	7.94525e-06	-2.15133	-1.6052
16001701	chr19:16001701:G:C	7.74057e-66	0.841007	-2.08815	2.36993e-05	1.4352	-2.13281	0.000129741	1.1864	-2.14995
16001876	chr19:16001876:C:G	4.39081e-67	-2.43783	-1.67886	4.37343e-06	-2.25139	-0.136108	3.0187e-05	-2.42084	-0.000846163
16002065	chr19:16002065:A:G	2.66721e-67	-2.21667	-2.3985	8.54082e-07	-2.34131	-1.67947	9.09678e-06	-2.07566	-1.54551
16002354	chr19:16002354:C:T	3.17987e-67	-1.95085	-2.48851	1.62876e-06	-2.38301	-0.992214	1.33241e-05	-2.22509	-1.01444
16002505	chr19:16002505:G:A	2.13235e-65	-6.92185e-10	-0.233806	3.70085e-06	-6.92185e-10	-2.55449	2.64595e-05	-6.92185e-10	-2.55348
16002724	chr19:16002724:G:A	2.9911e-66	-6.92185e-10	-2.19798	4.64876e-06	-6.92185e-10	-2.32645	3.34695e-05	-6.92185e-10	-2.31846
16002769	chr19:16002769:G:T	4.43513e-67	-2.39187	-1.71478	4.9517e-07	-2.38655	-2.17935	3.28599e-06	-2.4621	-2.17733
16002805	chr19:16002805:T:G	2.91073e-67	-2.42731	-2.10049	4.00759e-07	-2.32674	-2.4507	2.5145e-06	-2.44984	-2.45718
16003144	chr19:16003144:T:C	8.92482e-66	-6.92185e-10	-1.10478	7.93103e-06	-6.92185e-10	-1.79227	5.77713e-05	-6.92185e-10	-1.77261
16003198	chr19:16003198:C:T	6.19236e-67	-1.44382	-2.32907	2.63373e-06	-0.516726	-2.37792	1.25987e-05	-0.897088	-2.39841
16003438	chr19:16003438:G:A	2.69204e-66	-6.92185e-10	-2.30332	3.92509e-06	-6.92185e-10	-2.49566	2.86091e-05	-6.92185e-10	-2.47537
16003569	chr19:16003569:A:AGCTAGTGGCCT	2.90778e-67	-2.44944	-2.07937	4.28783e-07	-2.26995	-2.43991	2.59625e-06	-2.42834	-2.4467
16003831	chr19:16003831:G:A	2.90158e-67	-2.44967	-2.08127	4.28739e-07	-2.26904	-2.44091	2.5947e-06	-2.42794	-2.44768
16003953	chr19:16003953:C:A	2.90247e-67	-2.45073	-2.07991	4.30866e-07	-2.26481	-2.4402	2.60117e-06	-2.42616	-2.44698
16004023	chr19:16004023:T:C	2.33543e-66	-6.92185e-10	-2.44542	3.72346e-06	-6.92185e-10	-2.5484	2.65703e-05	-6.92185e-10	-2.5493
16004123	chr19:16004123:C:T	2.90395e-67	-2.45076	-2.07937	4.31051e-07	-2.26467	-2.43991	2.60184e-06	-2.42618	-2.4467
16004189	chr19:16004189:A:G	2.91969e-67	-2.44889	-2.07583	4.28722e-07	-2.27173	-2.43826	2.59854e-06	-2.42904	-2.44511
16004247	chr19:16004247:C:T	2.21704e-66	-2.00489	-0.492557	0.000125196	-1.52331	2.49014	0.00126476	-1.54063	2.85417
16004366	chr19:16004366:T:C	6.36146e-66	-6.92185e-10	-1.44336	5.06617e-06	-6.92185e-10	-2.24047	3.72119e-05	-6.92185e-10	-2.21247
16004422	chr19:16004422:C:T	2.91138e-67	-2.45168	-2.07589	4.3351e-07	-2.26062	-2.43827	2.61065e-06	-2.42438	-2.44512
16004542	chr19:16004542:C:T	2.63695e-66	-6.92185e-10	-2.32399	3.87983e-06	-6.92185e-10	-2.50726	2.82222e-05	-6.92185e-10	-2.48899
16004641	chr19:16004641:C:A	2.24929e-66	-6.92185e-10	-2.483	4.4495e-06	-6.92185e-10	-2.37026	3.15774e-05	-6.92185e-10	-2.37666
16004738	chr19:16004738:A:G	2.32753e-66	-2.44881	-4.09089e-09	4.34684e-06	-2.3936	-4.09089e-09	2.91662e-05	-2.45609	-4.09089e-09
16004873	chr19:16004873:C:T	2.89409e-67	-2.45078	-2.08275	4.30377e-07	-2.26448	-2.44166	2.5977e-06	-2.42607	-2.4484
16005038	chr19:16005038:G:A	2.90317e-67	-2.45103	-2.07937	4.316e-07	-2.2634	-2.43991	2.60339e-06	-2.42559	-2.4467
16005165	chr19:16005165:C:T	5.56256e-66	-0.438626	-1.13893	2.35436e-05	0.76369	-1.46788	0.000212583	0.908861	-1.37862
16005166	chr19:16005166:G:A	3.13975e-67	-2.42601	-2.02606	4.14472e-07	-2.33017	-2.41363	2.60409e-06	-2.45083	-2.42118
16005214	chr19:16005214:C:A	2.90562e-67	-2.45019	-2.07937	4.30118e-07	-2.26684	-2.43991	2.59954e-06	-2.42707	-2.4467
16005439	chr19:16005439:A:G	1.86352e-66	-2.16497	-0.506177	0.000107526	-1.76463	2.5793	0.00109579	-1.77505	2.94518
16005475	chr19:16005475:C:G	9.38634e-66	-6.92185e-10	-1.05436	3.72504e-06	-6.92185e-10	-2.54797	2.65076e-05	-6.92185e-10	-2.55167
16005715	chr19:16005715:G:T	1.04997e-65	-6.92185e-10	-0.942274	9.26451e-06	-6.92185e-10	-1.63686	6.87373e-05	-6.92185e-10	-1.59881
16005765	chr19:16005765:C:A	2.91653e-67	-2.4377	-2.0881	4.12112e-07	-2.30526	-2.44425	2.54927e-06	-2.44238	-2.45091
16005773	chr19:16005773:G:A	1.86163e-67	-2.4443	-2.53045	8.15662e-07	-1.91604	-2.15076	4.46757e-06	-2.19249	-2.13977
16005823	chr19:16005823:C:T	2.90023e-67	-2.45204	-2.07937	4.3371e-07	-2.25852	-2.43991	2.60863e-06	-2.42358	-2.4467
16005954	chr19:16005954:T:C	2.16248e-66	-6.92185e-10	-2.52236	4.00804e-06	-6.92185e-10	-2.47475	2.89783e-05	-6.92185e-10	-2.46255
16006018	chr19:16006018:G:C	2.09844e-66	-6.92185e-10	-2.55242	4.13815e-06	-6.92185e-10	-2.4428	2.94003e-05	-6.92185e-10	-2.44809
16006174	chr19:16006174:C:T	2.99591e-67	-2.45315	-2.04581	4.43307e-07	-2.25342	-2.42312	2.65727e-06	-2.4214	-2.4304
16006337	chr19:16006337:C:G	3.96165e-66	-6.92185e-10	-1.91696	6.63957e-06	-6.92185e-10	-1.97	4.88744e-05	-6.92185e-10	-1.93984
16006401	chr19:16006401:A:G	4.14025e-66	-6.92185e-10	-1.87286	6.89297e-06	-6.92185e-10	-1.93255	5.08612e-05	-6.92185e-10	-1.9
16006553	chr19:16006553:T:C	1.84608e-67	-2.45475	-2.52839	1.27504e-06	-1.91038	-1.70969	7.3419e-06	-2.17988	-1.65562
16006682	chr19:16006682:A:ATTGCC	2.89159e-67	-2.44132	-2.09307	4.14726e-07	-2.29537	-2.44782	2.54973e-06	-2.43881	-2.4543
16006690	chr19:16006690:G:T	2.64516e-66	-6.92185e-10	-2.32088	3.75253e-06	-6.92185e-10	-2.54062	2.71706e-05	-6.92185e-10	-2.52696
16006868	chr19:16006868:A:G	2.09867e-66	-6.92185e-10	-2.55232	3.73859e-06	-6.92185e-10	-2.54434	2.65758e-05	-6.92185e-10	-2.5491
16006945	chr19:16006945:T:C	4.58956e-67	-1.73964	-2.33278	1.61809e-06	-0.870484	-2.51132	8.31869e-06	-1.19649	-2.51411
16007176	chr19:16007176:C:T	2.64466e-66	-6.92185e-10	-2.32108	5.35595e-06	-6.92185e-10	-2.18484	3.7418e-05	-6.92185e-10	-2.20695
16007194	chr19:16007194:G:A	6.2925e-65	-6.92185e-10	0.848326	7.23508e-05	-6.92185e-10	0.418477	0.000548938	-6.92185e-10	0.478888
16007270	chr19:16007270:A:G	2.89079e-67	-2.44729	-2.08738	4.24416e-07	-2.27619	-2.4439	2.57846e-06	-2.43131	-2.45059
16007420	chr19:16007420:T:C	2.88637e-67	-2.45484	-2.08136	4.39605e-07	-2.24416	-2.44077	2.62255e-06	-2.41742	-2.44753
16007629	chr19:16007629:C:T	2.92887e-67	-2.44705	-2.07454	4.26842e-07	-2.27676	-2.43763	2.59388e-06	-2.43146	-2.44448
16007924	chr19:16007924:C:T	2.85632e-67	-2.45995	-2.08672	4.54314e-07	-2.20855	-2.44347	2.66098e-06	-2.40025	-2.45016
16007925	chr19:16007925:T:C	2.44249e-66	-6.92185e-10	-2.4006	4.39143e-06	-6.92185e-10	-2.3834	3.13667e-05	-6.92185e-10	-2.38335
16007952	chr19:16007952:C:T	1.25479e-65	-0.764066	-4.09089e-09	0.000320497	1.90682	-4.09089e-09	0.000248627	-0.313146	-4.09089e-09
16007977	chr19:16007977:A:T	2.88131e-67	-2.45826	-2.0797	4.49273e-07	-2.22313	-2.44005	2.65091e-06	-2.40736	-2.44683
16008000	chr19:16008000:A:G	2.87692e-67	-2.46167	-2.07782	4.66533e-07	-2.18652	-2.43895	2.70235e-06	-2.3892	-2.44577
16008035	chr19:16008035:T:C	2.87913e-67	-2.46049	-2.07822	4.58715e-07	-2.20298	-2.4394	2.67888e-06	-2.3975	-2.4462
16008156	chr19:16008156:T:C	3.90596e-66	-6.92185e-10	-1.93112	7.27566e-06	-6.92185e-10	-1.87852	5.08991e-05	-6.92185e-10	-1.89925
16008182	chr19:16008182:G:GA	2.53915e-66	-6.92185e-10	-2.36179	4.14672e-06	-6.92185e-10	-2.44073	2.99423e-05	-6.92185e-10	-2.42982
16008191	chr19:16008191:G:A	1.82686e-67	-2.45936	-2.53425	4.30208e-07	-2.2185	-2.48804	2.55783e-06	-2.40534	-2.48459
16008399	chr19:16008399:G:C	2.63744e-66	-6.92185e-10	-2.32381	3.70436e-06	-6.92185e-10	-2.55354	2.64489e-05	-6.92185e-10	-2.55388
16008626	chr19:16008626:A:G	2.63371e-66	-6.92185e-10	-2.32523	3.81885e-06	-6.92185e-10	-2.5231	2.77984e-05	-6.92185e-10	-2.50412
16008761	chr19:16008761:A:G	3.00451e-67	-2.46164	-2.03445	4.76041e-07	-2.18737	-2.41793	2.75711e-06	-2.38947	-2.42544
16008851	chr19:16008851:A:G	3.3979e-67	-2.45771	-1.91534	4.84531e-07	-2.22647	-2.36115	2.85791e-06	-2.40886	-2.37015
16008919	chr19:16008919:A:G	2.41714e-67	-2.30796	-2.40566	7.92021e-07	-2.33818	-1.75804	8.06616e-06	-2.09706	-1.64436
16009101	chr19:16009101:TAGTAATCTTTGGTA:T	2.39808e-66	-6.92185e-10	-2.41895	5.24018e-06	-6.92185e-10	-2.20669	3.74036e-05	-6.92185e-10	-2.20733
16009169	chr19:16009169:T:A	2.74833e-67	-2.44887	-2.13634	4.14768e-07	-2.27199	-2.4711	2.53443e-06	-2.42982	-2.4693
16009203	chr19:16009203:C:T	6.80905e-67	-2.0478	-1.63015	6.75108e-05	-0.579123	0.92836	0.000390177	-1.06909	1.20659
16009338	chr19:16009338:T:A	6.56268e-67	-2.03149	-1.68331	6.30973e-05	-0.542823	0.824451	0.000361576	-1.0374	1.09877
16009663	chr19:16009663:A:G	5.5255e-65	0.594272	0.124068	5.28243e-05	1.47026	-1.36633	0.000491428	1.615	-1.24678
16009843	chr19:16009843:G:T	1.46661e-65	-0.608079	-4.09089e-09	2.59391e-05	-0.6073	-4.09089e-09	0.000159381	-0.757802	-4.09089e-09
16009915	chr19:16009915:A:G	4.46011e-67	-1.769	-2.33203	1.55027e-06	-0.918131	-2.50649	8.02921e-06	-1.23656	-2.50945
16010079	chr19:16010079:C:T	1.14497e-66	-2.45246	-0.705785	2.29572e-05	-2.30292	1.5735	0.000175401	-2.438	1.77598
16010181	chr19:16010181:G:A	2.23197e-66	-6.92185e-10	-2.49073	3.99955e-06	-6.92185e-10	-2.47687	2.83458e-05	-6.92185e-10	-2.48462
16010437	chr19:16010437:T:G	2.12835e-66	-6.92185e-10	-2.53827	3.93565e-06	-6.92185e-10	-2.49297	2.78183e-05	-6.92185e-10	-2.5034
16010449	chr19:16010449:C:T	3.00944e-66	-2.19186	-4.09089e-09	5.63641e-06	-2.1338	-4.09089e-09	4.70816e-05	-1.97722	-4.09089e-09
16010577	chr19:16010577:A:G	9.28682e-67	-2.4002	-0.967408	2.97258e-05	-2.16064	1.68961	0.00029637	-2.14914	2.01165
16010702	chr19:16010702:TTTACTC:T	2.37005e-66	-6.92185e-10	-2.43071	3.70016e-06	-6.92185e-10	-2.55467	2.64926e-05	-6.92185e-10	-2.55223
16010810	chr19:16010810:A:G	2.64918e-67	-2.45415	-2.16781	1.00958e-06	-1.86658	-1.98693	5.61145e-06	-2.14819	-1.9561
16010840	chr19:16010840:G:A	2.45796e-66	-6.92185e-10	-2.39428	3.71043e-06	-6.92185e-10	-2.5519	2.67041e-05	-6.92185e-10	-2.54428
16010842	chr19:16010842:C:T	2.45189e-66	-6.92185e-10	-2.39676	3.70924e-06	-6.92185e-10	-2.55222	2.66875e-05	-6.92185e-10	-2.5449
16010843	chr19:16010843:T:C	2.45141e-66	-6.92185e-10	-2.39695	3.70921e-06	-6.92185e-10	-2.55223	2.6687e-05	-6.92185e-10	-2.54492
16010996	chr19:16010996:G:A	2.34765e-66	-6.92185e-10	-2.4402	3.70017e-06	-6.92185e-10	-2.55467	2.64844e-05	-6.92185e-10	-2.55254
16011242	chr19:16011242:T:C	2.56305e-66	-6.92185e-10	-2.35242	3.73864e-06	-6.92185e-10	-2.54433	2.70387e-05	-6.92185e-10	-2.53183
16011259	chr19:16011259:G:A	2.27939e-66	-6.92185e-10	-2.46971	3.71506e-06	-6.92185e-10	-2.55065	2.64326e-05	-6.92185e-10	-2.5545
16011346	chr19:16011346:G:A	6.20286e-67	-1.76071	-2.01048	2.37339e-06	-0.931475	-2.06725	1.18026e-05	-1.26065	-2.10013
16011387	chr19:16011387:G:A	1.96081e-65	-6.92185e-10	-0.317676	1.26881e-05	-6.92185e-10	-1.32238	9.65555e-05	-6.92185e-10	-1.25898
16011390	chr19:16011390:A:G	2.10996e-67	-2.37534	-2.4742	1.40201e-06	-1.54818	-1.97697	7.59661e-06	-1.89419	-1.9072
16011399	chr19:16011399:T:C	2.50631e-67	-2.25085	-2.42654	7.93986e-07	-2.28286	-1.81088	8.26039e-06	-2.01447	-1.70315
16011546	chr19:16011546:T:A	2.10147e-66	-6.92185e-10	-2.55098	3.89778e-06	-6.92185e-10	-2.50264	2.76625e-05	-6.92185e-10	-2.50902
16011744	chr19:16011744:T:C	2.52187e-66	-6.92185e-10	-2.36862	3.72664e-06	-6.92185e-10	-2.54754	2.69029e-05	-6.92185e-10	-2.53686
16011853	chr19:16011853:C:A	2.38722e-66	-6.92185e-10	-2.42349	3.70138e-06	-6.92185e-10	-2.55434	2.654e-05	-6.92185e-10	-2.55045
16011859	chr19:16011859:C:A	2.5042e-66	-6.92185e-10	-2.37565	3.72201e-06	-6.92185e-10	-2.54879	2.68493e-05	-6.92185e-10	-2.53886
16011917	chr19:16011917:T:C	2.4846e-66	-6.92185e-10	-2.38351	3.71694e-06	-6.92185e-10	-2.55015	2.67881e-05	-6.92185e-10	-2.54114
16011992	chr19:16011992:G:A	2.11271e-66	-6.92185e-10	-2.54565	3.96207e-06	-6.92185e-10	-2.48628	2.80862e-05	-6.92185e-10	-2.49382
16012035	chr19:16012035:T:A	5.77622e-67	-2.12527	-1.71719	4.51077e-05	-0.746416	0.692418	0.000269865	-1.21044	0.979266
16012140	chr19:16012140:A:T	2.11073e-66	-6.92185e-10	-2.54658	3.95376e-06	-6.92185e-10	-2.48838	2.80303e-05	-6.92185e-10	-2.49581
16012323	chr19:16012323:T:C	8.37208e-67	-2.14915	-1.32215	2.53805e-05	-1.73452	1.10545	0.000240053	-1.75284	1.4046
16012382	chr19:16012382:C:T	2.53042e-66	-6.92185e-10	-2.36523	4.51081e-06	-6.92185e-10	-2.35657	3.25604e-05	-6.92185e-10	-2.346
16012819	chr19:16012819:C:T	1.53443e-65	-6.92185e-10	-0.562877	1.20785e-05	-6.92185e-10	-1.37162	9.03579e-05	-6.92185e-10	-1.32532
16012865	chr19:16012865:A:G	3.2777e-67	-2.45832	-1.95074	5.90923e-06	-2.44319	0.356657	5.43753e-05	-2.41815	0.584965
16013111	chr19:16013111:G:A	3.59671e-66	-6.92185e-10	-2.0136	7.68439e-06	-6.92185e-10	-1.82386	5.33184e-05	-6.92185e-10	-1.85282
16013227	chr19:16013227:G:A	2.32234e-66	-6.92185e-10	-2.45104	3.74094e-06	-6.92185e-10	-2.54371	2.67865e-05	-6.92185e-10	-2.5412
16013362	chr19:16013362:G:A	2.58672e-67	-2.19079	-2.45502	5.80998e-07	-2.44248	-1.96357	4.46651e-06	-2.36749	-1.965
16013446	chr19:16013446:G:A	3.8781e-66	-6.92185e-10	-1.93827	4.48197e-06	-6.92185e-10	-2.36299	3.25678e-05	-6.92185e-10	-2.34577
16013597	chr19:16013597:C:T	4.55912e-67	-1.83836	-2.24071	1.50839e-06	-1.00667	-2.44534	7.88827e-06	-1.31771	-2.44601
16013732	chr19:16013732:G:A	5.80848e-67	-2.0981	-1.73878	5.20753e-07	-2.24042	-2.27511	4.07899e-06	-2.14232	-2.28093
16013808	chr19:16013808:A:G	4.13333e-67	-2.44619	-1.73093	2.96029e-06	-2.37849	-0.399269	1.95521e-05	-2.3957	-0.460312
16014626	chr19:16014626:C:T	2.56961e-66	-6.92185e-10	-2.34986	5.50818e-06	-6.92185e-10	-2.15681	3.82524e-05	-6.92185e-10	-2.18489
16014665	chr19:16014665:C:T	3.13168e-67	-2.4575	-1.99714	4.62792e-07	-2.24967	-2.38386	2.77717e-06	-2.4173	-2.39037
16014723	chr19:16014723:T:C	1.39632e-64	-6.92185e-10	1.64539	4.10443e-06	-6.92185e-10	-2.45098	2.90094e-05	-6.92185e-10	-2.46148
16014791	chr19:16014791:T:A	3.6119e-67	-1.9567	-2.35526	1.20218e-06	-1.2163	-2.46261	6.27241e-06	-1.52389	-2.46905
16014802	chr19:16014802:T:C	3.73686e-67	-1.96366	-2.3143	1.22176e-06	-1.22763	-2.43512	6.37613e-06	-1.5337	-2.44283
16014954	chr19:16014954:T:C	1.48202e-65	-6.92185e-10	-0.597628	1.15263e-05	-6.92185e-10	-1.41842	8.22955e-05	-6.92185e-10	-1.41878
16015146	chr19:16015146:G:T	5.34996e-66	-6.92185e-10	-1.61653	6.4445e-06	-6.92185e-10	-1.99982	4.75157e-05	-6.92185e-10	-1.96804
16015328	chr19:16015328:T:C	6.43634e-67	-2.32771	-1.40653	3.88054e-07	-2.30513	-2.50453	2.62631e-06	-2.37123	-2.49229
16015532	chr19:16015532:T:C	9.4558e-67	-1.10643	-2.24315	3.20152e-06	-0.246491	-2.45293	2.73118e-05	-0.106844	-2.41493
16015686	chr19:16015686:G:A	7.17479e-67	-1.86066	-1.76497	2.20094e-06	-1.08692	-1.98725	1.14825e-05	-1.39618	-1.99209
16015956	chr19:16015956:T:C	9.77509e-67	-1.42307	-1.8933	2.68154e-06	-0.543156	-2.3335	2.33014e-05	-0.391771	-2.28881
16015985	chr19:16015985:C:T	2.57728e-67	-2.44779	-2.20168	3.32783e-07	-2.44051	-2.5228	2.55512e-06	-2.35988	-2.53112
16016011	chr19:16016011:G:A	2.86606e-66	-2.4625	0.221821	3.80942e-06	-2.45508	-0.0704896	2.9647e-05	-2.45671	0.0169727
16016490	chr19:16016490:A:T	4.03759e-67	-2.06445	-2.13611	1.09749e-06	-2.16028	-1.60975	9.38665e-06	-1.95183	-1.63798
16016534	chr19:16016534:G:T	2.21513e-66	-6.92185e-10	-2.49831	3.78e-06	-6.92185e-10	-2.53333	2.69672e-05	-6.92185e-10	-2.53448
16016634	chr19:16016634:C:T	2.48091e-66	-6.92185e-10	-2.38499	3.85533e-06	-6.92185e-10	-2.51359	2.75697e-05	-6.92185e-10	-2.51238
16016637	chr19:16016637:G:A	2.64933e-66	-6.92185e-10	-2.31931	4.1913e-06	-6.92185e-10	-2.43004	3.01032e-05	-6.92185e-10	-2.42446
16016889	chr19:16016889:T:C	4.49342e-66	-6.92185e-10	-1.791	6.34772e-06	-6.92185e-10	-2.01495	4.63534e-05	-6.92185e-10	-1.9928
16016991	chr19:16016991:A:G	3.70592e-67	-2.38915	-1.89712	2.57201e-06	-2.38565	-0.532711	2.03072e-05	-2.26506	-0.553061
16017078	chr19:16017078:G:A	2.13382e-66	-6.92185e-10	-2.53571	4.73702e-06	-6.92185e-10	-2.30764	3.25275e-05	-6.92185e-10	-2.34701
16017300	chr19:16017300:G:A	2.2407e-66	-6.92185e-10	-2.48683	1.50867e-05	-6.92185e-10	-1.14924	0.00011084	-6.92185e-10	-1.12101
16017604	chr19:16017604:A:G	4.27261e-67	-1.86664	-2.27734	5.38389e-07	-1.9369	-2.54532	5.03376e-06	-1.6629	-2.55003
16018089	chr19:16018089:C:T	8.068e-67	-2.32415	-1.18415	3.93966e-07	-2.35776	-2.43678	2.59593e-06	-2.41983	-2.45532
16018093	chr19:16018093:G:A	7.29388e-67	-2.35509	-1.25408	3.73049e-07	-2.38519	-2.46391	2.49155e-06	-2.43647	-2.47973
16018427	chr19:16018427:T:A	5.71465e-67	-2.35257	-1.5006	3.56691e-07	-2.38354	-2.5104	2.39185e-06	-2.43563	-2.5214
16018453	chr19:16018453:G:A	3.61984e-66	-6.92185e-10	-2.00719	5.52863e-06	-6.92185e-10	-2.15311	3.95115e-05	-6.92185e-10	-2.15251
16018513	chr19:16018513:G:A	3.70983e-67	-2.45064	-1.83458	3.71838e-07	-2.39695	-2.4554	2.54288e-06	-2.45125	-2.44455
16018630	chr19:16018630:C:T	7.18109e-67	-2.34229	-1.28246	3.78014e-07	-2.37382	-2.46205	2.51222e-06	-2.42985	-2.47808
16018706	chr19:16018706:T:C	3.04601e-67	-2.12672	-2.35565	7.91709e-07	-1.54729	-2.54932	4.3756e-06	-1.80257	-2.55048
16018720	chr19:16018720:C:T	2.45729e-67	-2.40598	-2.29116	9.55658e-07	-2.43773	-1.47068	6.96494e-06	-2.4624	-1.42581
16018770	chr19:16018770:C:A	2.19689e-66	-6.92185e-10	-2.50657	1.41182e-05	-6.92185e-10	-1.21558	0.000103717	-6.92185e-10	-1.18743
16019060	chr19:16019060:G:A	3.05605e-67	-2.0798	-2.39928	8.52126e-07	-1.46912	-2.55395	4.65507e-06	-1.73681	-2.55433
16019271	chr19:16019271:G:A	2.4474e-66	-6.92185e-10	-2.39859	4.61181e-06	-6.92185e-10	-2.33443	3.23664e-05	-6.92185e-10	-2.35198
16019794	chr19:16019794:T:C	1.57743e-66	-2.26464	-0.573181	6.52182e-07	-2.3211	-1.96938	5.39172e-06	-2.15171	-1.99252
16020164	chr19:16020164:C:T	2.57829e-67	-2.40619	-2.24289	9.78465e-07	-2.4279	-1.45692	7.0243e-06	-2.46112	-1.4186
16020220	chr19:16020220:T:C	2.7059e-67	-2.39913	-2.20163	9.04313e-07	-2.43317	-1.53046	6.50732e-06	-2.46198	-1.49419
16020290	chr19:16020290:A:C	3.10767e-66	-6.92185e-10	-2.15975	4.83647e-06	-6.92185e-10	-2.28686	3.49261e-05	-6.92185e-10	-2.27586
16020458	chr19:16020458:T:C	1.00266e-65	-6.92185e-10	-0.988374	1.20968e-05	-6.92185e-10	-1.37011	8.99064e-05	-6.92185e-10	-1.33033
16020461	chr19:16020461:C:A	2.55567e-66	-6.92185e-10	-2.3553	4.41762e-06	-6.92185e-10	-2.37745	3.10553e-05	-6.92185e-10	-2.39333
16020869	chr19:16020869:T:C	1.97572e-66	-2.37409	-0.238598	6.94876e-07	-2.41091	-1.81616	5.46822e-06	-2.29565	-1.83449
16021187	chr19:16021187:G:A	4.51486e-67	-2.45019	-1.63864	3.67644e-07	-2.38429	-2.4794	2.486e-06	-2.44585	-2.47258
16021351	chr19:16021351:C:T	2.65734e-67	-2.06794	-2.55094	8.73379e-07	-1.46465	-2.53378	4.79272e-06	-1.73819	-2.52381
16021436	chr19:16021436:C:T	2.5202e-67	-2.16392	-2.50795	6.94486e-07	-1.69239	-2.53524	3.96098e-06	-1.92372	-2.52888
16021577	chr19:16021577:T:TA	2.0664e-66	-2.46167	-0.106139	6.15483e-07	-2.40851	-1.93989	4.0399e-06	-2.46234	-1.97054
16021614	chr19:16021614:G:A	3.40033e-66	-6.92185e-10	-2.06974	5.61814e-06	-6.92185e-10	-2.13705	3.97639e-05	-6.92185e-10	-2.14614
16021630	chr19:16021630:C:T	1.44505e-66	-2.4492	-0.476279	5.03686e-07	-2.44107	-2.10778	3.45974e-06	-2.45289	-2.13501
16021748	chr19:16021748:C:T	8.6481e-67	-2.388	-1.05086	4.22169e-06	-2.23983	-0.182989	2.52806e-05	-2.38824	-0.210817
16022281	chr19:16022281:A:G	2.09412e-66	-6.92185e-10	-2.55448	6.09419e-06	-6.92185e-10	-2.05571	4.26125e-05	-6.92185e-10	-2.07695
16023617	chr19:16023617:C:T	2.17515e-66	-6.92185e-10	-2.51652	3.70623e-06	-6.92185e-10	-2.55304	2.65077e-05	-6.92185e-10	-2.55166
16023775	chr19:16023775:C:T	3.5274e-67	-2.37165	-1.96399	3.54145e-07	-2.4406	-2.4605	2.52723e-06	-2.45028	-2.45169
16023830	chr19:16023830:G:A	3.90719e-66	-6.92185e-10	-1.9308	7.94994e-06	-6.92185e-10	-1.78989	5.24646e-05	-6.92185e-10	-1.86896
16023937	chr19:16023937:C:T	2.65923e-66	-6.92185e-10	-2.31558	4.30513e-06	-6.92185e-10	-2.40324	3.07408e-05	-6.92185e-10	-2.40351
16024015	chr19:16024015:G:A	2.15617e-66	-6.92185e-10	-2.52529	4.07117e-06	-6.92185e-10	-2.45912	2.88859e-05	-6.92185e-10	-2.46574
16024102	chr19:16024102:G:A	1.23324e-66	-0.53091	-2.55306	5.15472e-06	-0.26686	-1.95628	3.62077e-05	-0.305472	-1.93436
16024131	chr19:16024131:C:T	9.05347e-66	-6.92185e-10	-1.09047	1.25098e-05	-6.92185e-10	-1.33654	9.30112e-05	-6.92185e-10	-1.29638
16024671	chr19:16024671:CA:C	2.14388e-66	-6.92185e-10	-2.531	3.70048e-06	-6.92185e-10	-2.55459	2.64408e-05	-6.92185e-10	-2.55419
16024831	chr19:16024831:G:T	2.42258e-66	-6.92185e-10	-2.40879	3.94782e-06	-6.92185e-10	-2.48989	2.81196e-05	-6.92185e-10	-2.49263
16024886	chr19:16024886:C:T	1.99542e-66	-0.0649653	-2.5378	7.50011e-06	0.222459	-2.07059	5.19187e-05	0.170168	-2.04959
16025034	chr19:16025034:A:C	4.82524e-66	-6.92185e-10	-1.71976	6.24221e-06	-6.92185e-10	-2.03172	4.61087e-05	-6.92185e-10	-1.9981
16025445	chr19:16025445:A:T	2.36576e-66	-6.92185e-10	-2.43252	3.98783e-06	-6.92185e-10	-2.4798	2.84998e-05	-6.92185e-10	-2.4792
16025452	chr19:16025452:GC:G	4.49192e-66	-6.92185e-10	-1.79134	5.81313e-06	-6.92185e-10	-2.10293	4.20235e-05	-6.92185e-10	-2.09087
16025455	chr19:16025455:C:G	4.5588e-66	-6.92185e-10	-1.77656	5.8797e-06	-6.92185e-10	-2.09154	4.25112e-05	-6.92185e-10	-2.07933
16025595	chr19:16025595:C:T	4.58829e-67	-2.35259	-1.72011	3.67e-07	-2.42352	-2.44192	2.94501e-06	-2.32375	-2.42523
16025781	chr19:16025781:C:A	4.84223e-66	-6.92185e-10	-1.71624	6.2616e-06	-6.92185e-10	-2.02861	4.62576e-05	-6.92185e-10	-1.99487
16025832	chr19:16025832:G:A	8.11428e-66	-6.92185e-10	-1.19999	5.86758e-06	-6.92185e-10	-2.09361	4.13164e-05	-6.92185e-10	-2.10784
16026215	chr19:16026215:C:A	3.12009e-67	-2.20256	-2.25578	3.61748e-07	-2.326	-2.55386	3.07122e-06	-2.15425	-2.55278
16026242	chr19:16026242:A:C	3.1829e-67	-2.20123	-2.23718	3.6261e-07	-2.32496	-2.55252	3.08201e-06	-2.15263	-2.55089
16026260	chr19:16026260:T:G	6.53326e-65	0.885873	-4.09089e-09	9.49701e-05	0.690513	-4.09089e-09	0.000789874	0.842776	-4.09089e-09
16026308	chr19:16026308:G:A	3.20461e-67	-2.2062	-2.22541	3.62139e-07	-2.32714	-2.55164	3.07092e-06	-2.15735	-2.54977
16026390	chr19:16026390:A:G	3.30957e-67	-2.18508	-2.21431	3.70383e-07	-2.31188	-2.54439	3.15982e-06	-2.13381	-2.54478
16026547	chr19:16026547:G:A	2.09382e-66	-6.92185e-10	-2.55463	6.78135e-06	-6.92185e-10	-1.94887	4.95955e-05	-6.92185e-10	-1.9252
16026658	chr19:16026658:G:C	4.7573e-66	-2.18806	0.45412	1.31013e-06	-2.27888	-1.31405	1.12693e-05	-2.07941	-1.3276
16026681	chr19:16026681:G:A	2.09703e-66	-6.92185e-10	-2.55309	3.87264e-06	-6.92185e-10	-2.50911	2.759e-05	-6.92185e-10	-2.51164
16027121	chr19:16027121:C:T	2.48456e-66	-2.38352	-4.09089e-09	4.36965e-06	-2.38837	-4.09089e-09	2.99926e-05	-2.42815	-4.09089e-09
16027665	chr19:16027665:G:A	2.09479e-66	-6.92185e-10	-2.55417	7.38544e-06	-6.92185e-10	-1.86354	5.41252e-05	-6.92185e-10	-1.8378
16027708	chr19:16027708:C:T	3.26737e-66	-6.92185e-10	-2.10963	6.53476e-06	-6.92185e-10	-1.98591	4.60978e-05	-6.92185e-10	-1.99833
16027961	chr19:16027961:G:A	3.75217e-66	-6.92185e-10	-1.97128	6.5022e-06	-6.92185e-10	-1.99091	4.31413e-05	-6.92185e-10	-2.06462
16028170	chr19:16028170:G:A	1.59096e-64	-6.92185e-10	1.77589	3.86718e-06	-6.92185e-10	-2.51052	2.73598e-05	-6.92185e-10	-2.52002
16028277	chr19:16028277:T:C	6.06579e-67	-1.91132	-1.88222	5.32598e-07	-2.00776	-2.48528	5.12313e-06	-1.69462	-2.50071
16029667	chr19:16029667:A:G	1.41875e-65	-6.92185e-10	-0.641256	1.67078e-05	-6.92185e-10	-1.04717	0.000124113	-6.92185e-10	-1.00791
16029702	chr19:16029702:G:T	2.14756e-66	-6.92185e-10	-2.52929	5.6879e-06	-6.92185e-10	-2.12471	4.14863e-05	-6.92185e-10	-2.10373
16029792	chr19:16029792:G:A	2.13979e-66	-6.92185e-10	-2.53291	3.72909e-06	-6.92185e-10	-2.54689	2.66358e-05	-6.92185e-10	-2.54684
16030162	chr19:16030162:T:C	6.53246e-67	-2.0881	-1.63131	4.87747e-07	-2.18209	-2.39892	4.4052e-06	-1.92845	-2.41787
16030485	chr19:16030485:G:A	2.52662e-67	-2.42399	-2.24533	4.2204e-06	-1.75317	-0.669948	2.28765e-05	-2.10901	-0.589975
16030528	chr19:16030528:G:A	1.41385e-66	-2.44913	-0.498165	6.71643e-07	-1.70847	-2.5526	3.40351e-06	-2.05179	-2.5525
16030569	chr19:16030569:C:A	1.3137e-66	-2.44417	-0.576598	6.4694e-07	-1.74426	-2.55429	3.31046e-06	-2.07777	-2.55424
16030660	chr19:16030660:C:T	5.88695e-67	-1.89692	-1.92655	5.34564e-07	-1.98879	-2.50057	5.18553e-06	-1.66267	-2.52056
16030732	chr19:16030732:G:A	3.67709e-66	-6.92185e-10	-1.9915	6.3467e-06	-6.92185e-10	-2.01512	4.22008e-05	-6.92185e-10	-2.08666
16030752	chr19:16030752:T:A	3.37699e-66	-2.14515	0.0685203	1.04102e-06	-2.23532	-1.58753	9.12742e-06	-2.00494	-1.61287
16030893	chr19:16030893:AAGCTAATG:A	3.76632e-66	-6.92185e-10	-1.96752	6.49344e-06	-6.92185e-10	-1.99226	4.31068e-05	-6.92185e-10	-2.06542
16030950	chr19:16030950:G:A	3.51842e-66	-2.14225	0.106643	1.06926e-06	-2.23288	-1.56321	9.37804e-06	-2.00187	-1.58886
16031002	chr19:16031002:C:T	2.46167e-66	-6.92185e-10	-2.39278	2.1815e-05	-6.92185e-10	-0.780451	0.000160206	-6.92185e-10	-0.752635
16031032	chr19:16031032:C:A	3.10872e-67	-2.16162	-2.30037	1.00843e-06	-2.32382	-1.53084	8.68332e-06	-2.13602	-1.53167
16031179	chr19:16031179:A:G	9.51169e-67	-2.16473	-1.17895	5.59922e-07	-2.24879	-2.19422	4.8957e-06	-2.02232	-2.21842
16031211	chr19:16031211:C:T	2.79461e-66	-6.92185e-10	-2.26593	5.54819e-06	-6.92185e-10	-2.14958	3.94344e-05	-6.92185e-10	-2.15446
16031289	chr19:16031289:T:C	5.62205e-66	-6.92185e-10	-1.56692	7.47867e-06	-6.92185e-10	-1.851	5.52369e-05	-6.92185e-10	-1.81747
16031354	chr19:16031354:G:A	1.04285e-66	-2.09324	-1.15842	5.85257e-07	-2.18812	-2.21063	5.18945e-06	-1.93593	-2.24654
16031568	chr19:16031568:G:C	3.62505e-66	-6.92185e-10	-2.00575	6.25282e-06	-6.92185e-10	-2.03002	4.16179e-05	-6.92185e-10	-2.10057
16031601	chr19:16031601:A:G	7.73593e-66	-6.92185e-10	-1.24774	6.26433e-06	-6.92185e-10	-2.02818	4.53202e-05	-6.92185e-10	-2.01534
16031920	chr19:16031920:G:A	3.02504e-66	-6.92185e-10	-2.18669	5.59102e-06	-6.92185e-10	-2.14189	3.78027e-05	-6.92185e-10	-2.19672
16031934	chr19:16031934:G:A	6.47938e-67	-2.46252	-1.26506	8.95257e-07	-1.42025	-2.55344	4.36906e-06	-1.80477	-2.54979
16031936	chr19:16031936:G:C	2.86205e-66	-6.92185e-10	-2.24208	4.41002e-06	-6.92185e-10	-2.37917	3.13629e-05	-6.92185e-10	-2.38347
16031983	chr19:16031983:T:C	8.56488e-67	-1.90752	-1.54102	6.10092e-07	-2.0005	-2.3567	5.77312e-06	-1.68084	-2.39504
16032052	chr19:16032052:A:AG	4.30403e-65	-6.92185e-10	0.468519	3.72775e-06	-6.92185e-10	-2.54725	2.67135e-05	-6.92185e-10	-2.54393
16032170	chr19:16032170:A:G	4.35755e-66	-2.45489	0.633187	1.45607e-06	-1.17413	-2.31318	6.49496e-06	-1.60815	-2.34992
16032274	chr19:16032274:G:A	2.19344e-67	-2.46232	-2.34841	3.24669e-07	-2.43337	-2.55463	2.37319e-06	-2.41019	-2.55467
16032276	chr19:16032276:G:C	3.09772e-66	-6.92185e-10	-2.16295	5.92407e-06	-6.92185e-10	-2.08403	3.94446e-05	-6.92185e-10	-2.1542
16032305	chr19:16032305:A:T	5.95216e-67	-2.4002	-1.41225	5.6054e-07	-1.95679	-2.48511	3.08375e-06	-2.22312	-2.47983
16032317	chr19:16032317:A:G	9.81693e-67	-2.41295	-0.899144	5.89808e-07	-1.91887	-2.47214	3.15418e-06	-2.20459	-2.47578
16032318	chr19:16032318:G:A	9.76155e-67	-2.41796	-0.899793	6.00614e-07	-1.90185	-2.471	3.19608e-06	-2.19248	-2.47469
16032341	chr19:16032341:G:T	7.74335e-67	-2.44646	-1.10291	6.5513e-07	-1.77644	-2.50953	3.36822e-06	-2.10178	-2.51293
16032393	chr19:16032393:A:C	3.72421e-67	-1.85033	-2.43102	5.32949e-07	-2.34934	-2.14304	4.46013e-06	-2.13597	-2.19795
16032478	chr19:16032478:T:C	2.60579e-66	-6.92185e-10	-2.33588	4.00731e-06	-6.92185e-10	-2.47493	2.87166e-05	-6.92185e-10	-2.47162
16032668	chr19:16032668:G:A	1.97351e-67	-2.42487	-2.49152	4.52246e-07	-2.35965	-2.29693	2.98395e-06	-2.45108	-2.28477
16032765	chr19:16032765:T:C	3.51755e-66	-6.92185e-10	-2.03585	5.50367e-06	-6.92185e-10	-2.15763	3.94654e-05	-6.92185e-10	-2.15367
16032988	chr19:16032988:G:A	5.42442e-66	-6.92185e-10	-1.60271	4.2512e-05	-6.92185e-10	-0.113264	0.000296618	-6.92185e-10	-0.136654
16033734	chr19:16033734:C:T	2.21815e-66	-6.92185e-10	-2.49694	3.70641e-06	-6.92185e-10	-2.55299	2.64781e-05	-6.92185e-10	-2.55278
16033776	chr19:16033776:A:G	3.33768e-65	-2.45526	2.6695	2.49062e-06	-2.25049	-0.700031	1.63688e-05	-2.37848	-0.655236
16033817	chr19:16033817:T:C	1.06566e-65	-2.45972	1.53229	2.49161e-06	-2.08111	-0.869012	1.52484e-05	-2.26319	-0.841433
16033953	chr19:16033953:G:A	2.45574e-66	-6.92185e-10	-2.39519	3.75394e-06	-6.92185e-10	-2.54024	2.67599e-05	-6.92185e-10	-2.54219
16034206	chr19:16034206:G:A	1.02254e-65	-0.968745	-4.09089e-09	1.63315e-05	-1.06995	-4.09089e-09	0.000140004	-0.887428	-4.09089e-09
16034225	chr19:16034225:G:A	3.23096e-66	-6.92185e-10	-2.12084	4.96491e-06	-6.92185e-10	-2.26065	3.58256e-05	-6.92185e-10	-2.25044
16034257	chr19:16034257:G:A	2.15278e-66	-6.92185e-10	-2.52686	3.8766e-06	-6.92185e-10	-2.50809	2.76375e-05	-6.92185e-10	-2.50992
16034327	chr19:16034327:T:C	2.18684e-66	-6.92185e-10	-2.51116	4.35105e-06	-6.92185e-10	-2.39263	3.0801e-05	-6.92185e-10	-2.40155
16034400	chr19:16034400:A:G	2.11318e-66	-6.92185e-10	-2.54542	4.72321e-06	-6.92185e-10	-2.31056	3.34086e-05	-6.92185e-10	-2.32029
16034401	chr19:16034401:A:C	2.11192e-66	-6.92185e-10	-2.54602	4.73662e-06	-6.92185e-10	-2.30773	3.35007e-05	-6.92185e-10	-2.31753
16034613	chr19:16034613:A:G	2.10055e-66	-6.92185e-10	-2.55142	3.92322e-06	-6.92185e-10	-2.49614	2.80363e-05	-6.92185e-10	-2.4956
16034723	chr19:16034723:A:G	2.09733e-66	-6.92185e-10	-2.55295	3.95365e-06	-6.92185e-10	-2.48841	2.82546e-05	-6.92185e-10	-2.48784
16034729	chr19:16034729:G:A	2.0972e-66	-6.92185e-10	-2.55301	3.95538e-06	-6.92185e-10	-2.48797	2.82673e-05	-6.92185e-10	-2.48739
16034750	chr19:16034750:T:C	2.7536e-66	-2.28071	-4.09089e-09	5.59076e-06	-2.14193	-4.09089e-09	4.14411e-05	-2.10483	-4.09089e-09
16034843	chr19:16034843:G:A	2.0971e-66	-6.92185e-10	-2.55306	3.95655e-06	-6.92185e-10	-2.48768	2.82756e-05	-6.92185e-10	-2.4871
16034921	chr19:16034921:C:A	2.09897e-66	-6.92185e-10	-2.55217	3.93661e-06	-6.92185e-10	-2.49273	2.81322e-05	-6.92185e-10	-2.49218
16035110	chr19:16035110:T:C	4.98827e-66	-6.92185e-10	-1.68653	3.75054e-06	-6.92185e-10	-2.54115	2.71619e-05	-6.92185e-10	-2.52728
16035388	chr19:16035388:T:A	2.52549e-66	-6.92185e-10	-2.36718	4.4859e-06	-6.92185e-10	-2.36211	3.2261e-05	-6.92185e-10	-2.35524
16035562	chr19:16035562:G:A	5.67361e-66	-6.92185e-10	-1.55779	3.7091e-06	-6.92185e-10	-2.55226	2.65492e-05	-6.92185e-10	-2.5501
16035590	chr19:16035590:A:G	3.3284e-66	-2.28269	0.191568	4.39601e-07	-2.33784	-2.3471	2.79165e-06	-2.46252	-2.33994
16036141	chr19:16036141:C:T	3.05781e-66	0.0897235	-2.26564	2.65751e-05	0.858031	-1.44111	0.000152357	0.669953	-1.47282
16036260	chr19:16036260:G:A	4.15693e-66	-6.92185e-10	-1.86884	4.78438e-06	-6.92185e-10	-2.29769	3.43998e-05	-6.92185e-10	-2.29105
16036275	chr19:16036275:G:A	2.09466e-66	-6.92185e-10	-2.55422	3.76813e-06	-6.92185e-10	-2.53647	2.71655e-05	-6.92185e-10	-2.52715
16036316	chr19:16036316:C:T	3.49891e-66	-6.92185e-10	-2.04117	4.61267e-06	-6.92185e-10	-2.33424	3.34915e-05	-6.92185e-10	-2.3178
16036351	chr19:16036351:G:A	3.32912e-66	-6.92185e-10	-2.09091	5.43892e-06	-6.92185e-10	-2.16947	3.93587e-05	-6.92185e-10	-2.15638
16036749	chr19:16036749:G:T	2.09844e-66	-6.92185e-10	-2.55243	3.8761e-06	-6.92185e-10	-2.50822	2.76034e-05	-6.92185e-10	-2.51116
16036926	chr19:16036926:T:C	2.29304e-67	-2.38406	-2.38226	3.46048e-07	-2.38655	-2.53768	2.86581e-06	-2.25325	-2.52299
16036992	chr19:16036992:C:T	2.66961e-65	-0.0091003	-4.09089e-09	4.47983e-05	-0.0608789	-4.09089e-09	0.000303443	-0.113905	-4.09089e-09
16037213	chr19:16037213:C:A	3.10083e-67	-2.164	-2.30054	5.06986e-07	-2.06725	-2.47507	2.95954e-06	-2.28943	-2.45464
16037695	chr19:16037695:G:C	2.11967e-66	-6.92185e-10	-2.54236	3.71749e-06	-6.92185e-10	-2.55	2.65248e-05	-6.92185e-10	-2.55102
16037706	chr19:16037706:G:A	7.10617e-66	-1.33265	-4.09089e-09	1.63363e-05	-1.06966	-4.09089e-09	0.000100266	-1.22127	-4.09089e-09
16038056	chr19:16038056:G:A	2.88092e-66	-6.92185e-10	-2.23551	4.33722e-06	-6.92185e-10	-2.39582	3.1149e-05	-6.92185e-10	-2.39032
16038223	chr19:16038223:G:T	5.05485e-66	-1.75591	0.0826445	7.79923e-07	-1.65544	-2.45617	3.72669e-06	-2.05885	-2.45473
16038376	chr19:16038376:G:A	2.28285e-66	-6.92185e-10	-2.46819	5.05961e-06	-6.92185e-10	-2.24176	3.59528e-05	-6.92185e-10	-2.24689
16038383	chr19:16038383:A:G	2.83661e-66	-6.92185e-10	-2.25101	4.42305e-06	-6.92185e-10	-2.37622	3.18507e-05	-6.92185e-10	-2.36804
16038761	chr19:16038761:C:T	8.38295e-67	-2.4451	-1.02491	5.75678e-07	-2.45906	-1.9562	3.93102e-06	-2.4555	-2.0047
16038767	chr19:16038767:C:T	5.37662e-66	-6.92185e-10	-1.61156	3.91774e-06	-6.92185e-10	-2.49754	2.86936e-05	-6.92185e-10	-2.47242
16038936	chr19:16038936:C:T	2.78044e-66	-6.92185e-10	-2.27101	3.81693e-06	-6.92185e-10	-2.5236	2.72424e-05	-6.92185e-10	-2.52432
16039066	chr19:16039066:A:G	3.64166e-66	-6.92185e-10	-2.00118	4.40019e-06	-6.92185e-10	-2.3814	3.16649e-05	-6.92185e-10	-2.37389
16039143	chr19:16039143:C:T	2.2982e-66	-6.92185e-10	-2.46149	5.20155e-06	-6.92185e-10	-2.21409	3.69287e-05	-6.92185e-10	-2.22011
16039145	chr19:16039145:G:C	3.18785e-66	-6.92185e-10	-2.13427	4.89342e-06	-6.92185e-10	-2.27516	3.5271e-05	-6.92185e-10	-2.26604
16039294	chr19:16039294:C:T	9.89251e-66	-6.92185e-10	-1.00184	4.45196e-06	-6.92185e-10	-2.3697	3.33807e-05	-6.92185e-10	-2.32112
16039323	chr19:16039323:G:A	1.81423e-65	-0.395371	-4.09089e-09	3.93564e-05	-0.190391	-4.09089e-09	0.000232845	-0.378725	-4.09089e-09
16039694	chr19:16039694:C:T	2.23388e-67	-2.28039	-2.51207	3.43338e-07	-2.40155	-2.53054	2.33544e-06	-2.45991	-2.52099
16039813	chr19:16039813:C:T	5.71753e-66	-6.92185e-10	-1.55008	3.70644e-06	-6.92185e-10	-2.55298	2.65319e-05	-6.92185e-10	-2.55075
16039824	chr19:16039824:T:A	3.91831e-67	-1.70149	-2.52905	1.03062e-06	-1.63494	-2.19795	5.18646e-06	-1.99667	-2.18637
16039845	chr19:16039845:ATCT:A	2.95025e-66	-6.92185e-10	-2.21173	4.49909e-06	-6.92185e-10	-2.35918	3.23747e-05	-6.92185e-10	-2.35172
16039856	chr19:16039856:T:G	3.1544e-67	-2.34583	-2.10158	7.7004e-07	-2.35493	-1.76944	5.58237e-06	-2.44552	-1.66396
16039916	chr19:16039916:G:A	6.32126e-67	-1.82644	-1.92585	6.72657e-07	-1.7689	-2.49067	3.45641e-06	-2.09788	-2.49098
16039969	chr19:16039969:A:G	6.82137e-67	-2.15606	-1.52008	6.49574e-07	-1.85169	-2.44279	2.98884e-06	-2.29477	-2.43944
16040080	chr19:16040080:TTTTCA:T	5.98909e-67	-2.15264	-1.65363	6.19559e-07	-1.85463	-2.48717	2.85227e-06	-2.29631	-2.48467
16040117	chr19:16040117:A:G	1.07454e-65	-6.92185e-10	-0.91914	4.53584e-06	-6.92185e-10	-2.35104	3.40938e-05	-6.92185e-10	-2.29998
16040413	chr19:16040413:C:A	2.12288e-67	-2.46079	-2.38264	3.38014e-07	-2.42843	-2.51929	2.31127e-06	-2.46098	-2.53032
16040490	chr19:16040490:C:T	2.2285e-66	-6.92185e-10	-2.49229	3.71363e-06	-6.92185e-10	-2.55104	2.64958e-05	-6.92185e-10	-2.55211
16040766	chr19:16040766:C:G	1.21373e-65	-1.58356	0.786221	7.07638e-07	-1.95158	-2.25729	4.54386e-06	-2.06434	-2.25098
16040794	chr19:16040794:A:G	5.11156e-67	-1.41769	-2.54701	4.32972e-07	-2.21205	-2.48808	5.16804e-06	-1.69021	-2.49639
16040865	chr19:16040865:A:G	1.37782e-65	-1.52746	0.856936	7.51673e-07	-1.90852	-2.23999	4.80046e-06	-2.02748	-2.23291
16040895	chr19:16040895:A:G	2.53657e-67	-2.36747	-2.29792	3.22186e-07	-2.44757	-2.5481	2.43039e-06	-2.38827	-2.55277
16040922	chr19:16040922:T:C	3.91268e-67	-1.82826	-2.40372	6.75514e-07	-1.76835	-2.48698	3.46184e-06	-2.1016	-2.48569
16040930	chr19:16040930:G:T	2.64383e-67	-2.15818	-2.4658	3.43981e-07	-2.4422	-2.48802	2.4495e-06	-2.45992	-2.47329
16041021	chr19:16041021:T:C	1.83527e-67	-2.435	-2.55402	3.22221e-07	-2.45895	-2.53662	2.33908e-06	-2.45477	-2.52457
16041064	chr19:16041064:C:T	3.38981e-67	-2.4559	-1.91953	3.26671e-07	-2.43349	-2.54837	2.26804e-06	-2.46182	-2.54836
16041422	chr19:16041422:T:G	9.77916e-66	-6.92185e-10	-1.01336	4.35173e-06	-6.92185e-10	-2.39248	3.24912e-05	-6.92185e-10	-2.34813
16041600	chr19:16041600:AC:A	2.43313e-67	-2.16302	-2.544	3.52324e-07	-2.35559	-2.55066	2.84072e-06	-2.24058	-2.54446
16041886	chr19:16041886:C:T	9.3239e-66	-6.92185e-10	-1.06104	4.31072e-06	-6.92185e-10	-2.40195	3.21535e-05	-6.92185e-10	-2.35858
16042113	chr19:16042113:A:T	4.88459e-66	-6.92185e-10	-1.70753	3.7087e-06	-6.92185e-10	-2.55237	2.64469e-05	-6.92185e-10	-2.55396
16042237	chr19:16042237:C:A	1.4951e-65	-6.92185e-10	-0.588839	1.28066e-05	-6.92185e-10	-1.31309	9.40634e-05	-6.92185e-10	-1.28513
16042273	chr19:16042273:A:G	1.29338e-65	-6.92185e-10	-0.733774	1.15603e-05	-6.92185e-10	-1.41547	8.48241e-05	-6.92185e-10	-1.38852
16042635	chr19:16042635:G:A	3.80124e-65	-1.35082	1.69512	1.27748e-06	-1.36254	-2.25563	5.86202e-06	-1.81852	-2.24209
16043935	chr19:16043935:A:G	1.3665e-65	-6.92185e-10	-0.678778	1.20468e-05	-6.92185e-10	-1.37425	8.8416e-05	-6.92185e-10	-1.34704
16043951	chr19:16043951:A:G	4.09199e-67	-1.63333	-2.55384	3.8334e-07	-2.31098	-2.51091	4.21806e-06	-1.87198	-2.51774
16044052	chr19:16044052:G:A	4.79744e-65	-1.39844	1.97549	1.31549e-06	-1.41016	-2.17868	6.11542e-06	-1.8551	-2.16318
16044100	chr19:16044100:A:G	4.40652e-67	-2.29348	-1.81964	4.96094e-07	-2.34228	-2.22176	3.42587e-06	-2.34967	-2.24807
16044130	chr19:16044130:T:C	1.3665e-65	-6.92185e-10	-0.678778	1.20468e-05	-6.92185e-10	-1.37425	8.8416e-05	-6.92185e-10	-1.34704
16044301	chr19:16044301:C:T	4.00643e-67	-1.65443	-2.55387	3.80142e-07	-2.31918	-2.51107	4.15139e-06	-1.88776	-2.5179
16044333	chr19:16044333:T:C	1.30946e-65	-6.92185e-10	-0.721416	1.16356e-05	-6.92185e-10	-1.40898	8.53717e-05	-6.92185e-10	-1.38208
16044491	chr19:16044491:G:T	1.36104e-65	-6.92185e-10	-0.682781	1.20075e-05	-6.92185e-10	-1.37752	8.81228e-05	-6.92185e-10	-1.35037
16044510	chr19:16044510:T:C	1.38701e-65	-6.92185e-10	-0.663885	1.21864e-05	-6.92185e-10	-1.36273	8.94561e-05	-6.92185e-10	-1.33535
16044534	chr19:16044534:C:A	4.38999e-65	-1.42451	1.91281	1.26138e-06	-1.43497	-2.19587	5.89528e-06	-1.87429	-2.18066
16044539	chr19:16044539:T:A	2.16289e-66	-6.92185e-10	-2.52217	4.55768e-06	-6.92185e-10	-2.34624	3.24042e-05	-6.92185e-10	-2.35081
16044630	chr19:16044630:G:A	1.06711e-65	-6.92185e-10	-0.92608	1.02811e-05	-6.92185e-10	-1.53274	7.54924e-05	-6.92185e-10	-1.50507
16044923	chr19:16044923:C:T	1.61549e-65	-6.92185e-10	-0.511398	1.38249e-05	-6.92185e-10	-1.23658	0.000101531	-6.92185e-10	-1.20873
16044931	chr19:16044931:C:T	1.07608e-65	-6.92185e-10	-0.917709	1.02863e-05	-6.92185e-10	-1.53223	7.54983e-05	-6.92185e-10	-1.50499
16044932	chr19:16044932:G:A	6.32287e-66	-6.92185e-10	-1.44945	3.71536e-06	-6.92185e-10	-2.55057	2.66248e-05	-6.92185e-10	-2.54726
16044935	chr19:16044935:C:T	3.44993e-66	-6.92185e-10	-2.05526	4.98384e-06	-6.92185e-10	-2.25685	3.56163e-05	-6.92185e-10	-2.2563
16045015	chr19:16045015:G:A	1.12529e-65	-6.92185e-10	-0.872989	4.59884e-06	-6.92185e-10	-2.33725	3.45593e-05	-6.92185e-10	-2.28642
16045117	chr19:16045117:C:T	1.15614e-65	-6.92185e-10	-0.845945	4.64561e-06	-6.92185e-10	-2.32713	3.49592e-05	-6.92185e-10	-2.27492
16045757	chr19:16045757:G:A	1.3551e-65	-6.92185e-10	-0.687156	1.19302e-05	-6.92185e-10	-1.38398	8.75232e-05	-6.92185e-10	-1.35719
16046198	chr19:16046198:T:C	1.45424e-65	-6.92185e-10	-0.61655	1.28103e-05	-6.92185e-10	-1.3128	9.4322e-05	-6.92185e-10	-1.28238
16046338	chr19:16046338:G:T	2.22009e-66	-6.92185e-10	-2.49607	4.72911e-06	-6.92185e-10	-2.30931	3.35502e-05	-6.92185e-10	-2.31606
16046383	chr19:16046383:G:A	1.72634e-65	-0.44503	-4.09089e-09	2.56527e-05	-0.618399	-4.09089e-09	0.000222377	-0.424724	-4.09089e-09
16046537	chr19:16046537:C:T	1.51259e-65	-6.92185e-10	-0.577213	1.31769e-05	-6.92185e-10	-1.28458	9.67741e-05	-6.92185e-10	-1.25672
16046625	chr19:16046625:G:A	7.51535e-67	-1.46197	-2.11729	6.15548e-07	-1.84136	-2.50694	5.62554e-06	-1.5793	-2.52248
16046662	chr19:16046662:A:G	3.08444e-66	-6.92185e-10	-2.16725	5.75637e-06	-6.92185e-10	-2.11274	4.08287e-05	-6.92185e-10	-2.11971
16046702	chr19:16046702:C:CT	1.10454e-65	-6.92185e-10	-0.891607	4.56025e-06	-6.92185e-10	-2.34567	3.42703e-05	-6.92185e-10	-2.29482
16046802	chr19:16046802:A:G	1.47749e-65	-6.92185e-10	-0.600685	1.2863e-05	-6.92185e-10	-1.3087	9.44055e-05	-6.92185e-10	-1.2815
16046837	chr19:16046837:A:G	3.58204e-67	-1.91191	-2.40836	4.90047e-06	-0.698149	-1.57557	1.3845e-05	-1.61176	-1.58941
16047336	chr19:16047336:C:A	2.09786e-66	-6.92185e-10	-2.5527	4.02914e-06	-6.92185e-10	-2.4695	2.86963e-05	-6.92185e-10	-2.47233
16047342	chr19:16047342:A:G	2.10822e-66	-6.92185e-10	-2.54777	3.85156e-06	-6.92185e-10	-2.51457	2.74576e-05	-6.92185e-10	-2.51646
16047399	chr19:16047399:A:G	2.26241e-66	-6.92185e-10	-2.47719	4.92719e-06	-6.92185e-10	-2.26828	3.49317e-05	-6.92185e-10	-2.2757
16047696	chr19:16047696:C:T	1.16908e-65	-6.92185e-10	-0.834815	1.11453e-05	-6.92185e-10	-1.45203	8.19033e-05	-6.92185e-10	-1.42356
16047825	chr19:16047825:G:A	1.82303e-65	-0.39053	-4.09089e-09	3.56384e-05	-0.289626	-4.09089e-09	0.000197719	-0.542249	-4.09089e-09
16048320	chr19:16048320:A:T	3.56918e-66	-6.92185e-10	-2.02128	4.62755e-06	-6.92185e-10	-2.33102	3.27885e-05	-6.92185e-10	-2.33902
16048376	chr19:16048376:G:A	4.3869e-67	-1.58531	-2.53227	6.02268e-07	-1.95067	-2.41943	5.57435e-06	-1.71764	-2.39329
16048600	chr19:16048600:G:A	2.30787e-66	-6.92185e-10	-2.45729	3.70489e-06	-6.92185e-10	-2.5534	2.64497e-05	-6.92185e-10	-2.55385
16048683	chr19:16048683:G:A	3.1324e-66	-2.23658	0.0847636	4.83483e-07	-2.4624	-2.12739	3.48665e-06	-2.45317	-2.12699
16048743	chr19:16048743:A:G	3.3464e-65	-2.25632	2.47318	2.12964e-06	-2.32687	-0.780231	1.57448e-05	-2.33198	-0.740609
16048789	chr19:16048789:T:A	2.64975e-65	-2.24393	2.22736	1.85743e-06	-2.31623	-0.927627	1.37034e-05	-2.32175	-0.889703
16049388	chr19:16049388:T:C	6.87954e-66	-2.14322	0.778158	1.04957e-06	-2.23396	-1.58071	7.61249e-06	-2.2388	-1.56051
16049425	chr19:16049425:C:A	1.18317e-65	-6.92185e-10	-0.822832	1.12509e-05	-6.92185e-10	-1.4426	8.26921e-05	-6.92185e-10	-1.41397
16049573	chr19:16049573:T:TA	4.87733e-67	-1.49522	-2.51638	3.10655e-06	-1.03694	-1.6926	1.90367e-05	-1.18755	-1.69518
16049574	chr19:16049574:T:TGC	4.87387e-67	-1.49549	-2.51682	3.09935e-06	-1.03724	-1.69462	1.8994e-05	-1.18778	-1.69719
16050026	chr19:16050026:G:A	2.7655e-66	-2.2764	-4.09089e-09	4.83032e-06	-2.28814	-4.09089e-09	3.25098e-05	-2.34756	-4.09089e-09
16050131	chr19:16050131:A:G	2.39286e-66	-6.92185e-10	-2.42113	4.80228e-06	-6.92185e-10	-2.29396	3.42063e-05	-6.92185e-10	-2.29669
16050452	chr19:16050452:C:T	3.78551e-65	-2.28374	2.62389	2.21876e-06	-2.34821	-0.717894	1.645e-05	-2.35286	-0.67591
16050473	chr19:16050473:T:G	4.00572e-67	-1.65396	-2.55452	3.70988e-07	-2.32252	-2.53212	4.05611e-06	-1.89126	-2.53762
16050764	chr19:16050764:A:T	1.3078e-65	-6.92185e-10	-0.722685	4.90049e-06	-6.92185e-10	-2.27371	3.70155e-05	-6.92185e-10	-2.21776
16050816	chr19:16050816:C:A	1.10717e-65	-6.92185e-10	-0.88923	2.52333e-05	-6.92185e-10	-0.634884	0.000183531	-6.92185e-10	-0.616717
16051045	chr19:16051045:C:T	1.25214e-65	-0.766176	-4.09089e-09	1.95718e-05	-0.888962	-4.09089e-09	0.000168067	-0.704737	-4.09089e-09
16051100	chr19:16051100:C:A	1.88056e-65	-1.17846	0.818992	1.30264e-06	-1.18048	-2.41818	5.69663e-06	-1.67974	-2.40948
16051179	chr19:16051179:G:A	1.18674e-65	-6.92185e-10	-0.819821	1.117e-05	-6.92185e-10	-1.44982	8.19265e-05	-6.92185e-10	-1.42328
16051328	chr19:16051328:T:A	1.17639e-65	-6.92185e-10	-0.828581	1.11965e-05	-6.92185e-10	-1.44745	8.22876e-05	-6.92185e-10	-1.41888
16051495	chr19:16051495:A:C	5.1175e-67	-1.45248	-2.51105	3.34757e-06	-0.984814	-1.67	2.04596e-05	-1.13795	-1.6727
16051506	chr19:16051506:C:G	9.47359e-66	-2.14608	1.10097	1.2688e-06	-2.23507	-1.38991	9.2187e-06	-2.24018	-1.36768
16051582	chr19:16051582:T:C	4.25499e-67	-1.59668	-2.55143	6.09647e-07	-1.94123	-2.4167	5.73589e-06	-1.69949	-2.38287
16051650	chr19:16051650:T:C	1.19162e-65	-6.92185e-10	-0.815717	1.13151e-05	-6.92185e-10	-1.43691	8.31673e-05	-6.92185e-10	-1.40824
16051835	chr19:16051835:G:A	1.25263e-65	-6.92185e-10	-0.765784	1.17565e-05	-6.92185e-10	-1.39864	8.64289e-05	-6.92185e-10	-1.36978
16051847	chr19:16051847:A:G	2.25324e-66	-6.92185e-10	-2.48125	4.90525e-06	-6.92185e-10	-2.27274	3.47923e-05	-6.92185e-10	-2.2797
16052433	chr19:16052433:A:G	1.45419e-65	-6.92185e-10	-0.616586	1.29465e-05	-6.92185e-10	-1.30222	9.59548e-05	-6.92185e-10	-1.26522
16052775	chr19:16052775:C:T	4.82327e-65	-2.29955	2.88197	2.7728e-06	-2.36016	-0.483029	2.07794e-05	-2.36406	-0.431074
16052776	chr19:16052776:A:G	4.11706e-65	-2.30958	2.73369	2.52364e-06	-2.36779	-0.569557	1.88953e-05	-2.37162	-0.518562
16053257	chr19:16053257:A:G	3.838e-66	-1.94867	-4.09089e-09	4.67693e-06	-2.32041	-4.09089e-09	3.71734e-05	-2.2135	-4.09089e-09
16053581	chr19:16053581:C:A	5.63804e-65	-2.27735	3.01586	3.14746e-06	-2.34325	-0.373206	2.35811e-05	-2.34751	-0.321138
16053766	chr19:16053766:A:G	8.85737e-66	-6.92185e-10	-1.11237	1.78417e-05	-6.92185e-10	-0.981512	0.000130311	-6.92185e-10	-0.95917
16053821	chr19:16053821:A:G	2.70901e-65	-1.58134	1.58689	1.02789e-05	-0.672667	-0.860284	8.44566e-05	-0.608419	-0.784441
16053854	chr19:16053854:A:T	4.2868e-66	-6.92185e-10	-1.83808	2.34364e-05	-6.92185e-10	-0.708759	0.000186686	-6.92185e-10	-0.599671
16054052	chr19:16054052:C:T	1.18171e-65	-6.92185e-10	-0.824069	1.12374e-05	-6.92185e-10	-1.44381	8.25906e-05	-6.92185e-10	-1.4152
16054096	chr19:16054096:C:T	6.04936e-65	-2.22909	3.03801	3.27667e-06	-2.30358	-0.372644	2.45675e-05	-2.30861	-0.319068
16054465	chr19:16054465:C:T	5.03003e-67	-2.09605	-1.88473	3.67818e-06	-1.98218	-0.578447	2.04874e-05	-2.2563	-0.552984
16054509	chr19:16054509:G:A	3.10595e-66	-6.92185e-10	-2.1603	7.31715e-06	-6.92185e-10	-1.87283	5.23871e-05	-6.92185e-10	-1.87044
16054559	chr19:16054559:A:G	4.36385e-66	-6.92185e-10	-1.82026	2.45616e-05	-6.92185e-10	-0.661864	0.000195849	-6.92185e-10	-0.551755
16055487	chr19:16055487:A:T	5.93089e-66	-6.92185e-10	-1.51344	4.01925e-06	-6.92185e-10	-2.47195	2.90656e-05	-6.92185e-10	-2.45954
16055892	chr19:16055892:C:T	1.13844e-65	-6.92185e-10	-0.861377	1.53534e-05	-6.92185e-10	-1.13172	0.000108859	-6.92185e-10	-1.13905
16055953	chr19:16055953:T:G	3.68889e-66	-6.92185e-10	-1.98829	7.94579e-06	-6.92185e-10	-1.79041	5.56776e-05	-6.92185e-10	-1.80952
16056138	chr19:16056138:T:C	8.65555e-66	-6.92185e-10	-1.13542	1.74616e-05	-6.92185e-10	-1.00304	0.000127638	-6.92185e-10	-0.979901
16056260	chr19:16056260:T:A	2.1415e-66	-6.92185e-10	-2.53211	3.96634e-06	-6.92185e-10	-2.48521	2.82533e-05	-6.92185e-10	-2.48789
16056343	chr19:16056343:C:T	2.2907e-66	-6.92185e-10	-2.46476	3.70016e-06	-6.92185e-10	-2.55467	2.64323e-05	-6.92185e-10	-2.55451
16056682	chr19:16056682:A:G	9.63512e-66	-2.08582	1.05762	1.31283e-06	-2.20366	-1.38721	9.68161e-06	-2.20706	-1.35181
16056720	chr19:16056720:G:A	3.17603e-65	-0.580917	0.745515	2.14842e-06	-0.655346	-2.44297	8.47373e-06	-1.25819	-2.43394
16056737	chr19:16056737:G:A	5.62782e-66	-6.92185e-10	-1.5659	6.30601e-06	-6.92185e-10	-2.02155	4.52335e-05	-6.92185e-10	-2.01726
16056747	chr19:16056747:G:C	5.77458e-66	-6.92185e-10	-1.54015	6.38404e-06	-6.92185e-10	-2.00925	4.579e-05	-6.92185e-10	-2.00503
16056850	chr19:16056850:A:G	6.33869e-65	-2.12976	2.9854	3.39066e-06	-2.2408	-0.401229	2.54128e-05	-2.24458	-0.349266
16056951	chr19:16056951:T:C	6.21441e-65	-2.10889	2.94472	3.38802e-06	-2.22323	-0.419573	2.53776e-05	-2.22743	-0.367807
16056979	chr19:16056979:A:G	2.86348e-67	-2.0683	-2.47586	3.41611e-07	-2.45045	-2.48668	3.09527e-06	-2.22393	-2.4753
16057124	chr19:16057124:C:T	8.27696e-66	-1.92349	0.74335	1.37537e-06	-2.0682	-1.47613	1.00552e-05	-2.07136	-1.44966
16057153	chr19:16057153:G:A	6.79612e-67	-1.16749	-2.51236	7.40767e-07	-1.6458	-2.51732	7.28612e-06	-1.34436	-2.49877
16057165	chr19:16057165:C:T	6.91604e-67	-1.93062	-1.73174	1.1932e-06	-2.37189	-1.31452	1.36505e-05	-2.00359	-1.21173
16057266	chr19:16057266:C:T	3.52737e-65	-0.788321	1.05784	1.91807e-06	-0.844499	-2.36723	7.84124e-06	-1.41223	-2.35747
16057274	chr19:16057274:C:T	3.53019e-65	-2.07789	2.34821	2.60431e-06	-2.19853	-0.707352	1.94057e-05	-2.20204	-0.661494
16058085	chr19:16058085:A:AT	5.87673e-65	-2.16148	2.94145	3.03845e-06	-2.25043	-0.501273	2.2718e-05	-2.25612	-0.449823
16058129	chr19:16058129:C:T	1.08707e-63	-6.92185e-10	3.69762	0.000313657	-6.92185e-10	1.88525	0.00317629	-6.92185e-10	2.23437
16058155	chr19:16058155:A:G	1.55964e-64	-2.20886	3.96486	5.46552e-06	-2.29298	0.128389	4.11871e-05	-2.29725	0.186275
16058389	chr19:16058389:A:G	2.29619e-66	-2.46237	-4.09089e-09	4.13031e-06	-2.4447	-4.09089e-09	2.904e-05	-2.46042	-4.09089e-09
16058490	chr19:16058490:A:G	1.94372e-67	-2.45943	-2.47217	8.34263e-07	-2.41556	-1.62869	5.66304e-06	-2.45181	-1.64333
16058538	chr19:16058538:A:G	5.97965e-65	-2.19662	2.99395	3.05307e-06	-2.28038	-0.466519	2.28334e-05	-2.28561	-0.415267
16058710	chr19:16058710:A:G	5.34569e-66	-2.07976	0.462431	1.02747e-06	-2.17962	-1.65633	7.46792e-06	-2.18515	-1.63333
16059131	chr19:16059131:C:T	6.2384e-65	-2.16991	3.0096	3.13721e-06	-2.25813	-0.461591	2.34621e-05	-2.26339	-0.410318
16059261	chr19:16059261:C:T	9.28333e-66	-6.92185e-10	-1.0654	3.87219e-06	-6.92185e-10	-2.50923	2.79179e-05	-6.92185e-10	-2.49983
16059443	chr19:16059443:A:C	1.14571e-65	-6.92185e-10	-0.855007	1.17507e-05	-6.92185e-10	-1.39913	8.63813e-05	-6.92185e-10	-1.37033
16059595	chr19:16059595:A:G	9.26896e-67	-1.32776	-2.04177	6.62971e-07	-1.79894	-2.47513	6.10537e-06	-1.5301	-2.48983
16060032	chr19:16060032:A:T	4.58479e-65	-2.13929	2.671	2.67014e-06	-2.23438	-0.646542	1.99256e-05	-2.239	-0.59809
16060089	chr19:16060089:C:T	4.98801e-67	-1.6012	-2.38796	3.82402e-07	-2.3427	-2.48163	4.24011e-06	-1.91466	-2.46985
16060117	chr19:16060117:G:A	6.6106e-65	-2.18272	3.08036	3.24647e-06	-2.26867	-0.416815	2.43059e-05	-2.27363	-0.364746
16060118	chr19:16060118:A:C	7.06194e-65	-2.18341	3.1471	3.35911e-06	-2.26974	-0.381631	2.51531e-05	-2.27487	-0.329247
16060457	chr19:16060457:A:G	8.87734e-66	-1.54704	0.436923	1.19531e-06	-2.04551	-1.63913	1.06673e-05	-1.83741	-1.6245
16060551	chr19:16060551:T:G	3.59015e-67	-1.83231	-2.4857	4.58858e-06	-0.551561	-1.78792	1.24138e-05	-1.51106	-1.79922
16060561	chr19:16060561:T:C	6.2764e-65	-2.1816	3.02736	3.156e-06	-2.26836	-0.445388	2.36214e-05	-2.27311	-0.393837
16060763	chr19:16060763:G:A	1.66359e-65	-2.1149	1.63284	2.17794e-06	-2.22667	-0.857997	1.6059e-05	-2.22757	-0.825261
16060798	chr19:16060798:T:C	5.3782e-65	-2.20202	2.89334	2.99203e-06	-2.28545	-0.481652	2.2391e-05	-2.29016	-0.43028
16061169	chr19:16061169:G:A	2.25113e-66	-6.92185e-10	-2.48219	3.70085e-06	-6.92185e-10	-2.55449	2.64405e-05	-6.92185e-10	-2.5542
16061209	chr19:16061209:G:A	3.87477e-65	-2.12175	2.48521	2.60426e-06	-2.23412	-0.671783	1.94501e-05	-2.23801	-0.623237
16061244	chr19:16061244:GC:G	3.89574e-65	-2.18455	2.55341	2.41744e-06	-2.27066	-0.709681	1.80341e-05	-2.27525	-0.661582
16061476	chr19:16061476:C:T	6.35472e-67	-2.4552	-1.2918	1.5815e-06	-1.89321	-1.51147	9.33718e-06	-2.14278	-1.45232
16061577	chr19:16061577:A:G	3.68594e-65	-2.18927	2.50276	2.33839e-06	-2.27585	-0.737739	1.74697e-05	-2.27911	-0.689515
16061585	chr19:16061585:T:C	3.85946e-65	-2.16793	2.52743	2.40786e-06	-2.25812	-0.726193	1.79827e-05	-2.26167	-0.678015
16061596	chr19:16061596:T:C	6.07604e-66	-1.48927	-4.09089e-09	4.77668e-06	-2.2993	-4.09089e-09	5.47991e-05	-1.82542	-4.09089e-09
16061730	chr19:16061730:C:T	7.5044e-66	-6.92185e-10	-1.27813	7.70078e-06	-6.92185e-10	-1.82173	5.64105e-05	-6.92185e-10	-1.79644
16062011	chr19:16062011:C:G	3.55017e-67	-1.91215	-2.41705	3.42575e-07	-2.4342	-2.50012	3.2812e-06	-2.15121	-2.48967
16062156	chr19:16062156:C:T	4.70976e-65	-2.17124	2.72984	2.71267e-06	-2.25917	-0.60595	2.02519e-05	-2.26455	-0.556301
16062222	chr19:16062222:C:T	5.84039e-66	-6.92185e-10	-1.52882	6.57271e-06	-6.92185e-10	-1.98012	4.76487e-05	-6.92185e-10	-1.96524
16062325	chr19:16062325:G:T	2.87648e-66	-6.92185e-10	-2.23705	5.79138e-06	-6.92185e-10	-2.10668	4.09313e-05	-6.92185e-10	-2.1172
16062335	chr19:16062335:G:A	6.08571e-66	-1.48767	-4.09089e-09	4.78182e-06	-2.29823	-4.09089e-09	5.487e-05	-1.82413	-4.09089e-09
16062344	chr19:16062344:G:A	3.83027e-65	-2.19028	2.54218	2.39263e-06	-2.27621	-0.71445	1.78786e-05	-2.27956	-0.665936
16062501	chr19:16062501:AG:A	4.24094e-66	-6.92185e-10	-1.84883	5.59878e-06	-6.92185e-10	-2.1405	4.08595e-05	-6.92185e-10	-2.11896
16062554	chr19:16062554:G:A	5.00776e-66	-6.92185e-10	-1.68263	2.6413e-05	-6.92185e-10	-0.589193	0.000213367	-6.92185e-10	-0.466085
16062560	chr19:16062560:G:A	2.86376e-66	-6.92185e-10	-2.24148	4.64434e-06	-6.92185e-10	-2.3274	3.30305e-05	-6.92185e-10	-2.33167
16062561	chr19:16062561:T:C	5.05994e-65	-2.28636	2.91669	2.70944e-06	-2.34747	-0.51884	2.02424e-05	-2.35475	-0.466568
16062620	chr19:16062620:A:C	3.95162e-67	-1.7673	-2.45477	5.79446e-06	-0.436204	-1.66994	1.5027e-05	-1.43681	-1.68243
16062854	chr19:16062854:C:T	8.23562e-66	-6.92185e-10	-1.18515	1.67516e-05	-6.92185e-10	-1.04456	0.00012232	-6.92185e-10	-1.02246
16063101	chr19:16063101:T:C	9.71873e-66	-6.92185e-10	-1.01956	9.8099e-06	-6.92185e-10	-1.57966	7.19476e-05	-6.92185e-10	-1.55316
16063143	chr19:16063143:T:C	3.51324e-66	-1.64509	-0.39199	9.06931e-07	-2.07015	-1.89059	7.87664e-06	-1.8556	-1.9096
16063159	chr19:16063159:A:G	7.17358e-65	-2.22089	3.20026	3.33258e-06	-2.30356	-0.355743	2.50638e-05	-2.30643	-0.301245
16063798	chr19:16063798:G:A	8.11172e-66	-6.92185e-10	-1.20031	8.23428e-06	-6.92185e-10	-1.75474	6.02715e-05	-6.92185e-10	-1.73024
16063847	chr19:16063847:C:A	3.01185e-67	-2.17515	-2.31849	1.34648e-06	-2.29711	-1.26845	1.07839e-05	-2.25134	-1.1997
16064438	chr19:16064438:G:C	1.47084e-66	-1.82297	-1.08481	6.61339e-07	-2.3929	-1.88364	5.68251e-06	-2.20153	-1.89017
16064445	chr19:16064445:T:TCC	2.094e-66	-6.92185e-10	-2.55454	7.37287e-06	-6.92185e-10	-1.86524	5.32117e-05	-6.92185e-10	-1.85482
16064650	chr19:16064650:G:A	2.48992e-66	-6.92185e-10	-2.38137	5.19628e-06	-6.92185e-10	-2.21511	3.56149e-05	-6.92185e-10	-2.25633
16064863	chr19:16064863:TG:T	2.09984e-66	-6.92185e-10	-2.55175	3.7205e-06	-6.92185e-10	-2.54919	2.65937e-05	-6.92185e-10	-2.54842
16064990	chr19:16064990:A:G	1.15843e-66	-1.80111	-1.34545	5.37167e-07	-2.29057	-2.19393	4.58713e-06	-2.17081	-2.13503
16065049	chr19:16065049:G:A	2.87106e-66	-2.23894	-4.09089e-09	5.27936e-06	-2.19924	-4.09089e-09	4.13294e-05	-2.10752	-4.09089e-09
16065308	chr19:16065308:C:T	2.30678e-66	-2.45777	-4.09089e-09	4.0591e-06	-2.46209	-4.09089e-09	2.90287e-05	-2.46081	-4.09089e-09
16065514	chr19:16065514:T:A	3.26411e-67	-1.87379	-2.53942	3.21481e-07	-2.44504	-2.55282	2.64476e-06	-2.30548	-2.55104
16065564	chr19:16065564:G:A	5.41795e-66	-6.92185e-10	-1.6039	1.82583e-05	-6.92185e-10	-0.95843	0.000128012	-6.92185e-10	-0.97697
16066130	chr19:16066130:A:G	6.60944e-65	-0.173592	1.07106	1.36817e-06	-1.2068	-2.34278	1.68321e-05	-0.698291	-2.30752
16066408	chr19:16066408:G:A	2.10568e-67	-2.43611	-2.41545	4.46859e-07	-2.21602	-2.45254	2.51989e-06	-2.44733	-2.45756
16066458	chr19:16066458:G:A	8.1148e-66	-6.92185e-10	-1.19993	8.09009e-06	-6.92185e-10	-1.77241	5.81442e-05	-6.92185e-10	-1.76617
16066581	chr19:16066581:A:G	2.17605e-66	-6.92185e-10	-2.51611	4.92974e-06	-6.92185e-10	-2.26776	3.51185e-05	-6.92185e-10	-2.27037
16066930	chr19:16066930:T:A	2.23084e-66	-6.92185e-10	-2.49124	4.169e-06	-6.92185e-10	-2.43537	2.9637e-05	-6.92185e-10	-2.44008
16067085	chr19:16067085:C:T	2.29739e-66	-6.92185e-10	-2.46184	3.89642e-06	-6.92185e-10	-2.50299	2.78756e-05	-6.92185e-10	-2.50134
16067320	chr19:16067320:A:T	2.36537e-66	-6.92185e-10	-2.43268	4.34216e-06	-6.92185e-10	-2.39468	3.09478e-05	-6.92185e-10	-2.3968
16067440	chr19:16067440:G:A	9.53284e-66	-1.59411	0.555239	4.31002e-07	-2.23408	-2.47061	4.01445e-06	-1.9896	-2.4496
16067529	chr19:16067529:G:A	2.09521e-66	-6.92185e-10	-2.55396	3.75255e-06	-6.92185e-10	-2.54061	2.68258e-05	-6.92185e-10	-2.53974
16067948	chr19:16067948:G:T	2.09396e-66	-6.92185e-10	-2.55456	4.28769e-06	-6.92185e-10	-2.4073	3.09244e-05	-6.92185e-10	-2.39755
16068252	chr19:16068252:A:T	2.18458e-66	-6.92185e-10	-2.51219	4.40529e-06	-6.92185e-10	-2.38024	3.1708e-05	-6.92185e-10	-2.37253
16068278	chr19:16068278:G:A	3.12083e-67	-2.3736	-2.08451	4.5213e-07	-2.33046	-2.32637	2.82957e-06	-2.46203	-2.32695
16068619	chr19:16068619:G:A	2.30159e-66	-6.92185e-10	-2.46002	3.90159e-06	-6.92185e-10	-2.50167	2.79132e-05	-6.92185e-10	-2.5
16069115	chr19:16069115:A:G	2.88324e-66	-6.92185e-10	-2.2347	4.33143e-06	-6.92185e-10	-2.39715	3.13389e-05	-6.92185e-10	-2.38424
16069121	chr19:16069121:G:A	3.62344e-67	-1.7654	-2.54338	5.51444e-07	-1.93664	-2.52163	3.32237e-06	-2.11791	-2.51051
16069749	chr19:16069749:T:G	5.78137e-66	-1.53898	-4.09089e-09	5.44852e-06	-2.16771	-4.09089e-09	5.16157e-05	-1.88527	-4.09089e-09
16069790	chr19:16069790:G:A	2.30276e-66	-6.92185e-10	-2.45951	4.42657e-06	-6.92185e-10	-2.37542	3.19731e-05	-6.92185e-10	-2.3642
16069881	chr19:16069881:C:T	8.60228e-66	-1.14159	-4.09089e-09	1.85516e-05	-0.942493	-4.09089e-09	0.000130688	-0.956282	-4.09089e-09
16070027	chr19:16070027:C:A	1.99386e-67	-2.44102	-2.46511	3.64837e-07	-2.44051	-2.43084	2.93027e-06	-2.35804	-2.39596
16070112	chr19:16070112:G:A	2.15139e-66	-6.92185e-10	-2.52751	4.47016e-06	-6.92185e-10	-2.36562	3.1995e-05	-6.92185e-10	-2.36352
16070160	chr19:16070160:G:A	6.23361e-66	-6.92185e-10	-1.46366	4.546e-06	-6.92185e-10	-2.3488	3.25958e-05	-6.92185e-10	-2.34491
16070457	chr19:16070457:T:C	2.47623e-66	-6.92185e-10	-2.38688	3.73462e-06	-6.92185e-10	-2.5454	2.73234e-05	-6.92185e-10	-2.52135
16070585	chr19:16070585:A:G	6.81612e-66	-6.92185e-10	-1.37433	2.35529e-05	-6.92185e-10	-0.703799	0.000182067	-6.92185e-10	-0.624721
16070605	chr19:16070605:A:G	2.50434e-66	-6.92185e-10	-2.37559	2.31845e-05	-6.92185e-10	-0.719566	0.000174913	-6.92185e-10	-0.66481
16070626	chr19:16070626:C:T	1.52077e-65	-6.92185e-10	-0.571814	3.78086e-06	-6.92185e-10	-2.5331	2.71931e-05	-6.92185e-10	-2.52613
16070780	chr19:16070780:A:G	1.76345e-65	-6.92185e-10	-0.423763	1.50383e-05	-6.92185e-10	-1.15245	0.000110228	-6.92185e-10	-1.12655
16070978	chr19:16070978:A:C	2.09402e-66	-6.92185e-10	-2.55453	5.58215e-06	-6.92185e-10	-2.14348	3.91112e-05	-6.92185e-10	-2.16269
16070995	chr19:16070995:T:C	5.48224e-67	-2.43221	-1.46247	8.02821e-07	-2.35406	-1.72862	9.78429e-06	-1.79294	-1.75538
16071121	chr19:16071121:A:G	2.09581e-66	-6.92185e-10	-2.55368	4.04811e-06	-6.92185e-10	-2.4648	2.88435e-05	-6.92185e-10	-2.46721
16071353	chr19:16071353:G:C	3.14171e-66	-6.92185e-10	-2.14885	4.20982e-06	-6.92185e-10	-2.42563	3.03676e-05	-6.92185e-10	-2.41572
16071387	chr19:16071387:A:ATG	7.01725e-66	-6.92185e-10	-1.34525	4.97171e-05	-6.92185e-10	0.043299	0.000429206	-6.92185e-10	0.23284
16071540	chr19:16071540:C:T	2.0944e-66	-6.92185e-10	-2.55435	4.06115e-06	-6.92185e-10	-2.46158	2.8878e-05	-6.92185e-10	-2.46602
16071969	chr19:16071969:G:A	1.71267e-65	-6.92185e-10	-0.45298	9.68648e-06	-6.92185e-10	-1.59232	7.14146e-05	-6.92185e-10	-1.5606
16072109	chr19:16072109:T:G	3.41478e-66	-6.92185e-10	-2.0655	3.68334e-05	-6.92185e-10	-0.256644	0.000293861	-6.92185e-10	-0.145992
16072160	chr19:16072160:T:G	1.00703e-65	-6.92185e-10	-0.984023	0.000155531	-6.92185e-10	1.1838	0.00137044	-6.92185e-10	1.39379
16072176	chr19:16072176:G:A	3.59758e-66	-6.92185e-10	-2.01336	1.73166e-05	-6.92185e-10	-1.01138	0.000132118	-6.92185e-10	-0.945401
16072203	chr19:16072203:T:C	1.01351e-65	-6.92185e-10	-0.977615	0.000156396	-6.92185e-10	1.18934	0.0013784	-6.92185e-10	1.39958
16072248	chr19:16072248:T:C	1.03559e-65	-6.92185e-10	-0.956059	0.000161955	-6.92185e-10	1.22427	0.00142873	-6.92185e-10	1.43544
16072532	chr19:16072532:C:G	4.75116e-66	-6.92185e-10	-1.73523	3.87926e-06	-6.92185e-10	-2.50741	2.78374e-05	-6.92185e-10	-2.50272
16072553	chr19:16072553:G:GC	1.08925e-65	-6.92185e-10	-0.905541	0.000174421	-6.92185e-10	1.29842	0.0015425	-6.92185e-10	1.51206
16072601	chr19:16072601:G:A	2.41561e-67	-2.1896	-2.52465	8.00717e-07	-2.24005	-1.84524	7.44048e-06	-2.02808	-1.79408
16072608	chr19:16072608:C:A	1.75456e-65	1.23468	-1.66349	9.29022e-07	-1.44255	-2.49412	6.66579e-06	-1.44546	-2.48665
16072609	chr19:16072609:C:A	2.35617e-66	-6.92185e-10	-2.43658	3.70207e-06	-6.92185e-10	-2.55416	2.64581e-05	-6.92185e-10	-2.55353
16072669	chr19:16072669:CA:C	1.09343e-65	-6.92185e-10	-0.90171	0.000175657	-6.92185e-10	1.30548	0.00155366	-6.92185e-10	1.51927
16072678	chr19:16072678:A:G	3.12072e-66	-6.92185e-10	-2.15556	3.7991e-06	-6.92185e-10	-2.52829	2.72885e-05	-6.92185e-10	-2.52263
16072703	chr19:16072703:G:A	1.83043e-65	1.13956	-1.52605	8.62392e-07	-1.48872	-2.52238	6.16634e-06	-1.49305	-2.51695
16072831	chr19:16072831:A:C	1.07309e-65	-6.92185e-10	-0.920487	0.000171252	-6.92185e-10	1.28008	0.00151334	-6.92185e-10	1.49297
16072935	chr19:16072935:C:T	8.45319e-66	0.942594	-2.10167	9.44156e-07	-1.51229	-2.40822	6.49147e-06	-1.56941	-2.3892
16072983	chr19:16072983:T:C	7.92251e-66	-6.92185e-10	-1.22391	0.000120135	-6.92185e-10	0.92557	0.00103857	-6.92185e-10	1.1165
16073074	chr19:16073074:T:C	6.13189e-66	-6.92185e-10	-1.48011	5.95085e-05	-6.92185e-10	0.22307	0.000492545	-6.92185e-10	0.370488
16073120	chr19:16073120:G:A	1.40346e-65	-6.92185e-10	-0.652091	8.38688e-06	-6.92185e-10	-1.73638	7.38298e-05	-6.92185e-10	-1.52733
16073177	chr19:16073177:C:CA	6.18651e-66	-6.92185e-10	-1.47125	5.50057e-05	-6.92185e-10	0.144388	0.000454562	-6.92185e-10	0.290236
16073226	chr19:16073226:C:T	5.95729e-66	-6.92185e-10	-1.509	5.67328e-05	-6.92185e-10	0.175302	0.000469018	-6.92185e-10	0.321543
16073238	chr19:16073238:C:CA	6.27935e-66	-6.92185e-10	-1.45635	6.18807e-05	-6.92185e-10	0.262158	0.000512195	-6.92185e-10	0.409608
16073242	chr19:16073242:C:A	1.97486e-65	1.6366	-1.94713	1.31451e-06	-1.13827	-2.45132	8.79558e-06	-1.20539	-2.44946
16073331	chr19:16073331:A:G	5.10964e-65	-6.92185e-10	0.640097	1.11777e-05	-6.92185e-10	-1.44913	8.38436e-05	-6.92185e-10	-1.40014
16073384	chr19:16073384:C:G	6.25486e-66	-1.46026	-4.09089e-09	1.04529e-05	-1.51617	-4.09089e-09	5.44061e-05	-1.83262	-4.09089e-09
16073478	chr19:16073478:G:A	4.84283e-66	-1.71612	-4.09089e-09	7.43842e-06	-1.85639	-4.09089e-09	4.18543e-05	-2.0949	-4.09089e-09
16073490	chr19:16073490:T:A	3.5444e-63	3.25555	1.62396	3.3212e-06	-0.243309	-2.41942	3.68419e-05	0.202552	-2.42501
16073558	chr19:16073558:C:T	4.8982e-66	-1.89061	0.185857	6.43091e-07	-1.88478	-2.41974	6.37855e-06	-1.57753	-2.39863
16073606	chr19:16073606:C:T	3.67421e-66	-6.92185e-10	-1.99228	4.23668e-06	-6.92185e-10	-2.41927	3.08623e-05	-6.92185e-10	-2.39956
16073614	chr19:16073614:C:G	7.26649e-65	-6.92185e-10	0.992241	1.27992e-05	-6.92185e-10	-1.31367	9.66195e-05	-6.92185e-10	-1.25832
16073696	chr19:16073696:A:G	2.32785e-66	-2.44867	-4.09089e-09	4.93647e-06	-2.2664	-4.09089e-09	2.91417e-05	-2.45693	-4.09089e-09
16073828	chr19:16073828:G:A	5.38011e-66	-6.92185e-10	-1.61091	4.95021e-05	-6.92185e-10	0.038965	0.000408268	-6.92185e-10	0.182826
16074300	chr19:16074300:G:A	8.24908e-65	1.38301	-0.263939	9.37625e-07	-1.40614	-2.52131	6.88416e-06	-1.3835	-2.51637
16074336	chr19:16074336:A:G	5.64404e-66	-6.92185e-10	-1.56302	5.28685e-05	-6.92185e-10	0.104759	0.000436583	-6.92185e-10	0.24988
16074557	chr19:16074557:G:C	1.00165e-66	-1.59485	-1.69712	3.82748e-07	-2.27677	-2.54666	2.60507e-06	-2.33313	-2.53851
16074561	chr19:16074561:T:C	7.1982e-65	1.33085	-0.348054	9.05131e-07	-1.43371	-2.52902	6.62784e-06	-1.41308	-2.52474
16074749	chr19:16074749:G:A	7.04724e-16	62.4577	51.3306	2.14738e-06	-1.10982	-1.98898	1.99519e-05	-0.856548	-1.97923
16074857	chr19:16074857:C:T	5.67538e-66	-6.92185e-10	-1.55748	5.34596e-05	-6.92185e-10	0.115876	0.00044186	-6.92185e-10	0.261896
16074947	chr19:16074947:T:C	1.16458e-65	1.31888	-2.15755	2.05191e-06	-1.44349	-1.70079	1.547e-05	-1.41785	-1.67234
16075038	chr19:16075038:G:C	2.90392e-65	-6.92185e-10	0.075029	8.19649e-06	-6.92185e-10	-1.75934	6.09824e-05	-6.92185e-10	-1.71851
16075129	chr19:16075129:C:T	2.68316e-67	-2.0865	-2.5227	4.06147e-07	-2.22507	-2.53902	2.48428e-06	-2.39391	-2.5252
16075248	chr19:16075248:G:A	5.43653e-66	-6.92185e-10	-1.60048	4.95823e-05	-6.92185e-10	0.0405842	0.000408809	-6.92185e-10	0.184151
16075255	chr19:16075255:G:C	2.94836e-65	-6.92185e-10	0.0902171	8.30446e-06	-6.92185e-10	-1.74626	6.18031e-05	-6.92185e-10	-1.70514
16075655	chr19:16075655:G:T	6.30823e-65	1.7181	-0.867276	1.08837e-06	-1.22409	-2.55429	7.98035e-06	-1.19752	-2.55459
16075656	chr19:16075656:G:A	4.81033e-66	-0.732392	-0.990459	1.07247e-06	-1.27289	-2.5202	7.20299e-06	-1.33732	-2.51728
16075695	chr19:16075695:T:G	1.82089e-65	-6.92185e-10	-0.391709	8.1618e-06	-6.92185e-10	-1.76358	5.96695e-05	-6.92185e-10	-1.74028
16075704	chr19:16075704:A:G	4.00572e-66	-6.92185e-10	-1.90589	3.99379e-06	-6.92185e-10	-2.47831	2.90014e-05	-6.92185e-10	-2.46175
16075788	chr19:16075788:T:C	2.50046e-67	-2.23547	-2.44426	5.08348e-07	-2.24098	-2.29866	4.32833e-06	-2.05707	-2.30684
16075844	chr19:16075844:A:G	4.06916e-66	-6.92185e-10	-1.89018	4.48135e-06	-6.92185e-10	-2.36312	3.21167e-05	-6.92185e-10	-2.35972
16075962	chr19:16075962:G:A	5.2963e-67	-2.07388	-1.85532	5.21461e-07	-2.07619	-2.43798	4.66837e-06	-1.85348	-2.43481
16076055	chr19:16076055:G:A	1.90385e-65	-6.92185e-10	-0.347153	8.45211e-06	-6.92185e-10	-1.72863	6.18582e-05	-6.92185e-10	-1.70425
16076372	chr19:16076372:C:T	3.97294e-66	-6.92185e-10	-1.91411	4.28571e-06	-6.92185e-10	-2.40776	3.06979e-05	-6.92185e-10	-2.4049
16077456	chr19:16077456:G:T	2.31696e-66	-6.92185e-10	-2.45336	5.12603e-06	-6.92185e-10	-2.22872	3.6727e-05	-6.92185e-10	-2.22558
16077513	chr19:16077513:G:A	2.68527e-66	-0.997027	-1.30881	8.32793e-07	-1.49581	-2.55021	5.64448e-06	-1.54891	-2.54951
16077533	chr19:16077533:C:T	3.09786e-66	-6.92185e-10	-2.16291	3.70159e-06	-6.92185e-10	-2.55429	2.66693e-05	-6.92185e-10	-2.54558
16077633	chr19:16077633:T:C	4.75273e-66	-6.92185e-10	-1.7349	4.10653e-05	-6.92185e-10	-0.147886	0.000336756	-6.92185e-10	-0.00974033
16077710	chr19:16077710:T:TA	7.04977e-66	-1.65611	0.315483	2.60983e-06	-0.349363	-2.5544	1.44755e-05	-0.602023	-2.55462
16077789	chr19:16077789:T:C	2.27627e-15	63.8018	51.159	2.27657e-06	-1.13601	-1.90437	2.12652e-05	-0.879912	-1.89212
16077942	chr19:16077942:A:T	4.80705e-66	-6.92185e-10	-1.72353	4.63925e-05	-6.92185e-10	-0.0259124	0.000383366	-6.92185e-10	0.119891
16078433	chr19:16078433:A:T	3.1752e-66	-1.74912	-0.38913	1.06258e-05	0.991039	-2.4908	7.71295e-05	0.973206	-2.45682
16078510	chr19:16078510:A:G	2.70375e-67	-2.27894	-2.32262	1.08756e-06	-2.3937	-1.38541	6.94557e-06	-2.46005	-1.43094
16078616	chr19:16078616:G:A	3.17767e-66	-6.92185e-10	-2.13747	4.17856e-06	-6.92185e-10	-2.43308	3.01112e-05	-6.92185e-10	-2.4242
16079072	chr19:16079072:G:A	9.8621e-65	1.29767	-4.09089e-09	0.000132305	1.02206	-4.09089e-09	0.00055804	0.495333	-4.09089e-09
16079342	chr19:16079342:G:A	4.47768e-65	-6.92185e-10	0.508073	1.72022e-05	-6.92185e-10	-1.01801	0.000163112	-6.92185e-10	-0.734659
16079660	chr19:16079660:C:T	2.19498e-66	-6.92185e-10	-2.50744	4.68494e-06	-6.92185e-10	-2.3187	3.2725e-05	-6.92185e-10	-2.34096
16079666	chr19:16079666:G:A	1.43601e-64	-6.92185e-10	1.67342	1.62957e-05	-6.92185e-10	-1.07215	0.000124914	-6.92185e-10	-1.00147
16079992	chr19:16079992:G:A	3.20311e-62	6.51085	0.57	2.20801e-05	1.57343	-2.3418	0.000174269	1.69817	-2.36667
16079999	chr19:16079999:G:A	6.86839e-66	-6.92185e-10	-1.36669	4.19807e-06	-6.92185e-10	-2.42843	3.02712e-05	-6.92185e-10	-2.4189
16080102	chr19:16080102:G:A	1.97677e-63	5.64882	-1.35322	2.41449e-05	1.01241	-1.69139	0.000192289	1.11695	-1.68705
16080792	chr19:16080792:G:A	2.20168e-66	-6.92185e-10	-2.5044	3.76693e-06	-6.92185e-10	-2.53679	2.69525e-05	-6.92185e-10	-2.53502
16080797	chr19:16080797:A:T	4.89112e-66	-6.92185e-10	-1.7062	3.89363e-06	-6.92185e-10	-2.50371	2.79492e-05	-6.92185e-10	-2.49871
16080945	chr19:16080945:A:G	1.27548e-65	-6.92185e-10	-0.747714	8.74069e-06	-6.92185e-10	-1.69506	6.36479e-05	-6.92185e-10	-1.67573
16081150	chr19:16081150:G:A	6.92956e-66	0.389138	-1.74696	2.65594e-06	-0.466771	-2.41948	1.70849e-05	-0.573743	-2.41716
16081672	chr19:16081672:G:T	3.45912e-37	-6.92185e-10	64.7224	4.22734e-06	-6.92185e-10	-2.42148	3.03818e-05	-6.92185e-10	-2.41525
16081930	chr19:16081930:C:T	3.33571e-66	-6.92185e-10	-2.08893	4.27727e-06	-6.92185e-10	-2.40973	3.08606e-05	-6.92185e-10	-2.39962
16082088	chr19:16082088:A:G	4.96355e-62	5.9603	1.55854	1.76181e-05	1.18497	-2.1791	0.000131254	1.27769	-2.22965
16082148	chr19:16082148:A:G	4.53328e-62	5.9228	1.50536	1.73435e-05	1.15346	-2.16329	0.00012962	1.25025	-2.21474
16082241	chr19:16082241:G:T	6.59551e-65	-6.92185e-10	0.895357	1.55284e-05	-6.92185e-10	-1.12038	0.000135209	-6.92185e-10	-0.922277
16082379	chr19:16082379:C:T	3.593e-66	-6.92185e-10	-2.01463	4.05598e-06	-6.92185e-10	-2.46286	2.94002e-05	-6.92185e-10	-2.4481
16082460	chr19:16082460:G:A	6.34925e-65	-6.92185e-10	0.857304	1.51314e-05	-6.92185e-10	-1.14628	0.000131582	-6.92185e-10	-0.949469
16082527	chr19:16082527:G:T	3.68244e-62	6.14669	1.07361	1.61715e-05	1.31496	-2.39476	0.000123437	1.40804	-2.42141
16082540	chr19:16082540:C:T	9.03515e-67	-2.19322	-1.20186	1.74461e-05	1.31857	-2.3225	0.000128402	1.26759	-2.24152
16082576	chr19:16082576:G:A	2.09929e-66	-6.92185e-10	-2.55202	3.95515e-06	-6.92185e-10	-2.48803	2.81491e-05	-6.92185e-10	-2.49158
16082596	chr19:16082596:G:A	2.31937e-66	-6.92185e-10	-2.45232	3.70474e-06	-6.92185e-10	-2.55344	2.64665e-05	-6.92185e-10	-2.55322
16082713	chr19:16082713:C:T	2.23452e-66	-6.92185e-10	-2.48959	4.73219e-06	-6.92185e-10	-2.30866	3.31812e-05	-6.92185e-10	-2.32711
16082827	chr19:16082827:A:C	2.91837e-66	-6.92185e-10	-2.22259	3.81127e-06	-6.92185e-10	-2.52509	2.74264e-05	-6.92185e-10	-2.51759
16082912	chr19:16082912:A:G	3.64196e-66	-6.92185e-10	-2.0011	4.1486e-06	-6.92185e-10	-2.44028	2.97209e-05	-6.92185e-10	-2.43725
16083305	chr19:16083305:G:A	2.38024e-61	-6.92185e-10	9.08651	1.06626e-05	-6.92185e-10	-1.49631	7.83444e-05	-6.92185e-10	-1.46798
16083535	chr19:16083535:T:A	2.36878e-66	-6.92185e-10	-2.43124	3.93675e-06	-6.92185e-10	-2.49269	2.78286e-05	-6.92185e-10	-2.50303
16083650	chr19:16083650:G:GA	1.02763e-64	-6.92185e-10	1.33881	1.28932e-05	-6.92185e-10	-1.30635	9.88785e-05	-6.92185e-10	-1.23521
16083651	chr19:16083651:T:TCACACAA	1.02782e-64	-6.92185e-10	1.33899	1.28356e-05	-6.92185e-10	-1.31082	9.84333e-05	-6.92185e-10	-1.23972
16083694	chr19:16083694:G:A	5.34283e-63	4.39955	0.890338	6.38698e-06	0.363482	-2.37227	8.20922e-05	0.94429	-2.36554
16084076	chr19:16084076:G:A	1.17792e-65	-6.92185e-10	-0.827279	5.22783e-06	-6.92185e-10	-2.20905	3.76166e-05	-6.92185e-10	-2.20165
16084140	chr19:16084140:G:A	3.55541e-66	-6.92185e-10	-2.02515	4.09351e-06	-6.92185e-10	-2.45365	2.9379e-05	-6.92185e-10	-2.44882
16084227	chr19:16084227:G:A	1.25245e-55	7.80868	14.4512	5.08645e-05	2.32322	-2.2571	0.000445068	2.47523	-2.2061
16085061	chr19:16085061:C:T	1.11807e-65	-6.92185e-10	-0.879431	0.00019957	-6.92185e-10	1.43311	0.00177369	-6.92185e-10	1.65172
16085589	chr19:16085589:G:A	5.03415e-66	-6.92185e-10	-1.67737	4.60805e-06	-6.92185e-10	-2.33524	3.30853e-05	-6.92185e-10	-2.33001
16085795	chr19:16085795:G:A	4.38053e-65	-6.92185e-10	0.486136	1.55391e-05	-6.92185e-10	-1.11969	0.00011475	-6.92185e-10	-1.08635
16085954	chr19:16085954:G:A	8.0078e-08	66.9892	65.3476	3.52777e-07	-2.35855	-2.54642	2.74361e-06	-2.27435	-2.54547
16086235	chr19:16086235:A:T	1.5801e-66	-2.45044	-0.38569	1.3796e-05	-2.39149	1.15282	0.000116886	-2.28016	1.21226
16086510	chr19:16086510:T:C	4.98257e-19	63.2422	43.2916	3.37591e-07	-2.39454	-2.55443	2.57972e-06	-2.32678	-2.55464
16086611	chr19:16086611:A:G	2.38038e-67	-2.23198	-2.49696	0.0019317	1.41004	2.29307	0.018322	1.1752	2.81156
16086613	chr19:16086613:C:T	2.36274e-66	-2.4338	-4.09089e-09	4.22783e-06	-2.42136	-4.09089e-09	3.31037e-05	-2.32945	-4.09089e-09
16086660	chr19:16086660:G:A	3.57753e-66	-6.92185e-10	-2.01895	4.15082e-06	-6.92185e-10	-2.43974	2.97606e-05	-6.92185e-10	-2.43591
16086968	chr19:16086968:G:C	3.97451e-66	-6.92185e-10	-1.91372	4.85654e-06	-6.92185e-10	-2.28272	3.5172e-05	-6.92185e-10	-2.26885
16087439	chr19:16087439:T:A	5.5396e-66	-6.92185e-10	-1.5817	5.97628e-06	-6.92185e-10	-2.07525	4.38244e-05	-6.92185e-10	-2.04891
16087842	chr19:16087842:C:G	7.33328e-65	-6.92185e-10	1.00139	1.25278e-05	-6.92185e-10	-1.3351	9.48912e-05	-6.92185e-10	-1.27637
16087933	chr19:16087933:T:A	8.36913e-65	-6.92185e-10	1.13352	4.45129e-05	-6.92185e-10	-0.0672717	0.000336015	-6.92185e-10	-0.0119406
16088467	chr19:16088467:CT:C	1.86409e-67	-2.4192	-2.55423	0.000446744	0.602188	1.63675	0.00640421	0.787755	2.14786
16089556	chr19:16089556:GAC:G	1.79765e-64	-6.92185e-10	1.89803	7.8977e-05	-6.92185e-10	0.506107	0.000604724	-6.92185e-10	0.575674
16089568	chr19:16089568:C:T	4.82914e-62	4.01309	3.4783	1.05813e-05	-0.0859457	-1.41802	0.000166413	0.673478	-1.3881
16089920	chr19:16089920:G:A	1.08035e-66	-0.875381	-2.34095	6.48558e-07	-1.86949	-2.42657	3.84597e-06	-2.0932	-2.38887
16090248	chr19:16090248:C:T	1.44126e-62	3.85343	2.42881	3.58557e-06	-0.321045	-2.26509	3.8767e-05	0.0519382	-2.22347
16090326	chr19:16090326:T:C	3.03076e-67	-2.33083	-2.15655	3.60366e-05	1.35877	-1.63729	0.000445773	1.71946	-1.44874
16090371	chr19:16090371:G:A	3.01107e-66	-6.92185e-10	-2.19132	3.71751e-06	-6.92185e-10	-2.54999	2.64313e-05	-6.92185e-10	-2.55455
16090397	chr19:16090397:C:T	9.95381e-65	-6.92185e-10	1.30692	4.72334e-05	-6.92185e-10	-0.00794899	0.00036065	-6.92185e-10	0.0588095
16090413	chr19:16090413:T:C	3.08089e-67	-2.31964	-2.15134	3.81025e-05	1.41763	-1.6404	0.000473579	1.78461	-1.45339
16091114	chr19:16091114:A:G	2.96907e-67	-2.28243	-2.22553	5.18593e-05	1.60979	-1.5243	0.000668721	2.00062	-1.32435
16091304	chr19:16091304:G:A	2.12423e-66	-6.92185e-10	-2.54021	3.80559e-06	-6.92185e-10	-2.52658	2.71184e-05	-6.92185e-10	-2.52888
16091468	chr19:16091468:G:A	2.07375e-63	-6.92185e-10	4.34349	3.75754e-05	-6.92185e-10	-0.236701	0.000296392	-6.92185e-10	-0.137414
16091939	chr19:16091939:G:A	3.07095e-66	-6.92185e-10	-2.17163	3.90358e-06	-6.92185e-10	-2.50116	2.7936e-05	-6.92185e-10	-2.49918
16092224	chr19:16092224:A:T	8.25368e-66	-6.92185e-10	-1.18296	7.5703e-06	-6.92185e-10	-1.83882	5.4344e-05	-6.92185e-10	-1.83376
16092494	chr19:16092494:C:A	0.58462	68.0672	80.073	3.16796e-07	-2.45909	-2.55346	2.26132e-06	-2.45942	-2.55373
16092928	chr19:16092928:C:G	1.87838e-67	-2.45331	-2.51248	8.02253e-07	-2.46248	-1.6209	5.49847e-06	-2.42583	-1.6988
16092961	chr19:16092961:C:T	2.76363e-66	-6.92185e-10	-2.27707	3.76939e-06	-6.92185e-10	-2.53614	2.65145e-05	-6.92185e-10	-2.55141
16093044	chr19:16093044:G:A	8.23713e-65	-6.92185e-10	1.11762	1.39669e-05	-6.92185e-10	-1.22636	0.000107908	-6.92185e-10	-1.14782
16093103	chr19:16093103:C:G	3.44698e-66	-6.92185e-10	-2.05612	5.44015e-05	-6.92185e-10	0.133341	0.000466483	-6.92185e-10	0.316124
16093878	chr19:16093878:G:A	1.06938e-64	-6.92185e-10	1.37863	5.37795e-05	-6.92185e-10	0.121842	0.00042208	-6.92185e-10	0.216097
16094401	chr19:16094401:G:A	3.16564e-66	-6.92185e-10	-2.14126	3.8716e-06	-6.92185e-10	-2.50938	2.79509e-05	-6.92185e-10	-2.49865
16094407	chr19:16094407:C:T	2.12046e-66	-6.92185e-10	-2.54198	3.91132e-06	-6.92185e-10	-2.49917	2.79738e-05	-6.92185e-10	-2.49783
16094866	chr19:16094866:C:G	1.97112e-67	-2.36689	-2.55071	0.000700408	1.17891	1.5097	0.0118641	1.54827	2.00391
16094959	chr19:16094959:A:G	9.63452e-65	-6.92185e-10	1.27432	4.65712e-05	-6.92185e-10	-0.0220677	0.000355275	-6.92185e-10	0.0437958
16095148	chr19:16095148:GTTTGCT:G	2.42913e-66	-6.92185e-10	-2.40608	3.71699e-06	-6.92185e-10	-2.55014	2.65761e-05	-6.92185e-10	-2.54909
16095202	chr19:16095202:C:T	0.41538	67.6274	80.171	3.18059e-07	-2.4557	-2.55286	2.25791e-06	-2.46147	-2.55319
16095484	chr19:16095484:G:A	4.73418e-61	-6.92185e-10	9.77412	1.00916e-05	-6.92185e-10	-1.55135	7.3991e-05	-6.92185e-10	-1.52515
16095595	chr19:16095595:G:T	2.09403e-66	-6.92185e-10	-2.55453	4.1537e-06	-6.92185e-10	-2.43905	2.89412e-05	-6.92185e-10	-2.46383
16096071	chr19:16096071:A:G	2.81723e-66	-6.92185e-10	-2.25787	3.79826e-06	-6.92185e-10	-2.52851	2.715e-05	-6.92185e-10	-2.52772
16096369	chr19:16096369:A:G	8.33952e-66	-6.92185e-10	-1.17261	7.70325e-06	-6.92185e-10	-1.82141	5.7007e-05	-6.92185e-10	-1.78592
16096526	chr19:16096526:G:A	2.10209e-66	-6.92185e-10	-2.55068	3.99271e-06	-6.92185e-10	-2.47858	2.85931e-05	-6.92185e-10	-2.47593
16096704	chr19:16096704:G:A	9.48648e-33	-6.92185e-10	74.9416	3.77415e-06	-6.92185e-10	-2.53488	2.69046e-05	-6.92185e-10	-2.5368
16097414	chr19:16097414:A:G	2.79012e-66	-6.92185e-10	-2.26753	3.75993e-06	-6.92185e-10	-2.53865	2.70211e-05	-6.92185e-10	-2.53248
16098387	chr19:16098387:C:G	5.54465e-67	-2.37827	-1.50509	4.16765e-07	-2.42783	-2.31046	2.78015e-06	-2.45734	-2.34925
16099241	chr19:16099241:G:A	2.85672e-66	-6.92185e-10	-2.24394	3.71504e-06	-6.92185e-10	-2.55066	2.65466e-05	-6.92185e-10	-2.5502
16099461	chr19:16099461:G:A	3.52648e-61	-6.92185e-10	9.47961	1.03626e-05	-6.92185e-10	-1.52484	7.58491e-05	-6.92185e-10	-1.50035
16100156	chr19:16100156:T:C	3.06083e-66	-6.92185e-10	-2.17493	3.70049e-06	-6.92185e-10	-2.55459	2.66692e-05	-6.92185e-10	-2.54559
16100641	chr19:16100641:G:A	3.39421e-64	-6.92185e-10	2.53362	3.6038e-05	-6.92185e-10	-0.278475	0.000286558	-6.92185e-10	-0.171155
16100760	chr19:16100760:G:A	2.18042e-66	-6.92185e-10	-2.5141	4.35484e-06	-6.92185e-10	-2.39176	3.12085e-05	-6.92185e-10	-2.38841
16100775	chr19:16100775:C:T	3.20456e-66	-2.12904	-4.09089e-09	6.28616e-06	-2.0247	-4.09089e-09	5.05846e-05	-1.90545	-4.09089e-09
16100815	chr19:16100815:T:C	4.71831e-66	-6.92185e-10	-1.74217	5.22463e-06	-6.92185e-10	-2.20967	3.79078e-05	-6.92185e-10	-2.19394
16101000	chr19:16101000:T:C	9.30168e-67	-1.1429	-2.22311	1.79715e-06	-2.4368	-0.840043	1.64796e-05	-2.43349	-0.593481
16101016	chr19:16101016:A:G	7.92205e-65	-6.92185e-10	1.07862	1.79259e-05	-6.92185e-10	-0.976805	0.00013329	-6.92185e-10	-0.936572
16101836	chr19:16101836:TG:T	5.39771e-66	-6.92185e-10	-1.60764	5.89362e-06	-6.92185e-10	-2.08918	4.22402e-05	-6.92185e-10	-2.08572
16101913	chr19:16101913:C:T	1.72047e-62	-6.92185e-10	6.45932	9.41218e-05	-6.92185e-10	0.68154	0.000761438	-6.92185e-10	0.806111
16102274	chr19:16102274:G:A	2.74577e-66	-6.92185e-10	-2.28356	3.93677e-06	-6.92185e-10	-2.49269	2.82814e-05	-6.92185e-10	-2.4869
16102355	chr19:16102355:A:C	2.12039e-66	-6.92185e-10	-2.54202	4.09085e-06	-6.92185e-10	-2.4543	2.93002e-05	-6.92185e-10	-2.4515
16102760	chr19:16102760:G:A	2.7573e-66	-6.92185e-10	-2.27937	3.72248e-06	-6.92185e-10	-2.54866	2.64298e-05	-6.92185e-10	-2.55461
16103602	chr19:16103602:T:C	2.63847e-66	-2.32342	-4.09089e-09	4.78256e-06	-2.29807	-4.09089e-09	4.01008e-05	-2.1377	-4.09089e-09
16103874	chr19:16103874:G:A	2.44161e-67	-2.15663	-2.54692	6.91432e-07	-2.45873	-1.77331	5.29922e-06	-2.46207	-1.69947
16104360	chr19:16104360:A:G	2.43719e-66	-2.29794	-0.104829	1.73591e-05	-2.21683	1.2079	0.000176939	-1.97186	1.31857
16104529	chr19:16104529:G:A	3.8936e-67	-2.43425	-1.80262	4.11273e-07	-2.45914	-2.29241	2.89904e-06	-2.4205	-2.34422
16104704	chr19:16104704:G:A	5.04806e-65	-6.92185e-10	0.627971	2.75633e-05	-6.92185e-10	-0.546565	0.000208496	-6.92185e-10	-0.489176
16105043	chr19:16105043:G:A	2.41374e-66	-6.92185e-10	-2.41244	3.71953e-06	-6.92185e-10	-2.54945	2.65365e-05	-6.92185e-10	-2.55058
16105284	chr19:16105284:C:T	5.42488e-66	-6.92185e-10	-1.60262	5.31541e-06	-6.92185e-10	-2.19244	3.82695e-05	-6.92185e-10	-2.18444
16105371	chr19:16105371:A:G	3.82782e-65	-6.92185e-10	0.351262	2.36417e-05	-6.92185e-10	-0.700038	0.00017771	-6.92185e-10	-0.648947
16105594	chr19:16105594:G:A	2.72565e-66	-6.92185e-10	-2.29091	3.80575e-06	-6.92185e-10	-2.52654	2.72129e-05	-6.92185e-10	-2.52541
16105940	chr19:16105940:A:T	2.35938e-66	-6.92185e-10	-2.43522	3.70713e-06	-6.92185e-10	-2.55279	2.6447e-05	-6.92185e-10	-2.55396
16106014	chr19:16106014:G:A	1.15706e-65	-6.92185e-10	-0.845146	6.8607e-06	-6.92185e-10	-1.93724	5.0221e-05	-6.92185e-10	-1.91267
16106104	chr19:16106104:A:G	2.5683e-47	-6.92185e-10	41.3987	8.15204e-06	-6.92185e-10	-1.76478	5.94356e-05	-6.92185e-10	-1.7442
16106590	chr19:16106590:C:T	2.24e-66	-6.92185e-10	-2.48714	5.02348e-06	-6.92185e-10	-2.24893	3.52955e-05	-6.92185e-10	-2.26534
16106591	chr19:16106591:G:A	4.98466e-66	-6.92185e-10	-1.68725	4.54866e-06	-6.92185e-10	-2.34822	3.39001e-05	-6.92185e-10	-2.30568
16106643	chr19:16106643:T:C	3.0867e-65	2.69059	-2.55452	2.5195e-05	1.16381	-1.80022	6.7587e-05	0.125959	-1.74164
16106674	chr19:16106674:T:C	2.65482e-65	2.48283	-2.49749	3.12304e-05	0.992483	-1.41414	8.73456e-05	-0.0182339	-1.34099
16107024	chr19:16107024:T:C	2.62047e-67	-2.31529	-2.31756	8.78878e-06	-0.662964	-1.02661	2.93662e-05	-1.49093	-0.958326
16107613	chr19:16107613:G:T	3.14915e-66	-6.92185e-10	-2.14649	4.14323e-06	-6.92185e-10	-2.44157	2.95524e-05	-6.92185e-10	-2.44293
16107702	chr19:16107702:C:T	1.88772e-64	4.40141	-2.45449	1.01427e-06	-1.3972	-2.45168	9.87608e-06	-1.09772	-2.44126
16107713	chr19:16107713:G:A	4.92436e-66	-6.92185e-10	-1.69942	4.26089e-06	-6.92185e-10	-2.41357	3.05772e-05	-6.92185e-10	-2.40884
16108149	chr19:16108149:C:A	1.30081e-52	-0.0604805	29.266	5.31045e-07	-2.40779	-2.08817	4.47228e-06	-2.27856	-2.05264
16108683	chr19:16108683:C:A	2.10765e-64	4.49714	-2.44002	1.04315e-06	-1.35555	-2.46525	1.02101e-05	-1.05005	-2.45567
16108731	chr19:16108731:A:T	2.22476e-64	4.54299	-2.43179	1.04807e-06	-1.34386	-2.47224	1.02655e-05	-1.03737	-2.46294
16108757	chr19:16108757:A:G	2.79876e-67	-2.2592	-2.30782	1.09372e-05	-0.467583	-1.0033	3.47654e-05	-1.34574	-0.934737
16108941	chr19:16108941:G:A	1.49432e-52	0.389053	28.9552	5.50055e-07	-2.32779	-2.13299	4.863e-06	-2.14814	-2.09931
16109021	chr19:16109021:T:C	2.23092e-66	-6.92185e-10	-2.4912	6.0689e-06	-6.92185e-10	-2.05987	4.33014e-05	-6.92185e-10	-2.06091
16109185	chr19:16109185:G:A	3.0524e-66	-6.92185e-10	-2.17769	3.81429e-06	-6.92185e-10	-2.52429	2.78851e-05	-6.92185e-10	-2.501
16109334	chr19:16109334:G:C	3.08303e-64	4.84417	-2.4067	1.16006e-06	-1.2248	-2.48978	1.14804e-05	-0.90682	-2.48164
16109454	chr19:16109454:A:G	5.67624e-63	-2.26415	7.61457	4.95936e-07	-2.02344	-2.54092	2.73828e-06	-2.28422	-2.53755
16109533	chr19:16109533:C:T	2.50789e-64	4.65769	-2.4267	1.07997e-06	-1.30877	-2.47735	1.06276e-05	-0.997221	-2.46843
16109833	chr19:16109833:T:C	2.73847e-67	-2.28191	-2.3069	1.02607e-05	-0.534387	-1.00034	3.30953e-05	-1.39818	-0.931523
16109877	chr19:16109877:TC:T	3.3617e-66	-6.92185e-10	-2.08117	3.80409e-06	-6.92185e-10	-2.52697	2.72246e-05	-6.92185e-10	-2.52497
16110083	chr19:16110083:T:C	2.64629e-67	-2.28379	-2.33926	9.43697e-06	-0.541197	-1.07722	3.04135e-05	-1.4038	-1.01041
16110447	chr19:16110447:T:C	3.37445e-66	-6.92185e-10	-2.07738	3.95091e-06	-6.92185e-10	-2.4891	2.91572e-05	-6.92185e-10	-2.45639
16110469	chr19:16110469:G:T	1.18502e-64	3.96491	-2.4836	7.64382e-07	-1.57892	-2.55282	7.21803e-06	-1.29798	-2.55454
16110470	chr19:16110470:C:T	1.28618e-64	4.03285	-2.46962	7.82842e-07	-1.55784	-2.55003	7.40483e-06	-1.27363	-2.55334
16111215	chr19:16111215:T:A	3.38986e-66	-6.92185e-10	-2.07283	3.95026e-06	-6.92185e-10	-2.48927	2.9153e-05	-6.92185e-10	-2.45654
16111231	chr19:16111231:C:G	4.81502e-54	-0.0259502	25.9351	4.05374e-07	-2.40678	-2.35921	3.36853e-06	-2.27827	-2.33635
16111284	chr19:16111284:C:T	2.3904e-66	-6.92185e-10	-2.42216	3.7099e-06	-6.92185e-10	-2.55204	2.64857e-05	-6.92185e-10	-2.55249
16111317	chr19:16111317:C:T	2.38646e-67	-2.28187	-2.44452	3.69537e-06	-0.527332	-2.02864	1.07997e-05	-1.39593	-2.05364
16111423	chr19:16111423:G:A	2.59716e-66	-6.92185e-10	-2.3392	3.70711e-06	-6.92185e-10	-2.5528	2.64955e-05	-6.92185e-10	-2.55212
16111486	chr19:16111486:A:C	2.48789e-67	-2.27754	-2.40723	3.50082e-06	-0.509769	-2.10028	1.01837e-05	-1.38337	-2.12494
16111505	chr19:16111505:G:A	7.95326e-65	3.5981	-2.51555	8.27277e-07	-1.68196	-2.3707	7.87908e-06	-1.40923	-2.35566
16111515	chr19:16111515:G:C	2.56995e-67	-2.25897	-2.39335	3.68986e-06	-0.43431	-2.12315	1.05164e-05	-1.32902	-2.14715
16111571	chr19:16111571:G:T	9.86087e-66	-6.92185e-10	-1.00504	8.07364e-06	-6.92185e-10	-1.77445	5.97498e-05	-6.92185e-10	-1.73893
16111622	chr19:16111622:C:T	5.10447e-63	0.865382	4.37887	3.00639e-06	-1.261	-1.50131	2.45668e-05	-1.11182	-1.51588
16112321	chr19:16112321:C:T	3.63304e-66	-6.92185e-10	-2.00355	4.44515e-06	-6.92185e-10	-2.37124	3.18564e-05	-6.92185e-10	-2.36786
16112477	chr19:16112477:T:C	4.32498e-65	2.2827	-1.80933	6.37854e-06	0.236558	-2.24667	2.76638e-05	-0.291988	-2.21698
16112851	chr19:16112851:C:T	2.13689e-66	-6.92185e-10	-2.53427	4.93748e-06	-6.92185e-10	-2.26619	3.55388e-05	-6.92185e-10	-2.25847
16112975	chr19:16112975:A:G	3.47034e-66	-6.92185e-10	-2.04937	3.77112e-06	-6.92185e-10	-2.53568	2.74558e-05	-6.92185e-10	-2.51652
16113042	chr19:16113042:T:C	7.43701e-65	-2.27452	3.28996	5.15792e-07	-2.06252	-2.46258	2.89975e-06	-2.30688	-2.45759
16113059	chr19:16113059:T:C	3.52089e-66	-6.92185e-10	-2.03491	1.06528e-05	-6.92185e-10	-1.49723	7.70941e-05	-6.92185e-10	-1.48407
16113551	chr19:16113551:G:A	3.26654e-66	-6.92185e-10	-2.10989	3.73332e-06	-6.92185e-10	-2.54575	2.7043e-05	-6.92185e-10	-2.53167
16113808	chr19:16113808:C:G	3.61649e-66	-6.92185e-10	-2.00811	3.88709e-06	-6.92185e-10	-2.50539	2.78329e-05	-6.92185e-10	-2.50288
16114064	chr19:16114064:G:A	2.0367e-67	-2.33039	-2.55448	3.94583e-06	-0.67697	-1.81342	1.27947e-05	-1.50381	-1.77625
16114274	chr19:16114274:T:A	2.04829e-67	-2.32468	-2.55452	3.73826e-06	-0.683127	-1.8613	1.20965e-05	-1.51145	-1.82473
16114716	chr19:16114716:C:G	4.72249e-65	2.43042	-1.86912	6.86077e-06	0.351711	-2.28894	2.93503e-05	-0.188364	-2.26143
16114814	chr19:16114814:C:T	2.52381e-67	-2.27239	-2.39804	8.62782e-06	-0.472724	-1.23533	2.72418e-05	-1.35423	-1.17011
16114894	chr19:16114894:A:G	1.98556e-65	2.10436	-2.40949	5.10759e-06	0.17921	-2.41153	2.14883e-05	-0.347653	-2.41393
16115156	chr19:16115156:C:T	3.03611e-66	-6.92185e-10	-2.18304	3.80657e-06	-6.92185e-10	-2.52632	2.72399e-05	-6.92185e-10	-2.52441
16115227	chr19:16115227:G:A	4.03324e-63	1.10366	3.90504	2.91287e-06	-1.11448	-1.67943	2.39551e-05	-0.959714	-1.6932
16115485	chr19:16115485:G:A	4.47869e-66	-6.92185e-10	-1.79429	4.76968e-06	-6.92185e-10	-2.30077	3.43108e-05	-6.92185e-10	-2.29364
16115593	chr19:16115593:G:A	2.5274e-66	-6.92185e-10	-2.36643	5.67228e-06	-6.92185e-10	-2.12746	4.0296e-05	-6.92185e-10	-2.13285
16115802	chr19:16115802:G:T	3.08143e-50	-6.92185e-10	34.6731	3.73535e-06	-6.92185e-10	-2.54521	2.66577e-05	-6.92185e-10	-2.54602
16116209	chr19:16116209:G:A	2.6876e-66	-6.92185e-10	-2.30497	1.07811e-05	-6.92185e-10	-1.48526	8.20122e-05	-6.92185e-10	-1.42223
16116534	chr19:16116534:C:A	3.30299e-66	-6.92185e-10	-2.09879	3.74301e-06	-6.92185e-10	-2.54316	2.71587e-05	-6.92185e-10	-2.5274
16118003	chr19:16118003:C:T	5.14519e-67	-1.59988	-2.35826	6.0211e-07	-1.8417	-2.52867	3.27599e-06	-2.10137	-2.54111
16118160	chr19:16118160:G:A	4.82902e-67	-2.3364	-1.68516	5.57275e-07	-2.36775	-2.08	3.44574e-06	-2.45157	-2.14039
16118200	chr19:16118200:C:T	3.074e-66	-6.92185e-10	-2.17064	3.72808e-06	-6.92185e-10	-2.54716	2.66593e-05	-6.92185e-10	-2.54596
16118312	chr19:16118312:C:T	3.07695e-66	-2.16968	-4.09089e-09	5.43262e-06	-2.17063	-4.09089e-09	3.3653e-05	-2.313	-4.09089e-09
16118426	chr19:16118426:A:G	3.73735e-67	-2.23234	-2.04549	1.24792e-05	-0.310657	-1.02833	3.87035e-05	-1.24584	-0.927323
16118496	chr19:16118496:A:C	3.75322e-65	0.33158	-4.09089e-09	7.40283e-05	0.441397	-4.09089e-09	0.00106544	1.14205	-4.09089e-09
16118759	chr19:16118759:C:T	2.1235e-66	-6.92185e-10	-2.54055	4.13329e-06	-6.92185e-10	-2.44398	2.89449e-05	-6.92185e-10	-2.4637
16118760	chr19:16118760:G:A	2.83423e-66	-6.92185e-10	-2.25185	3.70755e-06	-6.92185e-10	-2.55268	2.64527e-05	-6.92185e-10	-2.55374
16118941	chr19:16118941:A:G	2.82743e-66	-6.92185e-10	-2.25425	3.70434e-06	-6.92185e-10	-2.55355	2.64403e-05	-6.92185e-10	-2.55421
16118973	chr19:16118973:C:G	3.59937e-66	-6.92185e-10	-2.01286	3.79642e-06	-6.92185e-10	-2.52899	2.77193e-05	-6.92185e-10	-2.50697
16119245	chr19:16119245:G:A	2.08614e-64	3.58641	-1.53954	6.41272e-07	-1.75856	-2.54879	5.88063e-06	-1.50664	-2.55079
16120001	chr19:16120001:C:T	9.60061e-51	-6.92185e-10	33.507	3.70063e-06	-6.92185e-10	-2.55455	2.64292e-05	-6.92185e-10	-2.55463
16120083	chr19:16120083:A:G	2.45365e-64	4.63665	-2.42753	1.03177e-06	-1.33803	-2.49375	1.0161e-05	-1.02656	-2.48398
16120120	chr19:16120120:CTG:C	7.12031e-66	-1.33067	-4.09089e-09	1.44444e-05	-1.19275	-4.09089e-09	8.43783e-05	-1.39379	-4.09089e-09
16120905	chr19:16120905:C:A	1.99816e-64	3.42562	-1.42184	6.21501e-07	-1.78438	-2.55429	5.6377e-06	-1.54612	-2.5535
16121137	chr19:16121137:A:G	1.15141e-64	2.94231	-1.48977	5.13824e-07	-1.97441	-2.55451	4.59318e-06	-1.74986	-2.55467
16121286	chr19:16121286:A:G	1.27733e-64	3.93248	-2.37615	7.71822e-07	-1.6009	-2.52115	7.29457e-06	-1.32802	-2.51394
16121307	chr19:16121307:T:C	2.11029e-66	-6.92185e-10	-2.54679	4.67754e-06	-6.92185e-10	-2.32028	3.35896e-05	-6.92185e-10	-2.31488
16121570	chr19:16121570:AG:A	1.68702e-64	3.61616	-1.78164	6.61438e-07	-1.74607	-2.53032	6.07844e-06	-1.48979	-2.53456
16121698	chr19:16121698:A:G	1.25809e-64	3.93255	-2.3914	7.76389e-07	-1.6013	-2.51486	7.33991e-06	-1.32877	-2.50701
16121977	chr19:16121977:T:C	1.28667e-64	3.96343	-2.39982	7.89276e-07	-1.58985	-2.50984	7.47817e-06	-1.31556	-2.50154
16121986	chr19:16121986:G:A	3.17382e-66	-6.92185e-10	-2.13868	3.76066e-06	-6.92185e-10	-2.53846	2.68965e-05	-6.92185e-10	-2.5371
16122508	chr19:16122508:T:C	2.13152e-66	-6.92185e-10	-2.53678	4.39535e-06	-6.92185e-10	-2.3825	3.16973e-05	-6.92185e-10	-2.37287
16123183	chr19:16123183:C:T	3.21086e-66	-6.92185e-10	-2.12708	4.01949e-06	-6.92185e-10	-2.4719	2.8648e-05	-6.92185e-10	-2.47401
16123211	chr19:16123211:A:G	7.96939e-65	-6.92185e-10	1.08458	1.97042e-05	-6.92185e-10	-0.88222	0.000146372	-6.92185e-10	-0.842944
16123281	chr19:16123281:G:A	3.25831e-66	-6.92185e-10	-2.11241	3.9568e-06	-6.92185e-10	-2.48761	2.80069e-05	-6.92185e-10	-2.49665
16123339	chr19:16123339:G:A	2.10647e-66	-6.92185e-10	-2.54861	3.92216e-06	-6.92185e-10	-2.49641	2.80357e-05	-6.92185e-10	-2.49562
16123378	chr19:16123378:T:C	7.69602e-65	-2.31902	3.36869	5.51728e-07	-2.12606	-2.33169	3.19796e-06	-2.34974	-2.31685
16124160	chr19:16124160:C:T	3.86293e-64	-6.92185e-10	2.66298	3.32677e-05	-6.92185e-10	-0.358463	0.000257836	-6.92185e-10	-0.276775
16124236	chr19:16124236:G:T	9.91433e-66	1.54985	-2.54948	1.08164e-05	0.680183	-2.16217	3.38287e-05	-0.219623	-2.08816
16124498	chr19:16124498:C:A	6.4681e-65	3.39171	-2.51586	7.99502e-07	-1.75816	-2.32866	7.62838e-06	-1.50912	-2.2881
16124559	chr19:16124559:G:A	2.60992e-67	-2.28489	-2.35199	9.24302e-06	-0.52464	-1.11454	2.92762e-05	-1.40604	-1.04629
16124618	chr19:16124618:G:A	2.53501e-66	-2.36342	-4.09089e-09	4.7395e-06	-2.30712	-4.09089e-09	2.9617e-05	-2.44075	-4.09089e-09
16124697	chr19:16124697:T:C	5.0212e-66	-6.92185e-10	-1.67995	4.64974e-06	-6.92185e-10	-2.32624	3.50702e-05	-6.92185e-10	-2.27175
16124918	chr19:16124918:T:C	5.39416e-66	-6.92185e-10	-1.6083	4.82149e-06	-6.92185e-10	-2.28997	3.64249e-05	-6.92185e-10	-2.23385
16124927	chr19:16124927:C:T	3.72671e-65	2.72375	-2.39925	5.1134e-07	-1.98103	-2.55274	4.48938e-06	-1.77378	-2.55361
16125194	chr19:16125194:T:G	2.12871e-67	-2.29396	-2.54673	4.25444e-06	-0.56656	-1.84853	1.24856e-05	-1.43959	-1.86493
16125561	chr19:16125561:G:GCTCCTCCCA	5.39027e-66	-6.92185e-10	-1.60902	3.93092e-06	-6.92185e-10	-2.49418	2.94209e-05	-6.92185e-10	-2.44739
16125747	chr19:16125747:G:A	2.80412e-64	-0.00277721	2.34542	3.28756e-07	-2.43174	-2.54375	2.95748e-06	-2.2008	-2.54396
16125818	chr19:16125818:A:C	2.10616e-66	-6.92185e-10	-2.54875	4.15549e-06	-6.92185e-10	-2.43862	2.97486e-05	-6.92185e-10	-2.43632
16126008	chr19:16126008:T:G	2.09625e-65	-6.92185e-10	-0.250881	1.66845e-05	-6.92185e-10	-1.04857	0.00011919	-6.92185e-10	-1.04837
16126733	chr19:16126733:T:C	1.12917e-64	-2.29099	3.72403	6.15793e-07	-2.08289	-2.26501	3.51164e-06	-2.32485	-2.24816
16126795	chr19:16126795:T:C	2.86437e-65	2.08414	-2.02282	5.09514e-06	0.1205	-2.35526	2.19774e-05	-0.407742	-2.33134
16126807	chr19:16126807:A:G	2.9446e-65	2.12454	-2.0356	5.21769e-06	0.150826	-2.36182	2.24372e-05	-0.380174	-2.3382
16126891	chr19:16126891:C:T	2.29983e-66	-6.92185e-10	-2.46078	3.71772e-06	-6.92185e-10	-2.54994	2.64348e-05	-6.92185e-10	-2.55442
16126893	chr19:16126893:G:A	2.45867e-66	-6.92185e-10	-2.394	3.72965e-06	-6.92185e-10	-2.54674	2.66749e-05	-6.92185e-10	-2.54537
16127139	chr19:16127139:C:G	9.11696e-66	-6.92185e-10	-1.08348	7.86369e-06	-6.92185e-10	-1.80079	5.78034e-05	-6.92185e-10	-1.77205
16127260	chr19:16127260:T:C	2.87302e-65	2.16356	-2.09922	5.16052e-06	0.180044	-2.40206	2.20828e-05	-0.353455	-2.38084
16127280	chr19:16127280:G:T	4.80422e-66	-6.92185e-10	-1.72412	1.56374e-05	-6.92185e-10	-1.11339	0.000113251	-6.92185e-10	-1.09949
16127469	chr19:16127469:C:T	3.5924e-65	2.082	-1.79421	5.51777e-06	0.084982	-2.24006	2.45493e-05	-0.418559	-2.20986
16127796	chr19:16127796:C:T	9.66484e-65	2.72321	-1.44575	9.64814e-07	-2.02126	-1.87761	8.23266e-06	-1.80626	-1.91473
16128101	chr19:16128101:G:A	8.43076e-66	-6.92185e-10	-1.16173	6.87411e-06	-6.92185e-10	-1.93529	5.42895e-05	-6.92185e-10	-1.83477
16128322	chr19:16128322:C:T	3.28023e-66	-6.92185e-10	-2.1057	3.78681e-06	-6.92185e-10	-2.53153	2.7077e-05	-6.92185e-10	-2.53041
16128492	chr19:16128492:T:C	3.11117e-65	2.17592	-2.03195	5.42136e-06	0.188606	-2.36131	2.32314e-05	-0.346159	-2.33744
16128885	chr19:16128885:G:A	3.58526e-66	-6.92185e-10	-2.01679	3.86447e-06	-6.92185e-10	-2.51123	2.76464e-05	-6.92185e-10	-2.5096
16129067	chr19:16129067:G:A	3.04296e-65	1.93295	-1.81115	5.05781e-06	0.00460196	-2.24672	2.22705e-05	-0.509028	-2.21681
16129157	chr19:16129157:C:CCTT	2.91812e-65	2.11165	-2.03175	5.16512e-06	0.140004	-2.36113	2.22414e-05	-0.389596	-2.33754
16129190	chr19:16129190:G:A	1.18377e-64	2.90126	-1.421	5.1492e-07	-1.9723	-2.5545	4.59096e-06	-1.75034	-2.55467
16129317	chr19:16129317:G:A	1.34948e-64	2.96928	-1.35801	5.25781e-07	-1.9515	-2.55442	4.70884e-06	-1.72592	-2.55373
16129798	chr19:16129798:C:T	3.717e-66	-6.92185e-10	-1.9807	1.11168e-05	-6.92185e-10	-1.45459	8.00605e-05	-6.92185e-10	-1.44632
16129917	chr19:16129917:T:C	3.78846e-66	-2.3102	0.348537	5.30393e-07	-2.12449	-2.3727	3.00776e-06	-2.3463	-2.38161
16129929	chr19:16129929:A:G	3.26476e-66	-6.92185e-10	-2.11043	3.90312e-06	-6.92185e-10	-2.50127	2.87282e-05	-6.92185e-10	-2.47122
16130206	chr19:16130206:A:G	2.29899e-66	-2.46115	-4.09089e-09	4.06741e-06	-2.46004	-4.09089e-09	2.95436e-05	-2.44323	-4.09089e-09
16130644	chr19:16130644:C:T	2.24856e-67	-2.29736	-2.48855	6.65519e-06	-0.534317	-1.43334	2.06093e-05	-1.41628	-1.38707
16130712	chr19:16130712:A:G	5.87476e-66	-6.92185e-10	-1.52295	5.34366e-06	-6.92185e-10	-2.18714	4.1222e-05	-6.92185e-10	-2.11013
16131074	chr19:16131074:T:A	2.43272e-67	-2.34756	-2.35963	8.40241e-06	-0.713649	-1.02088	2.75925e-05	-1.54678	-0.96477
16131076	chr19:16131076:G:A	2.39497e-67	-2.44265	-2.28018	6.36268e-06	-1.22005	-0.792551	2.56065e-05	-1.86295	-0.7233
16131171	chr19:16131171:A:G	2.64301e-66	-6.92185e-10	-2.3217	6.1231e-06	-6.92185e-10	-2.05098	4.3451e-05	-6.92185e-10	-2.05746
16131391	chr19:16131391:G:A	3.37363e-66	-6.92185e-10	-2.07763	3.94554e-06	-6.92185e-10	-2.49047	2.9113e-05	-6.92185e-10	-2.45791
16131478	chr19:16131478:G:A	3.63786e-66	-6.92185e-10	-2.00222	3.81091e-06	-6.92185e-10	-2.52518	2.78588e-05	-6.92185e-10	-2.50195
16131825	chr19:16131825:G:T	3.85991e-66	-6.92185e-10	-1.94297	3.85306e-06	-6.92185e-10	-2.51418	2.82764e-05	-6.92185e-10	-2.48707
16131923	chr19:16131923:C:T	2.21507e-67	-2.31703	-2.48389	6.34438e-06	-0.608113	-1.40737	2.00735e-05	-1.46969	-1.36
16132606	chr19:16132606:C:T	2.26701e-67	-2.27702	-2.50072	6.7659e-06	-0.465261	-1.48589	2.05567e-05	-1.36527	-1.44064
16132985	chr19:16132985:T:C	2.23272e-67	-2.28881	-2.50417	6.40576e-06	-0.504281	-1.50157	1.96565e-05	-1.39404	-1.45665
16133516	chr19:16133516:G:C	1.69273e-63	1.03052	3.10996	1.87157e-06	-1.15627	-2.08	1.53109e-05	-1.00045	-2.10008
16134121	chr19:16134121:G:C	3.26812e-66	-6.92185e-10	-2.1094	3.84273e-06	-6.92185e-10	-2.51687	2.79866e-05	-6.92185e-10	-2.49737
16134182	chr19:16134182:A:G	1.38818e-65	-6.92185e-10	-0.66304	1.03796e-05	-6.92185e-10	-1.52321	7.72594e-05	-6.92185e-10	-1.48193
16134294	chr19:16134294:A:G	2.215e-67	-2.29274	-2.50821	6.16869e-06	-0.520007	-1.52356	1.90003e-05	-1.40548	-1.47917
16134457	chr19:16134457:C:T	3.51271e-63	0.947706	3.92282	2.6978e-06	-1.20622	-1.66439	2.21329e-05	-1.05432	-1.67771
16134574	chr19:16134574:G:A	2.24922e-67	-2.28097	-2.50465	6.18527e-06	-0.534265	-1.50661	1.91368e-05	-1.41595	-1.46153
16134887	chr19:16134887:A:G	2.1846e-67	-2.31628	-2.49849	5.95693e-06	-0.599453	-1.47904	1.87379e-05	-1.46493	-1.43362
16134940	chr19:16134940:CAT:C	2.23528e-67	-2.30384	-2.48799	6.56794e-06	-0.555431	-1.42542	2.04168e-05	-1.43401	-1.37873
16134967	chr19:16134967:A:T	2.29998e-66	-2.46072	-4.09089e-09	4.07289e-06	-2.4587	-4.09089e-09	3.00121e-05	-2.4275	-4.09089e-09
16135135	chr19:16135135:G:A	1.74261e-64	3.27241	-1.40547	1.09399e-06	-1.87331	-1.89991	9.5776e-06	-1.63362	-1.93605
16135270	chr19:16135270:T:C	3.90835e-66	-6.92185e-10	-1.9305	1.23574e-05	-6.92185e-10	-1.3488	8.8978e-05	-6.92185e-10	-1.34071
16135290	chr19:16135290:A:G	2.19908e-67	-2.30407	-2.50409	6.06313e-06	-0.556601	-1.50422	1.88561e-05	-1.43305	-1.45921
16135667	chr19:16135667:T:C	2.21361e-67	-2.30573	-2.49584	6.23325e-06	-0.565491	-1.46766	1.94652e-05	-1.43842	-1.42205
16135851	chr19:16135851:G:T	1.81572e-64	3.31975	-1.41171	1.11966e-06	-1.85485	-1.89518	9.81573e-06	-1.61365	-1.93146
16135947	chr19:16135947:C:T	1.87159e-64	3.36625	-1.42791	5.94001e-07	-1.82953	-2.5544	5.40012e-06	-1.58801	-2.55467
16136032	chr19:16136032:G:A	2.16321e-67	-2.31987	-2.50474	5.61754e-06	-0.617223	-1.51993	1.77781e-05	-1.4759	-1.47523
16136768	chr19:16136768:T:TTAGAG	2.34089e-66	-6.92185e-10	-2.44309	3.72613e-06	-6.92185e-10	-2.54768	2.66479e-05	-6.92185e-10	-2.54639
16136855	chr19:16136855:G:A	1.53195e-63	0.770976	3.2697	1.67706e-06	-1.31582	-2.03019	1.36206e-05	-1.16616	-2.05135
16137386	chr19:16137386:G:C	1.16709e-63	0.853711	2.91494	1.58764e-06	-1.26888	-2.13192	1.29478e-05	-1.11676	-2.15142
16137400	chr19:16137400:G:C	2.53331e-65	-6.92185e-10	-0.0615061	9.5516e-06	-6.92185e-10	-1.60634	7.06714e-05	-6.92185e-10	-1.57106
16137434	chr19:16137434:C:T	1.44251e-66	-0.431874	-2.49536	1.03776e-06	-1.99297	-1.83302	1.00531e-05	-1.74056	-1.78066
16138134	chr19:16138134:C:T	2.54972e-67	-2.31935	-2.34087	8.7156e-06	-0.61162	-1.08631	2.82319e-05	-1.47049	-1.01815
16138163	chr19:16138163:C:T	2.52909e-67	-2.33859	-2.32975	8.24712e-06	-0.694472	-1.05871	2.75304e-05	-1.52397	-0.989839
16138336	chr19:16138336:G:T	5.27927e-66	-1.62983	-4.09089e-09	9.67164e-06	-1.59385	-4.09089e-09	0.000103743	-1.18718	-4.09089e-09
16138582	chr19:16138582:C:T	2.44794e-63	0.801547	3.70784	2.29881e-06	-1.29254	-1.73812	1.88708e-05	-1.13976	-1.75172
16139110	chr19:16139110:G:A	4.13841e-66	-1.87331	-4.09089e-09	7.33903e-06	-1.86984	-4.09089e-09	4.18033e-05	-2.09612	-4.09089e-09
16139301	chr19:16139301:G:A	5.89217e-66	-6.92185e-10	-1.51999	4.58158e-06	-6.92185e-10	-2.341	3.47298e-05	-6.92185e-10	-2.2815
16139927	chr19:16139927:G:C	3.35827e-66	-2.08219	-4.09089e-09	5.96755e-06	-2.07671	-4.09089e-09	3.57155e-05	-2.25351	-4.09089e-09
16140708	chr19:16140708:A:G	5.61816e-65	3.26525	-2.53028	4.25364e-07	-2.3346	-2.38326	3.10009e-06	-2.29831	-2.39936
16141097	chr19:16141097:G:T	3.40818e-66	-6.92185e-10	-2.06744	4.00318e-06	-6.92185e-10	-2.47596	2.96153e-05	-6.92185e-10	-2.44081
16141192	chr19:16141192:C:G	2.57269e-66	-6.92185e-10	-2.34866	1.00508e-05	-6.92185e-10	-1.55539	7.13152e-05	-6.92185e-10	-1.56199
16141299	chr19:16141299:G:T	5.20954e-66	-6.92185e-10	-1.64313	0.000102119	-6.92185e-10	0.763086	0.000763062	-6.92185e-10	0.808242
16141624	chr19:16141624:G:A	4.4505e-66	-6.92185e-10	-1.8006	4.43104e-06	-6.92185e-10	-2.37442	3.32525e-05	-6.92185e-10	-2.32497
16141644	chr19:16141644:G:A	8.70146e-63	-6.92185e-10	5.77763	1.24407e-05	-6.92185e-10	-1.34207	8.99815e-05	-6.92185e-10	-1.32949
16141655	chr19:16141655:G:A	6.83606e-64	-6.92185e-10	3.23376	4.81794e-05	-6.92185e-10	0.0118809	0.000373505	-6.92185e-10	0.0938344
16141801	chr19:16141801:C:G	2.14268e-66	-6.92185e-10	-2.53156	5.96158e-06	-6.92185e-10	-2.07771	4.052e-05	-6.92185e-10	-2.1273
16142333	chr19:16142333:C:T	4.85106e-65	3.04733	-2.45917	4.90283e-07	-2.35836	-2.21746	3.5422e-06	-2.32414	-2.24021
16142368	chr19:16142368:T:C	3.09426e-55	-1.18356	24.3479	5.07482e-07	-2.12264	-2.4187	4.80294e-06	-1.85231	-2.40755
16142652	chr19:16142652:G:A	4.35962e-66	-6.92185e-10	-1.82123	4.53004e-06	-6.92185e-10	-2.35232	3.40015e-05	-6.92185e-10	-2.30269
16142797	chr19:16142797:G:A	5.12822e-66	-1.65886	-4.09089e-09	8.12975e-06	-1.76752	-4.09089e-09	4.43633e-05	-2.03669	-4.09089e-09
16142929	chr19:16142929:C:T	8.97631e-66	-6.92185e-10	-1.09903	3.24078e-05	-6.92185e-10	-0.38465	0.000236066	-6.92185e-10	-0.364985
16142931	chr19:16142931:C:T	1.29513e-64	3.89982	-2.32966	4.47866e-07	-2.23317	-2.43314	3.43029e-06	-2.19015	-2.4063
16142948	chr19:16142948:T:C	2.09381e-66	-6.92185e-10	-2.55463	4.29219e-06	-6.92185e-10	-2.40625	3.07672e-05	-6.92185e-10	-2.40265
16142958	chr19:16142958:A:G	6.72918e-66	-6.92185e-10	-1.38716	5.38847e-06	-6.92185e-10	-2.17879	4.46336e-05	-6.92185e-10	-2.03061
16143141	chr19:16143141:A:G	4.07674e-66	-6.92185e-10	-1.88832	4.35596e-06	-6.92185e-10	-2.39151	3.2578e-05	-6.92185e-10	-2.34546
16143145	chr19:16143145:T:C	4.18667e-66	-6.92185e-10	-1.86171	4.4572e-06	-6.92185e-10	-2.36853	3.33977e-05	-6.92185e-10	-2.32061
16143612	chr19:16143612:T:C	2.31365e-67	-2.43974	-2.31763	2.71849e-06	-1.15733	-1.70564	7.87896e-06	-2.01271	-1.75219
16143760	chr19:16143760:C:T	4.06511e-66	-6.92185e-10	-1.89118	4.75861e-06	-6.92185e-10	-2.30309	3.61517e-05	-6.92185e-10	-2.24137
16143787	chr19:16143787:A:G	2.30352e-67	-2.30998	-2.45179	5.68441e-07	-1.88017	-2.54774	2.98758e-06	-2.18109	-2.55354
16143890	chr19:16143890:A:G	3.13347e-63	7.00444	-2.24816	2.9518e-06	-0.98356	-1.79707	4.71893e-05	-0.169294	-1.80564
16144502	chr19:16144502:T:C	6.76576e-67	-2.44978	-1.23455	2.46439e-06	-2.08354	-0.877566	1.35567e-05	-2.32868	-0.893529
16144516	chr19:16144516:C:CTA	2.1103e-66	-6.92185e-10	-2.54679	4.86282e-06	-6.92185e-10	-2.28143	3.55421e-05	-6.92185e-10	-2.25838
16145102	chr19:16145102:G:A	2.29629e-66	-6.92185e-10	-2.46232	3.70022e-06	-6.92185e-10	-2.55466	2.64454e-05	-6.92185e-10	-2.55401
16145215	chr19:16145215:C:T	3.02628e-65	-6.92185e-10	0.116301	7.80092e-06	-6.92185e-10	-1.80881	5.5892e-05	-6.92185e-10	-1.80568
16145299	chr19:16145299:G:A	4.67365e-67	-2.45146	-1.6028	4.1607e-07	-2.39767	-2.34228	2.71664e-06	-2.46238	-2.36732
16145724	chr19:16145724:T:C	6.69453e-67	-2.4503	-1.24461	4.92351e-07	-2.40003	-2.17158	3.1938e-06	-2.46249	-2.2054
16145884	chr19:16145884:TG:T	2.1217e-66	-6.92185e-10	-2.5414	4.01827e-06	-6.92185e-10	-2.4722	2.90935e-05	-6.92185e-10	-2.45858
16146807	chr19:16146807:C:T	3.20978e-66	-6.92185e-10	-2.12742	3.94274e-06	-6.92185e-10	-2.49117	2.78857e-05	-6.92185e-10	-2.50098
16147101	chr19:16147101:C:T	2.15495e-66	-6.92185e-10	-2.52585	4.3993e-06	-6.92185e-10	-2.3816	3.14844e-05	-6.92185e-10	-2.37961
16147345	chr19:16147345:G:A	6.0691e-66	-6.92185e-10	-1.49041	7.51028e-06	-6.92185e-10	-1.84678	5.72111e-05	-6.92185e-10	-1.78235
16147486	chr19:16147486:AAAAAAAAAAAAAG:A	2.18494e-66	-6.92185e-10	-2.51203	3.87038e-06	-6.92185e-10	-2.5097	2.76348e-05	-6.92185e-10	-2.51002
16147983	chr19:16147983:T:G	3.20616e-66	-6.92185e-10	-2.12854	4.00181e-06	-6.92185e-10	-2.4763	2.8732e-05	-6.92185e-10	-2.47109
16148210	chr19:16148210:A:G	2.46603e-67	-2.46037	-2.23322	4.35218e-07	-2.24734	-2.44762	2.42701e-06	-2.45338	-2.48906
16148251	chr19:16148251:T:C	1.93825e-64	-2.40942	4.38276	9.48569e-06	-2.06441	0.451143	6.09945e-05	-2.29438	0.576066
16148573	chr19:16148573:G:A	4.79081e-64	-2.37664	5.25489	1.01032e-05	-1.98422	0.43403	6.13843e-05	-2.22217	0.510227
16148650	chr19:16148650:C:T	2.36808e-67	-2.37339	-2.36074	3.49558e-06	-0.592668	-2.01888	4.5326e-06	-2.46188	-1.85592
16148813	chr19:16148813:C:T	5.47287e-64	-2.39211	5.40347	1.06962e-05	-2.01999	0.526827	6.58831e-05	-2.24752	0.606309
16149082	chr19:16149082:A:G	5.44727e-64	-2.36328	5.36995	1.12505e-05	-1.95212	0.509486	6.7912e-05	-2.19941	0.588527
16149292	chr19:16149292:TC:T	3.02448e-66	-6.92185e-10	-2.18688	3.84688e-06	-6.92185e-10	-2.51579	2.72506e-05	-6.92185e-10	-2.52402
16149492	chr19:16149492:C:T	2.35488e-66	-6.92185e-10	-2.43713	6.48746e-06	-6.92185e-10	-1.99318	4.78434e-05	-6.92185e-10	-1.96117
16149682	chr19:16149682:G:T	2.35053e-66	-6.92185e-10	-2.43898	6.5064e-06	-6.92185e-10	-1.99026	4.85775e-05	-6.92185e-10	-1.94594
16149794	chr19:16149794:T:C	7.27943e-66	-1.30857	-4.09089e-09	4.90766e-06	-2.27225	-4.09089e-09	6.88896e-05	-1.59659	-4.09089e-09
16149850	chr19:16149850:G:A	2.84797e-66	-6.92185e-10	-2.24701	3.77847e-06	-6.92185e-10	-2.53373	2.68281e-05	-6.92185e-10	-2.53965
16149944	chr19:16149944:G:T	2.53807e-65	-6.92185e-10	-0.0596291	2.07003e-05	-6.92185e-10	-0.832902	0.000157311	-6.92185e-10	-0.77087
16150217	chr19:16150217:C:T	2.81781e-66	-6.92185e-10	-2.25766	3.76107e-06	-6.92185e-10	-2.53835	2.67183e-05	-6.92185e-10	-2.54375
16150871	chr19:16150871:A:G	5.3812e-64	-2.38602	5.38048	4.73433e-07	-2.05882	-2.55197	2.34394e-06	-2.4289	-2.54836
16150984	chr19:16150984:A:G	2.83591e-66	-6.92185e-10	-2.25126	3.77435e-06	-6.92185e-10	-2.53482	2.67964e-05	-6.92185e-10	-2.54083
16151017	chr19:16151017:A:G	2.42243e-66	-6.92185e-10	-2.40885	3.8325e-06	-6.92185e-10	-2.51953	2.72649e-05	-6.92185e-10	-2.5235
16151572	chr19:16151572:C:T	3.6489e-66	-6.92185e-10	-1.99919	3.93881e-06	-6.92185e-10	-2.49217	2.80942e-05	-6.92185e-10	-2.49353
16152000	chr19:16152000:A:G	3.00905e-66	-6.92185e-10	-2.19199	4.02788e-06	-6.92185e-10	-2.46981	2.97261e-05	-6.92185e-10	-2.43707
16152396	chr19:16152396:G:C	2.77121e-66	-6.92185e-10	-2.27434	6.19835e-06	-6.92185e-10	-2.03877	4.41193e-05	-6.92185e-10	-2.0422
16152810	chr19:16152810:G:A	8.26075e-66	-1.1821	-4.09089e-09	1.38568e-05	-1.23427	-4.09089e-09	7.24918e-05	-1.54562	-4.09089e-09
16153136	chr19:16153136:C:T	2.14295e-66	-6.92185e-10	-2.53144	3.92836e-06	-6.92185e-10	-2.49483	2.83757e-05	-6.92185e-10	-2.48356
16153675	chr19:16153675:T:C	2.76935e-66	-6.92185e-10	-2.275	3.96351e-06	-6.92185e-10	-2.48592	2.83161e-05	-6.92185e-10	-2.48567
16153737	chr19:16153737:A:G	3.12688e-66	-6.92185e-10	-2.15358	4.09435e-06	-6.92185e-10	-2.45344	3.02731e-05	-6.92185e-10	-2.41884
16153961	chr19:16153961:T:C	2.41178e-67	-2.42303	-2.29281	8.10973e-07	-2.02233	-2.05024	4.2519e-06	-2.39417	-1.98757
16154117	chr19:16154117:T:G	2.74216e-66	-6.92185e-10	-2.28487	3.83354e-06	-6.92185e-10	-2.51926	2.79535e-05	-6.92185e-10	-2.49856
16154207	chr19:16154207:C:T	3.28638e-67	-2.36314	-2.04327	1.52323e-06	-1.8176	-1.62462	7.26156e-06	-2.31111	-1.53539
16154247	chr19:16154247:T:G	2.48486e-66	-6.92185e-10	-2.3834	3.86262e-06	-6.92185e-10	-2.5117	2.75318e-05	-6.92185e-10	-2.51376
16154320	chr19:16154320:C:G	2.1165e-66	-6.92185e-10	-2.54385	3.84565e-06	-6.92185e-10	-2.51611	2.73701e-05	-6.92185e-10	-2.51965
16154352	chr19:16154352:C:A	3.11624e-66	-2.15699	-4.09089e-09	5.31175e-06	-2.19313	-4.09089e-09	4.55553e-05	-2.01017	-4.09089e-09
16154431	chr19:16154431:C:T	4.43625e-66	-2.42077	0.616961	1.2876e-06	-2.28934	-1.32093	8.07375e-06	-2.42618	-1.3143
16154684	chr19:16154684:G:A	3.54553e-67	-2.2617	-2.06881	1.36191e-06	-2.0073	-1.54686	8.4825e-06	-2.22174	-1.46935
16155435	chr19:16155435:A:C	2.10117e-66	-6.92185e-10	-2.55112	4.10885e-06	-6.92185e-10	-2.44991	2.97915e-05	-6.92185e-10	-2.43488
16155707	chr19:16155707:G:A	1.04403e-61	-6.92185e-10	8.2624	3.71789e-06	-6.92185e-10	-2.54989	2.64854e-05	-6.92185e-10	-2.55251
16155780	chr19:16155780:G:A	2.44471e-66	-2.39969	-4.09089e-09	4.26958e-06	-2.41153	-4.09089e-09	2.95072e-05	-2.44446	-4.09089e-09
16156005	chr19:16156005:TGGA:T	3.19039e-66	-2.13348	-4.09089e-09	0.000264033	1.71303	-4.09089e-09	4.9137e-05	-1.93449	-4.09089e-09
16156104	chr19:16156104:A:G	1.60354e-65	-6.92185e-10	-0.518816	9.85631e-06	-6.92185e-10	-1.57494	7.09045e-05	-6.92185e-10	-1.56776
16156371	chr19:16156371:A:G	3.80172e-66	-6.92185e-10	-1.95816	4.59935e-06	-6.92185e-10	-2.33713	3.44432e-05	-6.92185e-10	-2.28979
16156393	chr19:16156393:A:G	2.5636e-66	-6.92185e-10	-2.3522	3.78184e-06	-6.92185e-10	-2.53284	2.68029e-05	-6.92185e-10	-2.54059
16156580	chr19:16156580:C:T	3.0211e-66	-6.92185e-10	-2.188	4.90064e-06	-6.92185e-10	-2.27368	3.4258e-05	-6.92185e-10	-2.29518
16156612	chr19:16156612:C:T	3.20633e-66	-2.12849	-4.09089e-09	4.12478e-06	-2.44604	-4.09089e-09	2.90025e-05	-2.46172	-4.09089e-09
16157614	chr19:16157614:C:T	2.169e-66	-6.92185e-10	-2.51935	3.70419e-06	-6.92185e-10	-2.55358	2.64682e-05	-6.92185e-10	-2.55315
16157853	chr19:16157853:C:T	1.32089e-66	-2.45368	-0.56163	4.85256e-07	-2.38622	-2.19991	3.49228e-06	-2.46065	-2.11789
16157855	chr19:16157855:T:C	1.30611e-66	-2.45431	-0.572261	4.84025e-07	-2.38416	-2.20451	3.47564e-06	-2.46031	-2.12301
16157916	chr19:16157916:G:A	3.39984e-66	-2.06989	-4.09089e-09	4.98903e-06	-2.25581	-4.09089e-09	4.16059e-05	-2.10086	-4.09089e-09
16158021	chr19:16158021:A:G	1.16632e-66	-2.45193	-0.687835	4.58358e-07	-2.39105	-2.2521	3.29263e-06	-2.46135	-2.17606
16158045	chr19:16158045:T:C	1.1666e-66	-2.45218	-0.687351	4.6044e-07	-2.39055	-2.24807	3.309e-06	-2.46127	-2.17118
16158309	chr19:16158309:G:T	3.46191e-66	-6.92185e-10	-2.0518	1.26657e-05	-6.92185e-10	-1.32415	9.55529e-05	-6.92185e-10	-1.26942
16158402	chr19:16158402:C:T	3.30441e-66	-6.92185e-10	-2.09836	4.57222e-06	-6.92185e-10	-2.34305	3.29237e-05	-6.92185e-10	-2.3349
16158674	chr19:16158674:G:A	1.22953e-66	-2.42986	-0.657123	5.12535e-07	-2.05837	-2.47307	2.94452e-06	-2.23307	-2.51609
16158696	chr19:16158696:C:T	4.01977e-67	-2.42879	-1.77619	2.31932e-06	-0.915319	-2.10646	6.22471e-06	-1.95783	-2.04274
16158704	chr19:16158704:G:A	4.06142e-66	-6.92185e-10	-1.89208	3.7228e-06	-6.92185e-10	-2.54857	2.6635e-05	-6.92185e-10	-2.54687
16158858	chr19:16158858:T:C	9.30981e-67	-2.4486	-0.916536	4.31248e-07	-2.39836	-2.30577	3.09932e-06	-2.46218	-2.23574
16158948	chr19:16158948:G:A	1.03125e-65	-6.92185e-10	-0.960264	3.70471e-06	-6.92185e-10	-2.55344	2.64335e-05	-6.92185e-10	-2.55446
16159430	chr19:16159430:C:T	9.14442e-67	-2.45436	-0.928703	4.32498e-07	-2.38391	-2.31732	3.06306e-06	-2.46036	-2.24932
16159630	chr19:16159630:G:A	1.75286e-62	-6.92185e-10	6.47797	3.83977e-06	-6.92185e-10	-2.51764	2.77511e-05	-6.92185e-10	-2.50582
16161556	chr19:16161556:C:A	3.41384e-66	-6.92185e-10	-2.06578	1.7675e-05	-6.92185e-10	-0.990896	8.91269e-05	-6.92185e-10	-1.33904
16161708	chr19:16161708:T:C	1.68241e-66	-2.43727	-0.336122	1.02134e-06	-1.32071	-2.52123	3.39134e-06	-2.08916	-2.51872
16161878	chr19:16161878:A:G	2.43039e-67	-2.39499	-2.31317	7.284e-07	-2.25479	-1.92517	6.18068e-06	-2.15096	-1.85671
16162409	chr19:16162409:A:G	1.86893e-67	-2.45805	-2.51279	1.60042e-06	-1.50379	-1.889	5.84363e-06	-2.26647	-1.79727
16162647	chr19:16162647:G:A	3.49205e-65	-6.92185e-10	0.259455	2.23522e-05	-6.92185e-10	-0.756125	0.000190765	-6.92185e-10	-0.578053
16162893	chr19:16162893:T:C	2.77934e-66	-6.92185e-10	-2.2714	7.72253e-06	-6.92185e-10	-1.81891	5.63953e-05	-6.92185e-10	-1.79671
16163185	chr19:16163185:C:T	6.48749e-67	-2.46183	-1.2645	1.1033e-06	-1.23606	-2.52869	3.31101e-06	-2.11684	-2.51501
16163204	chr19:16163204:G:A	1.06831e-66	-2.44617	-0.781375	1.35205e-06	-1.00805	-2.55338	3.60669e-06	-1.99163	-2.55467
16163280	chr19:16163280:C:T	1.00568e-66	-2.46165	-0.826305	1.08001e-06	-1.2316	-2.55447	3.19327e-06	-2.11389	-2.55417
16163906	chr19:16163906:A:T	3.66261e-67	-2.44422	-1.85381	1.26872e-06	-1.07417	-2.55088	3.39797e-06	-2.05203	-2.55389
16163949	chr19:16163949:T:C	2.40322e-66	-6.92185e-10	-2.41681	3.73055e-06	-6.92185e-10	-2.54649	2.6586e-05	-6.92185e-10	-2.54871
16164185	chr19:16164185:G:A	3.26978e-66	-2.1089	-4.09089e-09	5.44933e-06	-2.16756	-4.09089e-09	4.61826e-05	-1.99649	-4.09089e-09
16164704	chr19:16164704:A:G	2.54024e-67	-2.44171	-2.22223	1.04486e-06	-2.04769	-1.77147	5.69422e-06	-2.40897	-1.68068
16164961	chr19:16164961:A:G	8.9422e-67	-2.46154	-0.943885	8.25429e-07	-1.58256	-2.47234	3.09318e-06	-2.23272	-2.46718
16165727	chr19:16165727:G:A	2.21703e-66	-6.92185e-10	-2.49745	3.70018e-06	-6.92185e-10	-2.55467	2.64283e-05	-6.92185e-10	-2.55466
16167052	chr19:16167052:C:T	3.61459e-66	-2.00864	-4.09089e-09	5.82578e-06	-2.10076	-4.09089e-09	4.95704e-05	-1.9257	-4.09089e-09
16167178	chr19:16167178:G:A	2.37606e-63	-6.92185e-10	4.47958	4.53111e-06	-6.92185e-10	-2.35208	3.23931e-05	-6.92185e-10	-2.35115
16167356	chr19:16167356:G:A	3.13688e-66	-6.92185e-10	-2.15039	4.28987e-06	-6.92185e-10	-2.40679	3.07146e-05	-6.92185e-10	-2.40436
16167854	chr19:16167854:C:A	1.23178e-66	-2.46247	-0.622687	9.10182e-07	-1.42963	-2.52753	3.15054e-06	-2.15685	-2.52467
16167926	chr19:16167926:C:T	5.79674e-66	-1.53632	-4.09089e-09	9.6374e-06	-1.5974	-4.09089e-09	9.81243e-05	-1.24286	-4.09089e-09
16168171	chr19:16168171:G:A	2.40291e-66	-6.92185e-10	-2.41694	3.80024e-06	-6.92185e-10	-2.52798	2.70358e-05	-6.92185e-10	-2.53194
16168442	chr19:16168442:T:C	1.3621e-66	-2.46197	-0.522621	1.09673e-06	-1.23357	-2.53714	3.22656e-06	-2.11278	-2.5449
16168559	chr19:16168559:C:G	3.08141e-66	-6.92185e-10	-2.16823	4.27505e-06	-6.92185e-10	-2.41025	3.06254e-05	-6.92185e-10	-2.40727
16169278	chr19:16169278:G:A	2.63969e-66	-6.92185e-10	-2.32296	3.85946e-06	-6.92185e-10	-2.51252	2.74351e-05	-6.92185e-10	-2.51727
16169856	chr19:16169856:G:A	2.28886e-67	-2.43411	-2.33404	4.4043e-07	-2.30111	-2.38194	2.69941e-06	-2.42796	-2.40811
16169894	chr19:16169894:G:A	2.86797e-67	-2.45821	-2.08439	8.36132e-07	-1.48764	-2.55438	2.7693e-06	-2.25596	-2.55454
16170101	chr19:16170101:G:A	8.01393e-66	-6.92185e-10	-1.21244	5.47751e-05	-6.92185e-10	0.140187	0.000203798	-6.92185e-10	-0.511969
16170165	chr19:16170165:A:C	4.00218e-67	-2.4618	-1.74757	9.12706e-07	-1.4136	-2.54079	2.87728e-06	-2.2246	-2.54765
16170369	chr19:16170369:G:C	1.97061e-67	-2.36322	-2.55464	3.50283e-07	-2.44157	-2.47049	2.68796e-06	-2.3811	-2.45921
16170898	chr19:16170898:A:G	4.44665e-67	-2.44646	-1.6576	1.29897e-06	-1.07527	-2.52621	3.45625e-06	-2.05235	-2.53657
16170901	chr19:16170901:G:A	2.28031e-67	-2.423	-2.34889	4.56923e-07	-2.27496	-2.37133	2.75841e-06	-2.41558	-2.39886
16171030	chr19:16171030:C:T	2.73643e-67	-2.45778	-2.13177	1.09944e-06	-1.21363	-2.55462	3.16785e-06	-2.12269	-2.55336
16171207	chr19:16171207:G:A	3.38298e-66	-6.92185e-10	-2.07486	9.95086e-06	-6.92185e-10	-1.56539	7.33697e-05	-6.92185e-10	-1.53359
16171310	chr19:16171310:T:C	3.18096e-66	-6.92185e-10	-2.13644	3.73601e-06	-6.92185e-10	-2.54503	2.67044e-05	-6.92185e-10	-2.54427
16171320	chr19:16171320:A:G	4.18351e-67	-2.44843	-1.71663	1.25515e-06	-1.10181	-2.53398	3.3914e-06	-2.06525	-2.54261
16171706	chr19:16171706:T:C	3.86372e-67	-2.46192	-1.78265	1.01123e-06	-1.3075	-2.54438	3.02577e-06	-2.17178	-2.55015
16171872	chr19:16171872:C:T	2.07981e-67	-2.4241	-2.43983	8.33414e-07	-1.9697	-2.07558	4.26662e-06	-2.37905	-1.99923
16172021	chr19:16172021:C:T	8.87968e-66	-6.92185e-10	-1.10985	1.12663e-05	-6.92185e-10	-1.44123	7.82697e-05	-6.92185e-10	-1.46894
16172077	chr19:16172077:A:G	2.72572e-67	-2.4544	-2.13907	7.97103e-07	-1.53832	-2.5515	2.72504e-06	-2.27928	-2.54733
16172204	chr19:16172204:G:A	3.28421e-66	-6.92185e-10	-2.10449	4.47187e-06	-6.92185e-10	-2.36524	3.20826e-05	-6.92185e-10	-2.36079
16172235	chr19:16172235:A:G	9.49142e-67	-2.46038	-0.885433	9.28694e-07	-1.38236	-2.55466	2.95794e-06	-2.19128	-2.55333
16172356	chr19:16172356:T:C	2.74668e-67	-2.45934	-2.12647	8.50268e-07	-1.4734	-2.55185	2.80759e-06	-2.24896	-2.54781
16172875	chr19:16172875:T:C	3.15328e-66	-6.92185e-10	-2.14517	3.73995e-06	-6.92185e-10	-2.54398	2.67336e-05	-6.92185e-10	-2.54318
16172893	chr19:16172893:A:G	2.73873e-66	-6.92185e-10	-2.28612	3.78983e-06	-6.92185e-10	-2.53073	2.7103e-05	-6.92185e-10	-2.52945
16172990	chr19:16172990:G:A	3.5652e-67	-2.42535	-1.89963	1.40923e-06	-0.969953	-2.55006	3.68563e-06	-1.97169	-2.55296
16173113	chr19:16173113:A:G	3.51997e-66	-6.92185e-10	-2.03516	4.26166e-06	-6.92185e-10	-2.41339	3.06944e-05	-6.92185e-10	-2.40502
16173375	chr19:16173375:C:T	6.49155e-66	-6.92185e-10	-1.42312	7.41642e-06	-6.92185e-10	-1.85935	5.65759e-05	-6.92185e-10	-1.79351
16174078	chr19:16174078:A:G	2.23081e-66	-6.92185e-10	-2.49125	3.71272e-06	-6.92185e-10	-2.55128	2.64805e-05	-6.92185e-10	-2.55269
16174297	chr19:16174297:T:C	3.06527e-66	-6.92185e-10	-2.17348	4.22321e-06	-6.92185e-10	-2.42245	3.0228e-05	-6.92185e-10	-2.42033
16174546	chr19:16174546:A:G	2.20786e-66	-6.92185e-10	-2.5016	3.70491e-06	-6.92185e-10	-2.55339	2.64408e-05	-6.92185e-10	-2.55419
16174738	chr19:16174738:C:T	2.18416e-66	-6.92185e-10	-2.51238	3.70063e-06	-6.92185e-10	-2.55455	2.64284e-05	-6.92185e-10	-2.55466
16174979	chr19:16174979:G:A	2.60581e-66	-2.37855	0.0426788	5.75687e-07	-2.18649	-2.22875	4.10703e-06	-2.09603	-2.32037
16175075	chr19:16175075:T:G	5.23023e-66	-1.63916	-4.09089e-09	9.19372e-06	-1.64453	-4.09089e-09	8.23825e-05	-1.41772	-4.09089e-09
16175222	chr19:16175222:C:G	2.11383e-66	-6.92185e-10	-2.54512	4.13668e-06	-6.92185e-10	-2.44316	2.96846e-05	-6.92185e-10	-2.43847
16175280	chr19:16175280:A:G	2.61532e-67	-2.08096	-2.55386	4.16127e-07	-2.25059	-2.48922	3.48182e-06	-2.10253	-2.47902
16175459	chr19:16175459:C:T	3.30962e-66	-1.76211	-0.334678	1.06789e-06	-1.2449	-2.55246	3.49028e-06	-2.02446	-2.55465
16175928	chr19:16175928:T:C	1.06315e-64	-2.03954	3.41233	2.72071e-06	-0.740629	-2.12153	8.21747e-06	-1.63056	-2.09227
16176275	chr19:16176275:G:A	2.13088e-66	-6.92185e-10	-2.53709	3.76306e-06	-6.92185e-10	-2.53782	2.68463e-05	-6.92185e-10	-2.53897
16176409	chr19:16176409:C:T	2.84684e-67	-2.3843	-2.1657	1.75587e-06	-0.804111	-2.49598	5.0316e-06	-1.7486	-2.46476
16176634	chr19:16176634:G:T	2.81878e-67	-2.37543	-2.18447	1.83412e-06	-0.767218	-2.48927	5.20043e-06	-1.72375	-2.4566
16176638	chr19:16176638:A:G	3.65149e-66	-6.92185e-10	-1.99848	5.23146e-06	-6.92185e-10	-2.20836	3.72883e-05	-6.92185e-10	-2.21042
16176741	chr19:16176741:C:T	2.27172e-66	-6.92185e-10	-2.47308	4.04717e-06	-6.92185e-10	-2.46503	2.65273e-05	-6.92185e-10	-2.55092
16176801	chr19:16176801:T:C	2.00836e-66	-1.97448	-0.621817	8.56435e-07	-2.45282	-1.56521	6.71312e-06	-2.4556	-1.46943
16177026	chr19:16177026:T:C	2.46649e-66	-6.92185e-10	-2.39082	3.7624e-06	-6.92185e-10	-2.53799	2.64565e-05	-6.92185e-10	-2.55359
16177353	chr19:16177353:G:A	1.39861e-65	-1.92044	1.26489	3.02903e-06	-0.526322	-2.22849	8.16622e-06	-1.46087	-2.26823
16177687	chr19:16177687:T:C	3.55168e-66	-6.92185e-10	-2.0262	1.82123e-05	-6.92185e-10	-0.960952	7.49774e-05	-6.92185e-10	-1.51191
16177756	chr19:16177756:A:G	1.83181e-66	-2.16319	-0.525124	8.95206e-07	-2.4039	-1.56985	6.52034e-06	-2.45883	-1.49534
16177913	chr19:16177913:T:TAA	2.55545e-66	-2.35539	-4.09089e-09	5.01997e-05	0.0529586	-4.09089e-09	2.93012e-05	-2.45147	-4.09089e-09
16177917	chr19:16177917:T:TAA	4.13826e-67	-2.1099	-2.06602	4.05306e-07	-2.42957	-2.33659	2.82413e-06	-2.46252	-2.32838
16177926	chr19:16177926:T:A	2.14862e-66	-6.92185e-10	-2.52879	3.75699e-06	-6.92185e-10	-2.53943	2.68986e-05	-6.92185e-10	-2.53702
16178062	chr19:16178062:T:C	3.34042e-66	-2.08752	-4.09089e-09	4.09264e-06	-2.45386	-4.09089e-09	2.89812e-05	-2.46245	-4.09089e-09
16178085	chr19:16178085:G:A	2.86741e-67	-2.39666	-2.14614	1.62755e-06	-0.873737	-2.50223	4.77436e-06	-1.79333	-2.47251
16178108	chr19:16178108:A:G	2.7766e-66	-6.92185e-10	-2.27239	4.11417e-06	-6.92185e-10	-2.44861	2.91409e-05	-6.92185e-10	-2.45696
16178138	chr19:16178138:T:C	2.65104e-66	-6.92185e-10	-2.31867	4.00175e-06	-6.92185e-10	-2.47632	2.83789e-05	-6.92185e-10	-2.48345
16178331	chr19:16178331:A:G	3.80949e-67	-2.34759	-1.91111	2.00251e-06	-0.643377	-2.52527	5.36984e-06	-1.64892	-2.49938
16178363	chr19:16178363:G:A	1.96343e-66	-1.96249	-0.656438	8.36899e-07	-2.45457	-1.58654	6.57457e-06	-2.45394	-1.49195
16178516	chr19:16178516:T:C	1.07725e-64	-2.00996	3.39593	2.88741e-06	-0.675968	-2.12672	8.53912e-06	-1.5866	-2.09784
16178616	chr19:16178616:A:G	2.41359e-66	-6.92185e-10	-2.4125	3.79871e-06	-6.92185e-10	-2.52839	2.7021e-05	-6.92185e-10	-2.53248
16178721	chr19:16178721:A:ACT	2.99982e-64	-1.21359	3.62369	1.32419e-05	0.760926	-2.04059	2.51895e-05	-0.597609	-2.00506
16178772	chr19:16178772:T:G	2.09454e-66	-6.92185e-10	-2.55428	3.84406e-06	-6.92185e-10	-2.51652	2.74714e-05	-6.92185e-10	-2.51595
16178878	chr19:16178878:C:A	3.76103e-67	-2.35949	-1.91202	1.9058e-06	-0.692515	-2.52563	5.19786e-06	-1.68099	-2.49986
16179442	chr19:16179442:A:G	3.49222e-66	-6.92185e-10	-2.04308	1.04381e-05	-6.92185e-10	-1.51758	7.70171e-05	-6.92185e-10	-1.48507
16180468	chr19:16180468:A:G	2.97884e-66	-6.92185e-10	-2.20209	8.33597e-06	-6.92185e-10	-1.74247	6.26767e-05	-6.92185e-10	-1.69111
16180807	chr19:16180807:G:A	2.84533e-66	-6.92185e-10	-2.24794	4.15882e-06	-6.92185e-10	-2.43782	2.94366e-05	-6.92185e-10	-2.44686
16180971	chr19:16180971:G:A	1.4711e-66	-2.41053	-0.497085	1.78937e-06	-0.856794	-2.42439	5.29327e-06	-1.78238	-2.38028
16181313	chr19:16181313:C:T	9.57297e-66	-6.92185e-10	-1.03467	1.20245e-05	-6.92185e-10	-1.37611	8.31961e-05	-6.92185e-10	-1.4079
16181546	chr19:16181546:G:A	1.42264e-65	-1.91148	1.27296	3.06779e-06	-0.514666	-2.22743	8.2331e-06	-1.45347	-2.26746
16181699	chr19:16181699:G:A	9.59888e-66	-6.92185e-10	-1.03197	1.20439e-05	-6.92185e-10	-1.37449	8.3328e-05	-6.92185e-10	-1.40631
16181748	chr19:16181748:C:T	2.95602e-67	-2.24815	-2.26421	2.64478e-06	-0.417915	-2.47255	6.78838e-06	-1.4744	-2.43949
16181889	chr19:16181889:C:T	1.64309e-66	-2.10557	-0.691468	3.62112e-07	-2.34279	-2.53607	6.01889e-06	-1.48113	-2.55306
16182181	chr19:16182181:T:C	5.10522e-65	-1.81911	2.45834	3.79527e-06	-0.317027	-2.21227	1.01645e-05	-1.3299	-2.1803
16182726	chr19:16182726:G:T	2.7392e-67	-2.35493	-2.23361	6.01615e-05	2.66102	-2.42704	2.80878e-06	-2.45692	-2.33943
16182802	chr19:16182802:T:G	6.55818e-67	-2.46047	-1.25502	7.46039e-07	-2.33012	-1.82591	5.24322e-06	-2.41898	-1.75318
16183267	chr19:16183267:G:C	2.6328e-66	-6.92185e-10	-2.32557	3.89671e-06	-6.92185e-10	-2.50292	2.77429e-05	-6.92185e-10	-2.50612
16183276	chr19:16183276:T:G	2.21542e-66	-6.92185e-10	-2.49818	6.88733e-06	-6.92185e-10	-1.93337	5.03977e-05	-6.92185e-10	-1.90915
16184272	chr19:16184272:G:A	2.29188e-66	-6.92185e-10	-2.46424	7.49253e-06	-6.92185e-10	-1.84914	5.48917e-05	-6.92185e-10	-1.82373
16184299	chr19:16184299:T:C	2.42145e-64	-2.20576	4.40168	2.81722e-06	-1.06866	-1.75864	9.02119e-06	-1.91715	-1.71237
16184389	chr19:16184389:T:C	7.65748e-66	-6.92185e-10	-1.25793	5.30149e-05	-6.92185e-10	0.107524	0.000195327	-6.92185e-10	-0.554421
16184582	chr19:16184582:A:G	8.27219e-67	-2.44727	-1.03603	7.72107e-07	-2.38145	-1.74024	5.56648e-06	-2.44631	-1.66603
16184833	chr19:16184833:C:G	3.41046e-63	-6.92185e-10	4.84099	4.50626e-06	-6.92185e-10	-2.35758	3.21373e-05	-6.92185e-10	-2.35908
16184862	chr19:16184862:C:A	4.04175e-66	-6.92185e-10	-1.89694	5.00647e-06	-6.92185e-10	-2.25232	3.47138e-05	-6.92185e-10	-2.28196
16185369	chr19:16185369:C:T	6.39208e-64	-6.92185e-10	3.16661	4.18353e-06	-6.92185e-10	-2.43189	3.0393e-05	-6.92185e-10	-2.41488
16185575	chr19:16185575:C:A	3.3019e-66	-6.92185e-10	-2.09912	4.6177e-06	-6.92185e-10	-2.33315	3.25447e-05	-6.92185e-10	-2.34648
16185900	chr19:16185900:T:A	2.28446e-66	-6.92185e-10	-2.46749	7.45856e-06	-6.92185e-10	-1.85369	5.46452e-05	-6.92185e-10	-1.82824
16185945	chr19:16185945:G:A	2.1473e-66	-6.92185e-10	-2.52941	4.66823e-06	-6.92185e-10	-2.32227	3.30658e-05	-6.92185e-10	-2.3306
16185960	chr19:16185960:C:T	3.76562e-66	-6.92185e-10	-1.9677	1.28878e-05	-6.92185e-10	-1.30677	9.79619e-05	-6.92185e-10	-1.24452
16186097	chr19:16186097:C:T	1.19375e-66	-2.4535	-0.663011	8.12769e-07	-2.35663	-1.71373	5.6485e-06	-2.4341	-1.6636
16186309	chr19:16186309:T:A	3.82963e-66	-6.92185e-10	-1.95085	1.3197e-05	-6.92185e-10	-1.28306	0.000100412	-6.92185e-10	-1.21982
16186600	chr19:16186600:A:T	2.32779e-66	-6.92185e-10	-2.4487	5.69587e-06	-6.92185e-10	-2.12331	4.03009e-05	-6.92185e-10	-2.13272
16186939	chr19:16186939:G:A	8.03132e-67	-2.45308	-1.05977	6.9174e-07	-2.35655	-1.87504	4.91572e-06	-2.43574	-1.80092
16187891	chr19:16187891:G:A	2.74289e-66	-2.28461	-4.09089e-09	4.93922e-06	-2.26584	-4.09089e-09	3.19213e-05	-2.36582	-4.09089e-09
16187993	chr19:16187993:G:A	1.16986e-64	-6.92185e-10	1.46844	6.81658e-05	-6.92185e-10	0.358894	0.000487824	-6.92185e-10	0.360857
16188015	chr19:16188015:G:A	2.32776e-66	-6.92185e-10	-2.44871	5.69595e-06	-6.92185e-10	-2.12329	4.03015e-05	-6.92185e-10	-2.13271
16188192	chr19:16188192:G:A	2.19356e-66	-6.92185e-10	-2.50809	4.96476e-06	-6.92185e-10	-2.26068	3.51392e-05	-6.92185e-10	-2.26978
16188315	chr19:16188315:C:T	2.36652e-66	-6.92185e-10	-2.4322	4.66618e-06	-6.92185e-10	-2.32271	3.09685e-05	-6.92185e-10	-2.39613
16189141	chr19:16189141:G:C	4.10385e-66	-6.92185e-10	-1.88169	6.04257e-06	-6.92185e-10	-2.06422	3.92326e-05	-6.92185e-10	-2.15959
16189379	chr19:16189379:T:C	2.27368e-66	-6.92185e-10	-2.47222	7.39776e-06	-6.92185e-10	-1.86187	5.42447e-05	-6.92185e-10	-1.83559
16189488	chr19:16189488:C:T	2.25097e-66	-6.92185e-10	-2.48226	7.20008e-06	-6.92185e-10	-1.88896	5.27412e-05	-6.92185e-10	-1.8637
16190217	chr19:16190217:G:C	2.09372e-66	-6.92185e-10	-2.55467	4.02626e-06	-6.92185e-10	-2.47021	2.82236e-05	-6.92185e-10	-2.48894
16190289	chr19:16190289:C:T	4.69317e-67	-2.30158	-1.74852	4.02202e-07	-2.4625	-2.31135	3.12709e-06	-2.41186	-2.27714
16190501	chr19:16190501:A:G	3.63396e-67	-2.19096	-2.11492	2.30509e-06	-0.57666	-2.45127	5.44654e-06	-1.67955	-2.45457
16190733	chr19:16190733:G:C	6.2685e-67	-2.11581	-1.64485	3.64701e-07	-2.32938	-2.54234	4.67032e-06	-1.73322	-2.55465
16190854	chr19:16190854:C:T	8.12889e-64	-6.92185e-10	3.40698	4.05299e-06	-6.92185e-10	-2.4636	2.93881e-05	-6.92185e-10	-2.44851
16190867	chr19:16190867:C:T	3.89242e-58	16.4861	-4.09089e-09	1.10487e-05	-1.46074	-4.09089e-09	9.86719e-05	-1.2373	-4.09089e-09
16190874	chr19:16190874:T:C	3.24653e-66	-6.92185e-10	-2.11603	4.82277e-06	-6.92185e-10	-2.2897	3.3842e-05	-6.92185e-10	-2.3074
16191031	chr19:16191031:A:T	3.05269e-66	-2.1776	-4.09089e-09	4.18195e-06	-2.43227	-4.09089e-09	2.91286e-05	-2.45738	-4.09089e-09
16191159	chr19:16191159:C:T	2.74356e-66	-6.92185e-10	-2.28436	6.69839e-06	-6.92185e-10	-1.96118	4.90131e-05	-6.92185e-10	-1.93701
16191236	chr19:16191236:CTG:C	4.04618e-66	-6.92185e-10	-1.89584	4.55825e-06	-6.92185e-10	-2.34611	3.28129e-05	-6.92185e-10	-2.33828
16191276	chr19:16191276:C:T	5.9626e-66	-6.92185e-10	-1.50811	3.66635e-05	-6.92185e-10	-0.261268	0.000141915	-6.92185e-10	-0.873869
16191789	chr19:16191789:A:G	2.1277e-66	-6.92185e-10	-2.53857	4.54084e-06	-6.92185e-10	-2.34994	3.21843e-05	-6.92185e-10	-2.35762
16192204	chr19:16192204:C:T	5.34938e-67	-2.33599	-1.58323	4.23819e-07	-2.46085	-2.26065	3.20763e-06	-2.42998	-2.23358
16193265	chr19:16193265:C:T	2.91263e-66	-2.22456	-4.09089e-09	4.3924e-06	-2.38317	-4.09089e-09	3.50805e-05	-2.27145	-4.09089e-09
16193293	chr19:16193293:C:G	2.45965e-66	-2.3936	-4.09089e-09	1.35385e-05	-1.25751	-4.09089e-09	6.79485e-05	-1.61035	-4.09089e-09
16193548	chr19:16193548:G:A	2.78031e-66	-6.92185e-10	-2.27106	3.71038e-06	-6.92185e-10	-2.55191	2.74644e-05	-6.92185e-10	-2.51621
16193931	chr19:16193931:T:C	4.89568e-67	-1.75146	-2.25639	4.12001e-06	-0.615674	-1.83152	1.29358e-05	-1.56219	-1.70691
16194017	chr19:16194017:T:C	8.32274e-67	-2.10167	-1.37554	3.69737e-07	-2.31662	-2.5414	4.56904e-06	-1.75576	-2.55403
16194034	chr19:16194034:C:T	2.30233e-66	-2.4597	-4.09089e-09	4.05791e-06	-2.46238	-4.09089e-09	2.97561e-05	-2.43606	-4.09089e-09
16194091	chr19:16194091:G:A	1.06432e-65	-0.928694	-4.09089e-09	2.86521e-05	-0.507822	-4.09089e-09	0.000132081	-0.945683	-4.09089e-09
16194197	chr19:16194197:A:G	2.46802e-66	-6.92185e-10	-2.3902	4.84815e-06	-6.92185e-10	-2.28445	3.24539e-05	-6.92185e-10	-2.34928
16194772	chr19:16194772:T:C	2.84708e-66	-6.92185e-10	-2.24733	7.00029e-06	-6.92185e-10	-1.9171	5.12496e-05	-6.92185e-10	-1.89239
16195446	chr19:16195446:G:A	4.1117e-66	-6.92185e-10	-1.87978	9.32817e-06	-6.92185e-10	-1.63001	6.61066e-05	-6.92185e-10	-1.63783
16195629	chr19:16195629:AAAAG:A	3.81255e-66	-6.92185e-10	-1.95532	1.30836e-05	-6.92185e-10	-1.29169	9.97334e-05	-6.92185e-10	-1.2266
16195873	chr19:16195873:C:T	3.42562e-63	-6.92185e-10	4.84542	4.50444e-06	-6.92185e-10	-2.35799	3.21244e-05	-6.92185e-10	-2.35948
16195936	chr19:16195936:A:T	3.49564e-63	-6.92185e-10	4.86565	4.48722e-06	-6.92185e-10	-2.36182	3.20015e-05	-6.92185e-10	-2.36331
16195999	chr19:16195999:C:T	3.41329e-63	-6.92185e-10	4.84181	4.50318e-06	-6.92185e-10	-2.35827	3.21149e-05	-6.92185e-10	-2.35978
16196000	chr19:16196000:A:G	3.25548e-63	-6.92185e-10	4.79448	4.54329e-06	-6.92185e-10	-2.3494	3.24009e-05	-6.92185e-10	-2.35091
16196035	chr19:16196035:G:A	9.4478e-67	-2.29106	-1.05936	5.58252e-07	-2.46222	-1.98377	4.35154e-06	-2.40828	-1.95029
16196117	chr19:16196117:C:T	2.73512e-66	-6.92185e-10	-2.28744	6.59724e-06	-6.92185e-10	-1.9764	4.81975e-05	-6.92185e-10	-1.95379
16196432	chr19:16196432:G:A	5.75766e-67	-2.25357	-1.5921	4.6888e-07	-2.45845	-2.16201	3.78746e-06	-2.38208	-2.11532
16196725	chr19:16196725:G:C	7.63254e-66	-6.92185e-10	-1.2612	9.48534e-06	-6.92185e-10	-1.6133	6.74388e-05	-6.92185e-10	-1.61788
16197111	chr19:16197111:C:A	3.5111e-66	-6.92185e-10	-2.03769	4.8075e-06	-6.92185e-10	-2.29287	3.38014e-05	-6.92185e-10	-2.3086
16197203	chr19:16197203:T:C	3.97031e-66	-6.92185e-10	-1.91477	4.07012e-06	-6.92185e-10	-2.45938	2.89409e-05	-6.92185e-10	-2.46384
16197684	chr19:16197684:G:A	4.67427e-66	-1.75155	-4.09089e-09	7.30903e-06	-1.87394	-4.09089e-09	6.74503e-05	-1.61771	-4.09089e-09
16197716	chr19:16197716:T:C	3.65591e-66	-6.92185e-10	-1.99727	1.27465e-05	-6.92185e-10	-1.31779	9.69049e-05	-6.92185e-10	-1.25537
16198079	chr19:16198079:C:T	3.64065e-66	-6.92185e-10	-2.00146	4.70474e-06	-6.92185e-10	-2.31448	3.31476e-05	-6.92185e-10	-2.32813
16198237	chr19:16198237:C:CG	2.25621e-66	-6.92185e-10	-2.47993	5.87863e-06	-6.92185e-10	-2.09173	4.15061e-05	-6.92185e-10	-2.10326
16198260	chr19:16198260:C:T	4.2417e-66	-6.92185e-10	-1.84865	7.41096e-06	-6.92185e-10	-1.86009	5.33991e-05	-6.92185e-10	-1.8513
16198871	chr19:16198871:A:T	2.24455e-66	-6.92185e-10	-2.48511	7.04276e-06	-6.92185e-10	-1.91105	5.15599e-05	-6.92185e-10	-1.88635
16199112	chr19:16199112:A:G	5.09835e-67	-2.37125	-1.59604	3.32966e-07	-2.45278	-2.50999	2.51346e-06	-2.45123	-2.45621
16199814	chr19:16199814:C:T	8.70473e-66	-1.62334	0.493585	4.3339e-07	-2.25586	-2.4433	7.67123e-06	-1.34948	-2.44214
16200117	chr19:16200117:C:T	3.12222e-66	-2.15507	-4.09089e-09	5.37228e-06	-2.1818	-4.09089e-09	3.26033e-05	-2.34468	-4.09089e-09
16200259	chr19:16200259:G:A	4.89623e-67	-2.35634	-1.6514	3.37225e-07	-2.45559	-2.49446	2.60857e-06	-2.44663	-2.42366
16200445	chr19:16200445:TGAG:T	3.41857e-66	-6.92185e-10	-2.0644	4.13398e-06	-6.92185e-10	-2.44381	2.97147e-05	-6.92185e-10	-2.43746
16200661	chr19:16200661:G:A	2.50918e-66	-6.92185e-10	-2.37366	5.83586e-06	-6.92185e-10	-2.09903	4.25369e-05	-6.92185e-10	-2.07873
16201846	chr19:16201846:C:T	3.77445e-66	-6.92185e-10	-1.96536	1.36579e-05	-6.92185e-10	-1.24873	0.000104016	-6.92185e-10	-1.18455
16201908	chr19:16201908:T:C	2.82039e-65	-1.45351	1.49935	4.81508e-07	-2.32856	-2.26532	1.10715e-05	-1.15741	-2.26731
16201940	chr19:16201940:G:A	6.79908e-63	-6.92185e-10	5.53092	4.05953e-06	-6.92185e-10	-2.46198	2.89672e-05	-6.92185e-10	-2.46293
16201986	chr19:16201986:G:A	3.13296e-66	-6.92185e-10	-2.15164	3.72333e-06	-6.92185e-10	-2.54843	2.94785e-05	-6.92185e-10	-2.44544
16202041	chr19:16202041:G:A	3.60579e-66	-6.92185e-10	-2.01108	4.87133e-06	-6.92185e-10	-2.27968	3.58866e-05	-6.92185e-10	-2.24873
16202064	chr19:16202064:G:A	3.51061e-66	-6.92185e-10	-2.03783	4.82302e-06	-6.92185e-10	-2.28965	3.39144e-05	-6.92185e-10	-2.30526
16202417	chr19:16202417:C:T	3.65203e-66	-1.99833	-4.09089e-09	6.47317e-06	-1.99538	-4.09089e-09	5.65168e-05	-1.79456	-4.09089e-09
16203113	chr19:16203113:C:T	1.02501e-66	-2.04255	-1.22637	3.6177e-07	-2.35362	-2.52617	5.05635e-06	-1.66006	-2.5484
16203488	chr19:16203488:C:T	3.12887e-66	-2.15295	-4.09089e-09	5.38112e-06	-2.18015	-4.09089e-09	3.26475e-05	-2.34333	-4.09089e-09
16203891	chr19:16203891:C:G	4.49327e-66	-6.92185e-10	-1.79104	5.33494e-06	-6.92185e-10	-2.18877	3.73051e-05	-6.92185e-10	-2.20997
16203966	chr19:16203966:A:G	8.9604e-66	-1.4776	0.376799	4.06534e-07	-2.32284	-2.4403	9.1221e-06	-1.18261	-2.43579
16204140	chr19:16204140:G:T	4.01993e-66	-1.90235	-4.09089e-09	6.85756e-06	-1.9377	-4.09089e-09	5.75199e-05	-1.77697	-4.09089e-09
16204412	chr19:16204412:C:T	7.01519e-66	-1.49538	0.149844	3.92977e-07	-2.28988	-2.50717	7.81292e-06	-1.2685	-2.50482
16204578	chr19:16204578:C:T	4.41618e-66	-6.92185e-10	-1.80834	5.33501e-06	-6.92185e-10	-2.18876	3.74736e-05	-6.92185e-10	-2.20546
16204712	chr19:16204712:G:A	1.05857e-66	-2.02841	-1.20828	3.60174e-07	-2.36058	-2.52363	5.16233e-06	-1.64053	-2.54718
16204715	chr19:16204715:G:A	3.24455e-66	-6.92185e-10	-2.11664	4.08776e-06	-6.92185e-10	-2.45505	2.93943e-05	-6.92185e-10	-2.4483
16204916	chr19:16204916:C:T	4.47397e-67	-2.35407	-1.74386	3.30731e-07	-2.45628	-2.51322	2.53355e-06	-2.44514	-2.45434
16204944	chr19:16204944:C:T	4.94712e-66	-6.92185e-10	-1.69481	4.23559e-06	-6.92185e-10	-2.41953	2.99665e-05	-6.92185e-10	-2.42902
16205122	chr19:16205122:C:T	3.69885e-66	-6.92185e-10	-1.9856	4.7397e-06	-6.92185e-10	-2.30708	3.33077e-05	-6.92185e-10	-2.32331
16205341	chr19:16205341:A:G	7.96416e-66	-6.92185e-10	-1.21867	9.83576e-06	-6.92185e-10	-1.57703	6.99259e-05	-6.92185e-10	-1.58166
16205969	chr19:16205969:G:A	1.13696e-63	-6.92185e-10	3.7425	3.90727e-06	-6.92185e-10	-2.50021	2.82309e-05	-6.92185e-10	-2.48868
16206063	chr19:16206063:G:A	6.28096e-66	-6.92185e-10	-1.4561	4.03462e-05	-6.92185e-10	-0.165552	0.000156413	-6.92185e-10	-0.776595
16206965	chr19:16206965:G:A	9.89416e-67	-2.03407	-1.27019	3.58194e-07	-2.35783	-2.5319	5.10582e-06	-1.64781	-2.55091
16207063	chr19:16207063:G:A	9.90452e-67	-2.02214	-1.28107	3.55605e-07	-2.3637	-2.53328	5.18611e-06	-1.63166	-2.55146
16207522	chr19:16207522:G:A	7.27346e-66	-1.51948	0.210095	4.00543e-07	-2.30813	-2.46986	8.49391e-06	-1.22381	-2.46593
16207523	chr19:16207523:A:G	5.03251e-67	-2.32167	-1.65862	3.34388e-07	-2.46192	-2.49659	2.64398e-06	-2.42989	-2.42692
16207584	chr19:16207584:G:A	3.66579e-66	-6.92185e-10	-1.99457	4.95928e-06	-6.92185e-10	-2.26179	3.48484e-05	-6.92185e-10	-2.27809
16207886	chr19:16207886:A:G	7.69367e-66	-1.45295	0.19973	3.89815e-07	-2.33413	-2.47101	9.12602e-06	-1.15103	-2.46694
16207970	chr19:16207970:C:T	3.65178e-67	-2.3535	-1.94749	3.18817e-07	-2.45812	-2.54806	2.37924e-06	-2.44294	-2.51938
16208001	chr19:16208001:C:A	1.17429e-63	-6.92185e-10	3.7748	3.70135e-06	-6.92185e-10	-2.55435	2.6428e-05	-6.92185e-10	-2.55467
16208334	chr19:16208334:G:A	4.8942e-66	-6.92185e-10	-1.70557	5.55308e-06	-6.92185e-10	-2.1487	3.88642e-05	-6.92185e-10	-2.16902
16208691	chr19:16208691:G:A	7.09105e-66	-1.33478	-4.09089e-09	4.07551e-06	-2.45805	-4.09089e-09	2.98342e-05	-2.43344	-4.09089e-09
16209578	chr19:16209578:G:C	2.16189e-66	-6.92185e-10	-2.52264	3.70959e-06	-6.92185e-10	-2.55213	2.65073e-05	-6.92185e-10	-2.55168
16209726	chr19:16209726:G:C	3.51661e-66	-6.92185e-10	-2.03612	4.82808e-06	-6.92185e-10	-2.2886	3.39497e-05	-6.92185e-10	-2.30422
16209942	chr19:16209942:C:T	7.74613e-66	-1.4776	0.231174	3.95798e-07	-2.32355	-2.46635	8.92166e-06	-1.17825	-2.46237
16210236	chr19:16210236:T:C	7.80481e-66	-1.47923	0.240356	3.96588e-07	-2.32294	-2.46497	8.91827e-06	-1.18003	-2.46096
16210262	chr19:16210262:A:G	4.59433e-67	-2.35937	-1.71201	3.31706e-07	-2.45678	-2.50978	2.5495e-06	-2.44634	-2.44686
16211373	chr19:16211373:C:T	4.94952e-66	-1.69433	-4.09089e-09	7.70108e-06	-1.82169	-4.09089e-09	7.18005e-05	-1.55521	-4.09089e-09
16211556	chr19:16211556:A:T	7.70817e-66	-1.58908	0.337746	4.23355e-07	-2.27739	-2.4452	8.00442e-06	-1.30852	-2.44059
16212136	chr19:16212136:C:T	2.22372e-66	-6.92185e-10	-2.49444	6.87418e-06	-6.92185e-10	-1.93528	5.03013e-05	-6.92185e-10	-1.91107
16212762	chr19:16212762:C:T	1.51215e-65	-1.57086	0.993356	5.36608e-06	0.239736	-2.42269	1.20149e-05	-0.93996	-2.40299
16212782	chr19:16212782:C:G	2.34604e-66	-6.92185e-10	-2.44089	3.77491e-06	-6.92185e-10	-2.53467	2.6892e-05	-6.92185e-10	-2.53727
16213271	chr19:16213271:T:C	9.26731e-66	-1.41447	0.347347	3.94393e-07	-2.34619	-2.44726	9.76897e-06	-1.107	-2.44289
16213401	chr19:16213401:T:C	9.28376e-66	-1.49584	0.430491	4.13083e-07	-2.31822	-2.42893	9.12006e-06	-1.19435	-2.42427
16213506	chr19:16213506:T:C	4.20624e-66	-6.92185e-10	-1.85705	4.17113e-06	-6.92185e-10	-2.43486	2.96484e-05	-6.92185e-10	-2.43969
16213603	chr19:16213603:T:C	2.46231e-66	-6.92185e-10	-2.39252	5.66985e-06	-6.92185e-10	-2.12789	4.13065e-05	-6.92185e-10	-2.10808
16213718	chr19:16213718:C:T	2.19284e-66	-6.92185e-10	-2.50842	6.5476e-06	-6.92185e-10	-1.98395	4.78639e-05	-6.92185e-10	-1.96074
16214178	chr19:16214178:A:G	4.30063e-66	-6.92185e-10	-1.83486	7.65563e-06	-6.92185e-10	-1.82761	5.52234e-05	-6.92185e-10	-1.81771
16214316	chr19:16214316:C:G	3.66117e-66	-6.92185e-10	-1.99584	4.72463e-06	-6.92185e-10	-2.31026	3.32838e-05	-6.92185e-10	-2.32403
16214512	chr19:16214512:C:T	7.67902e-66	-1.47722	0.222092	3.94364e-07	-2.32414	-2.46939	8.91253e-06	-1.17615	-2.46549
16214744	chr19:16214744:C:A	3.4009e-66	-6.92185e-10	-2.06958	4.81862e-06	-6.92185e-10	-2.29056	3.39543e-05	-6.92185e-10	-2.30408
16215053	chr19:16215053:A:G	2.71539e-66	-6.92185e-10	-2.29468	1.1168e-05	-6.92185e-10	-1.45	5.04028e-05	-6.92185e-10	-1.90905
16215087	chr19:16215087:G:T	1.08553e-65	-1.28012	0.371161	3.81518e-07	-2.38738	-2.43927	1.1556e-05	-0.947227	-2.43467
16215400	chr19:16215400:G:A	4.20567e-66	-1.85718	-4.09089e-09	4.14938e-06	-2.44009	-4.09089e-09	8.40063e-05	-1.39821	-4.09089e-09
16215622	chr19:16215622:T:C	3.94955e-66	-6.92185e-10	-1.92002	4.85021e-06	-6.92185e-10	-2.28403	3.40133e-05	-6.92185e-10	-2.30235
16215855	chr19:16215855:G:A	7.08071e-66	-1.33624	-4.09089e-09	4.0741e-06	-2.4584	-4.09089e-09	2.98119e-05	-2.43419	-4.09089e-09
16216005	chr19:16216005:T:C	2.91405e-66	-2.22407	-4.09089e-09	7.37485e-06	-1.86497	-4.09089e-09	4.47306e-05	-2.02844	-4.09089e-09
16216080	chr19:16216080:A:G	1.93742e-66	-1.21389	-1.41837	1.29424e-05	1.06405	-2.3666	2.47921e-05	-0.283884	-2.33469
16216220	chr19:16216220:C:T	4.79184e-67	-2.35419	-1.6751	3.34025e-07	-2.45818	-2.50141	2.58903e-06	-2.44378	-2.43403
16216273	chr19:16216273:A:G	2.39979e-65	-6.92185e-10	-0.115652	1.87083e-05	-6.92185e-10	-0.934082	0.00013382	-6.92185e-10	-0.932603
16216478	chr19:16216478:A:G	2.84483e-66	-6.92185e-10	-2.24811	1.22022e-05	-6.92185e-10	-1.36143	5.38938e-05	-6.92185e-10	-1.84208
16216570	chr19:16216570:T:C	6.37323e-66	-1.49516	0.0536438	3.84528e-07	-2.31247	-2.50632	8.38013e-06	-1.19928	-2.50395
16216892	chr19:16216892:A:G	1.32429e-65	-0.710159	-4.09089e-09	2.30733e-05	-0.724373	-4.09089e-09	0.000111874	-1.11173	-4.09089e-09
16216920	chr19:16216920:C:T	1.94219e-65	-0.327219	-4.09089e-09	3.40285e-05	-0.335852	-4.09089e-09	0.000158174	-0.765404	-4.09089e-09
16216944	chr19:16216944:T:C	8.2759e-66	-1.52784	0.347568	4.11655e-07	-2.30376	-2.44686	8.60208e-06	-1.23459	-2.44251
16217051	chr19:16217051:G:A	3.29522e-66	-6.92185e-10	-2.10115	1.06578e-05	-6.92185e-10	-1.49676	8.07113e-05	-6.92185e-10	-1.43822
16217118	chr19:16217118:G:A	2.17738e-66	-6.92185e-10	-2.5155	6.37894e-06	-6.92185e-10	-2.01005	4.66057e-05	-6.92185e-10	-1.98737
16217234	chr19:16217234:A:C	2.42581e-65	-1.68196	1.5771	4.52196e-06	0.045441	-2.39955	1.06072e-05	-1.08537	-2.3822
16217546	chr19:16217546:G:A	4.35658e-66	-6.92185e-10	-1.82193	4.25123e-06	-6.92185e-10	-2.41584	3.01968e-05	-6.92185e-10	-2.42136
16217577	chr19:16217577:C:T	5.05911e-67	-2.34532	-1.62969	3.38762e-07	-2.45897	-2.48654	2.65496e-06	-2.44107	-2.4116
16217753	chr19:16217753:C:T	2.27051e-66	-6.92185e-10	-2.47361	3.90773e-06	-6.92185e-10	-2.50009	2.70154e-05	-6.92185e-10	-2.53269
16217871	chr19:16217871:C:T	4.55838e-67	-2.3605	-1.71873	3.31973e-07	-2.45571	-2.51004	2.54704e-06	-2.44725	-2.44691
16218180	chr19:16218180:G:A	5.11066e-67	-2.34986	-1.61501	3.40379e-07	-2.45812	-2.48262	2.66475e-06	-2.443	-2.40599
16218242	chr19:16218242:A:C	6.70187e-67	-2.41777	-1.27605	2.84712e-06	-2.35203	-0.464713	2.78264e-05	-2.19358	-0.309528
16218487	chr19:16218487:T:C	2.47911e-65	-1.36209	1.27896	4.30159e-07	-2.35687	-2.34978	1.121e-05	-1.06068	-2.35161
16218557	chr19:16218557:G:A	7.82864e-66	-1.54661	0.31078	4.12098e-07	-2.29656	-2.45299	8.37723e-06	-1.25486	-2.44872
16219126	chr19:16219126:A:G	8.16385e-66	-1.55204	0.358142	4.17743e-07	-2.29308	-2.44286	8.39131e-06	-1.26357	-2.43833
16219232	chr19:16219232:A:G	7.84692e-66	-1.57009	0.336598	4.18829e-07	-2.28511	-2.44823	8.15819e-06	-1.2862	-2.44388
16219397	chr19:16219397:TG:T	2.11872e-65	-1.26914	1.02892	4.40569e-07	-2.40421	-2.27853	1.32296e-05	-0.976371	-2.27027
16219401	chr19:16219401:T:G	1.34111e-65	-1.35676	0.659228	4.0963e-07	-2.38666	-2.36889	1.09396e-05	-1.07594	-2.36076
16219407	chr19:16219407:T:C	2.18959e-66	-6.92185e-10	-2.5099	3.70294e-06	-6.92185e-10	-2.55392	2.64592e-05	-6.92185e-10	-2.55349
16219607	chr19:16219607:A:C	2.16506e-66	-6.92185e-10	-2.52117	6.2512e-06	-6.92185e-10	-2.03028	4.56547e-05	-6.92185e-10	-2.00799
16220005	chr19:16220005:G:A	2.23382e-66	-6.92185e-10	-2.48991	4.10315e-06	-6.92185e-10	-2.4513	2.82453e-05	-6.92185e-10	-2.48817
16220542	chr19:16220542:C:T	7.60438e-66	-1.57989	0.314995	4.1882e-07	-2.28026	-2.4531	8.02516e-06	-1.2977	-2.44881
16220832	chr19:16220832:G:A	3.71592e-66	-6.92185e-10	-1.98099	4.63261e-06	-6.92185e-10	-2.32993	3.26044e-05	-6.92185e-10	-2.34465
16221196	chr19:16221196:T:C	2.49147e-65	-1.44029	1.36213	4.48328e-07	-2.33025	-2.33503	1.04089e-05	-1.14978	-2.33666
16221275	chr19:16221275:C:T	8.10628e-66	-1.53759	0.336614	4.12543e-07	-2.30022	-2.44824	8.50293e-06	-1.2448	-2.44389
16221523	chr19:16221523:A:G	7.82961e-66	-1.54348	0.307776	4.1171e-07	-2.29677	-2.45372	8.3782e-06	-1.25399	-2.44948
16221689	chr19:16221689:A:C	3.18385e-66	-6.92185e-10	-2.13553	4.49562e-06	-6.92185e-10	-2.35995	3.16928e-05	-6.92185e-10	-2.37301
16222188	chr19:16222188:TTATTATTAC:T	6.29556e-66	-1.05186	-0.401916	3.31983e-07	-2.45674	-2.50899	1.57953e-05	-0.542221	-2.52717
16222283	chr19:16222283:C:T	3.56308e-66	-6.92185e-10	-2.02299	4.59812e-06	-6.92185e-10	-2.3374	3.23598e-05	-6.92185e-10	-2.35218
16223109	chr19:16223109:T:C	5.08011e-67	-2.32222	-1.64865	3.33968e-07	-2.46215	-2.49761	2.63881e-06	-2.42888	-2.42989
16223187	chr19:16223187:G:A	3.28048e-67	-2.19132	-2.21689	0.105072	10.1538	-2.45441	4.64031e-06	-1.85763	-2.43668
16223203	chr19:16223203:T:G	9.13571e-66	-1.31488	0.23345	4.13346e-07	-2.42066	-2.32586	1.24351e-05	-0.983105	-2.32547
16223213	chr19:16223213:G:A	6.9295e-67	-2.30133	-1.35908	3.61348e-07	-2.46247	-2.41849	2.98348e-06	-2.41995	-2.31606
16223312	chr19:16223312:C:G	7.13749e-66	-1.76295	0.434688	4.71515e-07	-2.18646	-2.4284	6.68562e-06	-1.50538	-2.42376
16223589	chr19:16223589:G:A	2.49054e-66	-6.92185e-10	-2.38112	3.78996e-06	-6.92185e-10	-2.5307	2.66592e-05	-6.92185e-10	-2.54596
16223846	chr19:16223846:A:G	4.83332e-66	-6.92185e-10	-1.71809	8.87567e-06	-6.92185e-10	-1.67974	6.3906e-05	-6.92185e-10	-1.67168
16224166	chr19:16224166:G:A	1.0293e-65	-1.50413	0.54198	4.23554e-07	-2.31551	-2.40661	9.22308e-06	-1.20488	-2.40251
16224349	chr19:16224349:C:T	5.53057e-67	-2.40292	-1.48299	3.42671e-07	-2.44902	-2.48502	2.6097e-06	-2.45713	-2.41274
16224482	chr19:16224482:G:A	2.52137e-67	-2.12906	-2.54234	3.90726e-07	-2.27916	-2.52364	3.76996e-06	-1.99521	-2.50682
16224559	chr19:16224559:C:T	1.21325e-65	-6.92185e-10	-0.79773	3.70363e-06	-6.92185e-10	-2.55374	2.66476e-05	-6.92185e-10	-2.5464
16224688	chr19:16224688:C:T	2.43977e-66	-6.92185e-10	-2.40172	5.61903e-06	-6.92185e-10	-2.13689	4.16261e-05	-6.92185e-10	-2.10037
16224796	chr19:16224796:C:G	2.09505e-66	-6.92185e-10	-2.55404	4.07237e-06	-6.92185e-10	-2.45883	2.85247e-05	-6.92185e-10	-2.47833
16225031	chr19:16225031:C:T	2.57108e-66	-6.92185e-10	-2.34929	3.75272e-06	-6.92185e-10	-2.54057	2.6872e-05	-6.92185e-10	-2.53801
16225088	chr19:16225088:A:T	8.85028e-66	-1.4954	0.382234	4.10961e-07	-2.31632	-2.43599	9.019e-06	-1.19764	-2.43212
16225383	chr19:16225383:A:G	8.39499e-66	-1.5033	0.337314	4.08279e-07	-2.31355	-2.4453	8.8638e-06	-1.20553	-2.4416
16225403	chr19:16225403:AG:A	9.02727e-66	-1.4914	0.398035	4.11285e-07	-2.31828	-2.43324	9.09561e-06	-1.19196	-2.42935
16225432	chr19:16225432:A:T	9.55081e-66	-1.45501	0.41802	4.07612e-07	-2.33163	-2.42886	9.52357e-06	-1.15042	-2.42491
16225529	chr19:16225529:G:A	2.14381e-66	-6.92185e-10	-2.53104	3.70524e-06	-6.92185e-10	-2.5533	2.64999e-05	-6.92185e-10	-2.55195
16225900	chr19:16225900:G:T	6.28267e-67	-2.38573	-1.37268	2.61581e-06	-2.3074	-0.594076	2.61089e-05	-2.12299	-0.443835
16226022	chr19:16226022:C:T	1.84403e-65	-0.379077	-4.09089e-09	3.20349e-05	-0.396224	-4.09089e-09	0.000149662	-0.82072	-4.09089e-09
16226137	chr19:16226137:TA:T	8.37912e-66	-1.53796	0.370087	4.17251e-07	-2.2993	-2.43782	8.58342e-06	-1.24523	-2.43403
16226140	chr19:16226140:AG:A	8.60533e-66	-1.49168	0.350445	4.07429e-07	-2.31785	-2.44308	9.00099e-06	-1.19238	-2.43938
16226612	chr19:16226612:T:C	2.19456e-65	-1.406	1.20095	4.37072e-07	-2.34292	-2.34779	1.07224e-05	-1.10705	-2.34972
16226745	chr19:16226745:T:C	2.5211e-66	-6.92185e-10	-2.36892	5.88097e-06	-6.92185e-10	-2.09133	4.28728e-05	-6.92185e-10	-2.07086
16226777	chr19:16226777:C:T	5.57001e-66	-1.57248	-0.00373857	4.0192e-07	-2.26658	-2.50797	8.12936e-06	-1.22728	-2.50633
16226848	chr19:16226848:C:T	8.04291e-66	-1.51732	0.30849	4.0883e-07	-2.3079	-2.44961	8.68824e-06	-1.22113	-2.44599
16226936	chr19:16226936:G:A	8.69515e-66	-1.51072	0.379865	4.13566e-07	-2.31047	-2.43552	8.8766e-06	-1.214	-2.43168
16227313	chr19:16227313:TG:T	1.09522e-66	-2.02394	-1.17872	3.61905e-07	-2.36094	-2.51849	5.19571e-06	-1.63672	-2.54454
16227721	chr19:16227721:G:A	8.21547e-66	-1.52543	0.337831	4.12654e-07	-2.30439	-2.44381	8.65407e-06	-1.23099	-2.44007
16227884	chr19:16227884:C:T	2.34136e-66	-6.92185e-10	-2.44289	5.76919e-06	-6.92185e-10	-2.11052	4.08191e-05	-6.92185e-10	-2.11995
16228258	chr19:16228258:G:A	1.0811e-66	-2.04959	-1.16605	3.67812e-07	-2.3466	-2.51663	5.00701e-06	-1.67474	-2.54351
16228547	chr19:16228547:C:T	3.39026e-66	-6.92185e-10	-2.07271	4.01946e-06	-6.92185e-10	-2.4719	2.88276e-05	-6.92185e-10	-2.46776
16228620	chr19:16228620:G:A	6.28827e-66	-1.45493	-4.09089e-09	9.968e-06	-1.56367	-4.09089e-09	0.000108217	-1.14496	-4.09089e-09
16228904	chr19:16228904:C:T	1.109e-66	-2.06241	-1.12775	3.73172e-07	-2.33916	-2.50961	4.92005e-06	-1.69619	-2.53959
16229114	chr19:16229114:G:A	9.67289e-67	-2.14076	-1.18611	3.88164e-07	-2.29052	-2.51886	4.40256e-06	-1.80221	-2.5447
16229319	chr19:16229319:A:G	7.17606e-67	-1.4548	-2.17065	5.02862e-07	-2.18739	-2.3631	7.33401e-06	-1.45846	-2.37811
16229469	chr19:16229469:A:G	1.13993e-65	-1.63249	0.772421	4.75764e-07	-2.31962	-2.28627	9.13503e-06	-1.33901	-2.27797
16229601	chr19:16229601:G:A	2.49259e-66	-6.92185e-10	-2.38029	5.08847e-06	-6.92185e-10	-2.23607	3.62655e-05	-6.92185e-10	-2.23823
16229935	chr19:16229935:G:A	2.1138e-66	-6.92185e-10	-2.54513	3.72991e-06	-6.92185e-10	-2.54666	2.67172e-05	-6.92185e-10	-2.54379
16230485	chr19:16230485:G:C	9.07101e-66	-1.4442	0.355663	4.02662e-07	-2.33454	-2.43816	9.43856e-06	-1.14941	-2.43489
16230521	chr19:16230521:G:A	2.89883e-66	-6.92185e-10	-2.22931	4.21667e-06	-6.92185e-10	-2.424	2.97908e-05	-6.92185e-10	-2.4349
16230828	chr19:16230828:C:T	2.8023e-65	-1.28215	1.32156	4.28182e-07	-2.37797	-2.33329	1.24335e-05	-0.971999	-2.33671
16230938	chr19:16230938:G:A	3.18624e-66	-6.92185e-10	-2.13478	4.49715e-06	-6.92185e-10	-2.35961	3.17035e-05	-6.92185e-10	-2.37267
16231157	chr19:16231157:G:A	2.70734e-66	-6.92185e-10	-2.29765	3.7779e-06	-6.92185e-10	-2.53388	2.69431e-05	-6.92185e-10	-2.53537
16231333	chr19:16231333:A:G	1.2387e-66	-2.05733	-1.02222	3.7038e-07	-2.34487	-2.5114	4.96345e-06	-1.68667	-2.54033
16231501	chr19:16231501:G:C	1.34767e-65	-1.41989	0.727237	4.39988e-07	-2.34475	-2.33931	1.08372e-05	-1.11027	-2.33584
16231692	chr19:16231692:C:T	1.07409e-66	-1.98386	-1.23828	3.52543e-07	-2.37843	-2.52721	5.4474e-06	-1.58507	-2.54889
16231781	chr19:16231781:T:A	8.332e-66	-1.46642	0.292909	4.01553e-07	-2.32862	-2.44685	9.21818e-06	-1.1641	-2.44382
16231860	chr19:16231860:G:A	3.18385e-66	-6.92185e-10	-2.13553	4.49562e-06	-6.92185e-10	-2.35995	3.16928e-05	-6.92185e-10	-2.37301
16231883	chr19:16231883:A:G	3.19686e-66	-6.92185e-10	-2.13145	4.50768e-06	-6.92185e-10	-2.35727	3.17744e-05	-6.92185e-10	-2.37044
16232610	chr19:16232610:G:A	4.86226e-66	-6.92185e-10	-1.71211	8.93419e-06	-6.92185e-10	-1.67316	6.43889e-05	-6.92185e-10	-1.66416
16233003	chr19:16233003:G:A	8.02448e-67	-2.35676	-1.15695	5.65184e-07	-2.45856	-1.97509	4.25163e-06	-2.44027	-1.94152
16233036	chr19:16233036:T:A	1.15268e-66	-1.93109	-1.22044	3.45997e-07	-2.3992	-2.52518	5.86213e-06	-1.51264	-2.54794
16233146	chr19:16233146:A:G	8.17035e-66	-1.47132	0.278214	4.00616e-07	-2.3264	-2.45141	9.1173e-06	-1.17044	-2.44849
16233154	chr19:16233154:A:G	1.62419e-63	-6.92185e-10	4.09915	7.54558e-06	-6.92185e-10	-1.84209	5.61671e-05	-6.92185e-10	-1.80077
16233268	chr19:16233268:C:T	2.23299e-66	-6.92185e-10	-2.49028	3.98175e-06	-6.92185e-10	-2.48133	2.76291e-05	-6.92185e-10	-2.51023
16233702	chr19:16233702:G:T	6.94577e-66	-1.35549	-4.09089e-09	4.06895e-06	-2.45966	-4.09089e-09	2.9708e-05	-2.43768	-4.09089e-09
16233717	chr19:16233717:C:G	8.54771e-66	-1.58643	0.438476	4.23903e-07	-2.27539	-2.44591	8.01346e-06	-1.30182	-2.44615
16233817	chr19:16233817:C:T	6.30474e-66	-6.92185e-10	-1.45232	3.96259e-05	-6.92185e-10	-0.183567	0.000151389	-6.92185e-10	-0.809246
16233836	chr19:16233836:A:G	2.04503e-65	-1.32284	1.04722	4.0419e-07	-2.36915	-2.39977	1.11602e-05	-1.01415	-2.40259
16233948	chr19:16233948:G:A	2.31628e-66	-2.45366	-4.09089e-09	1.1051e-05	-1.46053	-4.09089e-09	5.93468e-05	-1.7457	-4.09089e-09
16234288	chr19:16234288:T:C	2.00215e-65	-1.37498	1.07817	4.43168e-07	-2.35473	-2.32212	1.14159e-05	-1.0703	-2.32379
16235013	chr19:16235013:C:T	2.17203e-66	-6.92185e-10	-2.51795	1.17378e-05	-6.92185e-10	-1.40024	8.21824e-05	-6.92185e-10	-1.42016
16235039	chr19:16235039:G:A	7.34381e-66	-6.92185e-10	-1.29976	8.33275e-06	-6.92185e-10	-1.74286	5.91723e-05	-6.92185e-10	-1.74864
16235118	chr19:16235118:G:A	4.38956e-66	-6.92185e-10	-1.81439	6.53442e-06	-6.92185e-10	-1.98597	4.55149e-05	-6.92185e-10	-2.01106
16235365	chr19:16235365:A:G	2.15916e-65	-1.68133	1.46002	5.37041e-07	-2.22679	-2.25794	8.68249e-06	-1.41442	-2.25337
16235940	chr19:16235940:C:T	2.73809e-66	-6.92185e-10	-2.28636	3.8848e-06	-6.92185e-10	-2.50598	2.75371e-05	-6.92185e-10	-2.51356
16235992	chr19:16235992:C:T	2.55951e-66	-6.92185e-10	-2.3538	3.70887e-06	-6.92185e-10	-2.55232	2.64775e-05	-6.92185e-10	-2.5528
16236204	chr19:16236204:C:T	2.98131e-66	-2.20125	-4.09089e-09	5.41023e-06	-2.17476	-4.09089e-09	3.42004e-05	-2.29686	-4.09089e-09
16236302	chr19:16236302:T:C	2.43025e-66	-2.40562	-4.09089e-09	4.88891e-06	-2.27608	-4.09089e-09	3.09055e-05	-2.39816	-4.09089e-09
16236438	chr19:16236438:G:A	9.48423e-67	-2.05543	-1.29114	3.57079e-07	-2.34334	-2.54951	4.89626e-06	-1.68615	-2.55448
16236607	chr19:16236607:T:C	4.43252e-63	-6.92185e-10	5.1031	4.3052e-06	-6.92185e-10	-2.40323	3.07121e-05	-6.92185e-10	-2.40444
16236708	chr19:16236708:T:C	3.53437e-66	-6.92185e-10	-2.03108	4.21734e-06	-6.92185e-10	-2.42384	3.03656e-05	-6.92185e-10	-2.41579
16236772	chr19:16236772:A:G	4.42038e-63	-6.92185e-10	5.10036	4.30693e-06	-6.92185e-10	-2.40282	3.07241e-05	-6.92185e-10	-2.40405
16237197	chr19:16237197:G:T	6.1014e-66	-6.92185e-10	-1.4851	5.04276e-06	-6.92185e-10	-2.2451	3.57987e-05	-6.92185e-10	-2.25119
16237376	chr19:16237376:G:T	3.24901e-66	-6.92185e-10	-2.11527	4.56617e-06	-6.92185e-10	-2.34438	3.21761e-05	-6.92185e-10	-2.35787
16238039	chr19:16238039:C:T	9.65032e-67	-1.94136	-1.38786	3.42866e-07	-2.38544	-2.54802	5.59077e-06	-1.55339	-2.55459
16238382	chr19:16238382:T:C	2.10098e-66	-6.92185e-10	-2.55121	3.75428e-06	-6.92185e-10	-2.54015	2.69485e-05	-6.92185e-10	-2.53517
16238440	chr19:16238440:T:C	9.49969e-67	-1.93224	-1.41271	3.41091e-07	-2.38874	-2.54992	5.66104e-06	-1.54128	-2.55421
16238475	chr19:16238475:A:G	9.69876e-67	-1.95358	-1.37062	3.45111e-07	-2.38057	-2.54637	5.50101e-06	-1.56949	-2.55467
16238542	chr19:16238542:G:A	6.17681e-64	-6.92185e-10	3.13235	4.43063e-06	-6.92185e-10	-2.37451	3.23638e-05	-6.92185e-10	-2.35206
16238789	chr19:16238789:G:A	6.47e-66	-1.42644	-4.09089e-09	4.05782e-06	-2.4624	-4.09089e-09	2.93541e-05	-2.44967	-4.09089e-09
16239419	chr19:16239419:C:A	2.10176e-66	-6.92185e-10	-2.55084	3.75673e-06	-6.92185e-10	-2.5395	2.69703e-05	-6.92185e-10	-2.53436
16239429	chr19:16239429:C:G	2.11565e-66	-6.92185e-10	-2.54426	5.60443e-06	-6.92185e-10	-2.13949	4.07517e-05	-6.92185e-10	-2.1216
16239671	chr19:16239671:G:A	2.12487e-66	-6.92185e-10	-2.53991	5.76135e-06	-6.92185e-10	-2.11188	4.19202e-05	-6.92185e-10	-2.09333
16239825	chr19:16239825:A:G	1.08174e-66	-1.9059	-1.30915	3.40449e-07	-2.39957	-2.54097	5.86657e-06	-1.50586	-2.55397
16239978	chr19:16239978:A:G	2.33355e-65	-1.43538	1.29174	6.63268e-06	0.417216	-2.38826	1.42204e-05	-0.807499	-2.36692
16240041	chr19:16240041:G:T	2.09997e-66	-6.92185e-10	-2.5517	3.7514e-06	-6.92185e-10	-2.54092	2.69248e-05	-6.92185e-10	-2.53605
16240059	chr19:16240059:A:C	2.46853e-66	-6.92185e-10	-2.39	3.72651e-06	-6.92185e-10	-2.54758	2.6576e-05	-6.92185e-10	-2.54909
16240109	chr19:16240109:A:G	4.44993e-63	-6.92185e-10	5.10703	4.3029e-06	-6.92185e-10	-2.40376	3.06954e-05	-6.92185e-10	-2.40498
16240916	chr19:16240916:T:C	2.09646e-66	-6.92185e-10	-2.55337	3.73719e-06	-6.92185e-10	-2.54472	2.68095e-05	-6.92185e-10	-2.54034
16241010	chr19:16241010:A:T	2.09446e-66	-6.92185e-10	-2.55432	3.70738e-06	-6.92185e-10	-2.55272	2.65374e-05	-6.92185e-10	-2.55054
16241186	chr19:16241186:C:T	1.63276e-61	-6.92185e-10	8.70958	3.74404e-06	-6.92185e-10	-2.54288	2.67482e-05	-6.92185e-10	-2.54263
16241592	chr19:16241592:C:T	6.33433e-67	-2.0873	-1.66292	2.59591e-06	-0.375041	-2.53407	5.76774e-06	-1.52905	-2.54777
16241673	chr19:16241673:G:A	1.09168e-66	-1.85263	-1.35326	3.33693e-07	-2.41522	-2.54537	6.27049e-06	-1.4386	-2.55464
16241949	chr19:16241949:C:T	1.18643e-66	-1.8794	-1.24327	3.40475e-07	-2.40715	-2.53332	6.05059e-06	-1.47741	-2.55153
16242688	chr19:16242688:G:T	2.94119e-66	-6.92185e-10	-2.2148	4.34982e-06	-6.92185e-10	-2.39292	3.07513e-05	-6.92185e-10	-2.40317
16242827	chr19:16242827:T:C	1.29925e-66	-1.83527	-1.19656	3.37803e-07	-2.42007	-2.52827	6.44769e-06	-1.41596	-2.54942
16242979	chr19:16242979:C:T	2.60056e-66	-2.33789	-4.09089e-09	4.69297e-06	-2.31698	-4.09089e-09	3.09167e-05	-2.3978	-4.09089e-09
16244324	chr19:16244324:A:G	1.66005e-66	-1.81522	-0.971553	3.43956e-07	-2.42406	-2.50623	6.67969e-06	-1.39187	-2.53816
16244627	chr19:16244627:G:A	2.30693e-66	-6.92185e-10	-2.4577	3.74708e-06	-6.92185e-10	-2.54207	2.66411e-05	-6.92185e-10	-2.54664
16244647	chr19:16244647:G:A	1.244e-66	-1.85722	-1.21806	3.40018e-07	-2.41252	-2.52929	6.23594e-06	-1.44886	-2.54991
16244703	chr19:16244703:G:A	2.24756e-66	-1.84875	-0.63502	3.76187e-07	-2.4124	-2.42832	6.66289e-06	-1.44763	-2.48492
16244755	chr19:16244755:G:A	1.29268e-66	-1.99177	-1.04513	3.65714e-07	-2.35861	-2.51034	5.19027e-06	-1.64227	-2.54005
16244795	chr19:16244795:AGT:A	3.30491e-66	-6.92185e-10	-2.09821	4.7308e-06	-6.92185e-10	-2.30895	3.33757e-05	-6.92185e-10	-2.32127
16244841	chr19:16244841:T:A	4.77643e-67	-1.95945	-2.07306	2.94897e-06	-0.227839	-2.55376	6.5837e-06	-1.39055	-2.55395
16245143	chr19:16245143:G:A	1.30405e-66	-1.89166	-1.13648	3.47125e-07	-2.40314	-2.51798	6.01574e-06	-1.49022	-2.5445
16245148	chr19:16245148:G:A	1.33183e-66	-1.84567	-1.16139	3.41459e-07	-2.41634	-2.52124	6.36736e-06	-1.43177	-2.54614
16245170	chr19:16245170:A:G	2.42349e-66	-6.92185e-10	-2.40841	3.79597e-06	-6.92185e-10	-2.52911	2.70293e-05	-6.92185e-10	-2.53218
16245275	chr19:16245275:C:T	9.01816e-67	-2.06899	-1.32797	2.87374e-06	-0.34282	-2.46461	6.21586e-06	-1.50272	-2.49928
16245414	chr19:16245414:C:T	8.29524e-67	-2.06589	-1.41463	2.93189e-06	-0.300011	-2.48739	6.15668e-06	-1.4951	-2.51646
16245720	chr19:16245720:G:A	2.36847e-66	-6.92185e-10	-2.43137	3.77406e-06	-6.92185e-10	-2.5349	2.67876e-05	-6.92185e-10	-2.54116
16245739	chr19:16245739:G:A	8.09282e-67	-2.09018	-1.41505	2.77271e-06	-0.357723	-2.4855	5.93653e-06	-1.5335	-2.51448
16245795	chr19:16245795:G:A	8.04039e-67	-2.03817	-1.47355	3.07204e-06	-0.240783	-2.49992	6.35948e-06	-1.45329	-2.52586
16245874	chr19:16245874:G:T	3.3178e-66	-6.92185e-10	-2.09432	4.48533e-06	-6.92185e-10	-2.36224	3.16752e-05	-6.92185e-10	-2.37356
16245900	chr19:16245900:A:G	2.72257e-65	-6.92185e-10	0.0105434	2.06715e-05	-6.92185e-10	-0.834294	0.000147662	-6.92185e-10	-0.834168
16245930	chr19:16245930:T:C	5.32354e-66	-6.92185e-10	-1.62148	4.22792e-06	-6.92185e-10	-2.42134	3.02083e-05	-6.92185e-10	-2.42098
16246336	chr19:16246336:G:A	3.22072e-66	-6.92185e-10	-2.12401	4.63612e-06	-6.92185e-10	-2.32917	3.27177e-05	-6.92185e-10	-2.34118
16246427	chr19:16246427:A:T	1.34913e-66	-2.0098	-0.984357	3.81002e-07	-2.33753	-2.49047	4.98816e-06	-1.69341	-2.52862
16246588	chr19:16246588:A:G	2.09956e-66	-6.92185e-10	-2.55189	3.78689e-06	-6.92185e-10	-2.53151	2.70867e-05	-6.92185e-10	-2.53006
16246611	chr19:16246611:C:CT	3.22072e-66	-6.92185e-10	-2.12401	4.63612e-06	-6.92185e-10	-2.32917	3.27177e-05	-6.92185e-10	-2.34118
16246877	chr19:16246877:C:A	5.28747e-67	-2.40074	-1.53012	4.81911e-07	-2.442	-2.15105	3.48609e-06	-2.4557	-2.12462
16247025	chr19:16247025:G:A	2.18598e-66	-6.92185e-10	-2.51155	4.93896e-06	-6.92185e-10	-2.2659	3.4945e-05	-6.92185e-10	-2.27532
16247032	chr19:16247032:C:T	7.90074e-66	-6.92185e-10	-1.22666	7.49888e-06	-6.92185e-10	-1.8483	5.33381e-05	-6.92185e-10	-1.85245
16247638	chr19:16247638:T:C	1.0843e-66	-1.97439	-1.23829	5.2976e-06	0.244454	-2.44025	9.63326e-06	-1.10528	-2.4586
16247729	chr19:16247729:C:G	2.1836e-66	-6.92185e-10	-2.51264	4.78454e-06	-6.92185e-10	-2.29766	3.37164e-05	-6.92185e-10	-2.31111
16248279	chr19:16248279:A:G	1.87787e-67	-2.45645	-2.50961	0.0990254	9.86804	-2.22796	2.89027e-06	-2.25492	-2.51283
16248626	chr19:16248626:G:A	4.18001e-66	-6.92185e-10	-1.8633	5.18067e-06	-6.92185e-10	-2.21812	3.69998e-05	-6.92185e-10	-2.21818
16248635	chr19:16248635:C:T	2.26866e-67	-2.4494	-2.32762	0.102438	10.1426	-2.46859	2.88686e-06	-2.22016	-2.54877
16248752	chr19:16248752:C:T	3.0237e-66	-6.92185e-10	-2.18714	4.3976e-06	-6.92185e-10	-2.38199	3.10723e-05	-6.92185e-10	-2.39278
16248826	chr19:16248826:G:A	2.19207e-67	-2.44711	-2.36425	0.112199	10.2088	-2.44378	2.90202e-06	-2.21041	-2.55328
16249148	chr19:16249148:G:A	2.10201e-66	-6.92185e-10	-2.55072	7.89345e-06	-6.92185e-10	-1.79702	5.52228e-05	-6.92185e-10	-1.81772
16249239	chr19:16249239:G:C	2.43345e-66	-6.92185e-10	-2.40431	5.54544e-06	-6.92185e-10	-2.15007	4.03915e-05	-6.92185e-10	-2.13048
16249443	chr19:16249443:T:G	2.18566e-67	-2.43728	-2.37701	0.144179	10.4497	-2.43392	3.00377e-06	-2.17508	-2.55415
16249695	chr19:16249695:T:C	3.06119e-66	-6.92185e-10	-2.17481	4.4353e-06	-6.92185e-10	-2.37346	3.13301e-05	-6.92185e-10	-2.38452
16250004	chr19:16250004:G:A	2.0256e-67	-2.45421	-2.43613	0.093914	9.96312	-2.37603	2.8162e-06	-2.24212	-2.55159
16250098	chr19:16250098:A:T	2.12874e-66	-6.92185e-10	-2.53809	5.65055e-06	-6.92185e-10	-2.1313	3.15224e-05	-6.92185e-10	-2.3784
16250115	chr19:16250115:A:G	3.00364e-67	-2.05143	-2.44494	3.72385e-06	-0.0660143	-2.48228	7.42324e-06	-1.32796	-2.49653
16250729	chr19:16250729:A:C	4.91838e-67	-1.61756	-2.38566	4.46915e-06	0.186585	-2.55244	8.56656e-06	-1.13293	-2.5483
16250853	chr19:16250853:G:A	2.10337e-66	-6.92185e-10	-2.55008	3.75498e-06	-6.92185e-10	-2.53997	2.6867e-05	-6.92185e-10	-2.5382
16250971	chr19:16250971:G:A	9.01882e-66	-6.92185e-10	-1.0943	8.34984e-06	-6.92185e-10	-1.74081	5.95135e-05	-6.92185e-10	-1.74289
16251169	chr19:16251169:T:A	4.92257e-67	-1.77941	-2.22296	4.77291e-07	-2.1201	-2.48258	5.45053e-06	-1.61964	-2.51374
16251261	chr19:16251261:C:T	1.11648e-66	-1.71714	-1.4663	6.50841e-07	-2.33508	-1.95746	7.43343e-06	-1.79355	-2.02956
16251315	chr19:16251315:C:T	3.66809e-66	-1.99395	-4.09089e-09	6.09853e-06	-2.055	-4.09089e-09	5.42514e-05	-1.83547	-4.09089e-09
16251463	chr19:16251463:G:A	9.73005e-67	-2.43448	-0.886508	4.8208e-06	-2.3662	0.076087	4.77093e-05	-2.21877	0.254796
16251639	chr19:16251639:G:T	4.70744e-66	-0.847121	-0.897353	3.2713e-07	-2.46141	-2.51903	1.3994e-05	-0.653813	-2.53665
16252089	chr19:16252089:C:T	7.05974e-66	-0.550296	-0.788915	3.4253e-07	-2.4398	-2.49464	1.82879e-05	-0.406057	-2.5168
16252279	chr19:16252279:A:G	3.57475e-66	-6.92185e-10	-2.01972	4.86974e-06	-6.92185e-10	-2.28001	3.44172e-05	-6.92185e-10	-2.29054
16252693	chr19:16252693:G:T	7.00391e-66	-1.06455	-0.282601	1.51311e-05	1.3315	-2.4778	2.32798e-05	-0.217339	-2.46417
16253472	chr19:16253472:CACAAA:C	2.75864e-66	-0.907281	-1.3716	3.18534e-07	-2.4625	-2.54458	1.24431e-05	-0.780907	-2.52703
16253737	chr19:16253737:A:G	2.14366e-66	-6.92185e-10	-2.5311	4.35137e-06	-6.92185e-10	-2.39256	3.13224e-05	-6.92185e-10	-2.38476
16253903	chr19:16253903:G:A	7.81129e-67	-1.16993	-2.3707	3.94343e-07	-2.42181	-2.37178	1.46249e-05	-0.85253	-2.29384
16254287	chr19:16254287:T:C	3.08507e-66	-0.923552	-1.24349	3.20243e-07	-2.45292	-2.54881	1.27048e-05	-0.751611	-2.5355
16254369	chr19:16254369:G:A	9.03138e-67	-1.46901	-1.92649	3.18088e-07	-2.45402	-2.55446	8.75986e-06	-1.11519	-2.54373
16254775	chr19:16254775:T:C	9.83541e-67	-1.16105	-2.14916	3.44527e-07	-2.41974	-2.50889	1.25514e-05	-0.831806	-2.46746
16254790	chr19:16254790:A:G	3.04808e-66	-0.643981	-1.53512	3.28165e-07	-2.45267	-2.52461	1.68905e-05	-0.505589	-2.49676
16254844	chr19:16254844:C:T	9.44362e-67	-1.21197	-2.13889	3.40176e-07	-2.42931	-2.51203	1.18052e-05	-0.888733	-2.47183
16255159	chr19:16255159:T:G	2.57831e-66	-0.792222	-1.55426	3.26886e-07	-2.46073	-2.52046	1.45976e-05	-0.65716	-2.49108
16255188	chr19:16255188:CTATG:C	3.13233e-66	-2.15184	-4.09089e-09	6.30654e-06	-2.02146	-4.09089e-09	3.81548e-05	-2.18745	-4.09089e-09
16255729	chr19:16255729:G:C	2.0843e-67	-2.4616	-2.40017	0.0680143	8.62481	-1.36039	4.38524e-06	-2.34647	-2.00438
16255734	chr19:16255734:T:C	1.9341e-66	-0.939023	-1.69495	1.12773e-05	1.10897	-2.54922	1.63394e-05	-0.493133	-2.54239
16255863	chr19:16255863:C:T	2.11962e-66	-6.92185e-10	-2.54238	4.16537e-06	-6.92185e-10	-2.43624	2.97618e-05	-6.92185e-10	-2.43587
16255864	chr19:16255864:G:A	9.7011e-66	-6.92185e-10	-1.02138	9.77453e-06	-6.92185e-10	-1.58327	6.9179e-05	-6.92185e-10	-1.5924
16255898	chr19:16255898:GC:AC	2.35595e-66	-2.43667	-4.09089e-09	5.00788e-05	0.0505477	-4.09089e-09	3.14262e-05	-2.38146	-4.09089e-09
16256126	chr19:16256126:A:G	2.60277e-66	-0.802401	-1.53464	3.25342e-07	-2.46117	-2.52476	1.42565e-05	-0.674789	-2.4971
16256169	chr19:16256169:A:G	2.12175e-65	-0.933503	0.69471	1.28349e-05	1.23804	-2.54893	1.78277e-05	-0.395299	-2.55304
16257213	chr19:16257213:T:C	2.95945e-66	-0.858377	-1.35024	3.18279e-07	-2.46211	-2.54576	1.24942e-05	-0.751	-2.55284
16257273	chr19:16257273:A:G	1.98924e-66	-1.07511	-1.53075	3.16096e-07	-2.46045	-2.55431	1.05264e-05	-0.925384	-2.54983
16257316	chr19:16257316:G:C	2.69644e-66	-6.92185e-10	-2.30169	3.81278e-06	-6.92185e-10	-2.52469	2.74839e-05	-6.92185e-10	-2.5155
16257713	chr19:16257713:A:G	1.80981e-67	-2.44866	-2.55432	0.0192711	7.99853	-1.99521	2.77263e-06	-2.39861	-2.41069
16257717	chr19:16257717:A:C	2.5703e-66	-0.857535	-1.49206	3.15788e-07	-2.46152	-2.55422	1.33243e-05	-0.685807	-2.5537
16258113	chr19:16258113:T:A	2.37597e-63	-1.13099	5.61054	1.88906e-05	0.965527	-1.88991	3.01936e-05	-0.591461	-1.83001
16258190	chr19:16258190:C:T	2.87685e-57	18.4863	-4.09089e-09	2.02729e-05	-0.853765	-4.09089e-09	0.000193606	-0.56327	-4.09089e-09
16258309	chr19:16258309:TA:T	2.24001e-66	-6.92185e-10	-2.48714	3.72244e-06	-6.92185e-10	-2.54867	2.65329e-05	-6.92185e-10	-2.55071
16258482	chr19:16258482:G:C	5.73437e-67	-1.33726	-2.51246	5.35072e-07	-2.44527	-2.04313	2.96104e-05	-0.541945	-1.89903
16258488	chr19:16258488:A:T	2.25989e-64	-6.92185e-10	2.12687	4.36499e-05	-6.92185e-10	-0.0868477	0.000293727	-6.92185e-10	-0.146446
16258599	chr19:16258599:C:T	1.13375e-66	-1.18318	-1.9849	3.3757e-07	-2.44453	-2.5045	9.80589e-06	-1.06803	-2.47809
16258600	chr19:16258600:G:A	2.24104e-66	-6.92185e-10	-2.48668	5.93739e-06	-6.92185e-10	-2.08178	4.07302e-05	-6.92185e-10	-2.12213
16258665	chr19:16258665:G:A	1.82915e-67	-2.43783	-2.55453	0.0744808	9.36931	-2.01407	3.45148e-06	-2.17307	-2.41723
16258764	chr19:16258764:C:T	2.25637e-66	-6.92185e-10	-2.47986	4.5211e-06	-6.92185e-10	-2.35429	3.24906e-05	-6.92185e-10	-2.34815
16259176	chr19:16259176:G:A	6.45484e-67	-1.69194	-2.03943	3.18548e-07	-2.45921	-2.54783	6.71439e-06	-1.40048	-2.52436
16259205	chr19:16259205:C:T	1.44105e-66	-2.37688	-0.551369	2.03412e-06	-1.93616	-1.21683	1.39944e-05	-2.10515	-1.08529
16259210	chr19:16259210:C:T	3.97901e-66	-1.91258	-4.09089e-09	8.44361e-06	-1.72964	-4.09089e-09	4.27257e-05	-2.0743	-4.09089e-09
16259259	chr19:16259259:C:T	2.1092e-66	-6.92185e-10	-2.54731	4.80615e-06	-6.92185e-10	-2.29315	3.55925e-05	-6.92185e-10	-2.25696
16259305	chr19:16259305:A:G	6.36329e-64	-6.92185e-10	3.1621	3.71576e-06	-6.92185e-10	-2.55047	2.64902e-05	-6.92185e-10	-2.55232
16259399	chr19:16259399:G:A	1.80584e-66	-0.970411	-1.73218	3.24902e-07	-2.46219	-2.52509	1.19519e-05	-0.84362	-2.50459
16259558	chr19:16259558:C:T	7.60158e-67	-2.44798	-1.11986	3.43277e-06	-2.46176	-0.167919	3.01124e-05	-2.41864	-0.00552097
16259677	chr19:16259677:C:A	6.009e-66	-1.17214	-0.328219	1.2029e-05	1.15013	-2.52586	1.8748e-05	-0.399547	-2.49846
16259860	chr19:16259860:A:T	7.42413e-66	-1.14347	-0.145411	1.28763e-05	1.19555	-2.50321	2.00122e-05	-0.363437	-2.46932
16260254	chr19:16260254:G:A	6.63696e-66	-1.27645	-0.124517	4.03567e-07	-2.42907	-2.34139	9.60567e-06	-1.18034	-2.38641
16260336	chr19:16260336:G:A	1.12613e-66	-1.21445	-1.96039	3.5223e-07	-2.43991	-2.46661	9.87919e-06	-1.10653	-2.43213
16260354	chr19:16260354:C:T	2.09858e-66	-6.92185e-10	-2.55236	4.62779e-06	-6.92185e-10	-2.33097	3.39949e-05	-6.92185e-10	-2.30289
16260654	chr19:16260654:G:A	6.28534e-66	-1.34865	-0.106751	4.11645e-07	-2.41539	-2.33525	8.95309e-06	-1.25589	-2.38121
16260658	chr19:16260658:C:T	1.79098e-67	-2.45887	-2.55457	0.0412283	8.77226	-2.00843	3.1633e-06	-2.26556	-2.41193
16260979	chr19:16260979:T:C	5.32982e-67	-2.46198	-1.46091	2.38603e-06	-2.44499	-0.54843	2.15487e-05	-2.36652	-0.392259
16261007	chr19:16261007:C:T	1.82163e-67	-2.45799	-2.53848	0.0538859	8.80165	-1.77008	3.64047e-06	-2.25997	-2.27701
16261046	chr19:16261046:C:T	7.34904e-67	-2.44707	-1.15456	3.4202e-06	-2.46178	-0.171567	3.03717e-05	-2.42009	0.00449905
16261181	chr19:16261181:C:T	2.42262e-66	-6.92185e-10	-2.40877	4.13409e-06	-6.92185e-10	-2.44378	2.96589e-05	-6.92185e-10	-2.43934
16261329	chr19:16261329:CT:C	2.50485e-66	-6.92185e-10	-2.37539	8.25817e-06	-6.92185e-10	-1.75185	5.68571e-05	-6.92185e-10	-1.78856
16261880	chr19:16261880:G:A	2.56246e-66	-6.92185e-10	-2.35265	8.7031e-06	-6.92185e-10	-1.69937	5.9864e-05	-6.92185e-10	-1.73702
16261951	chr19:16261951:T:C	2.0938e-66	-6.92185e-10	-2.55464	3.79658e-06	-6.92185e-10	-2.52895	2.71932e-05	-6.92185e-10	-2.52613
16262171	chr19:16262171:C:T	2.71006e-66	-6.92185e-10	-2.29665	3.945e-06	-6.92185e-10	-2.4906	2.80619e-05	-6.92185e-10	-2.49469
16262260	chr19:16262260:G:A	7.61848e-66	-1.2782	0.015163	4.99908e-07	-2.42637	-2.13001	1.11469e-05	-1.22054	-2.1974
16262796	chr19:16262796:G:A	2.10327e-66	-6.92185e-10	-2.55013	4.38236e-06	-6.92185e-10	-2.38546	3.18246e-05	-6.92185e-10	-2.36886
16263080	chr19:16263080:A:G	8.65052e-66	-1.8282	0.692205	3.89591e-07	-2.45801	-2.34769	8.37933e-06	-1.30959	-2.39374
16263770	chr19:16263770:C:T	2.18519e-66	-6.92185e-10	-2.51192	3.76676e-06	-6.92185e-10	-2.53683	2.69256e-05	-6.92185e-10	-2.53602
16263832	chr19:16263832:C:T	2.92335e-66	-2.22089	-4.09089e-09	4.50811e-06	-2.35717	-4.09089e-09	3.56872e-05	-2.25431	-4.09089e-09
16263891	chr19:16263891:A:G	3.65634e-66	-1.99715	-4.09089e-09	5.42998e-06	-2.17111	-4.09089e-09	4.93953e-05	-1.92924	-4.09089e-09
16264106	chr19:16264106:G:A	4.09888e-66	-6.92185e-10	-1.8829	4.66935e-06	-6.92185e-10	-2.32203	3.49277e-05	-6.92185e-10	-2.27582
16264107	chr19:16264107:G:A	3.60556e-67	-2.4177	-1.89603	1.52204e-06	-2.20942	-1.23358	1.09919e-05	-2.1886	-1.24335
16264362	chr19:16264362:G:A	7.40453e-67	-1.25423	-2.33988	4.36698e-07	-2.15381	-2.53776	5.18481e-06	-1.66032	-2.52304
16264384	chr19:16264384:A:C	5.22354e-67	-1.38837	-2.55465	3.72251e-07	-2.39848	-2.45275	5.02496e-06	-1.78028	-2.4344
16264470	chr19:16264470:C:G	5.37043e-67	-1.37785	-2.53744	2.02161e-06	-0.605277	-2.55388	6.09448e-06	-1.46821	-2.55351
16264543	chr19:16264543:G:A	1.8194e-67	-2.45962	-2.53808	6.38841e-07	-2.44646	-1.86469	4.36865e-06	-2.45694	-1.8977
16264855	chr19:16264855:C:A	2.8961e-66	-6.92185e-10	-2.23025	4.24022e-05	-6.92185e-10	-0.115849	0.000358465	-6.92185e-10	0.0527344
16264925	chr19:16264925:C:T	2.65478e-66	-6.92185e-10	-2.31725	2.79042e-05	-6.92185e-10	-0.534272	0.000229682	-6.92185e-10	-0.392402
16265018	chr19:16265018:T:C	7.57232e-67	-1.06814	-2.50357	3.44069e-07	-2.40566	-2.5243	5.07164e-06	-1.68772	-2.51772
16265335	chr19:16265335:A:G	3.84975e-67	-1.72979	-2.5184	1.37546e-06	-2.4597	-1.08456	1.36933e-05	-2.1208	-1.09139
16265481	chr19:16265481:G:A	2.09938e-66	-6.92185e-10	-2.55198	3.98183e-06	-6.92185e-10	-2.48131	2.87741e-05	-6.92185e-10	-2.46962
16265580	chr19:16265580:C:T	4.48462e-67	-1.63084	-2.46471	9.48889e-07	-2.45401	-1.46151	9.96729e-06	-2.08192	-1.44787
16265662	chr19:16265662:C:T	3.48565e-66	-6.92185e-10	-2.04496	4.77245e-06	-6.92185e-10	-2.30019	3.39741e-05	-6.92185e-10	-2.3035
16265812	chr19:16265812:C:T	2.1013e-66	-6.92185e-10	-2.55106	3.93999e-06	-6.92185e-10	-2.49187	2.83539e-05	-6.92185e-10	-2.48433
16265973	chr19:16265973:C:A	3.4001e-67	-1.83353	-2.53887	8.49855e-07	-1.69239	-2.33335	4.4752e-06	-2.04353	-2.28702
16266333	chr19:16266333:G:A	2.1422e-66	-6.92185e-10	-2.53179	0.000254534	-6.92185e-10	1.67639	0.00232759	-6.92185e-10	1.92349
16266420	chr19:16266420:C:T	7.72177e-66	-1.24957	-4.09089e-09	1.3964e-05	-1.22657	-4.09089e-09	0.000130704	-0.956166	-4.09089e-09
16266491	chr19:16266491:T:A	1.95313e-65	-0.3216	-4.09089e-09	3.04042e-05	-0.448468	-4.09089e-09	0.000142871	-0.867155	-4.09089e-09
16266532	chr19:16266532:G:A	3.41323e-66	-6.92185e-10	-2.06596	4.74221e-06	-6.92185e-10	-2.30655	3.37567e-05	-6.92185e-10	-2.30992
16266830	chr19:16266830:C:T	2.47411e-66	-6.92185e-10	-2.38774	6.49527e-06	-6.92185e-10	-1.99197	4.61045e-05	-6.92185e-10	-1.99819
16266842	chr19:16266842:C:T	3.59061e-66	-6.92185e-10	-2.0153	4.77364e-06	-6.92185e-10	-2.29994	3.38337e-05	-6.92185e-10	-2.30764
16266889	chr19:16266889:T:C	2.73002e-66	-6.92185e-10	-2.28931	3.84168e-06	-6.92185e-10	-2.51714	2.73063e-05	-6.92185e-10	-2.52198
16266921	chr19:16266921:T:C	1.14828e-66	-0.603302	-2.55205	0.000247068	1.5431	0.103509	0.00226511	1.64062	0.255661
16267023	chr19:16267023:G:A	2.19792e-66	-6.92185e-10	-2.50611	3.70037e-06	-6.92185e-10	-2.55462	2.64309e-05	-6.92185e-10	-2.55456
16267642	chr19:16267642:A:T	2.11626e-66	-6.92185e-10	-2.54397	4.37454e-06	-6.92185e-10	-2.38725	3.03538e-05	-6.92185e-10	-2.41617
16267832	chr19:16267832:G:A	2.28675e-66	-6.92185e-10	-2.46649	4.17111e-06	-6.92185e-10	-2.43487	2.97585e-05	-6.92185e-10	-2.43598
16267881	chr19:16267881:C:T	2.16493e-66	-6.92185e-10	-2.52123	3.98015e-06	-6.92185e-10	-2.48173	2.86605e-05	-6.92185e-10	-2.47358
16268049	chr19:16268049:G:A	7.66087e-67	-1.56888	-1.99119	4.02556e-07	-2.44383	-2.32915	4.83603e-06	-1.91441	-2.33859
16268317	chr19:16268317:G:A	4.03824e-67	-1.7626	-2.43779	1.18818e-06	-1.61349	-2.07714	6.25222e-06	-1.98836	-2.0078
16268504	chr19:16268504:G:A	2.30326e-66	-6.92185e-10	-2.45929	4.47131e-05	-6.92185e-10	-0.0627824	0.000351114	-6.92185e-10	0.0320126
16268627	chr19:16268627:G:A	2.21359e-66	-6.92185e-10	-2.499	4.10062e-06	-6.92185e-10	-2.45191	2.95664e-05	-6.92185e-10	-2.44246
16269437	chr19:16269437:C:T	9.3831e-66	-6.92185e-10	-1.05471	1.17765e-05	-6.92185e-10	-1.39694	9.38709e-05	-6.92185e-10	-1.28718
16269516	chr19:16269516:C:T	6.14088e-66	-1.68885	0.210197	4.90441e-07	-2.02964	-2.54586	4.74671e-06	-1.72762	-2.54403
16270085	chr19:16270085:C:A	9.94479e-66	1.33194	-2.32851	8.89113e-06	0.843003	-2.521	0.000133764	1.60061	-2.53363
16271520	chr19:16271520:A:G	9.27073e-66	-6.92185e-10	-1.06676	9.98753e-06	-6.92185e-10	-1.56171	7.17806e-05	-6.92185e-10	-1.55548
16272136	chr19:16272136:C:T	7.77365e-66	-6.92185e-10	-1.24288	9.95962e-05	-6.92185e-10	0.738074	0.000897261	-6.92185e-10	0.970249
16272355	chr19:16272355:T:A	3.63156e-66	-6.92185e-10	-2.00396	1.1929e-05	-6.92185e-10	-1.38408	8.79159e-05	-6.92185e-10	-1.35272
16272547	chr19:16272547:A:C	2.13643e-66	-6.92185e-10	-2.53448	8.77871e-05	-6.92185e-10	0.611865	0.000693689	-6.92185e-10	0.712926
16272808	chr19:16272808:T:C	2.27842e-66	-6.92185e-10	-2.47013	5.28943e-06	-6.92185e-10	-2.19734	3.92881e-05	-6.92185e-10	-2.15818
16273713	chr19:16273713:C:T	2.80594e-65	-6.92185e-10	0.0407045	1.93557e-05	-6.92185e-10	-0.900063	0.00014274	-6.92185e-10	-0.868074
16273725	chr19:16273725:G:A	3.5768e-66	-6.92185e-10	-2.01915	1.06508e-05	-6.92185e-10	-1.49742	7.83396e-05	-6.92185e-10	-1.46804
16273905	chr19:16273905:G:T	4.24633e-66	0.672017	-2.51958	1.4459e-06	-1.70818	-1.78614	3.91697e-05	-0.430112	-1.73108
16274255	chr19:16274255:C:T	7.01623e-66	-6.92185e-10	-1.34539	5.86836e-05	-6.92185e-10	0.209111	0.000503141	-6.92185e-10	0.391773
16274286	chr19:16274286:G:A	2.09398e-66	-6.92185e-10	-2.55455	4.06353e-06	-6.92185e-10	-2.461	2.93501e-05	-6.92185e-10	-2.4498
16274460	chr19:16274460:A:G	6.4388e-66	-6.92185e-10	-1.43128	7.58813e-05	-6.92185e-10	0.46612	0.000669533	-6.92185e-10	0.677483
16274643	chr19:16274643:G:A	3.05922e-66	-6.92185e-10	-2.17546	8.48903e-06	-6.92185e-10	-1.72427	6.18092e-05	-6.92185e-10	-1.70505
16274746	chr19:16274746:C:T	6.11497e-66	-6.92185e-10	-1.48288	5.8578e-05	-6.92185e-10	0.207309	0.000502555	-6.92185e-10	0.390608
16274818	chr19:16274818:A:G	2.88333e-66	-6.92185e-10	-2.23467	4.40728e-06	-6.92185e-10	-2.37979	3.13524e-05	-6.92185e-10	-2.38381
16274839	chr19:16274839:C:G	4.71136e-67	-2.23781	-1.80842	1.0608e-06	-2.4518	-1.35222	9.84101e-06	-2.30518	-1.23736
16274840	chr19:16274840:T:C	6.35748e-66	-6.92185e-10	-1.44399	6.22353e-05	-6.92185e-10	0.267872	0.000534717	-6.92185e-10	0.45264
16274903	chr19:16274903:T:C	3.4033e-66	0.426804	-2.49568	1.42024e-06	-1.81178	-1.70045	3.54075e-05	-0.620938	-1.64124
16274959	chr19:16274959:G:A	3.8342e-66	-2.3662	0.416537	3.43892e-07	-2.45264	-2.47783	2.56984e-06	-2.41226	-2.47299
16275248	chr19:16275248:G:A	3.44669e-67	-2.12417	-2.23462	8.00661e-07	-1.70576	-2.3796	3.3659e-06	-2.18388	-2.43152
16275253	chr19:16275253:C:T	3.41956e-66	-6.92185e-10	-2.06411	1.12386e-05	-6.92185e-10	-1.4437	8.26492e-05	-6.92185e-10	-1.41449
16275267	chr19:16275267:G:A	2.66037e-66	-6.92185e-10	-2.31515	3.86058e-06	-6.92185e-10	-2.51223	2.74199e-05	-6.92185e-10	-2.51783
16275281	chr19:16275281:T:C	6.26099e-66	-6.92185e-10	-1.45928	6.15769e-05	-6.92185e-10	0.257237	0.000527813	-6.92185e-10	0.439644
16275590	chr19:16275590:G:C	2.7554e-66	-6.92185e-10	-2.28005	8.82997e-06	-6.92185e-10	-1.6849	5.55638e-05	-6.92185e-10	-1.81157
16275982	chr19:16275982:C:T	2.20356e-66	-6.92185e-10	-2.50355	4.31713e-06	-6.92185e-10	-2.40046	3.1046e-05	-6.92185e-10	-2.39363
16276829	chr19:16276829:T:C	3.35591e-67	-2.32459	-2.06089	8.88446e-07	-2.17153	-1.8098	7.39103e-06	-2.08675	-1.74208
16276889	chr19:16276889:A:G	1.59615e-66	-2.43667	-0.389351	3.25355e-07	-2.43171	-2.55418	2.41736e-06	-2.39181	-2.55461
16277947	chr19:16277947:T:C	2.27021e-66	-6.92185e-10	-2.47374	3.73509e-06	-6.92185e-10	-2.54528	2.6707e-05	-6.92185e-10	-2.54417
16277948	chr19:16277948:G:A	2.32031e-66	-6.92185e-10	-2.45192	3.70922e-06	-6.92185e-10	-2.55223	2.65066e-05	-6.92185e-10	-2.5517
16278037	chr19:16278037:G:A	2.45188e-65	-6.92185e-10	-0.0941781	9.41893e-06	-6.92185e-10	-1.62033	6.70341e-05	-6.92185e-10	-1.6239
16278240	chr19:16278240:G:A	2.65226e-66	-6.92185e-10	-2.3182	0.000149531	-6.92185e-10	1.14445	0.00117534	-6.92185e-10	1.24021
16278338	chr19:16278338:A:G	2.11571e-66	-6.92185e-10	-2.54423	4.2738e-06	-6.92185e-10	-2.41055	3.06653e-05	-6.92185e-10	-2.40597
16278364	chr19:16278364:C:T	2.31838e-66	-6.92185e-10	-2.45275	3.70518e-06	-6.92185e-10	-2.55332	2.6485e-05	-6.92185e-10	-2.55252
16278465	chr19:16278465:G:A	1.74468e-65	-0.434459	-4.09089e-09	2.78113e-05	-0.537607	-4.09089e-09	0.000130902	-0.954648	-4.09089e-09
16278476	chr19:16278476:A:G	6.70296e-65	-6.92185e-10	0.911516	4.63189e-05	-6.92185e-10	-0.0275001	0.000338461	-6.92185e-10	-0.00468861
16278477	chr19:16278477:T:C	6.3634e-66	-6.92185e-10	-1.44305	7.83855e-06	-6.92185e-10	-1.804	5.63138e-05	-6.92185e-10	-1.79816
16278647	chr19:16278647:A:G	2.4281e-67	-2.15904	-2.55005	7.64997e-07	-1.89414	-2.23679	2.98206e-06	-2.45416	-2.28232
16278648	chr19:16278648:C:T	3.04013e-66	-6.92185e-10	-2.18172	4.06117e-06	-6.92185e-10	-2.46158	2.92887e-05	-6.92185e-10	-2.45189
16279370	chr19:16279370:G:T	2.64862e-66	-2.31958	-4.09089e-09	4.3437e-06	-2.39432	-4.09089e-09	3.33202e-05	-2.32293	-4.09089e-09
16279560	chr19:16279560:C:T	2.29446e-66	-6.92185e-10	-2.46312	3.71466e-06	-6.92185e-10	-2.55076	2.65273e-05	-6.92185e-10	-2.55092
16279677	chr19:16279677:T:C	6.65898e-66	-6.92185e-10	-1.39765	3.77112e-06	-6.92185e-10	-2.53568	2.73332e-05	-6.92185e-10	-2.521
16279948	chr19:16279948:G:A	2.42646e-66	-6.92185e-10	-2.40718	4.22287e-06	-6.92185e-10	-2.42253	2.99161e-05	-6.92185e-10	-2.4307
16280054	chr19:16280054:A:C	2.39481e-66	-6.92185e-10	-2.42031	4.15847e-06	-6.92185e-10	-2.4379	2.94434e-05	-6.92185e-10	-2.44663
16280312	chr19:16280312:G:T	2.11686e-66	-6.92185e-10	-2.54368	4.26582e-06	-6.92185e-10	-2.41242	3.07297e-05	-6.92185e-10	-2.40387
16280352	chr19:16280352:ACT:A	2.76867e-66	-6.92185e-10	-2.27525	5.06447e-06	-6.92185e-10	-2.2408	3.56326e-05	-6.92185e-10	-2.25584
16280507	chr19:16280507:C:T	4.78646e-67	-1.69813	-2.33228	1.52522e-06	-1.40885	-2.03206	7.51461e-06	-1.8484	-1.96385
16280916	chr19:16280916:G:T	3.51819e-67	-1.78599	-2.55227	8.77836e-07	-1.50989	-2.48345	4.20884e-06	-1.9231	-2.46881
16281097	chr19:16281097:C:A	2.16475e-66	-6.92185e-10	-2.52131	3.87015e-06	-6.92185e-10	-2.50976	2.76222e-05	-6.92185e-10	-2.51048
16281293	chr19:16281293:C:T	2.34983e-67	-2.18746	-2.5544	3.50768e-07	-2.42965	-2.48103	3.24129e-06	-2.19924	-2.45388
16281352	chr19:16281352:T:C	7.83896e-67	-1.78619	-1.7509	5.22193e-06	-2.22691	0.0167291	3.57566e-05	-2.3327	0.0803427
16281382	chr19:16281382:G:A	2.16921e-66	-6.92185e-10	-2.51925	5.42027e-06	-6.92185e-10	-2.1729	3.90106e-05	-6.92185e-10	-2.16526
16281549	chr19:16281549:A:G	4.09939e-67	-2.32794	-1.85743	4.20821e-07	-2.45948	-2.26912	3.01931e-06	-2.44041	-2.28366
16281570	chr19:16281570:T:C	2.15398e-66	-6.92185e-10	-2.5263	5.28631e-06	-6.92185e-10	-2.19793	3.80337e-05	-6.92185e-10	-2.19062
16281725	chr19:16281725:T:A	2.18579e-66	-6.92185e-10	-2.51164	4.05115e-06	-6.92185e-10	-2.46405	2.86577e-05	-6.92185e-10	-2.47368
16281864	chr19:16281864:T:TC	2.16315e-66	-6.92185e-10	-2.52205	5.42484e-06	-6.92185e-10	-2.17206	3.90638e-05	-6.92185e-10	-2.1639
16282066	chr19:16282066:G:A	2.34012e-66	-6.92185e-10	-2.44342	4.10069e-06	-6.92185e-10	-2.45189	2.90737e-05	-6.92185e-10	-2.45926
16282548	chr19:16282548:G:T	2.15055e-66	-6.92185e-10	-2.52789	3.74517e-06	-6.92185e-10	-2.54258	2.67902e-05	-6.92185e-10	-2.54106
16283187	chr19:16283187:T:C	1.3802e-65	-6.92185e-10	-0.668804	1.14483e-05	-6.92185e-10	-1.42521	8.22648e-05	-6.92185e-10	-1.41915
16283349	chr19:16283349:A:T	3.72297e-67	-1.9403	-2.34138	1.0266e-06	-1.59126	-2.24553	4.8712e-06	-1.98848	-2.25727
16283955	chr19:16283955:C:G	3.24469e-67	-1.99474	-2.42444	8.66991e-07	-1.66714	-2.33864	4.22149e-06	-2.04138	-2.34753
16284035	chr19:16284035:T:C	4.66236e-66	-6.92185e-10	-1.7541	9.78326e-06	-6.92185e-10	-1.58238	7.1956e-05	-6.92185e-10	-1.55304
16284315	chr19:16284315:A:AG	2.88053e-66	-6.92185e-10	-2.23564	4.2609e-06	-6.92185e-10	-2.41357	3.07905e-05	-6.92185e-10	-2.40189
16284477	chr19:16284477:C:T	2.32561e-66	-6.92185e-10	-2.44964	3.81436e-06	-6.92185e-10	-2.52428	2.71886e-05	-6.92185e-10	-2.5263
16284723	chr19:16284723:T:A	2.55208e-67	-2.44194	-2.21736	8.75014e-07	-2.15271	-1.84386	6.83262e-06	-2.13603	-1.77136
16284785	chr19:16284785:G:A	2.90431e-67	-2.06242	-2.46758	1.08911e-06	-2.39942	-1.37826	7.88703e-06	-2.41743	-1.34645
16285015	chr19:16285015:C:A	5.27911e-67	-1.38995	-2.5425	7.94685e-07	-1.93303	-2.15983	4.60003e-06	-2.1684	-2.13463
16285042	chr19:16285042:G:A	3.00898e-65	-6.92185e-10	0.11057	2.27901e-05	-6.92185e-10	-0.736724	0.000164895	-6.92185e-10	-0.72379
16285483	chr19:16285483:C:G	2.15706e-66	-6.92185e-10	-2.52487	4.47654e-06	-6.92185e-10	-2.3642	3.15038e-05	-6.92185e-10	-2.37899
16285951	chr19:16285951:G:T	2.21975e-66	-6.92185e-10	-2.49622	1.12305e-05	-6.92185e-10	-1.44442	9.11035e-05	-6.92185e-10	-1.3171
16285982	chr19:16285982:T:G	2.24061e-66	-6.92185e-10	-2.48687	3.84684e-06	-6.92185e-10	-2.5158	2.75352e-05	-6.92185e-10	-2.51363
16286480	chr19:16286480:G:A	7.71842e-66	-1.25001	-4.09089e-09	1.74468e-05	-1.00389	-4.09089e-09	8.93977e-05	-1.336	-4.09089e-09
16286557	chr19:16286557:C:T	5.16072e-66	-1.65254	-4.09089e-09	1.01425e-05	-1.54631	-4.09089e-09	5.97054e-05	-1.73968	-4.09089e-09
16286819	chr19:16286819:G:C	2.48145e-65	-6.92185e-10	-0.0821905	4.21189e-06	-6.92185e-10	-2.42514	2.97903e-05	-6.92185e-10	-2.43491
16287091	chr19:16287091:T:C	2.21036e-66	-6.92185e-10	-2.50046	3.71398e-06	-6.92185e-10	-2.55095	2.65403e-05	-6.92185e-10	-2.55043
16287198	chr19:16287198:C:G	5.50597e-66	-6.92185e-10	-1.58779	6.32529e-06	-6.92185e-10	-2.01849	4.57673e-05	-6.92185e-10	-2.00553
16287532	chr19:16287532:T:C	3.11549e-67	-1.91734	-2.54247	6.88416e-07	-2.11473	-2.12168	5.09878e-06	-2.14828	-2.05182
16287558	chr19:16287558:T:C	6.08227e-67	-1.24713	-2.5437	1.0782e-06	-1.39362	-2.39414	5.62397e-06	-1.73667	-2.36539
16287785	chr19:16287785:G:A	4.94967e-67	-2.0481	-1.94878	3.41723e-07	-2.4287	-2.50811	2.45059e-06	-2.43514	-2.49763
16288240	chr19:16288240:A:G	3.44321e-67	-2.33372	-2.02608	1.66913e-06	-1.10255	-2.2482	1.189e-05	-1.16664	-2.18676
16288352	chr19:16288352:G:A	2.93997e-66	-6.92185e-10	-2.21522	5.39152e-06	-6.92185e-10	-2.17822	3.81428e-05	-6.92185e-10	-2.18776
16288797	chr19:16288797:A:G	3.09606e-66	-6.92185e-10	-2.16349	5.69755e-06	-6.92185e-10	-2.12301	4.02536e-05	-6.92185e-10	-2.1339
16288876	chr19:16288876:T:C	3.19296e-67	-1.90042	-2.53483	7.34931e-07	-2.10115	-2.06988	5.47022e-06	-2.13542	-1.99436
16288913	chr19:16288913:C:T	3.08441e-67	-1.91545	-2.55439	6.0435e-07	-2.11193	-2.25472	4.43445e-06	-2.14446	-2.19523
16289195	chr19:16289195:C:T	2.90933e-66	-6.92185e-10	-2.22569	4.33931e-06	-6.92185e-10	-2.39533	3.13638e-05	-6.92185e-10	-2.38344
16289342	chr19:16289342:C:T	5.06409e-66	-1.67144	-4.09089e-09	9.16536e-06	-1.64762	-4.09089e-09	5.13563e-05	-1.89031	-4.09089e-09
16291034	chr19:16291034:G:A	2.45962e-66	-2.39361	-4.09089e-09	4.3018e-06	-2.40402	-4.09089e-09	3.38662e-05	-2.30668	-4.09089e-09
16291055	chr19:16291055:G:C	2.40226e-66	-2.41721	-4.09089e-09	4.21704e-06	-2.42392	-4.09089e-09	2.91694e-05	-2.45598	-4.09089e-09
16291163	chr19:16291163:C:T	4.07599e-66	-6.92185e-10	-1.8885	5.20161e-06	-6.92185e-10	-2.21408	3.73599e-05	-6.92185e-10	-2.2085
16291247	chr19:16291247:T:C	3.91337e-67	-1.95305	-2.27875	1.10792e-06	-1.23825	-2.52231	6.7137e-06	-1.39682	-2.52813
16291551	chr19:16291551:T:C	3.69444e-66	-6.92185e-10	-1.98679	4.82362e-06	-6.92185e-10	-2.28953	3.46599e-05	-6.92185e-10	-2.28352
16291562	chr19:16291562:A:G	2.12664e-66	-6.92185e-10	-2.53907	3.70367e-06	-6.92185e-10	-2.55373	2.64505e-05	-6.92185e-10	-2.55382
16292192	chr19:16292192:C:T	8.90577e-66	-6.92185e-10	-1.10692	3.70073e-06	-6.92185e-10	-2.55452	2.64282e-05	-6.92185e-10	-2.55467
16292398	chr19:16292398:A:C	2.41594e-66	-6.92185e-10	-2.41153	3.73241e-06	-6.92185e-10	-2.546	2.66652e-05	-6.92185e-10	-2.54574
16292524	chr19:16292524:C:T	2.63426e-66	-6.92185e-10	-2.32502	3.82949e-06	-6.92185e-10	-2.52032	2.73314e-05	-6.92185e-10	-2.52106
16292625	chr19:16292625:A:G	2.25725e-66	-6.92185e-10	-2.47947	3.71946e-06	-6.92185e-10	-2.54947	2.65654e-05	-6.92185e-10	-2.54949
16292949	chr19:16292949:C:T	6.14634e-65	-6.92185e-10	0.824824	3.80236e-06	-6.92185e-10	-2.52743	2.69972e-05	-6.92185e-10	-2.53336
16293065	chr19:16293065:G:A	2.17435e-66	-6.92185e-10	-2.51689	3.92108e-06	-6.92185e-10	-2.49668	2.81211e-05	-6.92185e-10	-2.49258
16293526	chr19:16293526:G:A	1.28822e-64	-6.92185e-10	1.56482	5.19955e-06	-6.92185e-10	-2.21448	3.6578e-05	-6.92185e-10	-2.22965
16293650	chr19:16293650:C:T	2.11546e-66	-6.92185e-10	-2.54435	3.79543e-06	-6.92185e-10	-2.52925	2.70183e-05	-6.92185e-10	-2.53258
16293710	chr19:16293710:C:T	6.63358e-67	-1.15207	-2.55199	1.48989e-06	-1.20394	-2.26041	7.27996e-06	-1.6223	-2.22167
16293849	chr19:16293849:T:A	7.10165e-67	-1.21644	-2.41943	8.28359e-07	-1.50235	-2.54901	4.30293e-06	-1.81988	-2.54992
16293894	chr19:16293894:T:C	1.83206e-67	-2.46115	-2.52961	4.58473e-07	-2.1206	-2.52231	2.66599e-06	-2.33258	-2.51594
16293911	chr19:16293911:C:T	7.67137e-67	-1.00539	-2.55332	1.68655e-06	-1.06219	-2.27817	8.03416e-06	-1.50508	-2.24031
16294012	chr19:16294012:C:T	2.441e-66	-6.92185e-10	-2.40121	3.97208e-06	-6.92185e-10	-2.48376	2.81936e-05	-6.92185e-10	-2.49
16294043	chr19:16294043:A:G	2.05996e-66	-1.09973	-1.4712	7.52178e-07	-1.59324	-2.55459	3.79697e-06	-1.94159	-2.5533
16294067	chr19:16294067:C:A	7.46804e-67	-2.39102	-1.19455	5.27635e-07	-2.03078	-2.47162	4.37201e-06	-1.91853	-2.43534
16294085	chr19:16294085:T:C	1.20288e-64	-6.92185e-10	1.49627	4.15948e-06	-6.92185e-10	-2.43766	2.93266e-05	-6.92185e-10	-2.4506
16294249	chr19:16294249:G:A	1.04978e-66	-2.45598	-0.789062	3.9491e-07	-2.24586	-2.54629	2.86857e-06	-2.24171	-2.53357
16294296	chr19:16294296:T:C	2.38575e-66	-6.92185e-10	-2.42411	5.762e-05	-6.92185e-10	0.19082	0.000567311	-6.92185e-10	0.51181
16294306	chr19:16294306:T:C	8.29689e-67	-0.92586	-2.55446	1.73004e-06	-0.988797	-2.32611	8.08149e-06	-1.44735	-2.29218
16294428	chr19:16294428:T:G	2.0983e-66	-6.92185e-10	-2.55249	3.77357e-06	-6.92185e-10	-2.53503	2.70216e-05	-6.92185e-10	-2.53246
16294433	chr19:16294433:C:T	1.17929e-66	-0.923401	-2.2053	2.44645e-06	-0.696679	-2.27173	1.22221e-05	-1.04273	-2.28312
16294462	chr19:16294462:C:T	2.21469e-66	-6.92185e-10	-2.49851	3.71288e-06	-6.92185e-10	-2.55124	2.65541e-05	-6.92185e-10	-2.54991
16294593	chr19:16294593:G:A	7.70171e-67	-1.0001	-2.55466	1.64063e-06	-1.05941	-2.30856	7.76925e-06	-1.50554	-2.27339
16294921	chr19:16294921:A:G	2.19773e-66	-6.92185e-10	-2.50619	3.72067e-06	-6.92185e-10	-2.54915	2.6615e-05	-6.92185e-10	-2.54762
16295199	chr19:16295199:C:T	4.89864e-67	-1.51466	-2.49258	6.05747e-07	-1.81344	-2.5509	3.32519e-06	-2.07691	-2.55066
16295223	chr19:16295223:A:G	4.62458e-67	-1.51111	-2.55371	6.47284e-07	-1.81029	-2.48774	3.55541e-06	-2.0736	-2.48703
16295451	chr19:16295451:G:A	4.75461e-67	-1.48349	-2.5536	6.62782e-07	-1.78603	-2.48833	3.6168e-06	-2.05572	-2.48779
16295775	chr19:16295775:CCTG:C	3.30681e-66	-6.92185e-10	-2.09764	5.44914e-06	-6.92185e-10	-2.16759	3.88842e-05	-6.92185e-10	-2.16851
16295785	chr19:16295785:C:T	2.37858e-65	-6.92185e-10	-0.12453	2.04947e-05	-6.92185e-10	-0.842884	0.000147702	-6.92185e-10	-0.833903
16296007	chr19:16296007:C:T	6.03814e-67	-2.39811	-1.39999	4.55915e-07	-2.11061	-2.53789	3.10185e-06	-2.16078	-2.53632
16296033	chr19:16296033:A:G	5.16606e-67	-1.40845	-2.54564	7.4406e-07	-1.73878	-2.4199	4.01547e-06	-2.02016	-2.41878
16296200	chr19:16296200:G:C	4.44482e-67	-1.55188	-2.55258	6.84075e-07	-1.81762	-2.42512	3.7306e-06	-2.08974	-2.42279
16296936	chr19:16296936:G:A	2.29356e-67	-2.46074	-2.30535	4.18677e-07	-2.33813	-2.39558	2.88546e-06	-2.38054	-2.38887
16296965	chr19:16296965:A:G	1.19633e-66	-1.28007	-1.83428	5.30491e-06	-1.27836	-0.916054	4.90365e-05	-1.05106	-0.88547
16297198	chr19:16297198:T:C	1.83045e-67	-2.4456	-2.54604	4.81882e-07	-2.46211	-2.13099	3.56724e-06	-2.4435	-2.1138
16297607	chr19:16297607:T:G	4.30535e-66	0.293149	-2.12691	1.41453e-05	0.834891	-2.04856	7.58932e-05	0.572827	-2.0726
16297797	chr19:16297797:TC:T	2.34007e-66	-6.92185e-10	-2.44344	7.60753e-06	-6.92185e-10	-1.83391	5.90723e-05	-6.92185e-10	-1.75034
16297828	chr19:16297828:T:C	2.59843e-66	-6.92185e-10	-2.33871	4.66472e-06	-6.92185e-10	-2.32302	3.37026e-05	-6.92185e-10	-2.31152
16298165	chr19:16298165:G:A	3.20269e-65	0.164082	0.00887483	1.76973e-05	-0.0806945	-0.908944	0.000115389	-0.226013	-0.854772
16298274	chr19:16298274:A:G	2.10381e-66	-6.92185e-10	-2.54987	3.70175e-06	-6.92185e-10	-2.55424	2.64367e-05	-6.92185e-10	-2.55435
16298288	chr19:16298288:C:T	5.81746e-67	-1.33551	-2.49983	7.19237e-07	-1.64285	-2.54976	4.95011e-06	-1.68259	-2.5471
16298413	chr19:16298413:AT:A	7.20295e-66	-6.92185e-10	-1.31913	1.16719e-05	-6.92185e-10	-1.40586	8.30985e-05	-6.92185e-10	-1.40907
16298552	chr19:16298552:T:C	8.56784e-66	-6.92185e-10	-1.1456	1.48694e-05	-6.92185e-10	-1.16375	0.000106631	-6.92185e-10	-1.15973
16298567	chr19:16298567:G:C	3.25409e-67	-1.86332	-2.55297	4.83769e-07	-2.06137	-2.52783	3.398e-06	-2.08253	-2.52338
16298711	chr19:16298711:A:T	1.17665e-66	-1.2565	-1.87444	6.75949e-06	-0.753678	-1.19842	3.83584e-05	-1.21207	-0.970056
16298826	chr19:16298826:G:A	3.84741e-66	-6.92185e-10	-1.94622	1.33948e-05	-6.92185e-10	-1.26818	0.000100524	-6.92185e-10	-1.2187
16298968	chr19:16298968:G:A	2.11679e-67	-2.30919	-2.53712	3.50785e-07	-2.45541	-2.45522	2.84732e-06	-2.33301	-2.44971
16299092	chr19:16299092:C:G	1.14232e-64	2.50203	-1.05741	1.93679e-05	0.333095	-1.23253	0.000270491	0.890609	-1.11947
16299330	chr19:16299330:G:A	1.10163e-66	-1.71313	-1.4837	2.0299e-06	-1.99448	-1.16058	1.34239e-05	-2.09961	-1.13245
16299386	chr19:16299386:G:A	4.77074e-66	0.487332	-2.21845	2.02912e-05	1.20587	-2.05873	7.96205e-05	0.675389	-2.12722
16299539	chr19:16299539:C:T	2.26687e-66	-6.92185e-10	-2.47522	3.71096e-06	-6.92185e-10	-2.55176	2.6442e-05	-6.92185e-10	-2.55414
16299602	chr19:16299602:G:A	2.59695e-66	-6.92185e-10	-2.33928	4.94314e-06	-6.92185e-10	-2.26505	3.50332e-05	-6.92185e-10	-2.2728
16299631	chr19:16299631:C:T	4.79734e-67	-2.25854	-1.76961	1.15497e-06	-2.44409	-1.27489	8.98074e-06	-2.42409	-1.20993
16299647	chr19:16299647:G:A	4.09287e-66	0.483431	-2.3678	1.71245e-05	1.21869	-2.24123	6.75694e-05	0.68038	-2.29632
16299719	chr19:16299719:C:T	2.67553e-67	-2.45913	-2.15292	6.90581e-07	-2.34803	-1.88524	5.10005e-06	-2.37319	-1.82665
16300563	chr19:16300563:G:T	1.84987e-66	-1.98499	-0.693511	6.20209e-06	-2.12439	0.0862308	3.89666e-05	-2.29403	0.127634
16300765	chr19:16300765:C:T	3.13997e-66	-6.92185e-10	-2.14941	4.64128e-06	-6.92185e-10	-2.32806	3.29589e-05	-6.92185e-10	-2.33384
16300798	chr19:16300798:C:T	4.97747e-67	-1.45103	-2.54025	1.48655e-06	-0.915578	-2.55101	5.961e-06	-1.49165	-2.55221
16300903	chr19:16300903:TC:T	5.07897e-67	-1.43187	-2.53923	1.52301e-06	-0.890838	-2.55152	6.08054e-06	-1.47138	-2.55263
16300913	chr19:16300913:C:T	8.25617e-67	-2.06881	-1.41643	2.56268e-06	-2.2348	-0.687194	1.68833e-05	-2.35334	-0.649433
16300941	chr19:16300941:C:T	3.08882e-66	-6.92185e-10	-2.16583	4.58153e-06	-6.92185e-10	-2.34102	3.2538e-05	-6.92185e-10	-2.34669
16300943	chr19:16300943:C:T	2.97744e-66	0.330245	-2.5328	1.05797e-05	0.134112	-1.63823	5.60257e-05	-0.25483	-1.54846
16301299	chr19:16301299:C:T	5.18081e-67	-1.43956	-2.51168	1.47427e-06	-0.95886	-2.51602	5.90845e-06	-1.53136	-2.52136
16301343	chr19:16301343:G:A	9.69112e-67	-2.07805	-1.24694	3.04718e-06	-2.24346	-0.505372	2.01529e-05	-2.35897	-0.466773
16301397	chr19:16301397:C:A	2.11153e-66	-6.92185e-10	-2.5462	3.7022e-06	-6.92185e-10	-2.55412	2.65251e-05	-6.92185e-10	-2.551
16301401	chr19:16301401:G:A	2.35163e-66	-2.43851	-4.09089e-09	4.20252e-06	-2.42736	-4.09089e-09	3.19698e-05	-2.36431	-4.09089e-09
16301825	chr19:16301825:G:A	1.01929e-66	-2.07228	-1.20223	3.35167e-06	-2.2386	-0.414991	2.22896e-05	-2.35305	-0.371933
16301930	chr19:16301930:C:CCCAGGGGTCT	4.32044e-66	-6.92185e-10	-1.83026	8.14823e-06	-6.92185e-10	-1.76525	5.65248e-05	-6.92185e-10	-1.79442
16301942	chr19:16301942:C:T	4.499e-66	-6.92185e-10	-1.78976	7.41724e-06	-6.92185e-10	-1.85924	5.52573e-05	-6.92185e-10	-1.8171
16302031	chr19:16302031:T:C	5.96379e-67	-1.7782	-2.0323	2.27542e-06	-1.86817	-1.17272	1.54485e-05	-2.06959	-1.02199
16302068	chr19:16302068:C:T	8.16166e-67	-2.13496	-1.3618	2.5849e-06	-2.28353	-0.629836	1.73225e-05	-2.38625	-0.590844
16302584	chr19:16302584:C:T	2.39899e-66	-0.168546	-2.25002	1.13663e-05	-0.415453	-1.01694	0.00010917	-0.420626	-0.715563
16302659	chr19:16302659:G:A	2.68424e-66	-6.92185e-10	-2.30622	5.7725e-06	-6.92185e-10	-2.10994	4.16719e-05	-6.92185e-10	-2.09927
16302807	chr19:16302807:G:A	5.50699e-67	-1.36523	-2.52495	1.59315e-06	-0.86884	-2.5285	6.26941e-06	-1.46064	-2.53278
16302835	chr19:16302835:G:A	3.57618e-65	2.82462	-2.54136	1.48981e-05	1.38492	-2.54673	0.000318708	2.47122	-2.53605
16302865	chr19:16302865:G:A	5.33513e-67	-1.40959	-2.5123	1.52578e-06	-0.922315	-2.51823	6.06703e-06	-1.50308	-2.52315
16302896	chr19:16302896:G:A	2.15668e-66	-6.92185e-10	-2.52505	3.78936e-06	-6.92185e-10	-2.53085	2.71188e-05	-6.92185e-10	-2.52887
16303033	chr19:16303033:G:A	2.6098e-66	-2.33435	-4.09089e-09	4.56369e-06	-2.34492	-4.09089e-09	3.66303e-05	-2.22822	-4.09089e-09
16303114	chr19:16303114:G:A	2.53051e-66	-2.01752	-0.34768	6.75314e-06	-2.18168	0.228642	4.44226e-05	-2.31327	0.277918
16303525	chr19:16303525:C:A	2.36301e-66	-6.92185e-10	-2.43368	3.84362e-06	-6.92185e-10	-2.51664	2.7389e-05	-6.92185e-10	-2.51896
16304231	chr19:16304231:G:T	2.16979e-66	-6.92185e-10	-2.51899	4.13518e-06	-6.92185e-10	-2.44352	2.94521e-05	-6.92185e-10	-2.44633
16304303	chr19:16304303:C:T	2.10364e-66	-6.92185e-10	-2.54995	3.73776e-06	-6.92185e-10	-2.54456	2.67231e-05	-6.92185e-10	-2.54357
16304445	chr19:16304445:G:A	3.12713e-66	-6.92185e-10	-2.1535	4.1672e-06	-6.92185e-10	-2.43581	3.01658e-05	-6.92185e-10	-2.42239
16305110	chr19:16305110:G:A	9.33214e-67	-2.40913	-0.953606	9.98723e-07	-2.46196	-1.40237	6.96368e-06	-2.42398	-1.46441
16305222	chr19:16305222:C:A	3.87541e-66	-6.92185e-10	-1.93897	7.50233e-06	-6.92185e-10	-1.84784	5.20431e-05	-6.92185e-10	-1.87702
16305272	chr19:16305272:G:C	6.66703e-67	-2.20306	-1.49596	1.54803e-06	-2.33011	-1.09596	1.05122e-05	-2.40819	-1.06837
16305619	chr19:16305619:T:C	1.49841e-66	-1.80877	-1.08044	8.45207e-07	-2.13375	-1.89748	5.79642e-06	-2.14067	-1.93119
16305663	chr19:16305663:T:C	4.36583e-66	-6.92185e-10	-1.81981	5.67823e-06	-6.92185e-10	-2.12641	3.98765e-05	-6.92185e-10	-2.14331
16305844	chr19:16305844:A:T	2.77093e-66	-6.92185e-10	-2.27444	5.32658e-06	-6.92185e-10	-2.19034	3.71053e-05	-6.92185e-10	-2.21534
16306200	chr19:16306200:C:T	3.82959e-67	-1.72623	-2.52721	8.62932e-07	-1.97328	-2.03719	5.49788e-06	-2.10335	-2.02139
16306387	chr19:16306387:C:T	5.02549e-67	-1.42752	-2.55416	1.46714e-06	-0.931856	-2.54788	6.14482e-06	-1.46879	-2.5447
16306785	chr19:16306785:C:A	3.01171e-66	-6.92185e-10	-2.19111	3.72991e-06	-6.92185e-10	-2.54667	2.65701e-05	-6.92185e-10	-2.54931
16306865	chr19:16306865:G:A	2.5548e-66	-0.528917	-1.82673	6.25041e-07	-1.78697	-2.54602	9.22792e-06	-1.05269	-2.55417
16307347	chr19:16307347:G:A	2.11191e-66	-6.92185e-10	-2.54603	3.72794e-06	-6.92185e-10	-2.54719	2.67182e-05	-6.92185e-10	-2.54375
16307394	chr19:16307394:T:C	2.11395e-66	-6.92185e-10	-2.54506	5.76751e-06	-6.92185e-10	-2.11081	4.03665e-05	-6.92185e-10	-2.1311
16307686	chr19:16307686:A:G	3.63792e-65	2.85352	-2.55314	1.75797e-05	1.4922	-2.4885	0.000387806	2.59283	-2.46142
16307756	chr19:16307756:C:T	3.25944e-67	-1.90991	-2.50474	8.44428e-07	-2.11174	-1.9204	5.47696e-06	-2.2247	-1.90385
16307854	chr19:16307854:T:G	2.92183e-66	-6.92185e-10	-2.22141	5.39204e-06	-6.92185e-10	-2.17813	3.9e-05	-6.92185e-10	-2.16554
16307930	chr19:16307930:A:AG	3.30665e-65	1.09761	-0.892711	6.72037e-06	0.378	-2.33591	6.72978e-05	0.768198	-2.38817
16308129	chr19:16308129:A:C	4.5611e-66	-6.92185e-10	-1.77605	5.4578e-06	-6.92185e-10	-2.166	3.84572e-05	-6.92185e-10	-2.17955
16308397	chr19:16308397:A:G	3.47561e-65	2.80284	-2.5481	1.71946e-05	1.44656	-2.46501	0.000380222	2.54541	-2.43375
16308472	chr19:16308472:G:A	3.15854e-65	1.0546	-0.895524	6.45593e-06	0.339385	-2.33744	6.45152e-05	0.727078	-2.38928
16308554	chr19:16308554:G:T	3.43982e-67	-1.9121	-2.44868	1.03154e-06	-2.11045	-1.72156	6.70661e-06	-2.22543	-1.70057
16308699	chr19:16308699:GACCAGC:G	3.55488e-65	1.182	-0.904715	7.25334e-06	0.452246	-2.33383	7.30534e-05	0.84783	-2.38574
16309664	chr19:16309664:T:C	4.61068e-66	-6.92185e-10	-1.76524	5.55154e-06	-6.92185e-10	-2.14897	3.91304e-05	-6.92185e-10	-2.1622
16309947	chr19:16309947:C:T	5.90308e-67	-1.36632	-2.45441	2.14788e-06	-0.773369	-2.3252	8.97853e-06	-1.33344	-2.30082
16309974	chr19:16309974:T:G	3.28269e-66	-6.92185e-10	-2.10495	3.77211e-06	-6.92185e-10	-2.53542	2.68237e-05	-6.92185e-10	-2.53981
16310043	chr19:16310043:C:G	4.89012e-66	-1.7064	-4.09089e-09	1.87953e-05	-0.929441	-4.09089e-09	0.000111116	-1.11853	-4.09089e-09
16310213	chr19:16310213:T:C	2.97775e-66	-6.92185e-10	-2.20245	5.39638e-06	-6.92185e-10	-2.17732	3.91813e-05	-6.92185e-10	-2.1609
16310341	chr19:16310341:C:T	1.93211e-65	2.22121	-2.55363	9.95601e-06	0.924347	-2.48922	0.000211071	1.98261	-2.45952
16310497	chr19:16310497:A:G	2.96312e-66	-6.92185e-10	-2.20738	5.4971e-06	-6.92185e-10	-2.15883	3.97754e-05	-6.92185e-10	-2.14585
16310643	chr19:16310643:T:C	5.41039e-66	-6.92185e-10	-1.6053	6.80832e-06	-6.92185e-10	-1.9449	4.77502e-05	-6.92185e-10	-1.96311
16310721	chr19:16310721:C:T	2.14113e-66	-6.92185e-10	-2.53229	5.38737e-06	-6.92185e-10	-2.17899	3.77583e-05	-6.92185e-10	-2.19789
16310851	chr19:16310851:C:G	2.27934e-66	-6.92185e-10	-2.46973	4.27671e-06	-6.92185e-10	-2.40987	3.07714e-05	-6.92185e-10	-2.40251
16310900	chr19:16310900:C:T	1.79566e-65	1.01731	-1.42297	6.20889e-06	0.46743	-2.5045	5.44706e-05	0.697251	-2.52869
16310945	chr19:16310945:C:T	4.15949e-66	-6.92185e-10	-1.86823	8.29987e-06	-6.92185e-10	-1.74681	5.74403e-05	-6.92185e-10	-1.77835
16311168	chr19:16311168:A:G	2.70335e-67	-2.06221	-2.5395	6.77532e-07	-2.17917	-2.07318	4.28699e-06	-2.31082	-2.06269
16311309	chr19:16311309:G:C	4.48802e-66	-6.92185e-10	-1.79221	5.42137e-06	-6.92185e-10	-2.1727	3.82211e-05	-6.92185e-10	-2.18571
16312224	chr19:16312224:C:T	2.6873e-67	-2.17519	-2.43247	8.13331e-07	-2.25314	-1.81652	5.68832e-06	-2.40534	-1.68534
16312755	chr19:16312755:C:A	3.7653e-65	2.80398	-2.46918	2.02528e-05	1.42082	-2.27558	0.000489579	2.586	-2.22156
16312872	chr19:16312872:A:G	2.27164e-66	-0.448128	-2.02499	9.60323e-07	-1.50918	-2.39435	1.52178e-05	-0.797532	-2.3091
16313168	chr19:16313168:G:A	5.40244e-65	3.15744	-2.46162	2.76626e-05	1.72186	-2.26483	0.00069958	2.932	-2.21062
16313631	chr19:16313631:G:A	2.09749e-66	-6.92185e-10	-2.55288	3.72107e-06	-6.92185e-10	-2.54904	2.6524e-05	-6.92185e-10	-2.55105
16313698	chr19:16313698:A:C	4.35547e-66	-6.92185e-10	-1.82218	8.72928e-06	-6.92185e-10	-1.69637	6.03476e-05	-6.92185e-10	-1.72898
16314145	chr19:16314145:G:A	3.16391e-66	-6.92185e-10	-2.14181	5.93284e-06	-6.92185e-10	-2.08255	4.29887e-05	-6.92185e-10	-2.06816
16314202	chr19:16314202:G:A	5.17433e-67	-1.40012	-2.55237	1.44983e-06	-0.937371	-2.55423	6.15309e-06	-1.45889	-2.55325
16314405	chr19:16314405:C:T	2.09832e-66	-6.92185e-10	-2.55248	3.81243e-06	-6.92185e-10	-2.52478	2.73167e-05	-6.92185e-10	-2.5216
16314543	chr19:16314543:T:C	2.55393e-65	1.03864	-1.09204	6.82638e-06	0.456708	-2.39896	6.27339e-05	0.751913	-2.44211
16314692	chr19:16314692:G:A	1.65841e-66	-2.44433	-0.343425	6.17017e-07	-2.46241	-1.8835	4.31647e-06	-2.43766	-1.929
16314699	chr19:16314699:A:AT	2.96884e-65	1.3483	-1.25116	9.66076e-06	0.828879	-2.42386	8.57231e-05	1.08521	-2.46319
16315008	chr19:16315008:T:A	2.23215e-66	-6.92185e-10	-2.49065	3.76856e-06	-6.92185e-10	-2.53636	2.69627e-05	-6.92185e-10	-2.53464
16315050	chr19:16315050:G:A	3.92474e-65	1.15921	-0.782945	9.59363e-06	0.623604	-2.22555	8.13795e-05	0.864533	-2.29451
16315125	chr19:16315125:T:C	5.0036e-65	1.39279	-0.773661	1.20259e-05	0.844005	-2.21999	0.000103029	1.09555	-2.28963
16315602	chr19:16315602:T:C	3.6989e-65	2.82145	-2.50444	1.97279e-05	1.45344	-2.33445	0.000489396	2.64898	-2.28491
16315761	chr19:16315761:G:C	4.32273e-65	1.23663	-0.763776	1.05303e-05	0.710081	-2.21887	8.96659e-05	0.955654	-2.28866
16315846	chr19:16315846:A:G	5.78446e-65	1.59465	-0.830508	1.45125e-05	1.05722	-2.24526	0.000124326	1.30552	-2.31171
16315912	chr19:16315912:T:C	3.96905e-65	1.28701	-0.899516	1.04756e-05	0.758344	-2.27235	9.10741e-05	1.01847	-2.33589
16315916	chr19:16315916:G:A	2.17169e-66	-6.92185e-10	-2.51811	4.12986e-06	-6.92185e-10	-2.44481	2.96039e-05	-6.92185e-10	-2.44119
16315939	chr19:16315939:CT:C	2.62298e-67	-2.1367	-2.49519	7.89852e-07	-2.1884	-1.91056	4.88273e-06	-2.34341	-1.89998
16315941	chr19:16315941:T:C	2.60247e-67	-2.14391	-2.49584	7.83479e-07	-2.19409	-1.91297	4.85223e-06	-2.34731	-1.90234
16316060	chr19:16316060:C:T	2.15619e-67	-2.27564	-2.55222	4.4753e-07	-2.46214	-2.20493	3.31607e-06	-2.44221	-2.18811
16316293	chr19:16316293:T:C	2.74602e-66	-6.92185e-10	-2.28346	4.28095e-06	-6.92185e-10	-2.40888	3.0526e-05	-6.92185e-10	-2.41052
16316300	chr19:16316300:A:G	7.89704e-65	1.78643	-0.710975	1.6778e-05	1.18584	-2.22883	0.000148427	1.46852	-2.29753
16316364	chr19:16316364:A:G	1.25172e-64	3.53843	-2.00236	8.96637e-05	2.06709	-1.43407	0.00307235	3.48945	-1.28835
16316796	chr19:16316796:A:G	9.35482e-67	-1.56248	-1.79783	2.01755e-06	-2.19989	-0.961279	2.85844e-05	-1.65339	-0.82285
16316913	chr19:16316913:A:G	2.52206e-66	-2.36854	-4.09089e-09	4.27364e-06	-2.41058	-4.09089e-09	3.19519e-05	-2.36487	-4.09089e-09
16317242	chr19:16317242:G:A	8.16169e-67	-1.61272	-1.88403	1.69173e-06	-2.22966	-1.10764	2.32686e-05	-1.7074	-0.974599
16317370	chr19:16317370:C:T	4.34789e-66	-6.92185e-10	-1.82393	8.61385e-06	-6.92185e-10	-1.70968	5.95091e-05	-6.92185e-10	-1.74297
16317587	chr19:16317587:A:G	9.02393e-67	-1.64988	-1.74645	2.05643e-06	-2.24909	-0.892991	2.81217e-05	-1.74136	-0.7512
16317716	chr19:16317716:G:C	2.4564e-66	-6.92185e-10	-2.39492	4.55295e-06	-6.92185e-10	-2.34727	3.25459e-05	-6.92185e-10	-2.34645
16317729	chr19:16317729:G:A	2.38737e-66	-6.92185e-10	-2.42343	4.42089e-06	-6.92185e-10	-2.37671	3.15993e-05	-6.92185e-10	-2.37596
16317936	chr19:16317936:G:A	1.50056e-66	-0.952148	-1.93563	7.91884e-06	-0.291915	-1.50189	3.23302e-05	-0.893456	-1.45964
16317992	chr19:16317992:C:T	2.6422e-65	2.45433	-2.47376	1.52455e-05	1.14007	-2.27884	0.000361713	2.28534	-2.22359
16318214	chr19:16318214:G:A	5.47788e-66	-1.5929	-4.09089e-09	4.09197e-06	-2.45402	-4.09089e-09	5.26937e-05	-1.8646	-4.09089e-09
16318303	chr19:16318303:C:T	4.67696e-66	-6.92185e-10	-1.75097	5.59793e-06	-6.92185e-10	-2.14065	3.94259e-05	-6.92185e-10	-2.15467
16318486	chr19:16318486:A:C	4.65398e-66	-6.92185e-10	-1.7559	5.57755e-06	-6.92185e-10	-2.1443	3.92854e-05	-6.92185e-10	-2.15824
16318564	chr19:16318564:C:T	5.68788e-67	-1.30399	-2.55388	1.64821e-06	-0.817596	-2.54577	6.85726e-06	-1.36138	-2.54241
16318900	chr19:16318900:C:T	8.33164e-67	-1.40441	-2.07173	4.20665e-06	-0.782428	-1.64395	1.80915e-05	-1.34015	-1.5935
16318911	chr19:16318911:G:A	1.01268e-66	-1.08523	-2.19579	4.68974e-06	-0.449001	-1.86867	1.9318e-05	-1.03971	-1.82836
16319106	chr19:16319106:A:G	3.40907e-67	-2.40082	-1.96894	3.16309e-07	-2.46231	-2.55177	2.60772e-06	-2.31682	-2.5538
16319133	chr19:16319133:A:C	3.36516e-66	-6.92185e-10	-2.08014	7.60834e-06	-6.92185e-10	-1.8338	5.56783e-05	-6.92185e-10	-1.80951
16319138	chr19:16319138:C:T	1.77638e-66	-0.556604	-2.16243	9.40089e-06	0.169803	-1.79205	3.57338e-05	-0.492734	-1.76027
16319191	chr19:16319191:T:C	7.76284e-67	-1.58551	-1.96134	1.49799e-06	-2.22496	-1.23397	2.02317e-05	-1.69722	-1.12463
16319192	chr19:16319192:G:A	1.90062e-66	-0.760673	-1.89077	1.04598e-05	-0.0585881	-1.45692	4.15202e-05	-0.69013	-1.41279
16319400	chr19:16319400:A:G	1.74615e-66	-0.754684	-1.98152	9.57257e-06	-0.0443727	-1.55978	3.70005e-05	-0.678406	-1.53976
16319503	chr19:16319503:C:T	1.38821e-65	-6.92185e-10	-0.663015	1.34214e-05	-6.92185e-10	-1.2662	9.53043e-05	-6.92185e-10	-1.27202
16319636	chr19:16319636:T:G	4.83835e-67	-1.61428	-2.40535	7.49946e-07	-2.22282	-1.92799	9.87877e-06	-1.70019	-1.83852
16319991	chr19:16319991:C:G	2.0948e-66	-6.92185e-10	-2.55416	3.71153e-06	-6.92185e-10	-2.55161	2.6472e-05	-6.92185e-10	-2.55301
16320056	chr19:16320056:T:G	3.3252e-66	-6.92185e-10	-2.09209	5.54117e-06	-6.92185e-10	-2.15084	3.93793e-05	-6.92185e-10	-2.15586
16320264	chr19:16320264:G:T	8.00285e-67	-1.06103	-2.45537	2.96089e-06	-0.470205	-2.30735	1.22948e-05	-1.03215	-2.28778
16321002	chr19:16321002:T:G	4.27745e-67	-1.65005	-2.49279	5.70646e-07	-2.23346	-2.19057	7.38176e-06	-1.70507	-2.12502
16321185	chr19:16321185:A:G	2.71939e-65	2.50674	-2.49737	1.46168e-05	1.15352	-2.33439	0.000354902	2.32722	-2.28447
16321276	chr19:16321276:C:T	2.48999e-66	-6.92185e-10	-2.38134	5.11997e-06	-6.92185e-10	-2.2299	3.70982e-05	-6.92185e-10	-2.21553
16321596	chr19:16321596:C:T	2.09372e-66	-6.92185e-10	-2.55467	3.77017e-06	-6.92185e-10	-2.53593	2.68586e-05	-6.92185e-10	-2.53851
16322020	chr19:16322020:A:T	6.31481e-67	-1.20689	-2.54641	1.88419e-06	-0.697033	-2.53252	7.77045e-06	-1.25756	-2.52121
16322281	chr19:16322281:G:C	1.29746e-65	1.43007	-2.1607	1.2185e-05	0.247565	-1.61041	0.000329166	1.45936	-1.4919
16322439	chr19:16322439:G:A	6.91807e-66	-1.35948	-4.09089e-09	1.39475e-05	-1.22775	-4.09089e-09	6.88223e-05	-1.59757	-4.09089e-09
16323359	chr19:16323359:T:C	5.17286e-67	-2.00317	-1.94961	6.49869e-07	-2.28896	-2.00508	7.34211e-06	-1.80768	-2.02779
16323643	chr19:16323643:G:A	4.70877e-67	-1.76634	-2.28043	8.74237e-07	-2.21232	-1.78514	1.77009e-05	-1.35584	-1.59965
16324126	chr19:16324126:C:T	7.03546e-67	-2.18222	-1.46302	4.62792e-06	-2.23652	-0.0944268	3.43201e-05	-2.36561	0.0722472
16324200	chr19:16324200:G:A	2.22284e-67	-2.25104	-2.54638	5.36492e-07	-2.3179	-2.16786	3.51376e-06	-2.41454	-2.15787
16324564	chr19:16324564:C:T	8.02097e-66	-6.92185e-10	-1.21156	8.54139e-06	-6.92185e-10	-1.71813	5.91628e-05	-6.92185e-10	-1.7488
16325062	chr19:16325062:G:A	2.15812e-66	-6.92185e-10	-2.52438	3.84782e-06	-6.92185e-10	-2.51554	2.73095e-05	-6.92185e-10	-2.52186
16325164	chr19:16325164:G:A	5.52705e-66	-6.92185e-10	-1.58396	7.848e-06	-6.92185e-10	-1.80279	5.3703e-05	-6.92185e-10	-1.84563
16325451	chr19:16325451:T:C	2.4085e-67	-2.45017	-2.26703	8.39248e-07	-2.42981	-1.60849	7.71822e-06	-2.31929	-1.46623
16327202	chr19:16327202:C:A	6.98795e-66	1.16361	-2.51304	3.11948e-06	-0.171567	-2.55382	7.26066e-05	1.00119	-2.54523
16327251	chr19:16327251:A:AC	6.61929e-66	0.649363	-2.05299	2.04692e-06	-1.69098	-1.45574	8.30392e-05	-0.32114	-1.08865
16327504	chr19:16327504:A:T	4.05306e-67	-2.36999	-1.82674	1.44967e-06	-2.4388	-1.05292	1.0965e-05	-2.46164	-0.972745
16327548	chr19:16327548:C:T	2.12651e-66	-6.92185e-10	-2.53913	5.79878e-06	-6.92185e-10	-2.1054	5.21833e-05	-6.92185e-10	-1.87434
16327881	chr19:16327881:G:C	5.30111e-66	-6.92185e-10	-1.6257	3.70733e-06	-6.92185e-10	-2.55274	2.64654e-05	-6.92185e-10	-2.55326
16328025	chr19:16328025:A:AT	2.18921e-66	-0.0289413	-2.48114	4.75238e-07	-2.05858	-2.54841	1.01605e-05	-0.973938	-2.53666
16328091	chr19:16328091:G:C	8.34212e-66	-6.92185e-10	-1.1723	1.35567e-05	-6.92185e-10	-1.25617	9.34207e-05	-6.92185e-10	-1.29198
```
