## Supplementary material for "Characterization of shared and ancestry-specific signals driving complex traits using multi-ancestry fine-mapping": susiex_nc3.cs80.snp (part 2 of 2)

```
16328687	chr19:16328687:C:T	2.34914e-67	-2.3912	-2.35096	4.2595e-07	-2.42547	-2.29102	3.24008e-06	-2.4547	-2.1988
16328989	chr19:16328989:T:C	1.23637e-66	-0.634228	-2.44721	5.51015e-07	-1.92525	-2.5338	7.1824e-06	-1.34016	-2.5173
16329019	chr19:16329019:C:T	1.48643e-66	-1.04919	-1.84805	4.51479e-06	-0.308767	-2.04692	1.58316e-05	-0.935751	-2.13134
16329024	chr19:16329024:A:C	2.06918e-67	-2.33743	-2.53162	3.36945e-07	-2.46253	-2.48836	2.46233e-06	-2.44896	-2.47903
16329709	chr19:16329709:C:T	2.32156e-66	-2.45138	-4.09089e-09	4.15767e-06	-2.4381	-4.09089e-09	3.09555e-05	-2.39655	-4.09089e-09
16329785	chr19:16329785:G:A	2.09377e-66	-6.92185e-10	-2.55465	3.78391e-06	-6.92185e-10	-2.53229	2.71892e-05	-6.92185e-10	-2.52628
16329855	chr19:16329855:G:A	8.14844e-66	-6.92185e-10	-1.19579	1.00251e-05	-6.92185e-10	-1.55796	7.11774e-05	-6.92185e-10	-1.56392
16330034	chr19:16330034:C:A	7.5734e-67	-1.24551	-2.32605	7.44362e-07	-1.74376	-2.41452	6.39754e-06	-1.56634	-2.40685
16330232	chr19:16330232:C:T	4.39902e-67	-1.76286	-2.35196	1.60854e-06	-0.998691	-2.38903	6.8169e-06	-1.478	-2.43169
16330341	chr19:16330341:C:T	3.9491e-66	-1.92013	-4.09089e-09	5.87844e-06	-2.09176	-4.09089e-09	4.88869e-05	-1.93959	-4.09089e-09
16330988	chr19:16330988:A:G	1.083e-65	1.1687	-2.07999	1.2658e-05	0.392829	-1.71759	0.000135315	0.644181	-1.56567
16331162	chr19:16331162:G:A	3.77978e-67	-2.07331	-2.19323	3.96459e-07	-2.28453	-2.50371	2.63138e-06	-2.33685	-2.52474
16331385	chr19:16331385:C:T	4.23311e-67	-2.33259	-1.82068	4.06839e-07	-2.4233	-2.33908	2.70189e-06	-2.44939	-2.38576
16331798	chr19:16331798:A:G	2.13032e-67	-2.43561	-2.40433	3.28212e-07	-2.42258	-2.55457	2.27465e-06	-2.45318	-2.55409
16331801	chr19:16331801:C:T	1.05901e-66	-0.876946	-2.35934	4.68899e-07	-2.20283	-2.41759	5.74153e-06	-1.76121	-2.32016
16331971	chr19:16331971:C:T	2.08459e-67	-2.32315	-2.53848	3.26814e-07	-2.44111	-2.5403	2.27599e-06	-2.4585	-2.54818
16332081	chr19:16332081:T:C	2.37287e-66	-6.92185e-10	-2.42952	4.80058e-06	-6.92185e-10	-2.29431	3.42261e-05	-6.92185e-10	-2.29611
16332412	chr19:16332412:T:C	1.91526e-67	-2.39235	-2.554	3.81437e-07	-2.45343	-2.37343	2.7327e-06	-2.46244	-2.36137
16332414	chr19:16332414:G:A	3.23761e-66	-6.92185e-10	-2.11878	5.8903e-06	-6.92185e-10	-2.08974	4.26286e-05	-6.92185e-10	-2.07657
16332896	chr19:16332896:C:T	3.36168e-67	-1.83523	-2.54854	4.75379e-07	-2.18555	-2.42114	3.69672e-06	-2.10324	-2.41841
16333362	chr19:16333362:C:T	1.02983e-65	-6.92185e-10	-0.96164	4.06558e-06	-6.92185e-10	-2.46049	2.90162e-05	-6.92185e-10	-2.46124
16333677	chr19:16333677:A:G	2.93403e-65	0.0853448	-4.09089e-09	4.15637e-06	-2.43841	-4.09089e-09	2.90051e-05	-2.46163	-4.09089e-09
16333886	chr19:16333886:C:A	1.21348e-66	-0.961307	-2.13881	5.58593e-06	-0.868003	-1.2748	9.28456e-05	-0.217472	-1.08069
16334015	chr19:16334015:T:G	1.51055e-66	-1.03218	-1.84897	5.69317e-06	-0.00407113	-2.11971	1.88742e-05	-0.699086	-2.19222
16334019	chr19:16334019:T:G	1.46278e-66	-1.01175	-1.90153	5.53891e-06	0.0182943	-2.16955	1.84029e-05	-0.677818	-2.23877
16334136	chr19:16334136:C:T	2.66701e-66	-6.92185e-10	-2.31266	4.60142e-06	-6.92185e-10	-2.33668	3.18521e-05	-6.92185e-10	-2.36799
16334586	chr19:16334586:G:A	3.10502e-66	-6.92185e-10	-2.1606	5.90969e-06	-6.92185e-10	-2.08646	4.11862e-05	-6.92185e-10	-2.11099
16334626	chr19:16334626:T:G	6.50813e-66	-6.92185e-10	-1.42057	0.000107011	-6.92185e-10	0.80988	0.0021065	-6.92185e-10	1.82369
16334739	chr19:16334739:C:T	3.09939e-66	-6.92185e-10	-2.16241	3.79641e-06	-6.92185e-10	-2.52899	2.72284e-05	-6.92185e-10	-2.52484
16334941	chr19:16334941:T:A	2.13682e-66	-6.92185e-10	-2.5343	3.83229e-06	-6.92185e-10	-2.51959	2.71502e-05	-6.92185e-10	-2.52771
16334995	chr19:16334995:C:G	1.99945e-66	-0.560893	-2.03985	1.09009e-06	-1.44969	-2.3271	1.34124e-05	-0.897365	-2.33555
16335337	chr19:16335337:C:T	4.0498e-67	-1.6506	-2.54693	8.49928e-07	-1.52888	-2.49677	5.43532e-06	-1.66361	-2.47257
16335485	chr19:16335485:G:A	3.37106e-66	-6.92185e-10	-2.07839	5.50025e-06	-6.92185e-10	-2.15826	4.0257e-05	-6.92185e-10	-2.13381
16335884	chr19:16335884:C:T	4.25142e-66	-6.92185e-10	-1.84636	6.43906e-06	-6.92185e-10	-2.00067	4.4119e-05	-6.92185e-10	-2.04221
16335982	chr19:16335982:T:C	2.39191e-66	-2.42152	-4.09089e-09	4.06048e-06	-2.46175	-4.09089e-09	3.01902e-05	-2.42158	-4.09089e-09
16336265	chr19:16336265:C:T	4.43663e-66	-6.92185e-10	-1.80372	6.69971e-06	-6.92185e-10	-1.96099	4.5762e-05	-6.92185e-10	-2.00564
16336401	chr19:16336401:A:G	2.84588e-67	-2.25056	-2.29977	6.86777e-07	-2.29231	-1.94649	4.35929e-06	-2.42638	-1.93041
16337240	chr19:16337240:G:A	9.92478e-66	-6.92185e-10	-0.998584	3.84768e-06	-6.92185e-10	-2.51558	2.75749e-05	-6.92185e-10	-2.51219
16337634	chr19:16337634:A:G	8.33519e-66	-6.92185e-10	-1.17313	1.53557e-05	-6.92185e-10	-1.13157	0.00011108	-6.92185e-10	-1.11885
16337803	chr19:16337803:C:T	5.54263e-66	-6.92185e-10	-1.58115	8.03077e-06	-6.92185e-10	-1.77977	5.48049e-05	-6.92185e-10	-1.82532
16338313	chr19:16338313:A:G	2.83567e-66	-6.92185e-10	-2.25134	5.28228e-06	-6.92185e-10	-2.19869	3.6826e-05	-6.92185e-10	-2.22289
16338522	chr19:16338522:T:C	2.37996e-66	-2.42654	-4.09089e-09	4.32581e-06	-2.39845	-4.09089e-09	2.95541e-05	-2.44287	-4.09089e-09
16338706	chr19:16338706:C:T	2.79201e-67	-2.37084	-2.19861	4.34238e-07	-2.43729	-2.25992	3.65952e-06	-2.4179	-2.11387
16339791	chr19:16339791:A:T	2.6679e-67	-2.40146	-2.21346	4.40076e-07	-2.41098	-2.27288	3.51627e-06	-2.44186	-2.12984
16339792	chr19:16339792:C:T	2.41614e-66	-6.92185e-10	-2.41145	5.33611e-06	-6.92185e-10	-2.18855	3.8682e-05	-6.92185e-10	-2.17372
16339831	chr19:16339831:G:A	1.86715e-67	-2.41843	-2.55336	3.81155e-07	-2.41719	-2.41041	2.41468e-06	-2.44434	-2.50319
16340098	chr19:16340098:C:T	2.0944e-66	-6.92185e-10	-2.55435	3.84209e-06	-6.92185e-10	-2.51703	2.72511e-05	-6.92185e-10	-2.524
16340418	chr19:16340418:TTTA:T	2.62001e-66	-6.92185e-10	-2.33044	4.22409e-06	-6.92185e-10	-2.42225	3.01338e-05	-6.92185e-10	-2.42345
16340613	chr19:16340613:A:G	2.02634e-67	-2.33896	-2.55102	3.34769e-07	-2.41935	-2.53801	2.44635e-06	-2.38081	-2.55369
16340765	chr19:16340765:A:C	9.10748e-67	-2.4585	-0.928603	4.04433e-06	-2.04739	-0.418347	2.09403e-05	-2.41895	-0.368476
16341878	chr19:16341878:C:T	4.60987e-65	0.537167	-4.09089e-09	9.44791e-05	0.685329	-4.09089e-09	0.000475568	0.335413	-4.09089e-09
16342985	chr19:16342985:G:T	2.49593e-67	-2.35375	-2.32779	3.52583e-07	-2.44123	-2.46429	2.56965e-06	-2.42535	-2.45998
16343299	chr19:16343299:A:G	2.22895e-67	-2.42687	-2.3678	4.0549e-07	-2.38034	-2.38537	2.99774e-06	-2.45722	-2.27401
16343443	chr19:16343443:A:T	3.05327e-66	-2.17741	-4.09089e-09	5.55038e-06	-2.14918	-4.09089e-09	3.45931e-05	-2.28544	-4.09089e-09
16343632	chr19:16343632:G:A	2.27144e-67	-2.4236	-2.35219	4.1015e-07	-2.38208	-2.3722	3.05191e-06	-2.45633	-2.257
16343917	chr19:16343917:A:G	2.37066e-67	-2.38462	-2.34842	3.86521e-07	-2.34252	-2.4711	2.48222e-06	-2.42417	-2.49577
16344025	chr19:16344025:T:C	2.32611e-67	-2.38614	-2.36586	3.90709e-07	-2.42009	-2.38275	3.0697e-06	-2.4371	-2.27042
16344203	chr19:16344203:C:T	2.52753e-67	-2.261	-2.40797	3.59057e-07	-2.46123	-2.42609	3.1503e-06	-2.35422	-2.32738
16344381	chr19:16344381:C:T	2.44359e-67	-2.31203	-2.39071	3.70029e-07	-2.45311	-2.40412	3.12328e-06	-2.39145	-2.29877
16344391	chr19:16344391:T:G	2.59226e-67	-2.23058	-2.41309	3.56497e-07	-2.46243	-2.43205	3.18501e-06	-2.33593	-2.33472
16344811	chr19:16344811:C:T	2.28184e-67	-2.28422	-2.487	3.46269e-07	-2.43174	-2.49185	2.67808e-06	-2.42563	-2.41837
16344962	chr19:16344962:A:G	2.29617e-67	-2.36801	-2.39695	3.85265e-07	-2.31763	-2.49924	2.45807e-06	-2.41092	-2.5188
16345449	chr19:16345449:C:T	2.45379e-67	-2.40681	-2.29176	3.91707e-07	-2.34404	-2.45625	2.60941e-06	-2.46221	-2.40776
16345653	chr19:16345653:G:A	2.40139e-66	-6.92185e-10	-2.41757	4.06009e-06	-6.92185e-10	-2.46184	2.89492e-05	-6.92185e-10	-2.46355
16346526	chr19:16346526:A:G	2.38426e-67	-2.27752	-2.4498	3.20256e-07	-2.44912	-2.55256	2.4247e-06	-2.39113	-2.55226
16346537	chr19:16346537:T:C	2.55701e-67	-2.44029	-2.21707	4.7991e-07	-2.34735	-2.24985	3.55193e-06	-2.4622	-2.09941
16346707	chr19:16346707:G:A	1.56412e-66	-2.41649	-0.429804	5.93295e-06	-2.2151	0.132571	3.48771e-05	-2.46219	0.184922
16347167	chr19:16347167:A:T	5.14687e-66	-6.92185e-10	-1.65523	8.11213e-06	-6.92185e-10	-1.76969	5.68561e-05	-6.92185e-10	-1.78857
16347302	chr19:16347302:T:C	3.8676e-66	-6.92185e-10	-1.94098	3.95325e-06	-6.92185e-10	-2.48851	2.81323e-05	-6.92185e-10	-2.49218
16347498	chr19:16347498:G:A	2.48025e-66	-6.92185e-10	-2.38526	3.82222e-06	-6.92185e-10	-2.52222	2.74542e-05	-6.92185e-10	-2.51658
16347717	chr19:16347717:G:A	2.44673e-66	-2.39887	-4.09089e-09	4.08559e-06	-2.45558	-4.09089e-09	3.09515e-05	-2.39668	-4.09089e-09
16348194	chr19:16348194:A:G	2.48358e-66	-6.92185e-10	-2.38392	3.80742e-06	-6.92185e-10	-2.5261	2.77128e-05	-6.92185e-10	-2.5072
16348332	chr19:16348332:C:A	2.41211e-66	-6.92185e-10	-2.41311	4.07911e-06	-6.92185e-10	-2.45717	2.90744e-05	-6.92185e-10	-2.45924
16348337	chr19:16348337:G:A	1.82423e-67	-2.44158	-2.55347	3.55194e-07	-2.4334	-2.46474	2.47567e-06	-2.45734	-2.46525
16348801	chr19:16348801:A:G	2.51302e-66	-6.92185e-10	-2.37213	3.82673e-06	-6.92185e-10	-2.52104	2.7892e-05	-6.92185e-10	-2.50076
16349103	chr19:16349103:A:G	3.4985e-67	-1.99873	-2.34514	3.31498e-07	-2.45542	-2.51176	3.09435e-06	-2.21017	-2.48935
16349531	chr19:16349531:G:C	2.33633e-66	-2.44504	-4.09089e-09	4.07968e-06	-2.45703	-4.09089e-09	3.01952e-05	-2.42141	-4.09089e-09
16349717	chr19:16349717:A:G	2.21839e-66	-6.92185e-10	-2.49684	3.794e-06	-6.92185e-10	-2.52963	2.7054e-05	-6.92185e-10	-2.53126
16350256	chr19:16350256:C:G	2.71719e-67	-2.45247	-2.14413	5.36616e-07	-2.30767	-2.17785	3.89535e-06	-2.46164	-2.00768
16350514	chr19:16350514:G:A	2.82121e-67	-2.46213	-2.0969	5.95855e-07	-2.23625	-2.14456	4.09549e-06	-2.44963	-1.96958
16351606	chr19:16351606:G:A	2.91462e-66	-2.22388	-4.09089e-09	5.46946e-06	-2.16387	-4.09089e-09	3.58207e-05	-2.25057	-4.09089e-09
16351890	chr19:16351890:C:T	4.66229e-66	-1.75411	-4.09089e-09	9.16214e-06	-1.64797	-4.09089e-09	5.12421e-05	-1.89254	-4.09089e-09
16352061	chr19:16352061:T:C	2.25783e-66	-6.92185e-10	-2.47921	4.02101e-06	-6.92185e-10	-2.47152	2.89562e-05	-6.92185e-10	-2.46331
16352581	chr19:16352581:A:G	3.41409e-66	-2.06571	-4.09089e-09	6.04773e-06	-2.06337	-4.09089e-09	3.97374e-05	-2.14681	-4.09089e-09
16352685	chr19:16352685:G:A	2.39024e-66	-6.92185e-10	-2.42222	3.85693e-06	-6.92185e-10	-2.51318	2.76324e-05	-6.92185e-10	-2.51011
16352716	chr19:16352716:C:T	2.35343e-66	-2.43774	-4.09089e-09	4.15002e-06	-2.43994	-4.09089e-09	2.93212e-05	-2.45079	-4.09089e-09
16352897	chr19:16352897:G:A	2.01487e-67	-2.43847	-2.45718	4.0396e-07	-2.43701	-2.33248	2.77694e-06	-2.45891	-2.34884
16353158	chr19:16353158:T:A	2.01909e-67	-2.4612	-2.43236	3.80814e-07	-2.45307	-2.37543	2.67079e-06	-2.46252	-2.3842
16353242	chr19:16353242:C:T	3.21235e-67	-2.4535	-1.9757	7.22925e-07	-2.45234	-1.73516	5.45518e-06	-2.46251	-1.67002
16353826	chr19:16353826:C:T	6.97497e-66	-6.92185e-10	-1.35129	1.34003e-05	-6.92185e-10	-1.26777	9.80046e-05	-6.92185e-10	-1.24408
16354399	chr19:16354399:G:A	1.01533e-66	-2.43998	-0.83842	3.61045e-06	-2.21358	-0.365642	2.10713e-05	-2.45939	-0.321799
16355139	chr19:16355139:A:T	2.09673e-66	-6.92185e-10	-2.55324	3.72169e-06	-6.92185e-10	-2.54887	2.65226e-05	-6.92185e-10	-2.5511
16355633	chr19:16355633:A:G	2.39769e-66	-2.41911	-4.09089e-09	4.29068e-06	-2.4066	-4.09089e-09	2.91932e-05	-2.45516	-4.09089e-09
16356943	chr19:16356943:G:A	3.81902e-67	-1.95753	-2.29867	5.66195e-07	-2.09998	-2.33189	4.47245e-06	-2.03244	-2.29872
16356948	chr19:16356948:A:G	2.283e-67	-2.30864	-2.46208	3.75418e-07	-2.37691	-2.46586	2.83042e-06	-2.43417	-2.3545
16357168	chr19:16357168:G:C	2.51503e-66	-6.92185e-10	-2.37133	4.2076e-06	-6.92185e-10	-2.42616	2.9804e-05	-6.92185e-10	-2.43445
16357192	chr19:16357192:G:A	2.36712e-66	-6.92185e-10	-2.43195	3.83569e-06	-6.92185e-10	-2.5187	2.80952e-05	-6.92185e-10	-2.4935
16358052	chr19:16358052:G:A	2.8214e-66	-6.92185e-10	-2.25639	6.92347e-06	-6.92185e-10	-1.92813	4.76362e-05	-6.92185e-10	-1.9655
16358693	chr19:16358693:C:T	2.11727e-66	-6.92185e-10	-2.54349	3.72443e-06	-6.92185e-10	-2.54814	2.65376e-05	-6.92185e-10	-2.55054
16359185	chr19:16359185:G:GA	1.07274e-65	-6.92185e-10	-0.920813	1.85712e-05	-6.92185e-10	-0.941439	0.000136719	-6.92185e-10	-0.911171
16359344	chr19:16359344:C:T	2.38426e-66	-6.92185e-10	-2.42473	3.71776e-06	-6.92185e-10	-2.54993	2.65102e-05	-6.92185e-10	-2.55157
16359716	chr19:16359716:G:C	2.31839e-66	-2.45274	-4.09089e-09	4.23171e-06	-2.42044	-4.09089e-09	3.04627e-05	-2.41259	-4.09089e-09
16359748	chr19:16359748:G:C	6.49744e-66	-6.92185e-10	-1.42221	1.8612e-05	-6.92185e-10	-0.939246	0.000140177	-6.92185e-10	-0.886189
16359866	chr19:16359866:T:A	2.96215e-67	-2.043	-2.46728	3.30939e-07	-2.42294	-2.54593	3.23034e-06	-2.10428	-2.55223
16360338	chr19:16360338:T:C	2.31434e-66	-2.45449	-4.09089e-09	4.09444e-06	-2.45342	-4.09089e-09	2.96399e-05	-2.43998	-4.09089e-09
16360414	chr19:16360414:A:G	2.09374e-66	-6.92185e-10	-2.55467	3.70471e-06	-6.92185e-10	-2.55344	2.64459e-05	-6.92185e-10	-2.554
16360904	chr19:16360904:A:G	2.68645e-66	-2.3054	-4.09089e-09	4.23101e-06	-2.42061	-4.09089e-09	3.03241e-05	-2.41715	-4.09089e-09
16361060	chr19:16361060:G:C	1.94459e-67	-2.37892	-2.55223	4.009e-07	-2.41015	-2.36694	3.0327e-06	-2.45648	-2.26317
16362001	chr19:16362001:A:G	4.21295e-66	-6.92185e-10	-1.85545	4.21047e-06	-6.92185e-10	-2.42548	2.99397e-05	-6.92185e-10	-2.42991
16362626	chr19:16362626:C:T	5.68685e-66	-1.55546	-4.09089e-09	1.11928e-05	-1.44778	-4.09089e-09	6.1148e-05	-1.7158	-4.09089e-09
16363199	chr19:16363199:G:A	6.16079e-66	-6.92185e-10	-1.47541	9.38315e-06	-6.92185e-10	-1.62413	6.62248e-05	-6.92185e-10	-1.63604
16363504	chr19:16363504:C:T	1.49824e-65	-6.92185e-10	-0.586741	3.06035e-05	-6.92185e-10	-0.441936	0.000223069	-6.92185e-10	-0.421618
16364349	chr19:16364349:T:G	1.19284e-65	-6.92185e-10	-0.814698	2.43475e-05	-6.92185e-10	-0.670619	0.00017729	-6.92185e-10	-0.65131
16364577	chr19:16364577:G:A	2.50117e-67	-2.36369	-2.31576	4.60384e-07	-2.40408	-2.23467	3.68584e-06	-2.45739	-2.06721
16364761	chr19:16364761:A:AG	6.99455e-66	-6.92185e-10	-1.34849	1.03081e-05	-6.92185e-10	-1.53012	6.93819e-05	-6.92185e-10	-1.58947
16364788	chr19:16364788:G:A	6.49118e-66	-6.92185e-10	-1.42317	1.8579e-05	-6.92185e-10	-0.941015	0.000139983	-6.92185e-10	-0.887574
16365193	chr19:16365193:C:T	7.01572e-66	-6.92185e-10	-1.34546	2.01347e-05	-6.92185e-10	-0.860605	0.00015203	-6.92185e-10	-0.805018
16365719	chr19:16365719:C:G	6.14527e-66	-6.92185e-10	-1.47794	9.24204e-06	-6.92185e-10	-1.63929	6.24134e-05	-6.92185e-10	-1.69532
16366090	chr19:16366090:A:T	2.14954e-66	-6.92185e-10	-2.52836	3.76353e-06	-6.92185e-10	-2.53769	2.67714e-05	-6.92185e-10	-2.54176
16366444	chr19:16366444:G:C	2.21719e-67	-2.37359	-2.42637	4.08753e-07	-2.39544	-2.36225	3.13129e-06	-2.45922	-2.22843
16367318	chr19:16367318:C:T	2.21574e-66	-6.92185e-10	-2.49803	3.97609e-06	-6.92185e-10	-2.48275	2.79392e-05	-6.92185e-10	-2.49907
16367835	chr19:16367835:G:A	4.26258e-67	-1.64372	-2.50261	8.52803e-07	-1.49578	-2.5265	4.35842e-06	-1.81929	-2.5377
16367986	chr19:16367986:T:A	5.68639e-67	-1.8893	-1.96883	3.96907e-07	-2.35393	-2.43318	4.13092e-06	-2.00157	-2.40903
16368211	chr19:16368211:T:A	2.65572e-67	-2.10197	-2.51752	3.42921e-07	-2.42043	-2.51288	3.19337e-06	-2.13884	-2.52918
16368712	chr19:16368712:CCTAA:C	2.45069e-66	-2.39725	-4.09089e-09	6.67048e-06	-1.96536	-4.09089e-09	4.34989e-05	-2.05636	-4.09089e-09
16368766	chr19:16368766:C:A	3.22943e-66	-6.92185e-10	-2.12131	5.42159e-06	-6.92185e-10	-2.17266	3.71537e-05	-6.92185e-10	-2.21403
16368805	chr19:16368805:A:G	1.95484e-67	-2.37723	-2.54867	3.48103e-07	-2.37654	-2.54176	2.76593e-06	-2.2729	-2.53882
16368849	chr19:16368849:C:T	1.97013e-67	-2.36826	-2.54984	3.49546e-07	-2.37074	-2.54343	2.80828e-06	-2.25609	-2.54044
16368866	chr19:16368866:T:C	3.12739e-65	0.149164	-4.09089e-09	6.53408e-05	0.316566	-4.09089e-09	0.000336228	-0.0113076	-4.09089e-09
16369113	chr19:16369113:G:A	2.30371e-66	-2.4591	-4.09089e-09	4.0657e-06	-2.46046	-4.09089e-09	2.91382e-05	-2.45705	-4.09089e-09
16369260	chr19:16369260:C:T	2.51055e-67	-2.16756	-2.50814	3.31761e-07	-2.44034	-2.52605	2.94729e-06	-2.20886	-2.53936
16369431	chr19:16369431:G:A	2.33359e-66	-6.92185e-10	-2.44621	3.94414e-06	-6.92185e-10	-2.49082	2.79594e-05	-6.92185e-10	-2.49835
16369884	chr19:16369884:T:C	2.71104e-66	-6.92185e-10	-2.29628	3.92252e-06	-6.92185e-10	-2.49631	2.82887e-05	-6.92185e-10	-2.48663
16370050	chr19:16370050:C:G	2.50405e-66	-2.37571	-4.09089e-09	4.52206e-06	-2.35408	-4.09089e-09	3.08779e-05	-2.39906	-4.09089e-09
16370158	chr19:16370158:G:A	2.4622e-66	-6.92185e-10	-2.39256	4.32435e-06	-6.92185e-10	-2.39879	3.12715e-05	-6.92185e-10	-2.38639
16371285	chr19:16371285:C:T	2.15042e-66	-6.92185e-10	-2.52795	3.80961e-06	-6.92185e-10	-2.52552	2.70504e-05	-6.92185e-10	-2.5314
16372675	chr19:16372675:G:A	4.32193e-66	-1.82991	-4.09089e-09	8.80982e-06	-1.68718	-4.09089e-09	4.71585e-05	-1.97558	-4.09089e-09
16373232	chr19:16373232:AG:A	2.29177e-66	-6.92185e-10	-2.46429	3.99807e-06	-6.92185e-10	-2.47724	2.8855e-05	-6.92185e-10	-2.46681
16373826	chr19:16373826:A:G	7.73838e-67	-2.37199	-1.17802	1.1084e-06	-2.19535	-1.56479	1.85332e-05	-2.30839	-0.601142
16374453	chr19:16374453:A:G	8.47639e-66	-6.92185e-10	-1.15633	1.29918e-05	-6.92185e-10	-1.29873	8.8861e-05	-6.92185e-10	-1.34202
16374646	chr19:16374646:C:T	2.55377e-66	-2.35605	-4.09089e-09	4.41228e-06	-2.37866	-4.09089e-09	3.0553e-05	-2.40963	-4.09089e-09
16375018	chr19:16375018:A:G	2.28985e-66	-6.92185e-10	-2.46513	3.72566e-06	-6.92185e-10	-2.54781	2.69432e-05	-6.92185e-10	-2.53537
16375200	chr19:16375200:G:A	3.40168e-66	-6.92185e-10	-2.06935	3.802e-06	-6.92185e-10	-2.52752	2.74569e-05	-6.92185e-10	-2.51648
16375382	chr19:16375382:A:G	3.74959e-66	-6.92185e-10	-1.97197	3.88096e-06	-6.92185e-10	-2.50697	2.75978e-05	-6.92185e-10	-2.51136
16375597	chr19:16375597:G:A	2.30934e-66	-2.45665	-4.09089e-09	4.08539e-06	-2.45563	-4.09089e-09	2.95304e-05	-2.44368	-4.09089e-09
16375773	chr19:16375773:C:T	2.66832e-66	-2.31217	-4.09089e-09	4.58826e-06	-2.33955	-4.09089e-09	3.15309e-05	-2.37813	-4.09089e-09
16376384	chr19:16376384:T:C	2.5453e-67	-2.1331	-2.52885	3.43263e-07	-2.43186	-2.50045	3.11607e-06	-2.17338	-2.51915
16377094	chr19:16377094:T:C	2.82362e-67	-2.40794	-2.15024	5.61254e-07	-2.10969	-2.33094	4.18284e-06	-2.30116	-2.09695
16378427	chr19:16378427:G:A	6.54793e-66	-6.92185e-10	-1.41447	1.91429e-05	-6.92185e-10	-0.911118	0.000144278	-6.92185e-10	-0.857354
16378636	chr19:16378636:C:T	1.97111e-67	-2.38797	-2.52963	3.62579e-07	-2.43686	-2.4407	2.60972e-06	-2.44543	-2.42443
16378662	chr19:16378662:G:A	2.18393e-66	-6.92185e-10	-2.51249	3.78222e-06	-6.92185e-10	-2.53274	2.69819e-05	-6.92185e-10	-2.53393
16379026	chr19:16379026:G:A	2.384e-66	-2.42484	-4.09089e-09	4.09517e-06	-2.45324	-4.09089e-09	2.95453e-05	-2.44317	-4.09089e-09
16379085	chr19:16379085:C:T	6.01348e-66	-1.49961	-4.09089e-09	1.19155e-05	-1.38521	-4.09089e-09	7.14576e-05	-1.55999	-4.09089e-09
16379414	chr19:16379414:C:A	2.62768e-66	-6.92185e-10	-2.32752	3.80123e-06	-6.92185e-10	-2.52772	2.73558e-05	-6.92185e-10	-2.52017
16379783	chr19:16379783:A:C	2.72847e-67	-2.08571	-2.50675	3.35063e-07	-2.43464	-2.52184	3.17068e-06	-2.13931	-2.53584
16379784	chr19:16379784:G:T	2.88617e-67	-1.99722	-2.53905	3.58572e-07	-2.40619	-2.48249	3.55463e-06	-2.0567	-2.50415
16380006	chr19:16380006:T:C	1.78526e-67	-2.46234	-2.5543	3.30585e-07	-2.45896	-2.51098	2.41073e-06	-2.44886	-2.50031
16380074	chr19:16380074:C:T	8.98126e-66	-6.92185e-10	-1.09848	1.60899e-05	-6.92185e-10	-1.08486	0.000122773	-6.92185e-10	-1.01876
16380353	chr19:16380353:G:A	2.25393e-66	-6.92185e-10	-2.48094	4.04316e-06	-6.92185e-10	-2.46602	2.83552e-05	-6.92185e-10	-2.48429
16381345	chr19:16381345:C:T	5.99343e-66	-6.92185e-10	-1.50295	1.11387e-05	-6.92185e-10	-1.45262	8.11892e-05	-6.92185e-10	-1.43232
16382029	chr19:16382029:C:A	2.3047e-66	-2.45867	-4.09089e-09	4.05757e-06	-2.46247	-4.09089e-09	2.91684e-05	-2.45601	-4.09089e-09
16382218	chr19:16382218:C:T	6.22677e-66	-6.92185e-10	-1.46476	9.43518e-06	-6.92185e-10	-1.6186	6.36189e-05	-6.92185e-10	-1.67619
16383342	chr19:16383342:C:T	6.46683e-66	-6.92185e-10	-1.42693	1.01382e-05	-6.92185e-10	-1.54674	7.13e-05	-6.92185e-10	-1.5622
16384476	chr19:16384476:A:G	1.99154e-67	-2.35776	-2.54953	3.55309e-07	-2.35683	-2.54099	2.8503e-06	-2.24351	-2.53817
16384624	chr19:16384624:C:T	6.99525e-66	-6.92185e-10	-1.34839	1.04932e-05	-6.92185e-10	-1.51232	7.05973e-05	-6.92185e-10	-1.57211
16384631	chr19:16384631:GTCC:G	1.00905e-65	-6.92185e-10	-0.982022	1.62995e-05	-6.92185e-10	-1.07192	0.000110599	-6.92185e-10	-1.12319
16384730	chr19:16384730:T:C	2.3964e-67	-2.33071	-2.39152	4.03623e-07	-2.33681	-2.43351	3.21769e-06	-2.21476	-2.44568
16384749	chr19:16384749:G:A	3.4196e-65	-6.92185e-10	0.23849	4.90248e-05	-6.92185e-10	0.029277	0.00203171	-6.92185e-10	1.78754
16385525	chr19:16385525:G:A	4.1787e-66	-6.92185e-10	-1.86362	4.20299e-06	-6.92185e-10	-2.42725	2.98604e-05	-6.92185e-10	-2.43256
16385697	chr19:16385697:C:T	2.7642e-67	-2.34324	-2.23621	3.55878e-07	-2.43552	-2.4607	3.10799e-06	-2.43186	-2.26326
16385789	chr19:16385789:G:A	3.51754e-66	-6.92185e-10	-2.03586	5.9095e-06	-6.92185e-10	-2.08649	4.04875e-05	-6.92185e-10	-2.1281
16385981	chr19:16385981:G:A	1.89605e-67	-2.44171	-2.51472	4.04281e-07	-2.33916	-2.42953	2.8662e-06	-2.45563	-2.32048
16387416	chr19:16387416:G:A	6.05221e-66	-6.92185e-10	-1.49319	1.14151e-05	-6.92185e-10	-1.42811	8.32311e-05	-6.92185e-10	-1.40748
16387607	chr19:16387607:G:C	2.47756e-67	-2.16295	-2.52598	3.38727e-07	-2.44116	-2.50446	3.03035e-06	-2.19794	-2.52248
16388464	chr19:16388464:T:C	3.61737e-66	-6.92185e-10	-2.00787	6.0539e-06	-6.92185e-10	-2.06235	4.44045e-05	-6.92185e-10	-2.03576
16388584	chr19:16388584:T:C	6.43979e-66	-6.92185e-10	-1.43112	1.85191e-05	-6.92185e-10	-0.944245	0.00013935	-6.92185e-10	-0.892107
16388758	chr19:16388758:C:T	2.74841e-67	-2.31109	-2.27409	4.93714e-07	-2.39769	-2.17115	4.26026e-06	-2.41275	-1.96702
16389126	chr19:16389126:T:C	2.21512e-67	-2.3949	-2.406	3.46943e-07	-2.38623	-2.53541	2.32121e-06	-2.45246	-2.53455
16389611	chr19:16389611:A:G	3.46787e-66	-2.05008	-4.09089e-09	6.6103e-06	-1.97442	-4.09089e-09	3.94383e-05	-2.15436	-4.09089e-09
16390022	chr19:16390022:T:C	4.8409e-66	-6.92185e-10	-1.71652	6.26266e-06	-6.92185e-10	-2.02844	7.13768e-05	-6.92185e-10	-1.56112
16391811	chr19:16391811:A:G	2.66053e-67	-2.35526	-2.26242	5.79395e-07	-1.98702	-2.4218	4.01033e-06	-2.21112	-2.2291
16391913	chr19:16391913:G:A	3.26258e-66	-6.92185e-10	-2.1111	3.76594e-06	-6.92185e-10	-2.53705	2.71416e-05	-6.92185e-10	-2.52803
16392648	chr19:16392648:C:T	2.70045e-66	-2.3002	-4.09089e-09	5.07417e-06	-2.23889	-4.09089e-09	3.0512e-05	-2.41098	-4.09089e-09
16393048	chr19:16393048:A:C	3.19298e-67	-2.28858	-2.14667	6.42762e-07	-1.85085	-2.45418	4.48162e-06	-2.06614	-2.26297
16393153	chr19:16393153:G:C	4.32262e-66	-6.92185e-10	-1.82976	6.37284e-06	-6.92185e-10	-2.01101	4.37354e-05	-6.92185e-10	-2.05094
16393529	chr19:16393529:G:A	2.064e-64	0.557437	1.47876	0.000373289	-0.713887	2.77319	0.00676208	-0.0444249	3.03441
16393694	chr19:16393694:A:T	4.03202e-67	-1.6693	-2.53263	1.01054e-06	-1.29792	-2.55465	5.85683e-06	-1.50714	-2.55435
16393705	chr19:16393705:A:C	2.20598e-67	-2.26525	-2.53978	3.98839e-07	-2.24886	-2.53339	3.33868e-06	-2.10672	-2.5168
16394295	chr19:16394295:T:C	2.68475e-67	-2.4369	-2.17171	5.87423e-07	-2.2771	-2.11796	4.2958e-06	-2.45327	-1.91819
16394417	chr19:16394417:C:T	2.3286e-67	-2.21915	-2.53178	3.93601e-07	-2.34145	-2.45401	2.8332e-06	-2.34816	-2.43953
16394860	chr19:16394860:T:C	3.58113e-66	-6.92185e-10	-2.01794	3.84408e-06	-6.92185e-10	-2.51652	2.78208e-05	-6.92185e-10	-2.50332
16394911	chr19:16394911:T:A	1.4489e-65	-0.620225	-4.09089e-09	2.12998e-05	-0.804353	-4.09089e-09	0.000121448	-1.02961	-4.09089e-09
16396329	chr19:16396329:A:G	3.43877e-67	-2.28437	-2.07672	1.20947e-06	-1.79267	-1.8802	7.13666e-06	-2.0647	-1.79915
16396526	chr19:16396526:C:T	4.4037e-66	-1.81117	-4.09089e-09	8.46569e-06	-1.72703	-4.09089e-09	4.84355e-05	-1.94886	-4.09089e-09
16396778	chr19:16396778:A:G	5.67126e-66	-6.92185e-10	-1.55821	8.51078e-06	-6.92185e-10	-1.72172	5.7588e-05	-6.92185e-10	-1.77578
16396911	chr19:16396911:A:G	3.65048e-67	-2.23931	-2.06203	7.15998e-07	-2.10889	-2.08823	4.03657e-06	-2.30528	-2.12842
16397382	chr19:16397382:G:A	6.15303e-66	-6.92185e-10	-1.47667	9.20681e-06	-6.92185e-10	-1.64311	6.21798e-05	-6.92185e-10	-1.69907
16397732	chr19:16397732:A:C	2.8771e-67	-2.12091	-2.41851	4.96039e-07	-2.16939	-2.39476	3.83326e-06	-2.11079	-2.37459
16398249	chr19:16398249:T:G	1.17166e-64	-6.92185e-10	1.46997	0.000138512	-6.92185e-10	1.06791	0.0116545	-6.92185e-10	3.53435
16398673	chr19:16398673:A:C	3.16486e-66	-2.14151	-4.09089e-09	6.39669e-06	-2.00727	-4.09089e-09	4.07688e-05	-2.12118	-4.09089e-09
16399468	chr19:16399468:C:T	3.28648e-67	-1.9076	-2.49879	3.54224e-07	-2.3777	-2.52317	3.7261e-06	-1.97657	-2.53717
16399759	chr19:16399759:C:G	1.02081e-65	-6.92185e-10	-0.970433	1.8299e-05	-6.92185e-10	-0.956206	0.000140077	-6.92185e-10	-0.886908
16399975	chr19:16399975:T:C	2.59492e-67	-2.21376	-2.42889	4.55122e-07	-2.25219	-2.39804	3.48163e-06	-2.20336	-2.37824
16400054	chr19:16400054:T:G	5.02399e-66	-6.92185e-10	-1.67939	1.35173e-05	-6.92185e-10	-1.25908	0.000101102	-6.92185e-10	-1.21297
16400208	chr19:16400208:G:A	6.812e-66	-6.92185e-10	-1.37493	1.06157e-05	-6.92185e-10	-1.50072	7.45477e-05	-6.92185e-10	-1.51766
16400652	chr19:16400652:G:T	6.98885e-65	0.953283	-4.09089e-09	0.000150298	1.14957	-4.09089e-09	0.000739842	0.777339	-4.09089e-09
16401332	chr19:16401332:AAGC:A	5.17524e-66	-6.92185e-10	-1.64973	1.41038e-05	-6.92185e-10	-1.2166	0.000105635	-6.92185e-10	-1.16911
16401567	chr19:16401567:G:A	4.69884e-66	-1.7463	-4.09089e-09	8.91728e-06	-1.67506	-4.09089e-09	5.40758e-05	-1.83871	-4.09089e-09
16401671	chr19:16401671:A:G	4.02386e-66	-6.92185e-10	-1.90138	3.97328e-06	-6.92185e-10	-2.48346	2.88914e-05	-6.92185e-10	-2.46555
16402502	chr19:16402502:T:A	2.91445e-65	0.0786474	-4.09089e-09	4.35437e-05	-0.0892855	-4.09089e-09	0.000227362	-0.402556	-4.09089e-09
16402604	chr19:16402604:T:C	1.10763e-64	-6.92185e-10	1.41377	0.000131315	-6.92185e-10	1.01455	0.0108974	-6.92185e-10	3.46718
16403007	chr19:16403007:G:A	2.09664e-66	-6.92185e-10	-2.55328	4.03878e-06	-6.92185e-10	-2.46711	2.85872e-05	-6.92185e-10	-2.47614
16403019	chr19:16403019:C:T	2.2461e-66	-6.92185e-10	-2.48442	3.97789e-06	-6.92185e-10	-2.4823	2.81349e-05	-6.92185e-10	-2.49209
16403290	chr19:16403290:C:T	2.14042e-66	-6.92185e-10	-2.53262	4.01175e-06	-6.92185e-10	-2.47382	2.80018e-05	-6.92185e-10	-2.49683
16403960	chr19:16403960:A:G	2.45355e-67	-2.40795	-2.29072	5.47853e-07	-2.37791	-2.08689	4.17987e-06	-2.4614	-1.93742
16404518	chr19:16404518:A:G	2.0939e-66	-6.92185e-10	-2.55459	3.9655e-06	-6.92185e-10	-2.48542	2.80672e-05	-6.92185e-10	-2.4945
16404569	chr19:16404569:G:A	3.61233e-66	-2.00927	-4.09089e-09	6.40486e-06	-2.00599	-4.09089e-09	5.92108e-05	-1.74799	-4.09089e-09
16405266	chr19:16405266:G:C	8.75885e-66	-6.92185e-10	-1.12355	1.47941e-05	-6.92185e-10	-1.16882	0.00010996	-6.92185e-10	-1.12898
16405399	chr19:16405399:G:A	3.63811e-66	-6.92185e-10	-2.00215	3.86365e-06	-6.92185e-10	-2.51144	2.79876e-05	-6.92185e-10	-2.49733
16406292	chr19:16406292:TGGAG:T	5.68117e-66	-6.92185e-10	-1.55646	1.57574e-05	-6.92185e-10	-1.10574	0.000118091	-6.92185e-10	-1.05764
16406369	chr19:16406369:A:G	4.31394e-66	-6.92185e-10	-1.83177	6.58071e-06	-6.92185e-10	-1.97891	4.50242e-05	-6.92185e-10	-2.0219
16406470	chr19:16406470:C:A	2.71376e-66	-2.29528	-4.09089e-09	4.34794e-06	-2.39335	-4.09089e-09	3.28426e-05	-2.33737	-4.09089e-09
16406555	chr19:16406555:C:A	2.2962e-66	-2.46236	-4.09089e-09	4.0701e-06	-2.45938	-4.09089e-09	2.89869e-05	-2.46225	-4.09089e-09
16406709	chr19:16406709:C:T	5.60536e-66	-6.92185e-10	-1.5699	1.55118e-05	-6.92185e-10	-1.12145	0.000116218	-6.92185e-10	-1.07363
16407820	chr19:16407820:C:T	1.14544e-65	-0.855245	-4.09089e-09	1.91995e-05	-0.908168	-4.09089e-09	0.000208413	-0.489575	-4.09089e-09
16408171	chr19:16408171:C:G	5.60536e-66	-6.92185e-10	-1.5699	1.55118e-05	-6.92185e-10	-1.12145	0.000116218	-6.92185e-10	-1.07363
16408234	chr19:16408234:A:G	2.60461e-67	-2.45086	-2.18805	5.80195e-07	-2.26144	-2.146	4.12472e-06	-2.44568	-1.96642
16408252	chr19:16408252:C:T	2.39477e-66	-6.92185e-10	-2.42033	4.05414e-06	-6.92185e-10	-2.46331	2.91349e-05	-6.92185e-10	-2.45716
16408487	chr19:16408487:CAAAATTTTG:C	5.42333e-66	-6.92185e-10	-1.60291	1.48926e-05	-6.92185e-10	-1.16219	0.000111583	-6.92185e-10	-1.11433
16408676	chr19:16408676:C:T	6.23191e-66	-6.92185e-10	-1.46394	1.76342e-05	-6.92185e-10	-0.993209	0.000132408	-6.92185e-10	-0.943208
16408725	chr19:16408725:G:A	5.74544e-66	-6.92185e-10	-1.54521	1.60004e-05	-6.92185e-10	-1.09043	0.000119972	-6.92185e-10	-1.04184
16409247	chr19:16409247:A:G	3.79179e-66	-6.92185e-10	-1.96078	3.89964e-06	-6.92185e-10	-2.50216	2.82965e-05	-6.92185e-10	-2.48636
16409592	chr19:16409592:A:C	2.55582e-67	-2.24988	-2.40795	4.63884e-07	-2.23527	-2.3959	4.0343e-06	-2.08116	-2.3531
16409797	chr19:16409797:G:A	5.10455e-66	-6.92185e-10	-1.66349	8.8629e-06	-6.92185e-10	-1.68118	6.19727e-05	-6.92185e-10	-1.7024
16410222	chr19:16410222:A:G	1.41567e-64	-6.92185e-10	1.65916	0.00016349	-6.92185e-10	1.2337	0.0144793	-6.92185e-10	3.75138
16410268	chr19:16410268:G:A	2.8195e-66	-2.25706	-4.09089e-09	6.44933e-06	-1.99907	-4.09089e-09	3.8055e-05	-2.19006	-4.09089e-09
16410535	chr19:16410535:C:G	4.95373e-66	-6.92185e-10	-1.69348	1.33244e-05	-6.92185e-10	-1.27346	9.95258e-05	-6.92185e-10	-1.22868
16411899	chr19:16411899:G:A	5.42513e-66	-6.92185e-10	-1.60258	1.48918e-05	-6.92185e-10	-1.16224	0.000111501	-6.92185e-10	-1.11506
16412000	chr19:16412000:C:T	2.79893e-67	-2.05254	-2.51443	3.39504e-07	-2.42701	-2.51631	3.26615e-06	-2.11325	-2.53224
16412778	chr19:16412778:G:A	3.16167e-67	-1.91745	-2.52765	3.59138e-07	-2.38397	-2.50313	3.74219e-06	-1.98683	-2.5226
16412973	chr19:16412973:C:A	6.25481e-66	-6.92185e-10	-1.46027	9.38088e-06	-6.92185e-10	-1.62438	6.32898e-05	-6.92185e-10	-1.68137
16413375	chr19:16413375:G:A	4.15372e-66	-6.92185e-10	-1.86961	4.0235e-06	-6.92185e-10	-2.4709	2.93064e-05	-6.92185e-10	-2.45129
16414345	chr19:16414345:G:A	6.52175e-66	-6.92185e-10	-1.41848	9.74214e-06	-6.92185e-10	-1.58659	6.56587e-05	-6.92185e-10	-1.64463
16414520	chr19:16414520:C:T	1.12046e-66	-1.15626	-2.02362	2.02208e-06	-1.94648	-1.21244	2.99626e-05	-1.38381	-1.04534
16415000	chr19:16415000:C:A	2.30155e-66	-6.92185e-10	-2.46003	3.98574e-06	-6.92185e-10	-2.48033	2.64535e-05	-6.92185e-10	-2.55371
16415438	chr19:16415438:C:G	5.25962e-66	-6.92185e-10	-1.63356	1.42598e-05	-6.92185e-10	-1.2056	0.000106842	-6.92185e-10	-1.15774
16415590	chr19:16415590:G:A	5.10663e-66	-6.92185e-10	-1.66308	8.86829e-06	-6.92185e-10	-1.68057	6.20082e-05	-6.92185e-10	-1.70183
16415976	chr19:16415976:G:A	3.22822e-67	-1.90667	-2.51761	3.58028e-07	-2.37806	-2.51214	3.76828e-06	-1.97364	-2.52884
16416560	chr19:16416560:C:A	2.98581e-66	-6.92185e-10	-2.19975	4.55475e-06	-6.92185e-10	-2.34688	3.22107e-05	-6.92185e-10	-2.3568
16416846	chr19:16416846:G:A	4.17506e-66	-6.92185e-10	-1.86449	4.03005e-06	-6.92185e-10	-2.46927	2.9362e-05	-6.92185e-10	-2.44939
16416923	chr19:16416923:C:A	3.11722e-66	-2.15668	-4.09089e-09	5.28192e-06	-2.19876	-4.09089e-09	4.0149e-05	-2.1365	-4.09089e-09
16417070	chr19:16417070:A:T	5.63182e-66	-6.92185e-10	-1.56519	1.56067e-05	-6.92185e-10	-1.11535	0.000116944	-6.92185e-10	-1.0674
16417171	chr19:16417171:G:A	1.99114e-67	-2.37274	-2.53476	3.60778e-07	-2.42476	-2.45778	2.58031e-06	-2.43732	-2.44387
16417464	chr19:16417464:T:A	5.45388e-66	-6.92185e-10	-1.59729	1.49434e-05	-6.92185e-10	-1.15878	0.000112093	-6.92185e-10	-1.10977
16417468	chr19:16417468:G:GCAAATACCA	5.40608e-66	-6.92185e-10	-1.60609	1.47833e-05	-6.92185e-10	-1.16955	0.000110871	-6.92185e-10	-1.12073
16417470	chr19:16417470:T:A	5.40608e-66	-6.92185e-10	-1.60609	1.47833e-05	-6.92185e-10	-1.16955	0.000110871	-6.92185e-10	-1.12073
16418126	chr19:16418126:T:C	2.14291e-66	-6.92185e-10	-2.53145	3.72453e-06	-6.92185e-10	-2.54811	2.65292e-05	-6.92185e-10	-2.55085
16419048	chr19:16419048:G:A	2.45058e-66	-6.92185e-10	-2.39729	5.50405e-06	-6.92185e-10	-2.15757	3.94048e-05	-6.92185e-10	-2.15521
16419327	chr19:16419327:C:T	1.50179e-64	1.71821	-4.09089e-09	0.000259142	1.69433	-4.09089e-09	0.00147258	1.46567	-4.09089e-09
16419332	chr19:16419332:G:A	3.03328e-67	-1.99348	-2.49308	3.40403e-07	-2.40788	-2.53279	3.42996e-06	-2.0522	-2.54434
16419337	chr19:16419337:T:A	2.22208e-66	-6.92185e-10	-2.49518	4.15927e-06	-6.92185e-10	-2.43771	2.88582e-05	-6.92185e-10	-2.4667
16419487	chr19:16419487:A:G	5.80422e-66	-6.92185e-10	-1.53503	1.63715e-05	-6.92185e-10	-1.06751	0.000122836	-6.92185e-10	-1.01825
16419626	chr19:16419626:A:G	5.55646e-66	-6.92185e-10	-1.57866	1.55309e-05	-6.92185e-10	-1.12022	0.00011642	-6.92185e-10	-1.07189
16419821	chr19:16419821:T:C	1.97969e-67	-2.45258	-2.46068	3.18016e-07	-2.45403	-2.55467	2.3319e-06	-2.43128	-2.55114
16420056	chr19:16420056:A:G	6.22417e-66	-6.92185e-10	-1.46518	9.36515e-06	-6.92185e-10	-1.62605	6.32129e-05	-6.92185e-10	-1.68259
16420543	chr19:16420543:T:A	5.11815e-66	-6.92185e-10	-1.66083	1.39939e-05	-6.92185e-10	-1.22443	0.000104662	-6.92185e-10	-1.17836
16421081	chr19:16421081:G:A	5.51794e-66	-6.92185e-10	-1.58561	1.53292e-05	-6.92185e-10	-1.13329	0.000115055	-6.92185e-10	-1.08369
16421235	chr19:16421235:C:T	2.31134e-66	-2.45579	-4.09089e-09	4.06363e-06	-2.46097	-4.09089e-09	2.93539e-05	-2.44967	-4.09089e-09
16422154	chr19:16422154:C:T	1.10694e-65	-0.88943	-4.09089e-09	1.17041e-05	-1.40311	-4.09089e-09	9.25141e-05	-1.30174	-4.09089e-09
16422273	chr19:16422273:G:A	2.36886e-66	-6.92185e-10	-2.43121	4.24146e-06	-6.92185e-10	-2.41814	2.95934e-05	-6.92185e-10	-2.44155
16423227	chr19:16423227:T:C	1.79925e-67	-2.45575	-2.55309	3.30784e-07	-2.46249	-2.50685	2.3932e-06	-2.45988	-2.49659
16423396	chr19:16423396:T:C	1.84351e-66	-0.687538	-1.99441	2.91089e-06	-1.63705	-1.15754	4.88765e-05	-0.947102	-0.9927
16424099	chr19:16424099:G:A	3.38153e-67	-1.9375	-2.44038	3.41099e-07	-2.38956	-2.54907	3.56759e-06	-2.00328	-2.55393
16424308	chr19:16424308:G:A	6.10976e-66	-6.92185e-10	-1.48373	3.70312e-06	-6.92185e-10	-2.55387	2.64352e-05	-6.92185e-10	-2.5544
16424418	chr19:16424418:C:T	5.032e-66	-6.92185e-10	-1.6778	7.53258e-06	-6.92185e-10	-1.84381	5.10698e-05	-6.92185e-10	-1.8959
16425560	chr19:16425560:C:T	4.89447e-66	-6.92185e-10	-1.70551	7.49865e-06	-6.92185e-10	-1.84833	5.0952e-05	-6.92185e-10	-1.89821
16426195	chr19:16426195:C:T	3.06838e-67	-1.95424	-2.52081	3.53819e-07	-2.39352	-2.5085	3.62839e-06	-2.01392	-2.52639
16426404	chr19:16426404:C:T	8.58739e-65	-6.92185e-10	1.15926	0.000103501	-6.92185e-10	0.776529	0.00793134	-6.92185e-10	3.14948
16426728	chr19:16426728:G:A	2.2965e-66	-2.46223	-4.09089e-09	4.86954e-06	-2.28005	-4.09089e-09	3.22327e-05	-2.35612	-4.09089e-09
16426981	chr19:16426981:G:A	2.00549e-67	-2.44218	-2.45813	3.16098e-07	-2.46019	-2.55457	2.369e-06	-2.41435	-2.55227
16427663	chr19:16427663:G:A	5.38581e-66	-6.92185e-10	-1.60985	1.46786e-05	-6.92185e-10	-1.17666	0.000110028	-6.92185e-10	-1.12836
16427766	chr19:16427766:C:T	2.77647e-66	-2.27244	-4.09089e-09	4.16443e-06	-2.43647	-4.09089e-09	3.10202e-05	-2.39446	-4.09089e-09
16427981	chr19:16427981:A:T	7.00173e-66	-6.92185e-10	-1.34746	9.79049e-06	-6.92185e-10	-1.58164	6.60512e-05	-6.92185e-10	-1.63867
16428543	chr19:16428543:GACAGA:G	2.54991e-67	-2.46029	-2.19985	5.72542e-07	-2.46118	-1.95954	4.23367e-06	-2.45494	-1.93109
16428903	chr19:16428903:G:A	3.8135e-66	-1.95507	-4.09089e-09	9.24432e-06	-1.63904	-4.09089e-09	5.45194e-05	-1.83054	-4.09089e-09
16429017	chr19:16429017:T:C	3.15078e-66	-6.92185e-10	-2.14597	5.3195e-06	-6.92185e-10	-2.19167	3.88747e-05	-6.92185e-10	-2.16875
16429069	chr19:16429069:G:GA	2.42688e-67	-2.27151	-2.43809	4.3929e-07	-2.25715	-2.42849	3.77115e-06	-2.11192	-2.38979
16429366	chr19:16429366:G:C	3.46566e-66	-6.92185e-10	-2.05072	5.80512e-06	-6.92185e-10	-2.10431	4.25234e-05	-6.92185e-10	-2.07904
16430251	chr19:16430251:A:G	2.29165e-67	-2.23551	-2.53142	4.13299e-07	-2.22046	-2.52618	3.51801e-06	-2.06427	-2.50693
16430374	chr19:16430374:A:G	3.85365e-67	-2.1929	-2.05429	1.44673e-06	-1.63831	-1.85544	8.36108e-06	-1.9397	-1.76581
16430429	chr19:16430429:T:A	2.64874e-66	-6.92185e-10	-2.31953	5.21219e-06	-6.92185e-10	-2.21205	3.69067e-05	-6.92185e-10	-2.2207
16430455	chr19:16430455:G:A	6.49105e-66	-6.92185e-10	-1.42319	9.15369e-06	-6.92185e-10	-1.64889	6.18546e-05	-6.92185e-10	-1.70431
16430596	chr19:16430596:T:A	6.36301e-66	-6.92185e-10	-1.44312	9.00187e-06	-6.92185e-10	-1.66562	6.08609e-05	-6.92185e-10	-1.72051
16430720	chr19:16430720:G:A	2.49581e-66	-2.37901	-4.09089e-09	4.09556e-06	-2.45315	-4.09089e-09	2.98408e-05	-2.43322	-4.09089e-09
16431423	chr19:16431423:C:T	9.73797e-66	-6.92185e-10	-1.01758	1.83533e-05	-6.92185e-10	-0.953239	0.000136662	-6.92185e-10	-0.911589
16432472	chr19:16432472:G:A	2.3639e-66	-2.43331	-4.09089e-09	4.26592e-06	-2.41239	-4.09089e-09	2.94517e-05	-2.44635	-4.09089e-09
16432634	chr19:16432634:T:C	2.63934e-67	-2.16933	-2.45634	3.24211e-07	-2.44299	-2.54642	2.94012e-06	-2.1979	-2.55275
16433040	chr19:16433040:G:A	2.3198e-66	-6.92185e-10	-2.45214	4.00742e-06	-6.92185e-10	-2.4749	2.64398e-05	-6.92185e-10	-2.55423
16433888	chr19:16433888:G:T	8.91308e-65	-6.92185e-10	1.19649	0.000104774	-6.92185e-10	0.788751	0.00807204	-6.92185e-10	3.16706
16434067	chr19:16434067:T:G	3.82211e-66	-6.92185e-10	-1.95282	3.90479e-06	-6.92185e-10	-2.50084	2.8352e-05	-6.92185e-10	-2.4844
16434268	chr19:16434268:G:A	2.31883e-66	-6.92185e-10	-2.45255	4.02158e-06	-6.92185e-10	-2.47137	2.85015e-05	-6.92185e-10	-2.47914
16435316	chr19:16435316:A:G	2.46247e-67	-2.17452	-2.52051	3.35986e-07	-2.44278	-2.51096	3.00711e-06	-2.19975	-2.52837
16435573	chr19:16435573:A:G	2.36938e-67	-2.20374	-2.52984	3.37675e-07	-2.44954	-2.49918	2.95475e-06	-2.22662	-2.51907
16435698	chr19:16435698:CAG:C	2.10289e-67	-2.40325	-2.44964	4.21623e-07	-2.44522	-2.28147	3.05286e-06	-2.45329	-2.25973
16436158	chr19:16436158:G:A	2.34698e-67	-2.18856	-2.55451	4.10166e-07	-2.20029	-2.55395	3.47846e-06	-2.03372	-2.54879
16436245	chr19:16436245:A:G	2.10046e-66	-6.92185e-10	-2.55146	3.70016e-06	-6.92185e-10	-2.55467	2.64342e-05	-6.92185e-10	-2.55444
16436336	chr19:16436336:T:C	3.49594e-66	-6.92185e-10	-2.04202	5.50892e-06	-6.92185e-10	-2.15668	3.84441e-05	-6.92185e-10	-2.17989
16436507	chr19:16436507:T:C	5.95726e-66	-6.92185e-10	-1.50901	1.67234e-05	-6.92185e-10	-1.04624	0.000125471	-6.92185e-10	-0.997026
16436719	chr19:16436719:G:A	8.90798e-65	-6.92185e-10	1.19591	0.000104631	-6.92185e-10	0.787389	0.00805785	-6.92185e-10	3.1653
16436796	chr19:16436796:G:A	2.5704e-66	-2.34956	-4.09089e-09	4.71595e-06	-2.3121	-4.09089e-09	3.07982e-05	-2.40164	-4.09089e-09
16436967	chr19:16436967:C:T	3.49173e-67	-2.09358	-2.25223	4.8519e-07	-2.08071	-2.50556	2.8713e-06	-2.25108	-2.52325
16437118	chr19:16437118:G:A	6.65968e-67	-2.44315	-1.25699	2.39631e-06	-2.45239	-0.536733	1.97665e-05	-2.4465	-0.39861
16437474	chr19:16437474:G:A	8.40387e-65	-6.92185e-10	1.13766	9.8478e-05	-6.92185e-10	0.726783	0.00744528	-6.92185e-10	3.08624
16437564	chr19:16437564:A:G	2.24694e-67	-2.46164	-2.325	5.90061e-07	-2.11004	-2.28054	3.76262e-06	-2.38646	-2.11752
16437654	chr19:16437654:A:G	7.59627e-66	-6.92185e-10	-1.26596	3.72583e-06	-6.92185e-10	-2.54776	2.66657e-05	-6.92185e-10	-2.54572
16438233	chr19:16438233:A:C	3.57459e-66	-6.92185e-10	-2.01977	3.83271e-06	-6.92185e-10	-2.51948	2.77474e-05	-6.92185e-10	-2.50595
16438428	chr19:16438428:A:G	4.68353e-66	-6.92185e-10	-1.74957	7.20321e-06	-6.92185e-10	-1.88852	4.90195e-05	-6.92185e-10	-1.93688
16438859	chr19:16438859:C:T	2.49762e-67	-2.1262	-2.55466	4.49836e-07	-2.10742	-2.5545	3.84859e-06	-1.93057	-2.55082
16439622	chr19:16439622:T:C	4.71294e-66	-1.7433	-4.09089e-09	8.37824e-06	-1.73741	-4.09089e-09	5.4189e-05	-1.83662	-4.09089e-09
16439641	chr19:16439641:T:C	2.76331e-66	-6.92185e-10	-2.27719	3.95519e-06	-6.92185e-10	-2.48802	2.85441e-05	-6.92185e-10	-2.47765
16439996	chr19:16439996:G:A	2.5667e-66	-6.92185e-10	-2.351	5.51059e-06	-6.92185e-10	-2.15638	4.00733e-05	-6.92185e-10	-2.13839
16440576	chr19:16440576:T:C	1.18727e-65	-6.92185e-10	-0.819373	2.1442e-05	-6.92185e-10	-0.797697	0.000164721	-6.92185e-10	-0.724847
16441198	chr19:16441198:C:T	7.31626e-65	-6.92185e-10	0.999066	8.6584e-05	-6.92185e-10	0.598065	0.00627467	-6.92185e-10	2.91518
16441199	chr19:16441199:G:A	2.42298e-67	-2.15724	-2.55396	4.38792e-07	-2.13374	-2.55304	3.71334e-06	-1.97047	-2.5467
16441340	chr19:16441340:C:T	2.27435e-66	-6.92185e-10	-2.47192	4.0756e-06	-6.92185e-10	-2.45803	2.85446e-05	-6.92185e-10	-2.47763
16441484	chr19:16441484:C:A	5.99997e-66	-6.92185e-10	-1.50186	1.68699e-05	-6.92185e-10	-1.03752	0.000126597	-6.92185e-10	-0.988091
16441485	chr19:16441485:C:T	6.82273e-66	-6.92185e-10	-1.37336	1.13097e-05	-6.92185e-10	-1.43739	7.94889e-05	-6.92185e-10	-1.45348
16441498	chr19:16441498:A:G	6.17989e-66	-6.92185e-10	-1.47232	9.1402e-06	-6.92185e-10	-1.65037	6.17249e-05	-6.92185e-10	-1.70641
16442354	chr19:16442354:C:T	7.5643e-65	-6.92185e-10	1.03241	8.59827e-05	-6.92185e-10	0.591096	0.00609958	-6.92185e-10	2.88688
16442478	chr19:16442478:G:C	2.45606e-66	-6.92185e-10	-2.39506	5.52297e-06	-6.92185e-10	-2.15413	3.95404e-05	-6.92185e-10	-2.15178
16442747	chr19:16442747:G:A	6.05613e-66	-6.92185e-10	-1.49255	1.71002e-05	-6.92185e-10	-1.02396	0.000128223	-6.92185e-10	-0.975324
16442965	chr19:16442965:G:A	5.27727e-66	-6.92185e-10	-1.63021	8.11685e-06	-6.92185e-10	-1.76911	5.65752e-05	-6.92185e-10	-1.79353
16443233	chr19:16443233:A:ACT	2.2681e-66	-6.92185e-10	-2.47467	4.01006e-06	-6.92185e-10	-2.47424	2.83438e-05	-6.92185e-10	-2.48469
16443411	chr19:16443411:C:CT	6.00565e-66	-6.92185e-10	-1.50092	1.68843e-05	-6.92185e-10	-1.03667	0.0001267	-6.92185e-10	-0.987275
16443624	chr19:16443624:C:T	1.96631e-67	-2.39817	-2.52187	3.34927e-07	-2.40475	-2.55214	2.31955e-06	-2.43392	-2.5538
16443717	chr19:16443717:A:G	2.23929e-67	-2.28266	-2.50738	4.0564e-07	-2.268	-2.49734	3.40073e-06	-2.13206	-2.47304
16444342	chr19:16444342:A:C	2.86604e-67	-2.43414	-2.10913	7.23494e-07	-2.34291	-1.84381	5.49034e-06	-2.4619	-1.66421
16444700	chr19:16444700:C:G	2.0951e-66	-6.92185e-10	-2.55402	3.723e-06	-6.92185e-10	-2.54852	2.65042e-05	-6.92185e-10	-2.5518
16444874	chr19:16444874:G:A	5.56503e-66	-6.92185e-10	-1.57712	1.53836e-05	-6.92185e-10	-1.12975	0.000115245	-6.92185e-10	-1.08203
16445011	chr19:16445011:G:A	5.60822e-66	-6.92185e-10	-1.56939	1.55256e-05	-6.92185e-10	-1.12056	0.000116324	-6.92185e-10	-1.07272
16445174	chr19:16445174:G:A	2.33966e-67	-2.19157	-2.55463	4.23148e-07	-2.16885	-2.55424	3.54509e-06	-2.01374	-2.5498
16445411	chr19:16445411:G:C	2.04274e-67	-2.40045	-2.48146	4.01426e-07	-2.44225	-2.33353	2.8949e-06	-2.45303	-2.31312
16445432	chr19:16445432:T:C	3.46902e-66	-6.92185e-10	-2.04975	5.80646e-06	-6.92185e-10	-2.10408	4.25276e-05	-6.92185e-10	-2.07894
16445810	chr19:16445810:T:C	2.27755e-67	-2.24176	-2.53134	4.10744e-07	-2.22815	-2.52468	3.48548e-06	-2.07404	-2.50645
16445929	chr19:16445929:G:A	5.21695e-66	-6.92185e-10	-1.6417	1.39511e-05	-6.92185e-10	-1.22749	0.000104393	-6.92185e-10	-1.18094
16446117	chr19:16446117:T:C	2.36642e-66	-6.92185e-10	-2.43224	4.02229e-06	-6.92185e-10	-2.4712	2.84944e-05	-6.92185e-10	-2.47939
16447482	chr19:16447482:A:G	5.85005e-66	-6.92185e-10	-1.52717	1.10924e-05	-6.92185e-10	-1.45679	8.08178e-05	-6.92185e-10	-1.4369
16447955	chr19:16447955:C:A	2.33662e-67	-2.46249	-2.285	5.68244e-07	-2.1523	-2.27595	3.69808e-06	-2.40578	-2.11551
16448187	chr19:16448187:G:A	5.36223e-65	0.688347	-4.09089e-09	0.000115627	0.887318	-4.09089e-09	0.000577585	0.529758	-4.09089e-09
16448297	chr19:16448297:G:A	1.93443e-67	-2.38646	-2.54993	3.86517e-07	-2.43972	-2.37391	2.74227e-06	-2.41212	-2.40819
16448568	chr19:16448568:G:T	3.50428e-66	-6.92185e-10	-2.03963	8.63957e-06	-6.92185e-10	-1.7067	6.39499e-05	-6.92185e-10	-1.671
16448610	chr19:16448610:A:G	2.25715e-67	-2.46	-2.3221	6.23732e-07	-2.09194	-2.24314	3.9595e-06	-2.37794	-2.07504
16448824	chr19:16448824:C:T	5.83635e-66	-6.92185e-10	-1.52951	8.83803e-06	-6.92185e-10	-1.68399	5.97103e-05	-6.92185e-10	-1.73959
16449082	chr19:16449082:TG:T	5.16878e-66	-6.92185e-10	-1.65098	7.83909e-06	-6.92185e-10	-1.80393	5.33063e-05	-6.92185e-10	-1.85304
16449993	chr19:16449993:A:G	6.24101e-66	-6.92185e-10	-1.46248	1.92836e-05	-6.92185e-10	-0.903793	0.000142739	-6.92185e-10	-0.868082
16449998	chr19:16449998:T:A	5.74873e-66	-6.92185e-10	-1.54464	8.52722e-06	-6.92185e-10	-1.71979	5.76571e-05	-6.92185e-10	-1.77458
16450099	chr19:16450099:T:A	2.25681e-67	-2.23391	-2.54834	4.36146e-07	-2.15776	-2.53507	3.75242e-06	-1.99218	-2.51452
16450276	chr19:16450276:C:T	1.33587e-65	-0.701449	-4.09089e-09	2.65389e-05	-0.584437	-4.09089e-09	0.000198598	-0.537816	-4.09089e-09
16450612	chr19:16450612:C:A	1.36146e-64	-6.92185e-10	1.62011	0.000161018	-6.92185e-10	1.21847	0.0141137	-6.92185e-10	3.7258
16450795	chr19:16450795:A:G	9.74097e-65	-6.92185e-10	1.28531	0.000118657	-6.92185e-10	0.913184	0.00956539	-6.92185e-10	3.33681
16450898	chr19:16450898:T:C	6.5838e-66	-6.92185e-10	-1.40901	1.89557e-05	-6.92185e-10	-0.920947	0.000142337	-6.92185e-10	-0.870901
16451241	chr19:16451241:G:A	4.99903e-66	-6.92185e-10	-1.68437	7.45852e-06	-6.92185e-10	-1.85369	5.07248e-05	-6.92185e-10	-1.90268
16451557	chr19:16451557:T:C	8.3162e-67	-2.23068	-1.24732	2.90135e-06	-1.71833	-1.07955	1.80961e-05	-2.00177	-0.931625
16451808	chr19:16451808:C:T	1.88872e-67	-2.41004	-2.55026	3.24725e-07	-2.44911	-2.53872	2.31878e-06	-2.45587	-2.53219
16452077	chr19:16452077:T:C	2.37873e-66	-6.92185e-10	-2.42705	4.24715e-06	-6.92185e-10	-2.4168	2.96378e-05	-6.92185e-10	-2.44005
16452216	chr19:16452216:T:C	5.22198e-67	-2.45562	-1.48771	1.24781e-06	-2.24109	-1.40057	9.84614e-06	-2.43889	-1.10312
16452526	chr19:16452526:A:G	4.37949e-66	-6.92185e-10	-1.81668	4.35586e-06	-6.92185e-10	-2.39153	3.15038e-05	-6.92185e-10	-2.37899
16452860	chr19:16452860:G:A	4.70148e-66	-6.92185e-10	-1.74574	7.94949e-06	-6.92185e-10	-1.78994	5.55048e-05	-6.92185e-10	-1.81263
16452897	chr19:16452897:T:C	2.82582e-67	-2.46221	-2.0952	7.48345e-07	-2.12612	-2.02682	5.07602e-06	-2.39321	-1.81136
16452916	chr19:16452916:C:A	2.34635e-66	-2.44076	-4.09089e-09	4.34533e-06	-2.39395	-4.09089e-09	2.96518e-05	-2.43958	-4.09089e-09
16453692	chr19:16453692:G:A	8.7677e-66	-6.92185e-10	-1.12254	1.41087e-05	-6.92185e-10	-1.21626	9.60329e-05	-6.92185e-10	-1.26441
16454372	chr19:16454372:A:G	2.70774e-66	-6.92185e-10	-2.2975	3.70044e-06	-6.92185e-10	-2.5546	2.64361e-05	-6.92185e-10	-2.55437
16455090	chr19:16455090:T:C	2.1003e-67	-2.34599	-2.50814	4.33547e-07	-2.4558	-2.243	3.20145e-06	-2.37712	-2.28837
16455176	chr19:16455176:G:A	8.42284e-66	-6.92185e-10	-1.16267	1.09886e-05	-6.92185e-10	-1.46619	8.20336e-05	-6.92185e-10	-1.42197
16455183	chr19:16455183:C:T	4.91689e-67	-2.38152	-1.62201	9.24956e-07	-2.44085	-1.50021	7.27867e-06	-2.45748	-1.38667
16456148	chr19:16456148:C:T	1.13995e-64	-6.92185e-10	1.44254	0.00013673	-6.92185e-10	1.05496	0.0114659	-6.92185e-10	3.51804
16456185	chr19:16456185:A:G	8.45959e-66	-6.92185e-10	-1.15832	1.63431e-05	-6.92185e-10	-1.06924	0.000121442	-6.92185e-10	-1.02966
16456200	chr19:16456200:C:CAAAA	7.10019e-66	-6.92185e-10	-1.3335	2.11348e-05	-6.92185e-10	-0.812127	0.00015809	-6.92185e-10	-0.765936
16456449	chr19:16456449:G:C	2.11502e-66	-6.92185e-10	-2.54456	3.72219e-06	-6.92185e-10	-2.54874	2.66861e-05	-6.92185e-10	-2.54496
16456540	chr19:16456540:T:C	3.06539e-67	-2.46128	-2.01475	7.61792e-07	-2.182	-1.95314	5.40803e-06	-2.41679	-1.72442
16456816	chr19:16456816:T:C	1.01628e-64	-6.92185e-10	1.3277	0.000121589	-6.92185e-10	0.937596	0.00987832	-6.92185e-10	3.369
16456956	chr19:16456956:A:C	2.01174e-67	-2.40836	-2.48884	4.65598e-07	-2.43803	-2.18946	3.20376e-06	-2.42485	-2.23992
16456991	chr19:16456991:C:T	2.52762e-66	-6.92185e-10	-2.36634	3.70051e-06	-6.92185e-10	-2.55458	2.64413e-05	-6.92185e-10	-2.55417
16457356	chr19:16457356:G:A	2.39787e-66	-6.92185e-10	-2.41904	4.15915e-06	-6.92185e-10	-2.43774	2.94302e-05	-6.92185e-10	-2.44708
16457435	chr19:16457435:A:C	2.04361e-67	-2.39801	-2.48348	4.67542e-07	-2.44364	-2.17968	3.25838e-06	-2.41704	-2.23083
16457480	chr19:16457480:A:G	1.97541e-67	-2.40935	-2.50608	4.45381e-07	-2.43681	-2.23507	3.06607e-06	-2.42658	-2.28212
16457748	chr19:16457748:G:A	2.24537e-66	-6.92185e-10	-2.48475	3.7343e-06	-6.92185e-10	-2.54549	2.65851e-05	-6.92185e-10	-2.54875
16458287	chr19:16458287:C:T	6.0854e-66	-6.92185e-10	-1.48773	8.89127e-06	-6.92185e-10	-1.67798	5.99887e-05	-6.92185e-10	-1.73494
16459032	chr19:16459032:G:A	2.02517e-65	-0.28538	-4.09089e-09	4.54862e-06	-2.34823	-4.09089e-09	3.52988e-05	-2.26525	-4.09089e-09
16459102	chr19:16459102:A:C	2.24915e-67	-2.23703	-2.54863	4.00986e-07	-2.22303	-2.55384	3.34293e-06	-2.06801	-2.55424
16459412	chr19:16459412:C:T	3.13858e-66	-6.92185e-10	-2.14985	4.9526e-06	-6.92185e-10	-2.26314	3.4697e-05	-6.92185e-10	-2.28244
16460241	chr19:16460241:A:G	3.55044e-66	-6.92185e-10	-2.02655	7.74118e-06	-6.92185e-10	-1.81649	5.8622e-05	-6.92185e-10	-1.75799
16460287	chr19:16460287:A:G	2.02654e-67	-2.45518	-2.4347	3.7219e-07	-2.46228	-2.38912	2.72675e-06	-2.45887	-2.36712
16460345	chr19:16460345:T:A	2.48616e-65	-6.92185e-10	-0.0802929	4.06728e-05	-6.92185e-10	-0.157489	0.00145651	-6.92185e-10	1.4547
16460625	chr19:16460625:T:C	1.3921e-66	-0.431568	-2.53123	2.08154e-06	-0.577036	-2.5529	1.59352e-05	-0.506261	-2.55431
16460698	chr19:16460698:G:A	2.51954e-66	-2.36954	-4.09089e-09	4.3665e-06	-2.38909	-4.09089e-09	3.06334e-05	-2.40701	-4.09089e-09
16460914	chr19:16460914:C:T	4.34052e-66	-1.82562	-4.09089e-09	8.26353e-06	-1.7512	-4.09089e-09	4.7517e-05	-1.96801	-4.09089e-09
16461135	chr19:16461135:C:G	9.60919e-65	-6.92185e-10	1.27169	0.000120981	-6.92185e-10	0.932584	0.0086947	-6.92185e-10	3.24137
16461543	chr19:16461543:AC:A	4.68565e-66	-6.92185e-10	-1.74911	7.68469e-06	-6.92185e-10	-1.82382	5.8379e-05	-6.92185e-10	-1.76214
16461545	chr19:16461545:C:G	4.64779e-66	-6.92185e-10	-1.75723	7.61374e-06	-6.92185e-10	-1.8331	5.7812e-05	-6.92185e-10	-1.7719
16462034	chr19:16462034:G:A	2.64574e-67	-2.12312	-2.50014	4.76418e-07	-2.11122	-2.49329	2.97084e-06	-2.27565	-2.46461
16462321	chr19:16462321:TG:T	4.79744e-66	-6.92185e-10	-1.72554	7.87689e-06	-6.92185e-10	-1.79912	5.97921e-05	-6.92185e-10	-1.73822
16463019	chr19:16463019:G:A	2.25932e-66	-6.92185e-10	-2.47856	3.71155e-06	-6.92185e-10	-2.5516	2.6555e-05	-6.92185e-10	-2.54988
16463106	chr19:16463106:T:C	1.19563e-65	-6.92185e-10	-0.812364	1.78551e-05	-6.92185e-10	-0.980762	0.000131113	-6.92185e-10	-0.953037
16463465	chr19:16463465:T:C	2.31673e-66	-2.45346	-4.09089e-09	4.231e-06	-2.42061	-4.09089e-09	2.91934e-05	-2.45516	-4.09089e-09
16463697	chr19:16463697:T:C	2.41597e-67	-2.2248	-2.48931	4.31847e-07	-2.2331	-2.46963	2.64253e-06	-2.36507	-2.49229
16463788	chr19:16463788:G:A	2.89478e-66	-6.92185e-10	-2.23071	4.47586e-06	-6.92185e-10	-2.36435	3.11181e-05	-6.92185e-10	-2.39131
16464057	chr19:16464057:C:T	6.5373e-66	-6.92185e-10	-1.41609	1.0147e-05	-6.92185e-10	-1.54587	7.50979e-05	-6.92185e-10	-1.5103
16464120	chr19:16464120:T:C	2.7757e-66	-6.92185e-10	-2.27271	5.01449e-06	-6.92185e-10	-2.25072	3.80605e-05	-6.92185e-10	-2.18992
16464268	chr19:16464268:G:A	2.26217e-66	-6.92185e-10	-2.47729	3.78204e-06	-6.92185e-10	-2.53279	2.69389e-05	-6.92185e-10	-2.53552
16464701	chr19:16464701:C:A	1.73359e-66	-0.233059	-2.51036	2.63431e-06	-0.347712	-2.54672	1.95427e-05	-0.306089	-2.55041
16464995	chr19:16464995:C:T	9.36862e-66	-6.92185e-10	-1.05625	3.87953e-06	-6.92185e-10	-2.50734	2.7853e-05	-6.92185e-10	-2.50216
16465058	chr19:16465058:A:G	2.35756e-66	-2.43599	-4.09089e-09	4.08371e-06	-2.45604	-4.09089e-09	2.9118e-05	-2.45774	-4.09089e-09
16465080	chr19:16465080:A:G	2.92722e-66	-6.92185e-10	-2.21957	4.79455e-06	-6.92185e-10	-2.29557	3.38817e-05	-6.92185e-10	-2.30622
16465124	chr19:16465124:A:G	8.53992e-65	-6.92185e-10	1.15372	0.000140874	-6.92185e-10	1.08481	0.0102559	-6.92185e-10	3.40651
16465308	chr19:16465308:T:C	6.55411e-66	-6.92185e-10	-1.41353	1.04069e-05	-6.92185e-10	-1.52058	7.69039e-05	-6.92185e-10	-1.48654
16465481	chr19:16465481:G:A	2.16143e-66	-6.92185e-10	-2.52285	4.02369e-06	-6.92185e-10	-2.47085	2.89254e-05	-6.92185e-10	-2.46438
16465578	chr19:16465578:G:T	1.20383e-64	-6.92185e-10	1.49706	0.000168885	-6.92185e-10	1.26617	0.0146277	-6.92185e-10	3.76158
16465615	chr19:16465615:G:A	1.20034e-64	-6.92185e-10	1.49416	0.00016706	-6.92185e-10	1.2553	0.014447	-6.92185e-10	3.74914
16465681	chr19:16465681:CT:C	2.28769e-66	-6.92185e-10	-2.46608	4.28118e-06	-6.92185e-10	-2.40882	3.0852e-05	-6.92185e-10	-2.3999
16466180	chr19:16466180:G:T	2.78934e-65	0.300118	-0.265344	5.19004e-05	0.445806	-0.359529	0.000417221	-0.197228	0.401745
16466392	chr19:16466392:G:A	5.51096e-67	-1.87308	-2.01639	1.1224e-06	-1.74898	-1.9986	5.93027e-06	-2.00789	-2.04114
16466471	chr19:16466471:T:C	6.93415e-67	-1.11862	-2.54112	5.91872e-06	0.455229	-2.54016	1.06623e-05	-0.932818	-2.52957
16466485	chr19:16466485:C:T	9.96829e-66	-6.92185e-10	-0.994209	1.76624e-05	-6.92185e-10	-0.991611	0.000131672	-6.92185e-10	-0.948787
16466591	chr19:16466591:A:G	2.11106e-66	-6.92185e-10	-2.54643	3.71529e-06	-6.92185e-10	-2.55059	2.64945e-05	-6.92185e-10	-2.55216
16466611	chr19:16466611:C:A	1.75257e-66	-1.82297	-0.909562	1.3056e-06	-2.21366	-1.38273	1.56815e-05	-2.08251	-0.9941
16466836	chr19:16466836:G:A	1.87779e-66	-2.11133	-0.552193	3.15682e-06	-2.45185	-0.261636	3.38807e-05	-2.32526	0.0190031
16466859	chr19:16466859:C:T	2.39275e-66	-0.00166754	-2.4195	4.78498e-06	0.124802	-2.42237	1.78311e-05	-0.487097	-2.46105
16468070	chr19:16468070:C:T	2.36529e-66	-0.514022	-1.9187	4.22402e-06	-0.440489	-1.98177	1.62875e-05	-0.976636	-2.06206
16468384	chr19:16468384:T:C	3.3045e-67	-1.89791	-2.50301	5.47706e-07	-2.31529	-2.14978	4.93766e-06	-2.03169	-2.20051
16468449	chr19:16468449:G:A	5.97963e-66	-6.92185e-10	-1.50526	9.42315e-06	-6.92185e-10	-1.61988	6.95839e-05	-6.92185e-10	-1.58656
16469089	chr19:16469089:A:G	3.18341e-67	-2.1054	-2.33285	3.45389e-07	-2.43319	-2.49294	2.83713e-06	-2.28509	-2.50121
16469234	chr19:16469234:G:A	6.54939e-67	-1.19196	-2.52487	6.90039e-06	0.446748	-2.37822	1.20153e-05	-0.998853	-2.34407
16469586	chr19:16469586:AG:A	2.48371e-66	-2.38387	-4.09089e-09	4.37104e-06	-2.38805	-4.09089e-09	2.99781e-05	-2.42863	-4.09089e-09
16469603	chr19:16469603:T:C	7.22534e-67	-1.0975	-2.52111	8.11358e-06	0.599025	-2.36854	1.34755e-05	-0.894604	-2.33362
16469824	chr19:16469824:G:A	1.34513e-66	-0.535515	-2.46161	2.22289e-06	-0.644843	-2.4194	1.73203e-05	-0.576457	-2.40076
16469951	chr19:16469951:T:C	2.40144e-66	-6.92185e-10	-2.41755	4.10804e-06	-6.92185e-10	-2.4501	2.90305e-05	-6.92185e-10	-2.46075
16470213	chr19:16470213:C:T	1.42232e-66	-0.493225	-2.4481	2.38901e-06	-0.590973	-2.4012	1.84706e-05	-0.531814	-2.3811
16470643	chr19:16470643:G:C	5.83161e-66	-6.92185e-10	-1.53033	9.21035e-06	-6.92185e-10	-1.64272	6.79837e-05	-6.92185e-10	-1.60983
16471371	chr19:16471371:A:T	5.84481e-66	-6.92185e-10	-1.52806	9.21553e-06	-6.92185e-10	-1.64216	6.80217e-05	-6.92185e-10	-1.60927
16471680	chr19:16471680:G:T	1.00685e-65	-6.92185e-10	-0.984206	1.7798e-05	-6.92185e-10	-0.983964	0.000132693	-6.92185e-10	-0.941063
16472131	chr19:16472131:C:A	5.49073e-67	-1.81487	-2.07827	1.12757e-06	-1.68445	-2.05853	5.89601e-06	-1.95615	-2.09867
16472876	chr19:16472876:G:A	2.66521e-66	-0.533799	-1.77954	4.83311e-06	-0.456203	-1.83136	1.85052e-05	-0.989261	-1.92179
16473052	chr19:16473052:G:A	7.2489e-67	-1.07531	-2.54004	7.17765e-06	0.529776	-2.42185	1.29588e-05	-0.876182	-2.39114
16473068	chr19:16473068:G:A	6.91201e-67	-1.12905	-2.53389	5.88853e-06	0.455929	-2.54597	1.05808e-05	-0.932629	-2.53743
16473495	chr19:16473495:G:A	2.10104e-66	-0.149301	-2.40188	4.17887e-06	-0.0275869	-2.40542	1.58162e-05	-0.621065	-2.447
16473724	chr19:16473724:C:T	7.09784e-67	-1.09337	-2.54305	7.0262e-06	0.518975	-2.43238	1.26147e-05	-0.891483	-2.40275
16473749	chr19:16473749:A:T	2.29208e-66	-6.92185e-10	-2.46416	5.08611e-06	-6.92185e-10	-2.23654	3.67056e-05	-6.92185e-10	-2.22617
16473815	chr19:16473815:C:T	5.35218e-66	-6.92185e-10	-1.61611	9.46023e-06	-6.92185e-10	-1.61595	6.99272e-05	-6.92185e-10	-1.58164
16474259	chr19:16474259:T:G	7.61946e-67	-1.01345	-2.55204	7.86646e-06	0.718221	-2.51866	1.24101e-05	-0.807263	-2.50332
16474462	chr19:16474462:G:A	3.602e-66	-6.92185e-10	-2.01213	4.02726e-06	-6.92185e-10	-2.46996	2.91057e-05	-6.92185e-10	-2.45816
16474532	chr19:16474532:G:A	7.84392e-67	-1.00339	-2.53308	8.97969e-06	0.730396	-2.39848	1.43853e-05	-0.79662	-2.36627
16475067	chr19:16475067:C:CAA	2.10374e-67	-2.32985	-2.52264	3.20856e-07	-2.46229	-2.53752	2.38792e-06	-2.41184	-2.54684
16475080	chr19:16475080:C:T	3.63259e-66	-2.00367	-4.09089e-09	8.77709e-06	-1.6909	-4.09089e-09	5.22107e-05	-1.87381	-4.09089e-09
16475835	chr19:16475835:A:G	2.69274e-67	-2.12191	-2.48373	3.21217e-07	-2.44495	-2.55374	2.65918e-06	-2.29668	-2.5544
16475987	chr19:16475987:G:A	2.62248e-66	-6.92185e-10	-2.3295	4.08123e-06	-6.92185e-10	-2.45665	2.8985e-05	-6.92185e-10	-2.46232
16476115	chr19:16476115:T:A	7.0475e-67	-1.10305	-2.54048	6.92808e-06	0.495643	-2.42311	1.25916e-05	-0.90339	-2.39268
16476370	chr19:16476370:G:A	2.27828e-66	-6.92185e-10	-2.4702	4.9858e-06	-6.92185e-10	-2.25646	3.56836e-05	-6.92185e-10	-2.25441
16476717	chr19:16476717:T:C	2.3968e-66	-0.0187536	-2.40073	4.75997e-06	0.100936	-2.40374	1.78081e-05	-0.504451	-2.44499
16476947	chr19:16476947:C:T	2.26201e-66	-6.92185e-10	-2.47736	3.78396e-06	-6.92185e-10	-2.53228	2.71983e-05	-6.92185e-10	-2.52594
16476970	chr19:16476970:T:C	2.16604e-66	-6.92185e-10	-2.52072	3.78265e-06	-6.92185e-10	-2.53262	2.69127e-05	-6.92185e-10	-2.5365
16477047	chr19:16477047:C:T	2.43714e-66	-6.92185e-10	-2.40279	3.70464e-06	-6.92185e-10	-2.55346	2.65062e-05	-6.92185e-10	-2.55172
16477079	chr19:16477079:G:A	6.30063e-66	-1.45297	-4.09089e-09	1.07516e-05	-1.48799	-4.09089e-09	6.87997e-05	-1.5979	-4.09089e-09
16477409	chr19:16477409:C:CA	4.96516e-67	-1.70902	-2.28474	7.34744e-07	-2.07512	-2.09616	4.88105e-06	-2.03021	-2.21353
16477736	chr19:16477736:C:A	3.41485e-66	-6.92185e-10	-2.06548	5.00082e-06	-6.92185e-10	-2.25345	3.65517e-05	-6.92185e-10	-2.23037
16477847	chr19:16477847:T:TTTTTC	9.39199e-65	-6.92185e-10	1.24882	0.000136488	-6.92185e-10	1.05319	0.0111699	-6.92185e-10	3.49188
16477969	chr19:16477969:C:T	2.34337e-67	-2.41579	-2.32883	3.23443e-07	-2.46183	-2.52995	2.47768e-06	-2.37649	-2.54529
16478524	chr19:16478524:G:A	8.50838e-66	-6.92185e-10	-1.15257	1.57049e-05	-6.92185e-10	-1.10908	0.000107533	-6.92185e-10	-1.1513
16478536	chr19:16478536:C:T	4.0887e-66	-6.92185e-10	-1.88539	7.90553e-06	-6.92185e-10	-1.79549	5.83568e-05	-6.92185e-10	-1.76252
16478646	chr19:16478646:C:G	4.8665e-67	-1.77439	-2.23943	7.4251e-07	-2.12357	-2.0372	4.88142e-06	-2.08099	-2.16267
16478790	chr19:16478790:T:G	2.31804e-66	-6.92185e-10	-2.4529	5.2113e-06	-6.92185e-10	-2.21222	3.75772e-05	-6.92185e-10	-2.2027
16478939	chr19:16478939:T:C	4.50617e-67	-1.82086	-2.2699	6.91725e-07	-2.15628	-2.07533	4.56236e-06	-2.11578	-2.19548
16478955	chr19:16478955:G:C	9.29311e-65	-6.92185e-10	1.23824	0.000136084	-6.92185e-10	1.05022	0.0110704	-6.92185e-10	3.48293
16478974	chr19:16478974:AG:A	1.40146e-65	-6.92185e-10	-0.65352	2.18328e-05	-6.92185e-10	-0.779636	0.000147613	-6.92185e-10	-0.834505
16479360	chr19:16479360:T:G	5.2466e-67	-1.82045	-2.11818	8.50427e-07	-2.15479	-1.87028	5.47103e-06	-2.11457	-2.01506
16479449	chr19:16479449:G:A	4.64873e-67	-1.83891	-2.2207	7.25623e-07	-2.16795	-2.01582	4.7417e-06	-2.12877	-2.14393
16479549	chr19:16479549:C:T	3.72782e-66	-1.97779	-4.09089e-09	6.33092e-06	-2.0176	-4.09089e-09	4.25429e-05	-2.07858	-4.09089e-09
16480425	chr19:16480425:G:A	7.58692e-67	-1.82793	-1.74184	8.12381e-07	-2.3974	-1.67344	9.16113e-06	-2.17378	-1.44035
16480427	chr19:16480427:C:T	5.25061e-66	-6.92185e-10	-1.63527	1.46331e-05	-6.92185e-10	-1.17976	0.000107946	-6.92185e-10	-1.14746
16480533	chr19:16480533:C:CA	7.15738e-66	-6.92185e-10	-1.32547	1.25641e-05	-6.92185e-10	-1.3322	9.35268e-05	-6.92185e-10	-1.29085
16480653	chr19:16480653:G:A	1.6789e-66	-1.74633	-1.02915	2.9926e-06	-2.1045	-0.662404	3.1663e-05	-2.05757	-0.316383
16480884	chr19:16480884:G:A	4.35015e-67	-1.9025	-2.22349	6.89265e-07	-2.21802	-2.01716	4.49524e-06	-2.18078	-2.1453
16480889	chr19:16480889:T:C	3.52107e-67	-1.87207	-2.46537	5.95299e-07	-2.2963	-2.08544	5.378e-06	-2.00738	-2.1394
16481412	chr19:16481412:C:T	6.0498e-66	-6.92185e-10	-1.49359	9.59624e-06	-6.92185e-10	-1.60168	7.09847e-05	-6.92185e-10	-1.56663
16481686	chr19:16481686:A:T	8.28307e-66	-6.92185e-10	-1.1794	1.2201e-05	-6.92185e-10	-1.36153	8.15969e-05	-6.92185e-10	-1.42731
16482201	chr19:16482201:C:T	7.24325e-67	-1.78877	-1.82736	7.51859e-07	-2.38349	-1.76477	8.44113e-06	-2.1461	-1.54988
16482518	chr19:16482518:C:T	2.10022e-66	-6.92185e-10	-2.55157	3.70319e-06	-6.92185e-10	-2.55386	2.64339e-05	-6.92185e-10	-2.55445
16482548	chr19:16482548:C:T	5.09026e-66	-6.92185e-10	-1.66629	1.38142e-05	-6.92185e-10	-1.23735	0.000103038	-6.92185e-10	-1.194
16482762	chr19:16482762:G:A	8.96647e-67	-2.17177	-1.23094	1.39705e-06	-2.11226	-1.41642	7.13066e-06	-2.30521	-1.55948
16482969	chr19:16482969:C:A	4.81539e-67	-1.97857	-2.04582	8.57551e-07	-1.88934	-2.12738	4.3346e-06	-2.14504	-2.21743
16482971	chr19:16482971:A:G	4.82594e-67	-1.98437	-2.03782	8.57377e-07	-1.89575	-2.12118	4.33767e-06	-2.14987	-2.21189
16483608	chr19:16483608:T:G	3.91468e-67	-1.99002	-2.24145	7.2931e-07	-1.90272	-2.27598	3.77511e-06	-2.15405	-2.34661
16483609	chr19:16483609:T:G	3.82379e-67	-1.99739	-2.25757	7.11906e-07	-1.91141	-2.29145	3.7012e-06	-2.16052	-2.35992
16484156	chr19:16484156:A:G	4.40193e-67	-1.88701	-2.22715	6.97733e-07	-2.20303	-2.01994	4.55172e-06	-2.16563	-2.14797
16484232	chr19:16484232:C:A	2.91289e-66	-6.92185e-10	-2.22447	4.79575e-06	-6.92185e-10	-2.29532	3.38958e-05	-6.92185e-10	-2.30581
16484562	chr19:16484562:G:A	2.30814e-66	-6.92185e-10	-2.45717	3.78627e-06	-6.92185e-10	-2.53167	2.69609e-05	-6.92185e-10	-2.53471
16484569	chr19:16484569:G:A	4.46509e-67	-1.88667	-2.21325	7.1186e-07	-2.20308	-1.99984	4.63505e-06	-2.16494	-2.13051
16485746	chr19:16485746:C:T	2.16565e-66	-6.92185e-10	-2.5209	3.70142e-06	-6.92185e-10	-2.55433	2.64282e-05	-6.92185e-10	-2.55467
16485778	chr19:16485778:C:T	5.83782e-66	-6.92185e-10	-1.52926	1.13459e-05	-6.92185e-10	-1.43419	7.70511e-05	-6.92185e-10	-1.48463
16485984	chr19:16485984:G:C	4.72301e-67	-1.77306	-2.27069	7.25963e-07	-2.12436	-2.05895	4.77018e-06	-2.08503	-2.18169
16486636	chr19:16486636:AAAG:A	4.68024e-66	-6.92185e-10	-1.75027	1.24165e-05	-6.92185e-10	-1.34403	9.15178e-05	-6.92185e-10	-1.31256
16487024	chr19:16487024:C:T	3.16961e-66	-6.92185e-10	-2.14001	5.65489e-06	-6.92185e-10	-2.13053	4.17272e-05	-6.92185e-10	-2.09795
16487084	chr19:16487084:C:T	3.12057e-65	-6.92185e-10	0.146983	4.5562e-05	-6.92185e-10	-0.0439759	0.00225306	-6.92185e-10	1.89095
16487309	chr19:16487309:T:A	6.5288e-66	-6.92185e-10	-1.4174	1.15271e-05	-6.92185e-10	-1.41835	8.5562e-05	-6.92185e-10	-1.37986
16487339	chr19:16487339:G:A	1.03677e-66	-1.66682	-1.59069	1.05209e-06	-2.33981	-1.47246	1.27257e-05	-2.06767	-1.2178
16487395	chr19:16487395:G:A	3.45257e-66	-2.0545	-4.09089e-09	6.50073e-06	-1.99114	-4.09089e-09	4.13524e-05	-2.10697	-4.09089e-09
16487458	chr19:16487458:C:T	4.83523e-67	-1.92031	-2.09996	8.06699e-07	-2.23208	-1.84577	5.14342e-06	-2.20027	-1.99111
16487559	chr19:16487559:A:G	2.23234e-66	-6.92185e-10	-2.49057	3.73655e-06	-6.92185e-10	-2.54489	2.66338e-05	-6.92185e-10	-2.54692
16487622	chr19:16487622:T:G	4.89231e-67	-1.7766	-2.23194	7.52728e-07	-2.12709	-2.02001	4.9247e-06	-2.08776	-2.14707
16487910	chr19:16487910:T:C	3.2107e-66	-2.12713	-4.09089e-09	5.99993e-06	-2.0713	-4.09089e-09	3.60303e-05	-2.24474	-4.09089e-09
16488003	chr19:16488003:C:T	4.59555e-67	-1.79786	-2.27325	7.09716e-07	-2.14269	-2.06325	4.66429e-06	-2.10444	-2.18472
16488055	chr19:16488055:T:C	4.79462e-67	-1.78597	-2.24274	7.42826e-07	-2.13554	-2.0248	4.85957e-06	-2.09656	-2.15159
16488169	chr19:16488169:G:A	4.70809e-67	-1.79088	-2.25604	7.28208e-07	-2.13792	-2.0423	4.77548e-06	-2.09889	-2.16671
16489049	chr19:16489049:G:A	2.26178e-66	-6.92185e-10	-2.47746	3.7497e-06	-6.92185e-10	-2.54137	2.67204e-05	-6.92185e-10	-2.54367
16489062	chr19:16489062:T:C	5.38778e-66	-6.92185e-10	-1.60948	1.47918e-05	-6.92185e-10	-1.16898	0.000110497	-6.92185e-10	-1.12411
16490012	chr19:16490012:T:C	2.01287e-67	-2.34269	-2.55394	3.40579e-07	-2.45985	-2.48031	2.4786e-06	-2.42107	-2.50033
16490274	chr19:16490274:A:T	4.32711e-65	-6.92185e-10	0.473867	6.62492e-05	-6.92185e-10	0.330373	0.00411361	-6.92185e-10	2.49296
16490343	chr19:16490343:T:C	1.1262e-66	-1.67379	-1.50098	1.14723e-06	-2.34083	-1.38487	1.40058e-05	-2.06893	-1.1207
16490357	chr19:16490357:G:A	2.32816e-66	-0.50422	-1.94432	4.24193e-06	-0.436163	-1.98187	1.63153e-05	-0.977429	-2.05957
16490383	chr19:16490383:C:T	4.70546e-67	-1.77452	-2.27296	7.19718e-07	-2.12458	-2.06736	4.74125e-06	-2.08439	-2.18841
16490600	chr19:16490600:A:T	7.45509e-67	-2.1897	-1.39761	2.53621e-06	-2.01818	-0.914197	1.74186e-05	-2.07426	-0.897293
16491006	chr19:16491006:C:T	6.7257e-67	-1.7194	-1.97087	6.79712e-07	-2.3597	-1.88943	7.66975e-06	-2.10364	-1.68818
16491119	chr19:16491119:ATTAG:A	4.90311e-66	-6.92185e-10	-1.70375	1.35798e-05	-6.92185e-10	-1.25447	0.00010164	-6.92185e-10	-1.20766
16491123	chr19:16491123:G:A	3.26885e-67	-1.88597	-2.5258	3.26192e-07	-2.43073	-2.55259	3.205e-06	-2.10975	-2.55464
16491997	chr19:16491997:T:C	8.05364e-67	-1.61284	-1.89723	7.57711e-07	-2.31526	-1.82524	8.91932e-06	-2.02529	-1.61558
16492296	chr19:16492296:A:G	4.91981e-67	-1.75502	-2.24791	7.53282e-07	-2.11158	-2.03478	4.94059e-06	-2.07161	-2.16001
16492594	chr19:16492594:G:A	4.78427e-65	-6.92185e-10	0.5743	7.21317e-05	-6.92185e-10	0.415444	0.0045995	-6.92185e-10	2.6046
16493230	chr19:16493230:T:G	5.42481e-65	-6.92185e-10	0.699951	8.03056e-05	-6.92185e-10	0.522789	0.00524889	-6.92185e-10	2.73667
16493460	chr19:16493460:C:T	2.41887e-66	-0.964111	-1.44621	5.23975e-06	-0.96697	-1.23981	2.56342e-05	-1.24924	-1.33593
16493579	chr19:16493579:T:C	5.14915e-67	-1.67066	-2.28671	4.92834e-07	-2.12787	-2.44276	3.83841e-06	-1.99633	-2.48771
16493866	chr19:16493866:T:C	3.83063e-67	-1.78709	-2.46608	4.22754e-07	-2.1799	-2.54412	4.26022e-06	-1.82873	-2.55105
16494575	chr19:16494575:T:C	8.17209e-66	-6.92185e-10	-1.19289	1.16954e-05	-6.92185e-10	-1.40385	7.86797e-05	-6.92185e-10	-1.46371
16495259	chr19:16495259:T:C	2.4085e-67	-2.27617	-2.44103	3.16436e-07	-2.4611	-2.55258	2.49313e-06	-2.369	-2.54655
16495484	chr19:16495484:G:A	2.09907e-66	-6.92185e-10	-2.55212	3.88405e-06	-6.92185e-10	-2.50617	2.75561e-05	-6.92185e-10	-2.51287
16495574	chr19:16495574:AAAAAAG:A	2.24902e-66	-6.92185e-10	-2.48312	3.7366e-06	-6.92185e-10	-2.54487	2.66376e-05	-6.92185e-10	-2.54677
16495931	chr19:16495931:G:C	2.39927e-67	-2.36425	-2.35679	3.25191e-07	-2.45406	-2.53233	2.40993e-06	-2.43244	-2.51706
16496687	chr19:16496687:G:A	1.89977e-67	-2.40815	-2.54632	3.41166e-07	-2.43074	-2.5077	2.34067e-06	-2.4553	-2.52336
16497400	chr19:16497400:A:G	1.89564e-67	-2.40637	-2.55027	3.45463e-07	-2.43347	-2.49245	2.37336e-06	-2.45408	-2.51071
16497512	chr19:16497512:C:T	2.29439e-66	-6.92185e-10	-2.46315	3.78136e-06	-6.92185e-10	-2.53297	2.69286e-05	-6.92185e-10	-2.53591
16497734	chr19:16497734:A:C	1.92261e-67	-2.39067	-2.55185	3.44551e-07	-2.4422	-2.48636	2.3985e-06	-2.44834	-2.50592
16498277	chr19:16498277:G:A	8.88576e-66	-6.92185e-10	-1.10917	1.29625e-05	-6.92185e-10	-1.30099	8.65277e-05	-6.92185e-10	-1.36863
16498625	chr19:16498625:G:T	2.44375e-66	-6.92185e-10	-2.40008	3.7867e-06	-6.92185e-10	-2.53155	2.71557e-05	-6.92185e-10	-2.52751
16498642	chr19:16498642:G:A	3.90408e-67	-2.13461	-2.09957	3.71861e-07	-2.43564	-2.41665	3.8411e-06	-2.18077	-2.30257
16498816	chr19:16498816:G:A	8.97815e-66	-6.92185e-10	-1.09882	1.63014e-05	-6.92185e-10	-1.0718	0.000121183	-6.92185e-10	-1.03179
16499083	chr19:16499083:C:T	2.35108e-67	-2.20634	-2.53499	4.13685e-07	-2.29045	-2.45525	3.46649e-06	-2.19069	-2.39526
16499121	chr19:16499121:G:T	2.36608e-67	-2.19088	-2.54409	4.10625e-07	-2.27783	-2.47529	3.43172e-06	-2.17502	-2.42102
16499501	chr19:16499501:T:C	2.48428e-67	-2.14851	-2.53771	4.29665e-07	-2.24298	-2.46482	3.63017e-06	-2.13209	-2.40773
16499722	chr19:16499722:A:G	1.68465e-66	-2.46195	-0.310111	6.82968e-06	-2.37514	0.433371	5.21664e-05	-2.45461	0.579953
16499723	chr19:16499723:C:T	2.40936e-67	-2.17315	-2.54369	4.1668e-07	-2.26186	-2.47662	3.48915e-06	-2.15663	-2.42281
16499882	chr19:16499882:C:T	2.85615e-66	-6.92185e-10	-2.24414	4.74121e-06	-6.92185e-10	-2.30676	3.3515e-05	-6.92185e-10	-2.31711
16500085	chr19:16500085:C:T	6.41558e-66	0.220468	-1.65536	1.32565e-05	0.440942	-1.7195	3.93446e-05	-0.340804	-1.81594
16500124	chr19:16500124:T:C	4.14612e-67	-2.15407	-2.01996	3.87628e-07	-2.44162	-2.36914	4.00533e-06	-2.20148	-2.23999
16500716	chr19:16500716:T:A	2.32322e-67	-2.21506	-2.53819	4.07442e-07	-2.29766	-2.46325	3.39911e-06	-2.19986	-2.40572
16501167	chr19:16501167:T:C	2.30373e-67	-2.21163	-2.55004	3.95987e-07	-2.29364	-2.49579	3.26846e-06	-2.19661	-2.44817
16501275	chr19:16501275:C:T	6.17722e-65	-6.92185e-10	0.829836	8.72764e-05	-6.92185e-10	0.606031	0.00339364	-6.92185e-10	2.30056
16501979	chr19:16501979:A:G	1.8687e-67	-2.42158	-2.54938	3.43747e-07	-2.44849	-2.48241	2.67715e-06	-2.41281	-2.43153
16502665	chr19:16502665:C:A	2.31578e-67	-2.2105	-2.54596	4.01202e-07	-2.29395	-2.48239	3.3314e-06	-2.19547	-2.43024
16502922	chr19:16502922:C:T	3.95078e-67	-2.15498	-2.06731	3.78163e-07	-2.44049	-2.39499	3.88581e-06	-2.19595	-2.27581
16503854	chr19:16503854:T:C	2.31248e-67	-2.21057	-2.54731	3.9957e-07	-2.29344	-2.48697	3.31323e-06	-2.19471	-2.43646
16503863	chr19:16503863:C:T	2.58115e-66	-6.92185e-10	-2.34538	4.03917e-06	-6.92185e-10	-2.46701	2.8709e-05	-6.92185e-10	-2.47189
16504632	chr19:16504632:A:G	5.53918e-66	0.113934	-1.69571	1.16383e-05	0.326506	-1.73526	3.50748e-05	-0.440145	-1.83147
16505022	chr19:16505022:T:C	8.04165e-67	-0.969361	-2.54221	1.2278e-06	-1.1037	-2.55413	9.18435e-06	-1.0572	-2.5544
16505705	chr19:16505705:C:T	7.08648e-67	-1.4118	-2.22622	1.33929e-06	-1.31882	-2.25209	6.62582e-06	-1.65607	-2.28205
16506089	chr19:16506089:C:A	2.1257e-66	-1.11708	-1.42243	3.63511e-06	-1.20701	-1.3654	2.91142e-05	-1.15294	-1.30493
16506133	chr19:16506133:G:A	1.92084e-66	-2.45892	-0.181938	8.30362e-06	-2.34549	0.599135	6.27002e-05	-2.44461	0.753875
16506218	chr19:16506218:GC:G	3.02749e-67	-1.99005	-2.49841	3.44342e-07	-2.37757	-2.5516	3.48961e-06	-2.02905	-2.55026
16506675	chr19:16506675:C:T	2.22302e-66	-6.92185e-10	-2.49475	4.85431e-06	-6.92185e-10	-2.28318	3.49881e-05	-6.92185e-10	-2.27409
16506948	chr19:16506948:C:T	2.13222e-66	-6.92185e-10	-2.53645	3.7004e-06	-6.92185e-10	-2.55461	2.64394e-05	-6.92185e-10	-2.55424
16507419	chr19:16507419:A:G	1.50765e-65	-0.58048	-4.09089e-09	1.49309e-05	-1.15962	-4.09089e-09	0.000120305	-1.03907	-4.09089e-09
16508100	chr19:16508100:C:T	5.74005e-65	-6.92185e-10	0.756434	0.000106189	-6.92185e-10	0.802172	0.00576695	-6.92185e-10	2.8308
16508127	chr19:16508127:A:G	1.03553e-65	-6.92185e-10	-0.956117	1.87407e-05	-6.92185e-10	-0.932354	0.00013949	-6.92185e-10	-0.891107
16508156	chr19:16508156:C:CT	5.92049e-67	-1.52944	-2.28834	1.12923e-06	-1.43489	-2.30662	5.65057e-06	-1.76296	-2.33438
16508354	chr19:16508354:T:C	2.40668e-67	-2.28075	-2.43721	3.2202e-07	-2.46235	-2.53384	2.45742e-06	-2.39261	-2.53738
16509491	chr19:16509491:C:T	1.71863e-65	-0.449506	-4.09089e-09	2.97698e-05	-0.469554	-4.09089e-09	0.000310566	-0.0907023	-4.09089e-09
16509905	chr19:16509905:C:T	8.34293e-65	-6.92185e-10	1.13038	0.000116102	-6.92185e-10	0.891421	0.00843454	-6.92185e-10	3.21099
16510572	chr19:16510572:C:G	8.39863e-65	-6.92185e-10	1.13704	0.000116968	-6.92185e-10	0.898853	0.00851597	-6.92185e-10	3.2206
16511433	chr19:16511433:T:C	3.13227e-67	-1.92224	-2.5322	5.25994e-07	-1.95271	-2.55281	4.25734e-06	-1.8273	-2.55316
16511636	chr19:16511636:G:A	2.20251e-66	-6.92185e-10	-2.50402	4.71881e-06	-6.92185e-10	-2.31149	3.40163e-05	-6.92185e-10	-2.30226
16511719	chr19:16511719:T:C	1.25242e-66	-0.536013	-2.53253	1.99625e-06	-0.648071	-2.52371	1.53837e-05	-0.581821	-2.51397
16511827	chr19:16511827:C:T	8.15557e-66	-6.92185e-10	-1.19492	1.21715e-05	-6.92185e-10	-1.36395	8.14882e-05	-6.92185e-10	-1.42864
16512110	chr19:16512110:C:A	7.31033e-67	-2.17894	-1.42798	2.52341e-06	-2.00309	-0.934346	1.73819e-05	-2.0535	-0.920171
16512182	chr19:16512182:T:C	2.19932e-66	-6.92185e-10	-2.50547	4.73161e-06	-6.92185e-10	-2.30879	3.41134e-05	-6.92185e-10	-2.29941
16512487	chr19:16512487:A:C	2.16058e-66	-6.92185e-10	-2.52324	3.75597e-06	-6.92185e-10	-2.5397	2.6601e-05	-6.92185e-10	-2.54815
16512800	chr19:16512800:AG:A	4.27574e-67	-1.62451	-2.51873	7.72829e-07	-1.56866	-2.55208	6.14081e-06	-1.46068	-2.55346
16512820	chr19:16512820:T:C	3.02957e-67	-1.95621	-2.53157	5.40263e-07	-1.92626	-2.55248	4.19099e-06	-1.84288	-2.55328
16513180	chr19:16513180:C:T	9.99632e-67	-0.78041	-2.51358	1.59543e-06	-0.885856	-2.51005	1.22485e-05	-0.823479	-2.50022
16513606	chr19:16513606:A:G	2.13344e-66	-6.92185e-10	-2.53588	3.73567e-06	-6.92185e-10	-2.54512	2.66144e-05	-6.92185e-10	-2.54765
16514564	chr19:16514564:G:A	4.10831e-66	-1.88061	-4.09089e-09	8.00148e-06	-1.78342	-4.09089e-09	4.94621e-05	-1.92789	-4.09089e-09
16515605	chr19:16515605:C:G	1.59932e-65	-6.92185e-10	-0.521456	2.65619e-05	-6.92185e-10	-0.583571	0.000813254	-6.92185e-10	0.871946
16515842	chr19:16515842:G:A	2.12982e-66	-6.92185e-10	-2.53758	3.77016e-06	-6.92185e-10	-2.53593	2.67941e-05	-6.92185e-10	-2.54091
16516592	chr19:16516592:G:A	3.08692e-66	-6.92185e-10	-2.16644	4.57596e-06	-6.92185e-10	-2.34223	3.24419e-05	-6.92185e-10	-2.34965
16517375	chr19:16517375:G:A	1.68959e-66	-1.06556	-1.70357	3.41587e-06	-0.912137	-1.72248	1.31768e-05	-1.43626	-1.81438
16517700	chr19:16517700:A:AGCCAGAGGGAGACAGGGTGGATGGGAGAAGCCCT	2.27728e-66	-6.92185e-10	-2.47064	3.76344e-06	-6.92185e-10	-2.53772	2.6811e-05	-6.92185e-10	-2.54029
16517768	chr19:16517768:C:T	2.40487e-66	-6.92185e-10	-2.41612	4.14952e-06	-6.92185e-10	-2.44006	2.9463e-05	-6.92185e-10	-2.44596
16518039	chr19:16518039:G:A	5.60292e-67	-1.65055	-2.22237	8.83628e-07	-2.15928	-1.82748	1.18127e-05	-1.70143	-1.6585
16518143	chr19:16518143:G:C	9.22224e-67	-0.832427	-2.54216	1.38427e-06	-0.984626	-2.55325	1.03272e-05	-0.939679	-2.55464
16518738	chr19:16518738:G:A	2.17438e-66	-6.92185e-10	-2.51687	4.15589e-06	-6.92185e-10	-2.43852	2.91793e-05	-6.92185e-10	-2.45564
16518806	chr19:16518806:G:A	2.62648e-66	-6.92185e-10	-2.32797	4.08067e-06	-6.92185e-10	-2.45679	2.89947e-05	-6.92185e-10	-2.46198
16518870	chr19:16518870:C:T	2.30064e-65	-6.92185e-10	-0.157847	4.21827e-05	-6.92185e-10	-0.121039	0.000311465	-6.92185e-10	-0.0878099
16519285	chr19:16519285:G:A	1.3405e-65	-6.92185e-10	-0.697988	2.18613e-05	-6.92185e-10	-0.778331	0.000164277	-6.92185e-10	-0.727544
16519802	chr19:16519802:G:A	5.8083e-67	-1.44963	-2.38728	1.11456e-06	-1.36119	-2.3934	5.56086e-06	-1.69614	-2.4172
16519951	chr19:16519951:G:A	2.61919e-66	-6.92185e-10	-2.33075	4.07835e-06	-6.92185e-10	-2.45736	2.89797e-05	-6.92185e-10	-2.4625
16520336	chr19:16520336:G:A	8.69816e-67	-2.44345	-0.989638	2.97802e-06	-2.46132	-0.310468	2.15056e-05	-2.46234	-0.298448
16520511	chr19:16520511:T:C	2.55546e-67	-2.18089	-2.47708	5.25843e-07	-2.16452	-2.34128	4.23502e-06	-2.11994	-2.26577
16520626	chr19:16520626:A:G	2.28236e-66	-6.92185e-10	-2.46841	3.7678e-06	-6.92185e-10	-2.53656	2.68391e-05	-6.92185e-10	-2.53924
16520698	chr19:16520698:G:A	1.57022e-65	-6.92185e-10	-0.539816	2.77696e-05	-6.92185e-10	-0.539109	0.000208286	-6.92185e-10	-0.490186
16520988	chr19:16520988:T:A	1.60956e-65	-6.92185e-10	-0.515073	2.84654e-05	-6.92185e-10	-0.514362	0.000213568	-6.92185e-10	-0.465141
16521686	chr19:16521686:C:A	2.28703e-66	-6.92185e-10	-2.46636	4.0283e-06	-6.92185e-10	-2.46971	2.85495e-05	-6.92185e-10	-2.47746
16522065	chr19:16522065:T:C	2.13143e-66	-6.92185e-10	-2.53683	3.80717e-06	-6.92185e-10	-2.52616	2.70477e-05	-6.92185e-10	-2.53149
16522084	chr19:16522084:C:T	2.10813e-66	-6.92185e-10	-2.54782	3.92467e-06	-6.92185e-10	-2.49577	2.81477e-05	-6.92185e-10	-2.49163
16522157	chr19:16522157:C:T	2.47977e-65	-0.0828659	-4.09089e-09	4.21172e-05	-0.122594	-4.09089e-09	0.000460761	0.303783	-4.09089e-09
16522350	chr19:16522350:C:T	7.17677e-66	-1.32277	-4.09089e-09	7.15403e-06	-1.89537	-4.09089e-09	6.65857e-05	-1.63061	-4.09089e-09
16522450	chr19:16522450:G:A	5.84872e-67	-1.32256	-2.50742	5.0944e-06	0.309226	-2.54413	9.21123e-06	-1.05866	-2.55001
16523139	chr19:16523139:T:C	1.84038e-67	-2.4338	-2.55243	3.39545e-07	-2.43702	-2.50617	2.4032e-06	-2.46054	-2.49176
16523699	chr19:16523699:C:T	2.10349e-66	-6.92185e-10	-2.55002	3.87994e-06	-6.92185e-10	-2.50723	2.78167e-05	-6.92185e-10	-2.50346
16523892	chr19:16523892:G:A	4.80738e-66	-6.92185e-10	-1.72347	8.73075e-06	-6.92185e-10	-1.6962	5.96271e-05	-6.92185e-10	-1.74099
16524517	chr19:16524517:T:C	3.8341e-66	-1.94968	-4.09089e-09	7.31918e-06	-1.87255	-4.09089e-09	4.46925e-05	-2.02929	-4.09089e-09
16524546	chr19:16524546:ACT:A	5.31733e-66	0.902065	-2.52471	2.44845e-06	-0.444727	-2.52287	3.63405e-05	0.207781	-2.44395
16524603	chr19:16524603:A:T	4.02177e-66	-6.92185e-10	-1.9019	7.19158e-06	-6.92185e-10	-1.89014	4.91045e-05	-6.92185e-10	-1.93515
16525524	chr19:16525524:C:T	2.16839e-66	-6.92185e-10	-2.51963	3.70982e-06	-6.92185e-10	-2.55207	2.64713e-05	-6.92185e-10	-2.55304
16525876	chr19:16525876:G:A	2.62504e-66	-6.92185e-10	-2.32852	5.1266e-06	-6.92185e-10	-2.22861	3.57258e-05	-6.92185e-10	-2.25322
16525960	chr19:16525960:C:T	5.76901e-67	-1.78632	-2.05739	1.12033e-06	-1.73256	-2.01687	5.88296e-06	-1.97147	-2.08556
16526120	chr19:16526120:C:T	4.6633e-66	-6.92185e-10	-1.75389	8.48398e-06	-6.92185e-10	-1.72487	5.80007e-05	-6.92185e-10	-1.76864
16526198	chr19:16526198:T:C	2.68869e-67	-2.05259	-2.55456	5.02264e-07	-2.00611	-2.54557	3.89266e-06	-1.94837	-2.52164
16526668	chr19:16526668:C:T	4.2991e-66	-6.92185e-10	-1.83521	7.7777e-06	-6.92185e-10	-1.81179	5.30073e-05	-6.92185e-10	-1.85867
16528280	chr19:16528280:G:C	2.23991e-66	-6.92185e-10	-2.48718	3.74567e-06	-6.92185e-10	-2.54245	2.66963e-05	-6.92185e-10	-2.54457
16528488	chr19:16528488:G:T	2.53086e-67	-2.46147	-2.20617	1.06465e-06	-2.06247	-1.73794	5.34291e-06	-2.43336	-1.71997
16528499	chr19:16528499:T:C	1.432e-65	-6.92185e-10	-0.631964	2.32625e-05	-6.92185e-10	-0.716208	0.000174843	-6.92185e-10	-0.665211
16528558	chr19:16528558:T:C	2.45282e-67	-2.45669	-2.24227	9.35717e-07	-2.11529	-1.8142	4.91149e-06	-2.44613	-1.79139
16529269	chr19:16529269:T:C	2.43622e-67	-2.46253	-2.24323	1.04644e-06	-2.02136	-1.7963	5.09192e-06	-2.42175	-1.77969
16529424	chr19:16529424:A:T	8.60312e-66	-1.14149	-4.09089e-09	1.68388e-05	-1.03936	-4.09089e-09	0.000125087	-1.00009	-4.09089e-09
16529602	chr19:16529602:T:C	1.38143e-65	-6.92185e-10	-0.667915	2.23851e-05	-6.92185e-10	-0.754656	0.000168276	-6.92185e-10	-0.703492
16529733	chr19:16529733:C:T	7.59201e-67	-1.02474	-2.54437	1.17129e-06	-1.15085	-2.5541	8.80608e-06	-1.09929	-2.55436
16529948	chr19:16529948:C:T	2.30602e-66	-6.92185e-10	-2.45809	3.7887e-06	-6.92185e-10	-2.53103	2.69789e-05	-6.92185e-10	-2.53404
16530092	chr19:16530092:T:C	7.76856e-67	-1.00083	-2.54529	1.26854e-06	-1.08067	-2.54451	9.70263e-06	-1.01781	-2.53889
16530381	chr19:16530381:C:T	4.00781e-66	0.579046	-2.48442	1.90595e-06	-0.673744	-2.54432	2.68926e-05	-0.0525908	-2.48466
16530567	chr19:16530567:G:A	2.76415e-66	-2.27688	-4.09089e-09	4.31918e-06	-2.39998	-4.09089e-09	3.31936e-05	-2.32674	-4.09089e-09
16531205	chr19:16531205:C:T	7.10444e-66	-1.3329	-4.09089e-09	1.2979e-05	-1.29972	-4.09089e-09	7.0065e-05	-1.57967	-4.09089e-09
16531206	chr19:16531206:G:A	8.4399e-67	-2.45449	-1.00874	2.96892e-06	-2.45514	-0.319717	2.13621e-05	-2.46106	-0.306414
16531495	chr19:16531495:C:T	1.41645e-65	-6.92185e-10	-0.642876	2.29019e-05	-6.92185e-10	-0.731828	0.000172129	-6.92185e-10	-0.680855
16531639	chr19:16531639:G:A	2.13046e-66	-6.92185e-10	-2.53728	4.09889e-06	-6.92185e-10	-2.45233	2.92722e-05	-6.92185e-10	-2.45246
16531654	chr19:16531654:G:A	2.5814e-66	-2.34529	-4.09089e-09	4.64598e-06	-2.32705	-4.09089e-09	3.12307e-05	-2.3877	-4.09089e-09
16531746	chr19:16531746:C:T	7.2559e-66	-1.3118	-4.09089e-09	1.78891e-05	-0.978858	-4.09089e-09	9.15083e-05	-1.31267	-4.09089e-09
16531932	chr19:16531932:G:A	2.09968e-66	-6.92185e-10	-2.55183	3.93416e-06	-6.92185e-10	-2.49335	2.79151e-05	-6.92185e-10	-2.49993
16531939	chr19:16531939:C:T	2.42418e-66	-6.92185e-10	-2.40812	3.82611e-06	-6.92185e-10	-2.5212	2.72777e-05	-6.92185e-10	-2.52303
16532037	chr19:16532037:C:T	1.06741e-65	-6.92185e-10	-0.925794	3.95375e-06	-6.92185e-10	-2.48838	2.83915e-05	-6.92185e-10	-2.48301
16532091	chr19:16532091:A:T	2.57094e-66	-6.92185e-10	-2.34935	4.05589e-06	-6.92185e-10	-2.46288	2.88257e-05	-6.92185e-10	-2.46783
16532232	chr19:16532232:G:A	4.66955e-66	0.747022	-2.49958	2.18312e-06	-0.545819	-2.53648	3.17647e-05	0.0956205	-2.46636
16532274	chr19:16532274:A:G	2.83244e-66	-6.92185e-10	-2.25248	4.35207e-06	-6.92185e-10	-2.3924	3.09228e-05	-6.92185e-10	-2.3976
16532426	chr19:16532426:G:C	2.47656e-67	-2.46212	-2.22721	1.03682e-06	-2.04603	-1.78086	5.13229e-06	-2.42879	-1.76476
16532950	chr19:16532950:A:G	2.13874e-66	-6.92185e-10	-2.5334	4.38061e-06	-6.92185e-10	-2.38586	3.15465e-05	-6.92185e-10	-2.37764
16533913	chr19:16533913:A:C	2.12636e-66	-6.92185e-10	-2.5392	3.71059e-06	-6.92185e-10	-2.55186	2.6472e-05	-6.92185e-10	-2.55301
16533937	chr19:16533937:G:A	5.86779e-67	-1.51178	-2.31495	1.14791e-06	-1.40779	-2.31732	5.73937e-06	-1.73565	-2.3461
16534027	chr19:16534027:G:A	4.13688e-66	-6.92185e-10	-1.87368	4.15669e-06	-6.92185e-10	-2.43833	2.95197e-05	-6.92185e-10	-2.44404
16534177	chr19:16534177:C:T	2.28626e-67	-2.46101	-2.30827	8.77134e-07	-2.07194	-1.92221	4.44655e-06	-2.43568	-1.90129
16534353	chr19:16534353:T:C	2.412e-67	-2.46183	-2.25392	9.78394e-07	-2.05644	-1.82846	4.88336e-06	-2.43177	-1.8115
16534696	chr19:16534696:G:A	2.72483e-67	-2.06216	-2.53164	4.08488e-07	-2.38745	-2.37089	4.21127e-06	-2.10565	-2.28568
16535160	chr19:16535160:G:A	2.17246e-66	-6.92185e-10	-2.51776	4.55339e-06	-6.92185e-10	-2.34718	3.28269e-05	-6.92185e-10	-2.33785
16536120	chr19:16536120:C:T	1.423e-65	-6.92185e-10	-0.638266	2.30077e-05	-6.92185e-10	-0.727221	0.000172936	-6.92185e-10	-0.676177
16536215	chr19:16536215:A:C	4.81435e-67	-1.84571	-2.17889	8.79169e-07	-1.7717	-2.22013	4.60294e-06	-2.04558	-2.25682
16536706	chr19:16536706:T:C	2.09737e-67	-2.45714	-2.39838	8.84e-07	-1.92698	-2.05936	4.01722e-06	-2.38862	-2.04988
16536880	chr19:16536880:C:T	2.14817e-66	-6.92185e-10	-2.529	4.42761e-06	-6.92185e-10	-2.37519	3.18996e-05	-6.92185e-10	-2.36651
16537186	chr19:16537186:C:T	2.41042e-66	-6.92185e-10	-2.41382	4.6239e-06	-6.92185e-10	-2.33181	3.23441e-05	-6.92185e-10	-2.35267
16537220	chr19:16537220:G:GC	1.01323e-66	-2.4625	-0.817971	3.72116e-06	-2.43152	-0.117492	2.67529e-05	-2.44623	-0.0962243
16537235	chr19:16537235:C:T	2.32082e-66	-2.4517	-4.09089e-09	4.06377e-06	-2.46094	-4.09089e-09	2.9134e-05	-2.45719	-4.09089e-09
16537312	chr19:16537312:G:A	6.87195e-65	-6.92185e-10	0.936415	9.8696e-05	-6.92185e-10	0.728995	0.00671825	-6.92185e-10	2.98349
16537682	chr19:16537682:C:T	2.1832e-66	-6.92185e-10	-2.51283	3.7234e-06	-6.92185e-10	-2.54841	2.64955e-05	-6.92185e-10	-2.55212
16538034	chr19:16538034:G:A	2.34429e-66	-6.92185e-10	-2.44163	4.66982e-06	-6.92185e-10	-2.32193	3.25679e-05	-6.92185e-10	-2.34577
16538645	chr19:16538645:T:C	7.8838e-66	-6.92185e-10	-1.22881	1.17862e-05	-6.92185e-10	-1.39612	7.88315e-05	-6.92185e-10	-1.46178
16539021	chr19:16539021:C:A	2.96974e-66	-6.92185e-10	-2.20514	4.39058e-06	-6.92185e-10	-2.38359	4.36497e-05	-6.92185e-10	-2.0529
16539179	chr19:16539179:G:A	2.21459e-66	-6.92185e-10	-2.49855	3.70142e-06	-6.92185e-10	-2.55433	2.64322e-05	-6.92185e-10	-2.55451
16539219	chr19:16539219:C:G	2.23233e-66	-6.92185e-10	-2.49057	3.85677e-06	-6.92185e-10	-2.51322	2.73715e-05	-6.92185e-10	-2.5196
16539233	chr19:16539233:T:C	3.4853e-67	-1.79805	-2.5496	5.45725e-07	-1.91856	-2.55013	5.37878e-06	-1.59197	-2.55467
16539241	chr19:16539241:A:G	2.27414e-66	-6.92185e-10	-2.47202	4.00411e-06	-6.92185e-10	-2.47573	2.89668e-05	-6.92185e-10	-2.46295
16539308	chr19:16539308:T:C	2.84294e-67	-1.99944	-2.55193	5.80655e-07	-1.86677	-2.53988	4.06392e-06	-1.92837	-2.49857
16539383	chr19:16539383:G:A	1.27127e-65	-6.92185e-10	-0.751015	2.03374e-05	-6.92185e-10	-0.850589	0.000152806	-6.92185e-10	-0.799931
16540324	chr19:16540324:C:T	6.46369e-67	-1.22191	-2.50809	1.00483e-06	-1.3262	-2.53203	7.44222e-06	-1.27917	-2.54275
16540622	chr19:16540622:T:C	1.80596e-67	-2.45234	-2.55277	3.51739e-07	-2.40444	-2.50348	2.40182e-06	-2.46208	-2.49079
16541100	chr19:16541100:G:A	2.7396e-66	-6.92185e-10	-2.28581	4.23424e-06	-6.92185e-10	-2.41985	3.00689e-05	-6.92185e-10	-2.42561
16541248	chr19:16541248:G:A	2.09687e-66	-6.92185e-10	-2.55317	3.83328e-06	-6.92185e-10	-2.51933	2.74856e-05	-6.92185e-10	-2.51544
16542438	chr19:16542438:G:A	2.68056e-67	-2.4602	-2.14998	1.34023e-06	-1.95778	-1.61243	6.27684e-06	-2.39952	-1.59271
16542621	chr19:16542621:A:G	1.23833e-65	-6.92185e-10	-0.77727	1.96929e-05	-6.92185e-10	-0.882789	0.000147721	-6.92185e-10	-0.83377
16542741	chr19:16542741:T:C	2.52943e-67	-2.46116	-2.20705	1.16744e-06	-1.97592	-1.73232	5.52307e-06	-2.40671	-1.71346
16542873	chr19:16542873:G:A	1.27285e-65	-6.92185e-10	-0.749774	2.29452e-05	-6.92185e-10	-0.729941	0.00016878	-6.92185e-10	-0.7005
16543418	chr19:16543418:TA:T	8.01515e-66	-6.92185e-10	-1.21228	1.18398e-05	-6.92185e-10	-1.39159	7.92207e-05	-6.92185e-10	-1.45686
16543583	chr19:16543583:G:C	4.55947e-67	-2.14813	-1.93086	8.55931e-07	-2.08526	-1.93335	4.68905e-06	-2.26913	-2.01474
16543679	chr19:16543679:G:T	2.09567e-66	-6.92185e-10	-2.55375	3.74853e-06	-6.92185e-10	-2.54168	2.68494e-05	-6.92185e-10	-2.53885
16544046	chr19:16544046:TTG:T	1.08226e-66	-1.46842	-1.74615	1.80855e-06	-1.55086	-1.71967	1.43627e-05	-1.49395	-1.67051
16544888	chr19:16544888:C:A	2.40093e-66	-2.41776	-4.09089e-09	8.75596e-06	-1.69332	-4.09089e-09	3.26561e-05	-2.34307	-4.09089e-09
16545121	chr19:16545121:G:T	4.1817e-66	-1.8629	-4.09089e-09	5.97284e-06	-2.07583	-4.09089e-09	4.87842e-05	-1.94169	-4.09089e-09
16545266	chr19:16545266:G:A	1.38868e-66	-0.492901	-2.47236	1.13092e-06	-1.20657	-2.53345	1.26494e-05	-0.847023	-2.44446
16545336	chr19:16545336:T:C	1.20603e-66	-2.44332	-0.662964	5.3817e-06	-2.30719	0.127143	3.9105e-05	-2.42731	0.264459
16545445	chr19:16545445:A:G	2.1487e-66	-6.92185e-10	-2.52875	3.97506e-06	-6.92185e-10	-2.48301	2.8377e-05	-6.92185e-10	-2.48352
16545700	chr19:16545700:C:T	8.65445e-66	-6.92185e-10	-1.13554	1.57081e-05	-6.92185e-10	-1.10887	0.000107664	-6.92185e-10	-1.15008
16546247	chr19:16546247:C:T	2.39253e-66	-6.92185e-10	-2.42127	4.9984e-06	-6.92185e-10	-2.25393	3.61003e-05	-6.92185e-10	-2.2428
16546396	chr19:16546396:C:T	2.18664e-66	-6.92185e-10	-2.51125	3.83866e-06	-6.92185e-10	-2.51793	2.75678e-05	-6.92185e-10	-2.51245
16546410	chr19:16546410:T:A	2.36207e-67	-2.45829	-2.27838	9.12431e-07	-2.11142	-1.84327	4.7784e-06	-2.44502	-1.81997
16546856	chr19:16546856:T:A	2.59064e-66	-6.92185e-10	-2.34171	5.07747e-06	-6.92185e-10	-2.23824	3.66989e-05	-6.92185e-10	-2.22635
16547110	chr19:16547110:T:C	2.04982e-67	-2.33767	-2.54078	4.10575e-07	-2.24076	-2.51249	3.11378e-06	-2.23446	-2.4588
16547208	chr19:16547208:G:A	3.66065e-66	-6.92185e-10	-1.99598	3.78447e-06	-6.92185e-10	-2.53214	2.72612e-05	-6.92185e-10	-2.52363
16547219	chr19:16547219:C:T	2.50329e-66	-2.37601	-4.09089e-09	4.2201e-06	-2.42319	-4.09089e-09	3.27583e-05	-2.33994	-4.09089e-09
16547384	chr19:16547384:CACTT:C	2.31763e-66	-2.45307	-4.09089e-09	1.10342e-05	-1.46205	-4.09089e-09	3.11903e-05	-2.38899	-4.09089e-09
16547409	chr19:16547409:T:C	2.10071e-66	-6.92185e-10	-2.55134	3.70119e-06	-6.92185e-10	-2.55439	2.64295e-05	-6.92185e-10	-2.55462
16547873	chr19:16547873:T:C	2.68207e-67	-2.24542	-2.3642	5.86027e-07	-2.11005	-2.28739	4.50118e-06	-2.10071	-2.22404
16548029	chr19:16548029:A:G	2.09922e-66	-6.92185e-10	-2.55205	3.95366e-06	-6.92185e-10	-2.48841	2.81719e-05	-6.92185e-10	-2.49077
16548235	chr19:16548235:A:G	7.46115e-66	-6.92185e-10	-1.28391	1.21221e-05	-6.92185e-10	-1.36802	8.77283e-05	-6.92185e-10	-1.35485
16548365	chr19:16548365:A:G	3.97539e-66	-6.92185e-10	-1.91349	7.36e-06	-6.92185e-10	-1.86699	5.13542e-05	-6.92185e-10	-1.89035
16548870	chr19:16548870:TC:T	2.12222e-66	-6.92185e-10	-2.54116	3.7002e-06	-6.92185e-10	-2.55466	2.6428e-05	-6.92185e-10	-2.55467
16548884	chr19:16548884:AAAAC:A	2.09478e-66	-6.92185e-10	-2.55417	3.79675e-06	-6.92185e-10	-2.52891	2.7001e-05	-6.92185e-10	-2.53322
16549259	chr19:16549259:G:T	2.30094e-66	-2.4603	-4.09089e-09	4.06135e-06	-2.46154	-4.09089e-09	2.91848e-05	-2.45545	-4.09089e-09
16549429	chr19:16549429:T:C	1.15889e-65	-6.92185e-10	-0.843574	1.64629e-05	-6.92185e-10	-1.06194	0.000109274	-6.92185e-10	-1.13524
16550302	chr19:16550302:G:A	2.12654e-66	-6.92185e-10	-2.53912	3.73142e-06	-6.92185e-10	-2.54626	2.67328e-05	-6.92185e-10	-2.54321
16551388	chr19:16551388:T:C	2.09247e-67	-2.45636	-2.4015	7.72892e-07	-2.12714	-1.99352	4.10794e-06	-2.44884	-1.96733
16551456	chr19:16551456:T:C	2.29183e-67	-2.45841	-2.30845	9.5267e-07	-2.11254	-1.79899	4.98419e-06	-2.44579	-1.77704
16552112	chr19:16552112:C:T	2.09458e-66	-6.92185e-10	-2.55426	3.74036e-06	-6.92185e-10	-2.54387	2.6704e-05	-6.92185e-10	-2.54428
16552145	chr19:16552145:T:C	1.2233e-65	-6.92185e-10	-0.789483	1.73568e-05	-6.92185e-10	-1.00906	0.000115092	-6.92185e-10	-1.08337
16553271	chr19:16553271:A:G	2.64253e-66	-2.44697	0.125086	1.07383e-05	-2.46044	0.971214	7.82004e-05	-2.46253	0.992702
16553405	chr19:16553405:C:T	1.41008e-65	-6.92185e-10	-0.647386	2.40789e-05	-6.92185e-10	-0.681712	0.000182254	-6.92185e-10	-0.623699
16553411	chr19:16553411:G:A	2.70482e-66	-6.92185e-10	-2.29858	5.27058e-06	-6.92185e-10	-2.20091	3.8132e-05	-6.92185e-10	-2.18804
16553453	chr19:16553453:A:G	5.07833e-66	-1.66863	-4.09089e-09	5.41079e-06	-2.17466	-4.09089e-09	4.77227e-05	-1.96369	-4.09089e-09
16554310	chr19:16554310:C:T	2.13598e-66	-6.92185e-10	-2.53469	3.81483e-06	-6.92185e-10	-2.52415	2.74195e-05	-6.92185e-10	-2.51784
16555046	chr19:16555046:C:T	1.91351e-67	-2.42348	-2.52378	5.75048e-07	-2.39617	-2.02019	4.76374e-06	-2.3936	-1.87446
16555132	chr19:16555132:C:T	1.41008e-65	-6.92185e-10	-0.647386	2.40789e-05	-6.92185e-10	-0.681712	0.000182254	-6.92185e-10	-0.623699
16555672	chr19:16555672:C:T	2.1305e-66	-6.92185e-10	-2.53726	3.91611e-06	-6.92185e-10	-2.49795	2.79627e-05	-6.92185e-10	-2.49823
16556333	chr19:16556333:C:A	2.31916e-66	-6.92185e-10	-2.45241	3.9218e-06	-6.92185e-10	-2.4965	2.78285e-05	-6.92185e-10	-2.50304
16556459	chr19:16556459:C:T	2.50145e-66	-6.92185e-10	-2.37675	3.78718e-06	-6.92185e-10	-2.53143	2.69435e-05	-6.92185e-10	-2.53536
16556642	chr19:16556642:C:T	2.11443e-66	-6.92185e-10	-2.54483	3.92419e-06	-6.92185e-10	-2.49589	2.75895e-05	-6.92185e-10	-2.51166
16556949	chr19:16556949:C:T	2.7882e-66	-6.92185e-10	-2.26822	3.98884e-06	-6.92185e-10	-2.47955	2.82417e-05	-6.92185e-10	-2.4883
16557377	chr19:16557377:T:C	5.48976e-66	-6.92185e-10	-1.59073	4.60195e-06	-6.92185e-10	-2.33657	3.39632e-05	-6.92185e-10	-2.30382
16558322	chr19:16558322:G:A	2.15593e-66	-6.92185e-10	-2.5254	3.76578e-06	-6.92185e-10	-2.53709	2.70054e-05	-6.92185e-10	-2.53306
16559264	chr19:16559264:C:T	9.69039e-67	-0.770475	-2.55459	1.02289e-06	-1.44546	-2.39496	1.21561e-05	-1.11798	-2.21328
16559849	chr19:16559849:G:A	1.7427e-66	-1.53376	-1.20443	3.23941e-06	-1.37684	-1.31082	1.28864e-05	-1.83295	-1.43997
16560081	chr19:16560081:G:A	3.28621e-66	-6.92185e-10	-2.10388	4.83768e-06	-6.92185e-10	-2.28661	3.42392e-05	-6.92185e-10	-2.29573
16560084	chr19:16560084:T:C	1.79393e-67	-2.4585	-2.5533	3.9758e-07	-2.28341	-2.502	2.49836e-06	-2.42478	-2.48868
16560461	chr19:16560461:C:T	2.5738e-66	-6.92185e-10	-2.34824	3.82917e-06	-6.92185e-10	-2.5204	2.72145e-05	-6.92185e-10	-2.52535
16560734	chr19:16560734:C:T	3.73631e-66	-0.373598	-1.60192	1.58907e-06	-1.10177	-2.29813	1.70614e-05	-0.732905	-2.25937
16560777	chr19:16560777:A:G	2.11299e-67	-2.35767	-2.49043	4.27136e-07	-2.26102	-2.45268	3.3233e-06	-2.25534	-2.3728
16561043	chr19:16561043:A:AC	2.16071e-66	-6.92185e-10	-2.52318	3.7401e-06	-6.92185e-10	-2.54394	2.67559e-05	-6.92185e-10	-2.54234
16561109	chr19:16561109:G:C	2.3005e-66	-6.92185e-10	-2.46049	4.35607e-06	-6.92185e-10	-2.39148	3.16999e-05	-6.92185e-10	-2.37278
16561599	chr19:16561599:T:C	1.31498e-66	-0.487877	-2.53192	1.19798e-06	-1.19756	-2.48485	1.3895e-05	-0.84917	-2.3484
16561736	chr19:16561736:G:A	2.35025e-66	-6.92185e-10	-2.43909	3.84062e-06	-6.92185e-10	-2.51741	2.73321e-05	-6.92185e-10	-2.52104
16562333	chr19:16562333:G:A	2.65812e-66	-2.41791	0.10191	1.06003e-05	-2.46093	0.958756	7.75989e-05	-2.45512	0.977576
16562415	chr19:16562415:C:G	4.18616e-66	-6.92185e-10	-1.86183	5.8044e-06	-6.92185e-10	-2.10443	4.27131e-05	-6.92185e-10	-2.07459
16562843	chr19:16562843:G:A	2.15291e-66	-6.92185e-10	-2.5268	3.76503e-06	-6.92185e-10	-2.53729	2.69981e-05	-6.92185e-10	-2.53333
16563047	chr19:16563047:G:A	2.35042e-66	-6.92185e-10	-2.43902	3.84083e-06	-6.92185e-10	-2.51736	2.73335e-05	-6.92185e-10	-2.52098
16563270	chr19:16563270:GC:G	2.69561e-66	-6.92185e-10	-2.30199	3.91839e-06	-6.92185e-10	-2.49737	2.77749e-05	-6.92185e-10	-2.50497
16563574	chr19:16563574:C:T	2.8121e-66	-6.92185e-10	-2.25969	4.00232e-06	-6.92185e-10	-2.47618	2.8334e-05	-6.92185e-10	-2.48503
16563630	chr19:16563630:C:T	2.71069e-66	-6.92185e-10	-2.29641	3.92904e-06	-6.92185e-10	-2.49466	2.78454e-05	-6.92185e-10	-2.50243
16563746	chr19:16563746:G:A	1.01618e-65	-6.92185e-10	-0.97498	1.66275e-05	-6.92185e-10	-1.05199	0.000124845	-6.92185e-10	-1.00202
16563822	chr19:16563822:T:C	2.76856e-66	-6.92185e-10	-2.27529	4.47209e-06	-6.92185e-10	-2.36519	3.152e-05	-6.92185e-10	-2.37848
16563876	chr19:16563876:A:G	3.26999e-66	-6.92185e-10	-2.10883	3.72386e-06	-6.92185e-10	-2.54829	2.67426e-05	-6.92185e-10	-2.54284
16564135	chr19:16564135:C:T	1.03546e-66	-0.704349	-2.55443	1.05225e-06	-1.39643	-2.41569	1.23518e-05	-1.07179	-2.24351
16564148	chr19:16564148:C:T	1.41066e-65	-6.92185e-10	-0.646978	3.60631e-05	-6.92185e-10	-0.27778	0.000278213	-6.92185e-10	-0.200711
16564376	chr19:16564376:G:C	2.4856e-66	-6.92185e-10	-2.38311	3.71633e-06	-6.92185e-10	-2.55031	2.66141e-05	-6.92185e-10	-2.54766
16564703	chr19:16564703:C:T	6.59288e-67	-1.21922	-2.49099	1.09398e-06	-1.27841	-2.49482	8.66135e-06	-1.1882	-2.48203
16564853	chr19:16564853:G:T	3.39347e-66	-6.92185e-10	-2.07177	4.9223e-06	-6.92185e-10	-2.26927	3.48344e-05	-6.92185e-10	-2.27849
16565068	chr19:16565068:G:A	3.40196e-66	-6.92185e-10	-2.06927	3.72733e-06	-6.92185e-10	-2.54736	2.67588e-05	-6.92185e-10	-2.54223
16565127	chr19:16565127:C:T	4.50089e-66	-6.92185e-10	-1.78934	8.20044e-06	-6.92185e-10	-1.75886	5.58367e-05	-6.92185e-10	-1.80667
16565136	chr19:16565136:C:T	2.49918e-66	-2.37765	-4.09089e-09	4.22006e-06	-2.4232	-4.09089e-09	3.27907e-05	-2.33895	-4.09089e-09
16565512	chr19:16565512:C:T	2.10013e-66	-6.92185e-10	-2.55162	3.70885e-06	-6.92185e-10	-2.55233	2.6458e-05	-6.92185e-10	-2.55354
16565516	chr19:16565516:T:C	1.82931e-67	-2.4395	-2.55277	3.47859e-07	-2.42531	-2.4937	2.43157e-06	-2.46222	-2.47834
16565949	chr19:16565949:G:A	2.3043e-66	-2.45884	-4.09089e-09	4.05806e-06	-2.46234	-4.09089e-09	2.9272e-05	-2.45247	-4.09089e-09
16566093	chr19:16566093:C:T	6.29762e-67	-2.31503	-1.44101	1.74439e-06	-2.23314	-1.0735	1.38054e-05	-2.24821	-0.955829
16566478	chr19:16566478:C:A	1.0895e-66	-0.654039	-2.55386	1.13568e-06	-1.35888	-2.37693	1.36356e-05	-1.02935	-2.18706
16567128	chr19:16567128:A:C	5.46914e-65	-6.92185e-10	0.708089	7.49349e-05	-6.92185e-10	0.453571	0.0038654	-6.92185e-10	2.43072
16567390	chr19:16567390:C:T	3.19513e-66	-6.92185e-10	-2.13199	4.37833e-06	-6.92185e-10	-2.38638	3.20702e-05	-6.92185e-10	-2.36117
16568624	chr19:16568624:G:A	2.09397e-66	-6.92185e-10	-2.55456	3.74084e-06	-6.92185e-10	-2.54374	2.67099e-05	-6.92185e-10	-2.54406
16568640	chr19:16568640:C:T	1.55197e-66	-0.303078	-2.55102	1.46147e-06	-1.0622	-2.42141	1.80227e-05	-0.691499	-2.24597
16569366	chr19:16569366:T:TACA	2.22331e-67	-2.46017	-2.33704	8.98271e-07	-2.09801	-1.87232	4.64041e-06	-2.44206	-1.85223
16570482	chr19:16570482:G:T	2.51117e-66	-6.92185e-10	-2.37287	3.77148e-06	-6.92185e-10	-2.53558	2.68302e-05	-6.92185e-10	-2.53957
16570510	chr19:16570510:C:T	8.70614e-66	-6.92185e-10	-1.12959	1.40174e-05	-6.92185e-10	-1.22275	0.000104943	-6.92185e-10	-1.17568
16570834	chr19:16570834:C:T	2.35719e-66	-6.92185e-10	-2.43615	3.75914e-06	-6.92185e-10	-2.53886	2.68827e-05	-6.92185e-10	-2.53761
16570895	chr19:16570895:G:A	2.4245e-66	-6.92185e-10	-2.40799	4.0384e-06	-6.92185e-10	-2.4672	2.87108e-05	-6.92185e-10	-2.47183
16571011	chr19:16571011:C:T	2.42689e-66	-6.92185e-10	-2.40701	3.74095e-06	-6.92185e-10	-2.54371	2.66636e-05	-6.92185e-10	-2.5458
16571396	chr19:16571396:C:T	7.73544e-66	-6.92185e-10	-1.24781	5.62302e-06	-6.92185e-10	-2.13618	4.16219e-05	-6.92185e-10	-2.10047
16571450	chr19:16571450:G:A	9.46784e-67	-0.793745	-2.55456	1.0159e-06	-1.45526	-2.39201	1.18788e-05	-1.14521	-2.20913
16571850	chr19:16571850:C:A	2.26634e-66	-6.92185e-10	-2.47545	3.83336e-06	-6.92185e-10	-2.51931	2.73e-05	-6.92185e-10	-2.52221
16572823	chr19:16572823:A:G	2.87e-67	-2.23362	-2.30827	1.14653e-06	-1.81406	-1.91225	5.61715e-06	-2.26961	-1.83366
16573947	chr19:16573947:C:T	1.16573e-66	-1.57022	-1.57005	2.20846e-06	-1.41765	-1.65311	9.01136e-06	-1.86635	-1.76426
16574069	chr19:16574069:C:T	2.57243e-66	-6.92185e-10	-2.34877	3.82517e-06	-6.92185e-10	-2.52145	2.71906e-05	-6.92185e-10	-2.52623
16574640	chr19:16574640:TG:T	2.58363e-66	-6.92185e-10	-2.34442	3.84362e-06	-6.92185e-10	-2.51663	2.72785e-05	-6.92185e-10	-2.523
16574827	chr19:16574827:G:A	3.39175e-66	-6.92185e-10	-2.07227	4.58523e-06	-6.92185e-10	-2.34021	3.36972e-05	-6.92185e-10	-2.31168
16575128	chr19:16575128:G:A	2.28126e-66	-6.92185e-10	-2.46889	3.79867e-06	-6.92185e-10	-2.5284	2.72149e-05	-6.92185e-10	-2.52533
16577059	chr19:16577059:G:A	7.89501e-66	-6.92185e-10	-1.22739	5.44348e-06	-6.92185e-10	-2.16863	4.04991e-05	-6.92185e-10	-2.12782
16578828	chr19:16578828:C:T	2.09943e-66	-6.92185e-10	-2.55195	3.94924e-06	-6.92185e-10	-2.48953	2.84235e-05	-6.92185e-10	-2.48188
16579106	chr19:16579106:T:A	5.85603e-67	-1.29333	-2.5354	9.47006e-07	-1.3838	-2.5337	7.35932e-06	-1.30672	-2.52641
16579490	chr19:16579490:A:G	3.10464e-66	-6.92185e-10	-2.16072	4.65485e-06	-6.92185e-10	-2.32514	3.29961e-05	-6.92185e-10	-2.33271
16581283	chr19:16581283:A:C	2.09792e-66	-6.92185e-10	-2.55267	3.77058e-06	-6.92185e-10	-2.53582	2.70231e-05	-6.92185e-10	-2.5324
16581817	chr19:16581817:C:T	3.30068e-66	-2.43356	0.334075	1.28714e-05	-2.46253	1.15449	9.41192e-05	-2.46027	1.17573
16581895	chr19:16581895:C:T	2.24255e-66	-6.92185e-10	-2.486	3.70772e-06	-6.92185e-10	-2.55263	2.65067e-05	-6.92185e-10	-2.5517
16581911	chr19:16581911:C:T	3.39141e-66	-2.43571	0.363342	1.3268e-05	-2.4625	1.18481	9.69461e-05	-2.46075	1.20581
16582297	chr19:16582297:A:AT	2.28444e-67	-2.46051	-2.30957	9.37915e-07	-2.0913	-1.83584	4.82524e-06	-2.44088	-1.81435
16582383	chr19:16582383:G:A	5.21427e-66	-6.92185e-10	-1.64222	4.67596e-06	-6.92185e-10	-2.32061	3.35344e-05	-6.92185e-10	-2.31653
16583006	chr19:16583006:T:A	3.39227e-66	-2.43546	0.363342	1.3268e-05	-2.4625	1.18481	9.69459e-05	-2.46075	1.20581
16583283	chr19:16583283:T:G	2.19521e-67	-2.46231	-2.34761	9.00749e-07	-2.0558	-1.91178	4.53358e-06	-2.43126	-1.88633
16583389	chr19:16583389:C:T	3.88222e-66	-1.93721	-4.09089e-09	7.36674e-06	-1.86607	-4.09089e-09	4.31136e-05	-2.06526	-4.09089e-09
16583475	chr19:16583475:G:A	1.2129e-66	-1.64138	-1.45923	2.24754e-06	-1.50709	-1.54612	9.39702e-06	-1.92611	-1.66259
16583701	chr19:16583701:T:G	2.34197e-67	-2.46243	-2.28278	1.0113e-06	-2.04551	-1.8063	5.05798e-06	-2.42893	-1.7792
16583737	chr19:16583737:C:T	1.25153e-65	-6.92185e-10	-0.766666	1.7622e-05	-6.92185e-10	-0.993899	0.000116814	-6.92185e-10	-1.06851
16583799	chr19:16583799:T:C	9.57769e-67	-0.935388	-2.40138	2.88447e-06	-0.33558	-2.46813	1.11481e-05	-0.887842	-2.52999
16583888	chr19:16583888:C:A	3.37884e-66	-2.43923	0.363141	1.32683e-05	-2.46225	1.18458	9.68395e-05	-2.46162	1.20558
16584097	chr19:16584097:A:G	2.29012e-67	-2.45881	-2.30878	9.05221e-07	-2.11048	-1.85215	4.75027e-06	-2.44524	-1.82566
16584426	chr19:16584426:G:A	3.40811e-66	-2.4308	0.363342	1.32688e-05	-2.46244	1.18481	9.70745e-05	-2.45943	1.20581
16584445	chr19:16584445:T:A	1.19516e-65	-6.92185e-10	-0.81275	1.69944e-05	-6.92185e-10	-1.03017	0.000112709	-6.92185e-10	-1.10429
16585288	chr19:16585288:G:A	2.11878e-66	-6.92185e-10	-2.54278	3.74057e-06	-6.92185e-10	-2.54381	2.6798e-05	-6.92185e-10	-2.54077
16585439	chr19:16585439:G:A	2.64716e-66	-6.92185e-10	-2.32013	3.90879e-06	-6.92185e-10	-2.49982	2.77063e-05	-6.92185e-10	-2.50744
16585735	chr19:16585735:C:T	2.41096e-66	-6.92185e-10	-2.41359	3.74356e-06	-6.92185e-10	-2.54301	2.66788e-05	-6.92185e-10	-2.54523
16585763	chr19:16585763:T:C	6.85163e-67	-1.32824	-2.34348	1.2967e-06	-1.24057	-2.36266	6.31515e-06	-1.59873	-2.38742
16585858	chr19:16585858:A:G	2.46932e-66	-2.38967	-4.09089e-09	4.6349e-06	-2.32944	-4.09089e-09	3.10298e-05	-2.39415	-4.09089e-09
16587023	chr19:16587023:A:C	3.25827e-66	-2.11242	-4.09089e-09	5.53352e-06	-2.15223	-4.09089e-09	3.47515e-05	-2.28087	-4.09089e-09
16587095	chr19:16587095:G:A	9.95456e-66	0.107133	-1.10272	3.60945e-06	-0.59938	-1.98011	4.12152e-05	-0.157314	-1.95298
16587764	chr19:16587764:T:C	3.46553e-65	-6.92185e-10	0.251833	4.74841e-05	-6.92185e-10	-0.00265422	0.00202365	-6.92185e-10	1.78356
16587805	chr19:16587805:A:G	2.40131e-66	-6.92185e-10	-2.4176	3.74393e-06	-6.92185e-10	-2.54291	2.66633e-05	-6.92185e-10	-2.54581
16588120	chr19:16588120:C:T	1.16549e-65	-6.92185e-10	-0.837895	1.667e-05	-6.92185e-10	-1.04944	0.000110662	-6.92185e-10	-1.12262
16588809	chr19:16588809:C:T	2.10807e-66	-6.92185e-10	-2.54785	3.88959e-06	-6.92185e-10	-2.50475	2.79651e-05	-6.92185e-10	-2.49814
16589002	chr19:16589002:C:T	1.86952e-67	-2.42367	-2.54685	5.61442e-07	-2.23398	-2.20631	4.0359e-06	-2.33671	-2.09716
16589041	chr19:16589041:C:G	1.08453e-66	-1.8047	-1.40777	1.65946e-06	-1.58323	-1.77333	7.52639e-06	-1.96975	-1.84094
16589209	chr19:16589209:G:A	8.98729e-66	-6.92185e-10	-1.09781	1.65748e-05	-6.92185e-10	-1.05517	0.000125758	-6.92185e-10	-0.994739
16589240	chr19:16589240:A:G	3.46494e-67	-1.95759	-2.39592	6.62197e-07	-1.73476	-2.54048	4.91134e-06	-1.72775	-2.5098
16590076	chr19:16590076:C:T	2.71284e-66	-6.92185e-10	-2.29562	3.95795e-06	-6.92185e-10	-2.48732	2.80319e-05	-6.92185e-10	-2.49575
16590170	chr19:16590170:AC:A	8.03006e-66	-6.92185e-10	-1.21043	1.28885e-05	-6.92185e-10	-1.30671	9.63382e-05	-6.92185e-10	-1.26123
16590331	chr19:16590331:C:A	5.22829e-66	-6.92185e-10	-1.63953	9.66662e-06	-6.92185e-10	-1.59437	6.56484e-05	-6.92185e-10	-1.64478
16590353	chr19:16590353:C:T	4.56621e-66	-1.77493	-4.09089e-09	7.75111e-06	-1.81521	-4.09089e-09	5.16576e-05	-1.88446	-4.09089e-09
16590429	chr19:16590429:C:T	1.29444e-66	-1.56363	-1.47191	2.46656e-06	-1.42434	-1.53588	1.00963e-05	-1.8647	-1.65223
16590645	chr19:16590645:G:C	2.09565e-66	-6.92185e-10	-2.55375	3.80511e-06	-6.92185e-10	-2.5267	2.7159e-05	-6.92185e-10	-2.52739
16590722	chr19:16590722:T:C	2.98083e-66	-6.92185e-10	-2.20142	4.52582e-06	-6.92185e-10	-2.35325	3.20611e-05	-6.92185e-10	-2.36146
16590768	chr19:16590768:C:T	6.07094e-66	-6.92185e-10	-1.4901	1.12527e-05	-6.92185e-10	-1.44244	7.67621e-05	-6.92185e-10	-1.48839
16590776	chr19:16590776:A:G	2.58413e-66	-6.92185e-10	-2.34423	3.86547e-06	-6.92185e-10	-2.51097	2.74235e-05	-6.92185e-10	-2.5177
16591352	chr19:16591352:ATG:A	2.11732e-66	-6.92185e-10	-2.54346	3.73278e-06	-6.92185e-10	-2.5459	2.67329e-05	-6.92185e-10	-2.5432
16592458	chr19:16592458:C:T	3.2997e-66	-6.92185e-10	-2.09979	4.83707e-06	-6.92185e-10	-2.28674	3.42368e-05	-6.92185e-10	-2.2958
16592461	chr19:16592461:C:T	3.62693e-66	-6.92185e-10	-2.00523	5.22481e-06	-6.92185e-10	-2.20963	3.69242e-05	-6.92185e-10	-2.22023
16592877	chr19:16592877:C:G	8.08092e-67	-1.10931	-2.39739	1.13424e-06	-1.28793	-2.44916	8.5002e-06	-1.21371	-2.4753
16592999	chr19:16592999:C:T	2.37326e-66	-6.92185e-10	-2.42935	3.73027e-06	-6.92185e-10	-2.54657	2.65942e-05	-6.92185e-10	-2.5484
16593304	chr19:16593304:A:T	3.51289e-66	-6.92185e-10	-2.03718	5.0955e-06	-6.92185e-10	-2.23469	3.60244e-05	-6.92185e-10	-2.2449
16593409	chr19:16593409:A:G	2.09373e-66	-6.92185e-10	-2.55467	4.04759e-06	-6.92185e-10	-2.46493	2.91447e-05	-6.92185e-10	-2.45683
16593928	chr19:16593928:C:T	2.31971e-66	-6.92185e-10	-2.45218	3.82968e-06	-6.92185e-10	-2.52027	2.74457e-05	-6.92185e-10	-2.51689
16594788	chr19:16594788:C:T	3.323e-66	-6.92185e-10	-2.09275	4.82588e-06	-6.92185e-10	-2.28906	3.41289e-05	-6.92185e-10	-2.29895
16594896	chr19:16594896:G:A	2.13439e-66	-6.92185e-10	-2.53544	3.80792e-06	-6.92185e-10	-2.52597	2.73336e-05	-6.92185e-10	-2.52098
```
