## Supplementary material for "Characterization of shared and ancestry-specific signals driving complex traits using multi-ancestry fine-mapping": susiex_nc1.cs80.cs

```
CS_ID	SNP	BP	REF_ALLELE	ALT_ALLELE	REF_FRQ	BETA	SE	-LOG10P	CS_PIP	OVRL_PIP
1	chr19:17141231:G:A	17141231	A,A	G,G	1,1	inf,inf	inf,inf	8.15656,1.39655	0.974433	0.974433
```
