## Supplementary material for "Characterization of shared and ancestry-specific signals driving complex traits using multi-ancestry fine-mapping": susiex_nc1.cs80.snp

```
BP	SNP	PIP(CS1)	LogBF(CS1,Pop1)	LogBF(CS1,Pop2)
16641430	chr19:16641430:C:G	1.51362e-07	-1.69984e-10	-0.526375
16641433	chr19:16641433:G:C	4.75915e-08	-1.6834	-3.3072e-10
16641498	chr19:16641498:A:G	4.32574e-08	-0.949302	-0.829577
16641827	chr19:16641827:T:C	1.65441e-08	-1.50884	-1.23118
16642031	chr19:16642031:G:A	5.19119e-07	-1.69984e-10	0.706084
16642051	chr19:16642051:A:G	6.86253e-08	-1.69984e-10	-1.31739
16642269	chr19:16642269:A:G	9.26007e-08	-0.402749	-0.615002
16642455	chr19:16642455:C:T	6.95326e-08	-1.69984e-10	-1.30425
16642885	chr19:16642885:G:A	6.98967e-08	-1.69984e-10	-1.29903
16642964	chr19:16642964:C:T	2.43667e-07	-1.69984e-10	-0.0502469
16643050	chr19:16643050:C:T	6.92356e-08	-1.30853	-3.3072e-10
16643066	chr19:16643066:T:C	6.84472e-08	-1.69984e-10	-1.31999
16643100	chr19:16643100:C:A	7.68002e-08	-1.20484	-3.3072e-10
16643686	chr19:16643686:C:T	9.07312e-08	-0.537278	-0.500869
16643969	chr19:16643969:A:C	1.56826e-08	-1.74991	-1.04358
16643976	chr19:16643976:T:C	1.139e-07	-1.69984e-10	-0.810727
16644603	chr19:16644603:TA:T	6.25593e-07	-1.69984e-10	0.892651
16644689	chr19:16644689:G:A	6.84235e-08	-1.69984e-10	-1.32033
16644886	chr19:16644886:C:A	6.83183e-08	-1.69984e-10	-1.32187
16645229	chr19:16645229:A:AAG	8.00521e-08	-1.07925	-0.0841175
16645371	chr19:16645371:C:T	4.66494e-08	-1.7661	0.0627087
16645607	chr19:16645607:A:T	1.33728e-07	-1.69984e-10	-0.65024
16645748	chr19:16645748:G:A	4.57841e-08	-1.72211	-3.3072e-10
16645914	chr19:16645914:G:A	8.16182e-08	-1.69984e-10	-1.144
16646165	chr19:16646165:G:A	3.98066e-08	-1.7642	-0.0978136
16646345	chr19:16646345:T:C	3.67891e-08	-1.03132	-0.909528
16646356	chr19:16646356:G:A	1.72033e-07	-1.69984e-10	-0.398363
16646842	chr19:16646842:C:T	9.52104e-08	-1.69984e-10	-0.989959
16646891	chr19:16646891:T:C	3.38547e-08	-1.41233	-0.611643
16647098	chr19:16647098:C:T	3.32768e-08	-1.43056	-0.610624
16647844	chr19:16647844:ACAAAT:A	1.5184e-07	-1.69984e-10	-0.523219
16648203	chr19:16648203:C:T	8.39786e-07	-1.69984e-10	1.1871
16648532	chr19:16648532:G:A	6.89945e-07	-1.69984e-10	0.990564
16648774	chr19:16648774:AGGTGGGT:A	6.83033e-08	-1.69984e-10	-1.32209
16648993	chr19:16648993:C:T	7.59046e-08	-0.242454	-0.974117
16649146	chr19:16649146:C:T	6.81303e-08	-1.69984e-10	-1.32463
16649301	chr19:16649301:G:T	2.22638e-07	-0.207488	0.0669855
16650225	chr19:16650225:A:G	6.80114e-08	-1.69984e-10	-1.32637
16650266	chr19:16650266:C:A	2.79739e-08	-1.76628	-0.448495
16650284	chr19:16650284:G:A	1.11841e-06	-1.69984e-10	1.47362
16650448	chr19:16650448:G:A	6.8345e-08	-1.69984e-10	-1.32148
16650580	chr19:16650580:C:T	4.4183e-08	-1.15953	-0.598179
16651317	chr19:16651317:A:G	1.25583e-07	-0.326838	-0.386246
16652126	chr19:16652126:C:T	6.84291e-08	-1.69984e-10	-1.32025
16652255	chr19:16652255:G:A	1.9447e-08	-1.67836	-0.899992
16653167	chr19:16653167:C:T	7.08161e-08	-1.28219	-0.00377315
16653335	chr19:16653335:C:T	5.46533e-08	-1.54504	-3.3072e-10
16653868	chr19:16653868:T:G	4.37318e-08	-1.76797	-3.3072e-10
16653870	chr19:16653870:A:G	9.73322e-08	-1.68986	0.721938
16654189	chr19:16654189:A:G	2.35438e-07	-1.69984e-10	-0.0846022
16654557	chr19:16654557:T:A	6.84975e-08	-1.69984e-10	-1.31925
16655076	chr19:16655076:T:C	1.96309e-08	-1.61218	-0.956761
16655510	chr19:16655510:G:A	7.12073e-08	-1.69984e-10	-1.28045
16655893	chr19:16655893:G:A	3.2161e-08	-1.34231	-0.732982
16656091	chr19:16656091:G:A	3.89898e-08	-1.28349	-0.599256
16656118	chr19:16656118:G:A	1.08385e-07	-1.69984e-10	-0.860363
16656620	chr19:16656620:C:T	9.15528e-08	-1.69984e-10	-1.02913
16657367	chr19:16657367:A:G	8.95976e-08	-1.69984e-10	-1.05072
16657382	chr19:16657382:G:A	3.33208e-08	-1.32277	-0.717093
16657404	chr19:16657404:T:G	1.96462e-08	-1.59956	-0.968609
16658207	chr19:16658207:G:A	1.30771e-08	-1.7118	-1.26338
16658245	chr19:16658245:T:C	2.76886e-08	-1.43169	-0.793341
16658392	chr19:16658392:C:T	8.01722e-08	-1.69984e-10	-1.16187
16658405	chr19:16658405:A:G	2.81868e-08	-1.41337	-0.79382
16658516	chr19:16658516:G:A	1.90464e-08	-1.65515	-0.944018
16658635	chr19:16658635:T:C	1.51623e-07	-1.69984e-10	-0.524654
16658662	chr19:16658662:T:A	6.14532e-08	-1.42777	-3.3072e-10
16658918	chr19:16658918:G:A	8.13465e-07	-1.69984e-10	1.15525
16658957	chr19:16658957:C:A	7.32789e-08	-1.76612	0.514341
16659099	chr19:16659099:G:A	6.83885e-08	-1.69984e-10	-1.32084
16659145	chr19:16659145:T:C	8.35968e-08	-1.69984e-10	-1.12004
16659590	chr19:16659590:C:T	1.49116e-06	-1.70743	3.46869
16659781	chr19:16659781:G:C	2.93321e-08	-1.09047	-1.07689
16660195	chr19:16660195:G:A	1.63244e-08	-1.55146	-1.20193
16660226	chr19:16660226:G:A	6.26699e-08	-1.28762	-0.120551
16660607	chr19:16660607:C:T	5.16004e-08	-1.43508	-0.16744
16660814	chr19:16660814:G:A	6.81482e-08	-1.69984e-10	-1.32436
16662070	chr19:16662070:C:T	5.36893e-08	-1.39221	-0.170629
16662631	chr19:16662631:T:G	4.3712e-08	-1.76843	-3.3072e-10
16662781	chr19:16662781:A:G	1.75882e-08	-1.40394	-1.27489
16662846	chr19:16662846:A:C	1.5143e-07	-1.69984e-10	-0.525924
16662869	chr19:16662869:T:G	3.14183e-08	-1.07766	-1.021
16663853	chr19:16663853:C:T	2.43075e-07	-1.69984e-10	-0.0526785
16664182	chr19:16664182:G:A	1.7435e-08	-1.67776	-1.0098
16664251	chr19:16664251:A:G	6.06899e-08	-1.44027	-3.3072e-10
16664403	chr19:16664403:C:A	7.1262e-08	-1.69984e-10	-1.27968
16664864	chr19:16664864:T:A	3.3579e-08	-1.76399	-0.268163
16664879	chr19:16664879:A:T	2.58111e-07	-1.69984e-10	0.00734149
16665020	chr19:16665020:C:T	1.58195e-07	-1.69984e-10	-0.482221
16665151	chr19:16665151:G:A	1.74532e-08	-1.65685	-1.02968
16665317	chr19:16665317:A:T	1.042e-07	-1.69984e-10	-0.899741
16665665	chr19:16665665:A:C	1.76068e-08	-1.64324	-1.03452
16665728	chr19:16665728:T:C	8.52501e-08	-1.69984e-10	-1.10046
16665729	chr19:16665729:G:A	7.32222e-08	-1.69984e-10	-1.25255
16666221	chr19:16666221:C:T	9.63786e-07	-1.69984e-10	1.32482
16666435	chr19:16666435:T:A	5.73984e-07	2.09544	-1.28889
16666641	chr19:16666641:T:G	8.9414e-08	-1.69984e-10	-1.05277
16666854	chr19:16666854:G:A	7.09379e-08	-1.28424	-3.3072e-10
16667216	chr19:16667216:C:T	1.89462e-08	-1.70673	-0.897721
16667255	chr19:16667255:G:A	8.58352e-08	-1.69984e-10	-1.09362
16668001	chr19:16668001:A:G	2.49432e-08	-1.385	-0.944444
16668302	chr19:16668302:TG:T	6.85492e-08	-1.69984e-10	-1.3185
16668666	chr19:16668666:T:C	1.78348e-07	-1.69984e-10	-0.362314
16668999	chr19:16668999:T:A	6.9261e-08	-1.69984e-10	-1.30817
16669085	chr19:16669085:C:T	9.82127e-08	-1.69984e-10	-0.958912
16669427	chr19:16669427:G:A	1.50685e-08	-1.59154	-1.2419
16669813	chr19:16669813:T:C	1.25053e-08	-1.73081	-1.28909
16669978	chr19:16669978:TA:T	7.17743e-08	-1.69984e-10	-1.27252
16670129	chr19:16670129:C:T	1.48685e-08	-1.63272	-1.21409
16670229	chr19:16670229:A:G	1.49597e-08	-1.65232	-1.18837
16670314	chr19:16670314:T:G	1.23628e-08	-1.76239	-1.26897
16670709	chr19:16670709:A:C	5.03191e-08	-1.52817	-0.099491
16670917	chr19:16670917:C:T	1.54345e-08	-1.5598	-1.24964
16671392	chr19:16671392:G:A	1.4471e-08	-1.5939	-1.28
16671721	chr19:16671721:C:T	6.80803e-08	-1.69984e-10	-1.32536
16672014	chr19:16672014:T:C	8.25559e-08	-1.69984e-10	-1.13257
16672056	chr19:16672056:C:CCCTA	2.96543e-08	-1.0852	-1.07124
16672590	chr19:16672590:AGGCGCAT:A	1.63377e-07	-1.69984e-10	-0.449986
16673056	chr19:16673056:ACTTTT:A	6.84165e-08	-1.69984e-10	-1.32043
16673370	chr19:16673370:C:A	5.61905e-08	-1.5173	-3.3072e-10
16673468	chr19:16673468:A:C	6.82156e-08	-1.69984e-10	-1.32338
16674141	chr19:16674141:T:C	8.28055e-08	-1.69984e-10	-1.12955
16674330	chr19:16674330:G:A	7.18182e-08	-1.27191	-3.3072e-10
16674599	chr19:16674599:A:G	1.78341e-08	-1.41009	-1.25485
16674819	chr19:16674819:A:C	1.19094e-08	-1.76561	-1.30311
16674903	chr19:16674903:A:G	4.35951e-08	-1.7711	-3.3072e-10
16674910	chr19:16674910:A:G	1.40839e-08	-1.62868	-1.27234
16674964	chr19:16674964:C:T	1.58812e-07	-1.69984e-10	-0.478327
16675401	chr19:16675401:T:C	1.78554e-08	-1.42171	-1.24204
16675651	chr19:16675651:C:T	1.68743e-08	-1.50933	-1.21093
16675701	chr19:16675701:G:A	7.10988e-08	-1.69984e-10	-1.28198
16675738	chr19:16675738:A:G	7.19997e-08	-1.69984e-10	-1.26939
16676217	chr19:16676217:G:A	3.63306e-07	0.349197	-3.3072e-10
16676592	chr19:16676592:C:G	1.80418e-08	-1.46486	-1.18849
16677796	chr19:16677796:G:C	5.4501e-08	-1.54783	-3.3072e-10
16677832	chr19:16677832:A:G	1.56788e-07	-1.69984e-10	-0.491155
16678359	chr19:16678359:G:A	7.41093e-08	-1.69984e-10	-1.24051
16679539	chr19:16679539:C:CA	1.51384e-08	-1.53023	-1.29858
16679800	chr19:16679800:A:G	1.07144e-07	-1.69984e-10	-0.871879
16679809	chr19:16679809:G:A	7.08677e-08	-1.69984e-10	-1.28523
16680048	chr19:16680048:C:T	2.06104e-08	-1.69234	-0.827912
16680132	chr19:16680132:A:G	7.09118e-08	-1.69984e-10	-1.28461
16680369	chr19:16680369:C:G	7.08677e-08	-1.69984e-10	-1.28523
16680632	chr19:16680632:T:C	3.34316e-08	-1.44111	-0.595438
16680733	chr19:16680733:G:A	6.80753e-08	-1.69984e-10	-1.32543
16680901	chr19:16680901:C:G	9.33623e-08	-1.69984e-10	-1.00956
16680940	chr19:16680940:C:T	1.85344e-08	-1.72356	-0.902861
16681125	chr19:16681125:C:T	7.84837e-08	-1.69984e-10	-1.18316
16681133	chr19:16681133:G:A	3.98338e-08	-0.53827	-1.32306
16681395	chr19:16681395:A:G	8.91543e-08	-1.69984e-10	-1.05568
16681960	chr19:16681960:C:T	6.01352e-07	-1.69984e-10	0.853131
16682083	chr19:16682083:C:T	6.99241e-08	-1.69984e-10	-1.29864
16682282	chr19:16682282:C:G	8.67101e-08	-1.69984e-10	-1.08348
16682729	chr19:16682729:G:A	4.31111e-07	0.520318	-3.3072e-10
16682739	chr19:16682739:A:G	8.16293e-08	-1.69984e-10	-1.14386
16682744	chr19:16682744:G:T	2.72833e-08	-0.916549	-1.32323
16682842	chr19:16682842:G:A	9.17566e-08	-1.02691	-3.3072e-10
16682891	chr19:16682891:A:G	4.86415e-08	-1.40054	-0.261035
16683248	chr19:16683248:A:G	1.16019e-07	-1.69984e-10	-0.792295
16683708	chr19:16683708:C:T	6.81871e-08	-1.69984e-10	-1.32379
16684112	chr19:16684112:AG:A	1.37659e-08	-1.66208	-1.26177
16684805	chr19:16684805:G:A	9.66299e-08	-1.69984e-10	-0.97516
16685122	chr19:16685122:C:T	6.7997e-08	-1.69984e-10	-1.32658
16685254	chr19:16685254:C:T	6.80063e-08	-1.69984e-10	-1.32645
16685371	chr19:16685371:A:G	1.91952e-08	-1.3875	-1.20389
16685484	chr19:16685484:T:C	1.7574e-08	-1.7483	-0.931324
16685901	chr19:16685901:C:G	9.00977e-08	-1.69984e-10	-1.04515
16685934	chr19:16685934:G:A	2.66583e-06	-1.69984e-10	2.34222
16686040	chr19:16686040:G:A	5.30334e-08	-1.57513	-3.3072e-10
16686429	chr19:16686429:A:G	1.88072e-08	-1.74263	-0.869178
16686459	chr19:16686459:C:T	1.69447e-08	-1.4561	-1.25999
16686569	chr19:16686569:A:T	2.15947e-08	-1.74064	-0.732962
16686604	chr19:16686604:A:G	2.48845e-08	-1.01079	-1.32101
16686653	chr19:16686653:C:T	2.26748e-08	-1.10353	-1.32126
16686712	chr19:16686712:C:G	6.87812e-08	-1.69984e-10	-1.31512
16686856	chr19:16686856:T:C	2.1325e-08	-1.33478	-1.15139
16686907	chr19:16686907:C:T	1.90582e-08	-1.7466	-0.851951
16687368	chr19:16687368:A:G	1.5605e-08	-1.76025	-1.03821
16687562	chr19:16687562:G:C	9.09069e-08	-1.69984e-10	-1.03621
16687660	chr19:16687660:C:A	1.21632e-08	-1.72719	-1.32044
16687798	chr19:16687798:C:T	7.10148e-08	-1.69984e-10	-1.28316
16688116	chr19:16688116:T:C	1.24305e-08	-1.70908	-1.31681
16688515	chr19:16688515:T:C	1.24258e-08	-1.70115	-1.32512
16689133	chr19:16689133:C:T	1.48785e-07	-1.69984e-10	-0.543547
16689322	chr19:16689322:C:T	1.36996e-08	-1.60292	-1.32577
16689641	chr19:16689641:T:G	2.5736e-08	-0.978037	-1.32012
16689752	chr19:16689752:T:C	4.41366e-08	-1.75876	-3.3072e-10
16690312	chr19:16690312:T:C	1.18647e-08	-1.74608	-1.3264
16690757	chr19:16690757:G:A	1.16009e-08	-1.76849	-1.32648
16691188	chr19:16691188:TTTGA:T	7.65117e-08	-1.69984e-10	-1.2086
16691198	chr19:16691198:T:C	2.06927e-08	-1.59428	-0.921989
16691589	chr19:16691589:G:A	1.28868e-07	-1.69984e-10	-0.687263
16691695	chr19:16691695:C:T	5.46643e-08	-1.09768	-0.447154
16692041	chr19:16692041:GC:G	6.96436e-08	-1.69984e-10	-1.30266
16692382	chr19:16692382:C:T	7.18139e-08	-1.69984e-10	-1.27197
16692476	chr19:16692476:T:C	1.28606e-07	-1.69984e-10	-0.689293
16692510	chr19:16692510:G:A	1.26645e-07	-1.69984e-10	-0.704658
16692923	chr19:16692923:G:A	7.4053e-08	-0.846222	-0.395046
16692983	chr19:16692983:A:G	7.28956e-08	-1.69984e-10	-1.25702
16693134	chr19:16693134:A:C	7.06405e-08	-1.69984e-10	-1.28845
16693173	chr19:16693173:G:A	5.91396e-08	-1.1095	-0.356649
16693446	chr19:16693446:C:T	5.6632e-08	-1.10414	-0.405336
16693771	chr19:16693771:T:C	5.6464e-08	-1.15903	-0.353419
16693807	chr19:16693807:A:T	5.10989e-08	-1.16052	-0.45177
16693873	chr19:16693873:C:T	4.88059e-08	-1.37892	-0.279278
16694014	chr19:16694014:A:G	1.42791e-08	-1.76431	-1.12294
16694082	chr19:16694082:C:T	9.6602e-08	-1.76125	0.785805
16694191	chr19:16694191:G:A	5.60596e-08	-1.08753	-0.432105
16694522	chr19:16694522:G:A	1.50381e-07	-1.69984e-10	-0.532876
16694593	chr19:16694593:A:C	5.79371e-08	-1.14487	-0.341824
16694622	chr19:16694622:C:T	5.36028e-08	-1.1467	-0.417742
16694623	chr19:16694623:A:G	5.61876e-08	-1.13712	-0.380235
16694630	chr19:16694630:C:T	6.91928e-08	-1.69984e-10	-1.30915
16694636	chr19:16694636:T:C	5.63638e-08	-1.13433	-0.379891
16694782	chr19:16694782:T:C	5.93513e-08	-1.10514	-0.357437
16694843	chr19:16694843:C:T	2.18754e-07	-0.158099	-3.3072e-10
16695025	chr19:16695025:A:G	4.72216e-08	-1.31836	-0.372832
16695092	chr19:16695092:T:C	6.41253e-08	-1.38521	-3.3072e-10
16695230	chr19:16695230:TATTTTTAA:T	5.22158e-08	-1.19193	-0.398737
16696161	chr19:16696161:T:C	2.38558e-08	-1.61682	-0.757201
16696312	chr19:16696312:A:T	2.67468e-08	-1.74952	-0.510111
16696313	chr19:16696313:A:T	2.60229e-08	-1.55288	-0.734192
16696607	chr19:16696607:C:T	1.09397e-07	-0.851063	-3.3072e-10
16696617	chr19:16696617:G:C	4.68014e-08	-0.449334	-1.2508
16696837	chr19:16696837:T:C	7.78152e-08	-1.69984e-10	-1.19171
16697159	chr19:16697159:A:T	5.08172e-08	-1.14491	-0.472902
16697358	chr19:16697358:G:A	6.82893e-08	-1.69984e-10	-1.3223
16697372	chr19:16697372:C:T	5.02048e-08	-1.16305	-0.46689
16697462	chr19:16697462:T:G	1.197e-07	-1.69984e-10	-0.761062
16697713	chr19:16697713:G:A	5.01827e-08	-1.63038	-3.3072e-10
16697813	chr19:16697813:G:A	6.88064e-08	-1.69984e-10	-1.31475
16697901	chr19:16697901:G:T	1.42743e-07	-1.69984e-10	-0.585002
16698010	chr19:16698010:G:A	4.76849e-08	-1.20809	-0.47334
16698028	chr19:16698028:A:T	6.76668e-08	-0.121281	-1.21017
16698056	chr19:16698056:T:G	1.36195e-07	-1.69984e-10	-0.631958
16698327	chr19:16698327:GA:G	5.0273e-08	-1.20573	-0.422851
16698512	chr19:16698512:A:G	1.62759e-07	-0.410534	-0.0432446
16698695	chr19:16698695:C:T	7.30381e-07	-1.69984e-10	1.04752
16698812	chr19:16698812:C:A	4.71684e-08	-1.21183	-0.480495
16698832	chr19:16698832:A:G	4.85685e-08	-1.18172	-0.481357
16698850	chr19:16698850:G:T	7.01996e-08	-1.69984e-10	-1.29471
16699078	chr19:16699078:G:C	7.61558e-08	-1.69984e-10	-1.21327
16699212	chr19:16699212:T:G	6.82202e-08	-1.69984e-10	-1.32331
16699438	chr19:16699438:C:G	1.63014e-07	-0.452211	-3.3072e-10
16699445	chr19:16699445:T:G	8.90189e-08	-1.69984e-10	-1.0572
16699623	chr19:16699623:C:T	6.79889e-08	-1.69984e-10	-1.3267
16699801	chr19:16699801:G:T	4.90767e-07	-1.69984e-10	0.649921
16700443	chr19:16700443:T:C	1.93463e-08	-1.38875	-1.1948
16700796	chr19:16700796:C:G	6.96184e-08	-1.69984e-10	-1.30302
16700800	chr19:16700800:G:C	6.64582e-08	-1.34948	-3.3072e-10
16701166	chr19:16701166:G:A	7.26113e-08	-1.26093	-3.3072e-10
16701170	chr19:16701170:G:T	2.61966e-08	-1.50097	-0.779448
16701261	chr19:16701261:G:A	6.83243e-08	-1.69984e-10	-1.32178
16701284	chr19:16701284:C:T	3.63245e-07	-1.69984e-10	0.349029
16701322	chr19:16701322:A:G	6.83615e-08	-1.69984e-10	-1.32124
16701343	chr19:16701343:A:G	6.94286e-08	-1.69984e-10	-1.30575
16701435	chr19:16701435:G:T	7.15937e-08	-1.69984e-10	-1.27504
16701590	chr19:16701590:C:T	9.1294e-08	-1.65015	0.618186
16702221	chr19:16702221:G:A	4.62042e-08	-1.71298	-3.3072e-10
16702500	chr19:16702500:G:A	7.48967e-08	-1.69984e-10	-1.22994
16702622	chr19:16702622:C:A	7.22729e-08	-1.69984e-10	-1.2656
16702927	chr19:16702927:C:T	1.8382e-08	-1.44119	-1.19349
16703252	chr19:16703252:C:T	4.43556e-08	-1.75381	-3.3072e-10
16703517	chr19:16703517:A:T	4.99262e-08	-1.616	-0.0194995
16703576	chr19:16703576:T:A	7.85333e-08	-1.69984e-10	-1.18253
16703755	chr19:16703755:G:A	6.94355e-08	-1.69984e-10	-1.30565
16703796	chr19:16703796:A:G	3.97371e-07	-1.69984e-10	0.438822
16704206	chr19:16704206:T:C	6.96158e-08	-1.69984e-10	-1.30306
16704390	chr19:16704390:G:A	2.01343e-08	-1.39412	-1.1495
16704497	chr19:16704497:ATCT:A	7.39665e-08	-1.69984e-10	-1.24244
16704665	chr19:16704665:T:C	2.2724e-08	-1.43405	-0.988575
16704712	chr19:16704712:A:G	1.00305e-07	-0.937836	-3.3072e-10
16704778	chr19:16704778:C:G	9.16769e-08	-1.69984e-10	-1.02778
16704795	chr19:16704795:A:T	3.15324e-07	-1.69984e-10	0.207553
16704892	chr19:16704892:GA:G	1.32916e-08	-1.6757	-1.28321
16705272	chr19:16705272:A:C	6.81103e-08	-1.69984e-10	-1.32492
16705972	chr19:16705972:C:T	1.13976e-07	-1.69984e-10	-0.81006
16706294	chr19:16706294:G:A	3.52707e-07	-1.69984e-10	0.319591
16706468	chr19:16706468:G:A	7.04503e-08	-1.69984e-10	-1.29114
16706554	chr19:16706554:C:A	6.94766e-08	-1.69984e-10	-1.30506
16706777	chr19:16706777:A:C	1.50138e-07	0.180937	-0.715427
16707045	chr19:16707045:G:A	9.66583e-07	-1.69984e-10	1.32772
16707466	chr19:16707466:T:C	2.13993e-07	-1.69984e-10	-0.180105
16708144	chr19:16708144:C:T	6.36357e-07	-1.69984e-10	0.909711
16708957	chr19:16708957:C:T	1.55906e-07	-1.69984e-10	-0.496798
16709216	chr19:16709216:A:G	1.25459e-08	-1.76779	-1.24887
16709292	chr19:16709292:T:G	1.26067e-08	-1.76592	-1.2459
16709545	chr19:16709545:A:C	6.27048e-07	0.894974	-3.3072e-10
16709742	chr19:16709742:G:C	8.82772e-08	-1.69984e-10	-1.06557
16709975	chr19:16709975:G:A	4.6345e-08	-1.70993	-3.3072e-10
16710165	chr19:16710165:T:C	1.5461e-07	-1.69984e-10	-0.50514
16710347	chr19:16710347:T:G	2.47478e-08	-1.30221	-1.03511
16710381	chr19:16710381:T:C	8.64177e-08	-1.69984e-10	-1.08686
16710530	chr19:16710530:G:A	8.59992e-08	-1.69984e-10	-1.09171
16710635	chr19:16710635:T:C	2.54565e-08	-0.996035	-1.31304
16710755	chr19:16710755:C:T	1.64165e-07	-1.69984e-10	-0.445174
16710956	chr19:16710956:A:G	6.90512e-08	-1.69984e-10	-1.3112
16711407	chr19:16711407:T:C	7.08789e-08	-1.01575	-0.269324
16711450	chr19:16711450:C:T	8.1209e-08	-1.69984e-10	-1.14902
16711521	chr19:16711521:C:T	6.81101e-08	-1.69984e-10	-1.32492
16711854	chr19:16711854:G:C	1.27367e-08	-1.67734	-1.32422
16712025	chr19:16712025:T:C	6.82548e-08	-1.69984e-10	-1.3228
16712622	chr19:16712622:G:A	1.01596e-07	-1.69984e-10	-0.925046
16712820	chr19:16712820:C:T	8.10522e-08	-1.69984e-10	-1.15096
16712821	chr19:16712821:G:A	4.68451e-08	-1.6992	-3.3072e-10
16713919	chr19:16713919:T:A	6.85367e-08	-1.31868	-3.3072e-10
16713953	chr19:16713953:A:G	6.80922e-08	-1.69984e-10	-1.32519
16714090	chr19:16714090:C:T	1.20554e-07	-1.69984e-10	-0.753951
16714363	chr19:16714363:A:T	5.89829e-08	-1.66594	0.197136
16714408	chr19:16714408:C:G	7.98398e-07	1.88703	-0.750469
16714534	chr19:16714534:A:C	1.83096e-07	0.880355	-1.21639
16714595	chr19:16714595:T:C	7.91832e-08	-1.69984e-10	-1.17428
16714761	chr19:16714761:AT:A	7.40007e-08	-1.69984e-10	-1.24197
16714785	chr19:16714785:TTC:T	5.69549e-08	-1.50379	-3.3072e-10
16715213	chr19:16715213:G:A	6.98756e-08	-1.69984e-10	-1.29933
16715884	chr19:16715884:T:C	6.98124e-08	-1.69984e-10	-1.30024
16716028	chr19:16716028:C:A	2.38713e-07	-1.69984e-10	-0.0707869
16716075	chr19:16716075:A:G	2.94621e-07	1.30914	-1.1695
16716606	chr19:16716606:C:T	5.47178e-08	-1.54386	-3.3072e-10
16717192	chr19:16717192:C:T	5.31014e-08	-0.515885	-1.05796
16717201	chr19:16717201:C:T	1.70349e-07	-1.69984e-10	-0.408198
16717527	chr19:16717527:T:C	7.05624e-08	-1.28955	-3.3072e-10
16717605	chr19:16717605:C:G	7.52315e-08	-1.69984e-10	-1.22548
16717727	chr19:16717727:G:A	1.8538e-07	-1.69984e-10	-0.323638
16717948	chr19:16717948:A:G	1.75355e-07	-1.69984e-10	-0.379236
16717973	chr19:16717973:G:A	2.62213e-07	-1.69984e-10	0.0231097
16718769	chr19:16718769:C:A	6.96226e-08	-1.69984e-10	-1.30296
16718808	chr19:16718808:G:A	2.28588e-07	-1.69984e-10	-0.114125
16718893	chr19:16718893:C:T	5.25543e-08	-1.5842	-3.3072e-10
16719193	chr19:16719193:T:C	6.96502e-08	-1.69984e-10	-1.30256
16719287	chr19:16719287:C:T	8.10348e-08	-0.289596	-0.861573
16719426	chr19:16719426:C:T	7.27401e-08	-1.69984e-10	-1.25916
16719613	chr19:16719613:T:A	5.46881e-08	-0.311318	-1.23308
16719767	chr19:16719767:C:T	7.01127e-08	-1.69984e-10	-1.29594
16719993	chr19:16719993:C:T	7.07119e-08	-1.69984e-10	-1.28743
16720144	chr19:16720144:G:A	7.00796e-08	-1.69984e-10	-1.29642
16720249	chr19:16720249:C:T	1.1596e-08	-1.77046	-1.32493
16720250	chr19:16720250:G:A	7.31967e-08	-1.69984e-10	-1.2529
16720318	chr19:16720318:AT:A	7.00937e-08	-1.69984e-10	-1.29621
16720324	chr19:16720324:C:T	7.05164e-08	-1.69984e-10	-1.2902
16720490	chr19:16720490:A:G	5.38489e-07	-1.69984e-10	0.742719
16720567	chr19:16720567:T:A	1.23305e-08	-1.76767	-1.2663
16720703	chr19:16720703:C:T	2.88554e-07	-1.69984e-10	0.118834
16720734	chr19:16720734:T:C	6.55237e-08	-1.36364	-3.3072e-10
16720845	chr19:16720845:A:G	1.74312e-08	-1.76416	-0.923631
16720848	chr19:16720848:T:C	1.76094e-08	-1.76908	-0.908538
16721069	chr19:16721069:C:T	2.08794e-08	-1.18403	-1.32325
16721480	chr19:16721480:G:C	1.06929e-07	-1.69984e-10	-0.873881
16721705	chr19:16721705:C:G	9.48669e-08	-0.993573	-3.3072e-10
16722114	chr19:16722114:T:C	2.81243e-08	-1.76667	-0.44274
16722123	chr19:16722123:C:A	9.06689e-08	-1.69984e-10	-1.03883
16722170	chr19:16722170:T:C	8.48038e-08	-1.69984e-10	-1.10571
16722205	chr19:16722205:G:A	9.82623e-08	-1.69984e-10	-0.958408
16722251	chr19:16722251:A:G	2.45474e-07	-1.69984e-10	-0.0428555
16722255	chr19:16722255:T:C	2.604e-07	-1.69984e-10	0.0161713
16722256	chr19:16722256:G:A	7.75808e-07	-1.69984e-10	1.10786
16722310	chr19:16722310:A:G	8.5916e-08	-1.69984e-10	-1.09268
16722490	chr19:16722490:T:C	3.40919e-08	-1.47301	-0.543979
16722935	chr19:16722935:G:C	8.91195e-08	-1.69984e-10	-1.05607
16723521	chr19:16723521:C:T	1.0714e-07	-1.69984e-10	-0.87191
16723626	chr19:16723626:A:C	1.3444e-08	-1.75439	-1.19312
16723634	chr19:16723634:T:A	4.37959e-08	-1.76651	-3.3072e-10
16723730	chr19:16723730:C:T	6.9984e-08	-1.69984e-10	-1.29778
16724211	chr19:16724211:T:C	8.53276e-08	-1.09955	-3.3072e-10
16724751	chr19:16724751:T:C	1.09556e-07	-1.69984e-10	-0.849616
16725269	chr19:16725269:G:T	4.446e-08	-1.75146	-3.3072e-10
16725386	chr19:16725386:G:A	3.97661e-08	-1.69476	-0.16827
16725536	chr19:16725536:A:G	9.33862e-08	-1.69984e-10	-1.0093
16725561	chr19:16725561:A:G	4.73137e-08	-1.68925	-3.3072e-10
16725577	chr19:16725577:G:A	9.61148e-08	-1.69984e-10	-0.980504
16725656	chr19:16725656:G:A	1.05043e-07	-1.69984e-10	-0.891676
16726050	chr19:16726050:C:T	6.80937e-08	-1.69984e-10	-1.32516
16726081	chr19:16726081:G:A	1.00821e-07	-1.69984e-10	-0.932697
16726518	chr19:16726518:C:T	1.09738e-07	-1.69984e-10	-0.84795
16727078	chr19:16727078:A:G	1.43216e-07	-1.69984e-10	-0.581696
16727112	chr19:16727112:C:T	1.68047e-06	-1.69984e-10	1.88078
16727132	chr19:16727132:A:G	4.00313e-08	-1.72915	-0.127238
16727252	chr19:16727252:G:C	9.61803e-08	-1.69984e-10	-0.979823
16727681	chr19:16727681:G:T	1.40704e-07	-1.69984e-10	-0.599392
16727689	chr19:16727689:T:G	5.68791e-08	-1.50512	-3.3072e-10
16727698	chr19:16727698:G:A	7.31093e-08	-1.69984e-10	-1.25409
16727776	chr19:16727776:G:A	2.33158e-07	1.05063	-1.14497
16727831	chr19:16727831:C:T	1.86121e-08	-1.36445	-1.25779
16727994	chr19:16727994:G:A	7.07044e-08	-1.69984e-10	-1.28754
16728106	chr19:16728106:T:C	6.99043e-08	-1.69984e-10	-1.29892
16728710	chr19:16728710:C:T	7.67499e-08	-1.69984e-10	-1.2055
16728817	chr19:16728817:G:A	1.10156e-07	-1.69984e-10	-0.844148
16728960	chr19:16728960:A:T	1.33524e-08	-1.7609	-1.19345
16730040	chr19:16730040:T:C	1.0198e-07	-1.69984e-10	-0.921273
16730045	chr19:16730045:C:T	7.08981e-08	-1.69984e-10	-1.2848
16730061	chr19:16730061:C:T	7.0961e-08	-1.69984e-10	-1.28392
16730138	chr19:16730138:A:G	2.61388e-07	-1.69984e-10	0.0199595
16730461	chr19:16730461:C:T	1.07022e-07	-1.69984e-10	-0.873017
16730472	chr19:16730472:G:C	4.3961e-08	-1.76275	-3.3072e-10
16730515	chr19:16730515:G:A	5.45989e-07	-1.69984e-10	0.75655
16730568	chr19:16730568:A:G	1.96178e-08	-1.38136	-1.18825
16730674	chr19:16730674:ACCACTGC:A	1.34283e-07	-1.69984e-10	-0.646101
16730733	chr19:16730733:A:T	2.48157e-08	-1.71336	-0.621209
16730914	chr19:16730914:T:TC	6.79861e-08	-1.69984e-10	-1.32675
16731020	chr19:16731020:A:G	2.16036e-08	-1.57326	-0.899928
16731241	chr19:16731241:G:T	1.25039e-08	-1.69708	-1.32293
16731299	chr19:16731299:G:C	6.96577e-08	-1.69984e-10	-1.30246
16731410	chr19:16731410:G:A	2.69033e-08	-1.19579	-1.05801
16731440	chr19:16731440:G:A	3.04403e-08	-1.66884	-0.461443
16731451	chr19:16731451:C:T	1.27658e-08	-1.6801	-1.31918
16731568	chr19:16731568:A:G	1.16975e-08	-1.76119	-1.32548
16731601	chr19:16731601:A:G	1.23952e-08	-1.71302	-1.31572
16731666	chr19:16731666:G:A	8.52602e-08	-1.69984e-10	-1.10034
16731689	chr19:16731689:T:C	1.23811e-08	-1.70619	-1.32369
16731715	chr19:16731715:T:C	1.4742e-08	-1.56205	-1.29329
16731854	chr19:16731854:C:T	1.39249e-08	-1.62663	-1.28574
16732722	chr19:16732722:G:C	1.36374e-08	-1.6554	-1.27783
16732847	chr19:16732847:C:T	7.22612e-08	-1.69984e-10	-1.26576
16732876	chr19:16732876:G:C	1.86417e-08	-1.44284	-1.1778
16732902	chr19:16732902:GA:G	2.32319e-07	-1.69984e-10	-0.0979389
16733046	chr19:16733046:A:G	1.39409e-08	-1.60555	-1.30567
16733051	chr19:16733051:G:A	4.92737e-08	-1.65679	0.0081356
16733156	chr19:16733156:G:A	1.50944e-08	-1.50867	-1.32306
16733191	chr19:16733191:A:C	1.96768e-08	-1.75542	-0.81119
16733192	chr19:16733192:G:A	1.9451e-08	-1.75452	-0.823626
16733280	chr19:16733280:G:A	1.39931e-08	-1.61904	-1.28845
16733752	chr19:16733752:C:G	2.17164e-08	-1.51016	-0.957818
16733869	chr19:16733869:C:T	4.56008e-08	-1.72612	-3.3072e-10
16733921	chr19:16733921:G:C	1.89756e-08	-1.63509	-0.9678
16734033	chr19:16734033:A:G	1.72593e-08	-1.37474	-1.32296
16734612	chr19:16734612:T:C	1.73459e-08	-1.51565	-1.17704
16734892	chr19:16734892:C:T	3.30788e-07	-1.69984e-10	0.25543
16734929	chr19:16734929:C:A	2.93715e-08	-0.973274	-1.19275
16735164	chr19:16735164:G:A	1.27054e-08	-1.7704	-1.23362
16735256	chr19:16735256:C:T	2.03147e-08	-1.49258	-1.04212
16735501	chr19:16735501:G:A	6.85196e-08	-1.69984e-10	-1.31893
16735557	chr19:16735557:A:C	2.35057e-08	-1.7041	-0.684708
16736082	chr19:16736082:C:T	7.62658e-08	-1.69984e-10	-1.21182
16736364	chr19:16736364:G:T	4.16641e-07	-1.69984e-10	0.486177
16736431	chr19:16736431:C:G	1.35465e-07	-0.637338	-3.3072e-10
16736495	chr19:16736495:C:A	9.88594e-08	-1.69984e-10	-0.952349
16737054	chr19:16737054:T:G	1.33495e-07	-1.69984e-10	-0.651983
16737577	chr19:16737577:T:C	9.76626e-08	-1.69984e-10	-0.96453
16737699	chr19:16737699:C:T	1.0586e-07	-1.69984e-10	-0.883931
16738429	chr19:16738429:C:T	7.05105e-08	-1.69984e-10	-1.29029
16738448	chr19:16738448:G:A	1.72209e-08	-1.37817	-1.32176
16738913	chr19:16738913:C:T	2.87042e-08	-0.897014	-1.29199
16739724	chr19:16739724:T:C	1.45582e-08	-1.71688	-1.15101
16739922	chr19:16739922:A:G	2.36279e-08	-1.06137	-1.32226
16740398	chr19:16740398:A:C	1.24516e-08	-1.71756	-1.30664
16741037	chr19:16741037:A:G	1.42253e-08	-1.69236	-1.19866
16741104	chr19:16741104:G:A	1.58263e-08	-1.684	-1.10038
16741123	chr19:16741123:A:G	1.33526e-08	-1.63528	-1.31906
16741436	chr19:16741436:G:A	7.12969e-08	-1.69984e-10	-1.2792
16741565	chr19:16741565:C:T	1.95076e-07	-1.69984e-10	-0.272658
16742635	chr19:16742635:C:A	7.17435e-08	-1.69984e-10	-1.27295
16742707	chr19:16742707:G:A	7.24534e-08	-1.69984e-10	-1.2631
16742731	chr19:16742731:C:T	7.60905e-08	-1.69984e-10	-1.21413
16742847	chr19:16742847:A:T	9.46283e-08	-1.69984e-10	-0.996092
16743195	chr19:16743195:G:A	1.99088e-07	-1.69984e-10	-0.252299
16743296	chr19:16743296:G:A	5.88403e-08	-1.47122	-3.3072e-10
16743478	chr19:16743478:G:C	5.0778e-07	-1.69984e-10	0.684
16743648	chr19:16743648:C:CCATA	7.58781e-08	-1.69984e-10	-1.21692
16743775	chr19:16743775:C:T	2.51689e-08	-1.64088	-0.679557
16743833	chr19:16743833:C:T	6.81058e-08	-1.69984e-10	-1.32499
16743929	chr19:16743929:C:T	2.99331e-06	1.06247	1.39562
16743945	chr19:16743945:A:T	7.64828e-08	-1.69984e-10	-1.20898
16744130	chr19:16744130:A:T	2.84557e-06	0.671758	1.73571
16744316	chr19:16744316:G:T	2.74403e-06	3.56223	-1.19109
16744454	chr19:16744454:A:G	2.94128e-06	-0.622121	3.06267
16744551	chr19:16744551:G:A	6.80038e-08	-1.69984e-10	-1.32648
16744622	chr19:16744622:G:T	2.96802e-06	-1.69984e-10	2.4496
16745179	chr19:16745179:A:G	1.21602e-08	-1.7561	-1.29178
16745204	chr19:16745204:T:C	1.16412e-08	-1.76514	-1.32635
16745225	chr19:16745225:A:G	1.15334e-07	-1.69984e-10	-0.798215
16745375	chr19:16745375:C:T	1.91614e-08	-1.294	-1.29915
16745481	chr19:16745481:A:C	5.0284e-08	-0.712902	-0.91546
16745485	chr19:16745485:T:G	9.1747e-08	-1.69984e-10	-1.02701
16745508	chr19:16745508:C:T	7.009e-08	-1.69984e-10	-1.29627
16745573	chr19:16745573:A:T	1.03533e-06	-1.69984e-10	1.39643
16745679	chr19:16745679:G:A	6.09394e-07	-1.69984e-10	0.866417
16745904	chr19:16745904:G:A	7.36875e-08	-1.25895	0.0127351
16745930	chr19:16745930:T:A	8.93522e-08	-1.69984e-10	-1.05346
16746053	chr19:16746053:C:T	2.89298e-08	-1.52413	-0.657046
16746145	chr19:16746145:C:T	5.55485e-08	-0.407123	-1.12167
16746154	chr19:16746154:G:T	7.89825e-08	-1.69984e-10	-1.17682
16746189	chr19:16746189:AT:A	7.24535e-08	-1.69984e-10	-1.2631
16746278	chr19:16746278:T:C	6.82379e-08	-1.69984e-10	-1.32305
16746296	chr19:16746296:A:G	1.70401e-08	-1.69291	-1.01757
16746449	chr19:16746449:C:T	2.15717e-08	-1.56641	-0.908253
16746614	chr19:16746614:A:G	6.08354e-08	-1.32338	-0.114499
16747186	chr19:16747186:G:A	8.50882e-08	-1.69984e-10	-1.10236
16747252	chr19:16747252:G:A	7.05964e-08	-1.69984e-10	-1.28907
16747279	chr19:16747279:C:A	8.29693e-08	-1.69984e-10	-1.12758
16747282	chr19:16747282:G:A	6.83605e-08	-1.69984e-10	-1.32125
16747333	chr19:16747333:C:T	6.9681e-08	-1.69984e-10	-1.30212
16747448	chr19:16747448:C:T	3.57441e-08	-0.721975	-1.24769
16747872	chr19:16747872:T:C	8.81464e-08	-1.69984e-10	-1.06705
16748006	chr19:16748006:T:C	3.95739e-08	-1.49796	-0.369915
16748141	chr19:16748141:G:A	6.79874e-08	-1.69984e-10	-1.32673
16748173	chr19:16748173:A:G	3.8272e-08	-1.50404	-0.397289
16748841	chr19:16748841:G:T	4.4047e-08	-1.76079	-3.3072e-10
16748930	chr19:16748930:C:T	6.82924e-08	-1.69984e-10	-1.32225
16749008	chr19:16749008:A:G	3.91246e-08	-1.51917	-0.360122
16749110	chr19:16749110:C:T	6.96896e-08	-1.69984e-10	-1.302
16749159	chr19:16749159:C:T	1.03522e-07	-1.69984e-10	-0.906266
16749190	chr19:16749190:A:T	9.13407e-08	-1.69984e-10	-1.03145
16749273	chr19:16749273:C:T	5.1984e-08	-1.50968	-0.0854342
16749276	chr19:16749276:G:A	9.26949e-08	-1.69984e-10	-1.01673
16749372	chr19:16749372:C:T	2.45606e-07	-1.69984e-10	-0.0423208
16749581	chr19:16749581:C:T	3.36043e-08	-0.774224	-1.25717
16749747	chr19:16749747:G:A	5.24897e-08	-1.49116	-0.0942674
16749791	chr19:16749791:T:C	4.96039e-08	-1.54585	-0.0961311
16749874	chr19:16749874:C:T	9.69337e-08	-1.69984e-10	-0.972021
16750071	chr19:16750071:G:A	4.61218e-08	-1.71476	-3.3072e-10
16750084	chr19:16750084:G:A	2.49558e-07	-1.69984e-10	-0.0263571
16750910	chr19:16750910:AG:A	7.13403e-07	-1.15912	2.18312
16750961	chr19:16750961:C:T	4.58309e-08	-1.72109	-3.3072e-10
16751093	chr19:16751093:G:A	3.44148e-08	-0.756674	-1.25089
16751246	chr19:16751246:A:G	4.58717e-08	-1.51085	-0.209351
16751658	chr19:16751658:C:T	4.55885e-08	-1.01364	-0.712748
16751860	chr19:16751860:AAAG:A	6.80201e-08	-1.69984e-10	-1.32624
16752217	chr19:16752217:TG:T	8.58129e-08	-1.69984e-10	-1.09388
16752259	chr19:16752259:C:T	1.02934e-06	-1.15992	2.55055
16752270	chr19:16752270:A:G	6.84798e-08	-1.69984e-10	-1.31951
16752892	chr19:16752892:G:A	7.0068e-08	-1.69984e-10	-1.29658
16753120	chr19:16753120:C:T	7.00673e-08	-1.69984e-10	-1.29659
16753205	chr19:16753205:A:G	6.86914e-08	-1.69984e-10	-1.31642
16753553	chr19:16753553:C:T	7.00967e-08	-1.69984e-10	-1.29617
16755124	chr19:16755124:T:C	7.12381e-07	-1.11878	2.14134
16755293	chr19:16755293:G:A	6.79855e-08	-1.69984e-10	-1.32675
16755663	chr19:16755663:C:T	6.9409e-08	-1.69984e-10	-1.30603
16755971	chr19:16755971:G:C	3.96433e-08	-0.626596	-1.23953
16756145	chr19:16756145:T:A	6.79855e-08	-1.69984e-10	-1.32675
16756155	chr19:16756155:A:T	1.1255e-07	-1.69984e-10	-0.822651
16756853	chr19:16756853:C:T	6.80732e-08	-1.69984e-10	-1.32546
16757447	chr19:16757447:A:G	6.80813e-08	-1.69984e-10	-1.32535
16757612	chr19:16757612:G:A	7.37895e-07	-1.13287	2.19062
16757632	chr19:16757632:A:G	7.18348e-08	-1.69984e-10	-1.27168
16757671	chr19:16757671:A:T	3.92167e-08	-0.614888	-1.26206
16757744	chr19:16757744:G:C	1.77601e-08	-1.48463	-1.18446
16758073	chr19:16758073:G:C	2.17984e-08	-1.43199	-1.03222
16758344	chr19:16758344:A:G	6.40235e-07	-1.0912	2.00699
16758449	chr19:16758449:A:G	2.03883e-08	-1.73347	-0.797622
16758510	chr19:16758510:C:T	2.47002e-07	-1.69984e-10	-0.0366525
16758628	chr19:16758628:A:G	6.80544e-08	-1.69984e-10	-1.32574
16758655	chr19:16758655:C:T	6.24067e-08	-1.02758	-0.384793
16758849	chr19:16758849:A:G	4.2827e-08	-0.570712	-1.21817
16758948	chr19:16758948:G:T	6.81117e-08	-1.69984e-10	-1.3249
16758965	chr19:16758965:C:T	8.40466e-08	-1.69984e-10	-1.11468
16759072	chr19:16759072:C:G	1.25241e-07	-1.06944	0.353632
16759115	chr19:16759115:T:C	4.02601e-08	-0.647139	-1.20355
16759155	chr19:16759155:T:C	6.81339e-08	-1.69984e-10	-1.32457
16759333	chr19:16759333:C:T	1.73465e-07	-1.69984e-10	-0.390073
16759759	chr19:16759759:C:T	6.83542e-08	-1.69984e-10	-1.32134
16759858	chr19:16759858:G:A	4.66956e-08	-1.7024	-3.3072e-10
16759976	chr19:16759976:G:C	7.00541e-08	-1.69984e-10	-1.29678
16760128	chr19:16760128:C:T	8.11933e-08	-1.69984e-10	-1.14921
16760716	chr19:16760716:G:C	7.20481e-08	-1.69984e-10	-1.26871
16760894	chr19:16760894:T:C	6.64703e-08	-0.915872	-0.433421
16760896	chr19:16760896:T:C	6.81669e-08	-1.69984e-10	-1.32409
16760911	chr19:16760911:G:A	6.80444e-08	-1.69984e-10	-1.32589
16761135	chr19:16761135:C:T	6.81605e-08	-1.69984e-10	-1.32418
16761174	chr19:16761174:A:C	4.69147e-07	-1.07992	1.68479
16761312	chr19:16761312:T:C	2.15242e-07	-1.69984e-10	-0.174283
16761440	chr19:16761440:C:T	6.81495e-08	-1.69984e-10	-1.32434
16761475	chr19:16761475:T:A	4.91228e-08	-1.65172	-3.3072e-10
16761514	chr19:16761514:G:A	6.79861e-08	-1.69984e-10	-1.32675
16761610	chr19:16761610:G:A	6.89183e-08	-0.804398	-0.508729
16761701	chr19:16761701:G:A	7.62347e-08	-0.863138	-0.349094
16761983	chr19:16761983:C:T	6.13593e-08	-1.4293	-3.3072e-10
16762129	chr19:16762129:G:A	1.90142e-08	-1.42445	-1.17641
16762442	chr19:16762442:A:G	6.82832e-08	-1.69984e-10	-1.32238
16762925	chr19:16762925:A:G	4.07499e-08	-0.615532	-1.22306
16763165	chr19:16763165:G:A	8.68708e-08	-1.69984e-10	-1.08163
16763320	chr19:16763320:C:T	6.09905e-08	-1.04588	-0.389446
16763491	chr19:16763491:A:G	2.25493e-07	-1.69984e-10	-0.127759
16763713	chr19:16763713:T:C	6.81014e-08	-1.69984e-10	-1.32505
16764324	chr19:16764324:C:T	6.83554e-08	-1.69984e-10	-1.32133
16764349	chr19:16764349:C:T	1.45505e-07	-1.69984e-10	-0.565837
16764369	chr19:16764369:A:G	6.82768e-08	-1.32248	-3.3072e-10
16764385	chr19:16764385:A:G	3.71919e-08	-0.807033	-1.12292
16764415	chr19:16764415:T:C	6.91546e-08	-1.69984e-10	-1.3097
16764777	chr19:16764777:C:T	3.16307e-08	-1.3062	-0.785721
16765288	chr19:16765288:T:C	6.96479e-08	-1.69984e-10	-1.3026
16765293	chr19:16765293:A:G	9.65363e-08	-1.69984e-10	-0.976129
16765550	chr19:16765550:T:C	6.27721e-08	-1.06464	-0.341901
16765592	chr19:16765592:C:T	9.68442e-08	-1.69984e-10	-0.972945
16765690	chr19:16765690:G:A	4.10726e-08	-0.749795	-1.08091
16765704	chr19:16765704:G:A	5.43651e-08	-0.336721	-1.21361
16765966	chr19:16765966:G:A	6.82069e-08	-1.69984e-10	-1.3235
16766161	chr19:16766161:TATA:T	8.92947e-08	-1.69984e-10	-1.05411
16766277	chr19:16766277:C:T	4.56781e-08	-1.72443	-3.3072e-10
16766522	chr19:16766522:T:C	5.32909e-08	-0.352707	-1.21758
16767543	chr19:16767543:C:T	5.34238e-08	-0.345915	-1.22188
16767593	chr19:16767593:G:A	2.81268e-07	-1.69984e-10	0.0932601
16767650	chr19:16767650:C:T	5.24136e-08	-0.355136	-1.23175
16767771	chr19:16767771:A:T	2.81247e-07	-1.69984e-10	0.0931845
16767894	chr19:16767894:G:A	7.03508e-08	-1.69984e-10	-1.29255
16768068	chr19:16768068:C:T	1.96804e-08	-1.51351	-1.05291
16768135	chr19:16768135:C:T	1.23474e-07	-1.32431	0.594293
16768462	chr19:16768462:A:C	1.59693e-08	-1.56996	-1.20542
16768740	chr19:16768740:C:G	1.60828e-08	-1.55953	-1.20877
16768795	chr19:16768795:G:A	7.11176e-08	-1.69984e-10	-1.28171
16768895	chr19:16768895:A:G	1.57336e-08	-1.58776	-1.20249
16768991	chr19:16768991:T:C	9.26285e-08	-1.69984e-10	-1.01745
16769673	chr19:16769673:C:T	5.61933e-08	-1.15724	-0.360016
16769734	chr19:16769734:G:A	7.22367e-08	-1.69984e-10	-1.2661
16769969	chr19:16769969:C:G	6.8264e-08	-1.69984e-10	-1.32267
16770090	chr19:16770090:G:A	8.64087e-08	-1.69984e-10	-1.08696
16770162	chr19:16770162:G:A	5.21435e-08	-0.407444	-1.1846
16770354	chr19:16770354:C:T	6.55573e-08	-1.36312	-3.3072e-10
16770498	chr19:16770498:G:A	4.75075e-08	-1.46236	-0.2228
16771021	chr19:16771021:C:T	9.11439e-08	-1.69984e-10	-1.03361
16771054	chr19:16771054:C:A	8.0793e-08	-1.69984e-10	-1.15416
16771232	chr19:16771232:G:T	1.22395e-07	-1.69984e-10	-0.738794
16771321	chr19:16771321:A:G	3.08575e-08	-0.987849	-1.12882
16771610	chr19:16771610:T:G	4.04772e-08	-0.672706	-1.1726
16771746	chr19:16771746:C:T	7.21985e-08	-1.69984e-10	-1.26663
16772103	chr19:16772103:C:T	1.04787e-07	-0.894115	-3.3072e-10
16772140	chr19:16772140:A:T	4.58647e-08	-0.541326	-1.17903
16773809	chr19:16773809:CA:C	7.42571e-08	-1.22742	-0.0110966
16773923	chr19:16773923:C:T	9.06239e-08	-1.69984e-10	-1.03933
16774050	chr19:16774050:C:G	6.79943e-08	-1.69984e-10	-1.32663
16774466	chr19:16774466:TCCATCCAC:T	7.1373e-08	-1.27813	-3.3072e-10
16774509	chr19:16774509:T:C	9.40197e-08	-1.69984e-10	-1.00254
16774511	chr19:16774511:C:T	8.89166e-08	-1.69984e-10	-1.05835
16774730	chr19:16774730:A:G	9.20752e-08	-1.69984e-10	-1.02344
16775035	chr19:16775035:C:A	1.17617e-07	-1.69984e-10	-0.778617
16775180	chr19:16775180:A:T	5.00719e-08	-1.63259	-3.3072e-10
16775264	chr19:16775264:G:T	2.14502e-07	-0.17773	-3.3072e-10
16775305	chr19:16775305:A:AAT	7.65958e-08	-1.69984e-10	-1.20751
16775389	chr19:16775389:G:A	5.39313e-08	-0.349299	-1.20904
16775700	chr19:16775700:T:C	4.89473e-08	-0.436705	-1.2186
16775730	chr19:16775730:G:A	6.79862e-08	-1.69984e-10	-1.32674
16776203	chr19:16776203:G:A	4.88519e-08	-0.436312	-1.22094
16776276	chr19:16776276:T:A	2.4345e-08	-1.2875	-1.06622
16776322	chr19:16776322:C:T	9.24964e-08	-1.69984e-10	-1.01888
16776330	chr19:16776330:G:A	1.06932e-07	-1.27753	0.403676
16776634	chr19:16776634:A:G	4.63053e-08	-0.941474	-0.769317
16776718	chr19:16776718:G:A	7.68583e-08	-1.69984e-10	-1.20408
16776875	chr19:16776875:G:A	3.56509e-08	-0.698499	-1.27378
16778062	chr19:16778062:A:G	2.30918e-07	-1.69984e-10	-0.103984
16778916	chr19:16778916:G:A	9.20537e-08	-1.69984e-10	-1.02368
16779031	chr19:16779031:C:T	2.4249e-07	-1.69984e-10	-0.0550881
16779432	chr19:16779432:C:G	5.11913e-08	-0.526737	-1.08374
16779500	chr19:16779500:C:G	1.67065e-08	-1.40915	-1.3211
16779510	chr19:16779510:A:G	1.65843e-08	-1.41732	-1.32027
16779648	chr19:16779648:T:C	7.69698e-08	-1.59405	0.39142
16779764	chr19:16779764:G:A	8.0889e-08	-1.69984e-10	-1.15297
16779777	chr19:16779777:C:T	6.79923e-08	-1.69984e-10	-1.32665
16779946	chr19:16779946:C:T	3.52506e-08	-0.917135	-1.06643
16780175	chr19:16780175:A:G	9.18402e-08	-1.69984e-10	-1.026
16780246	chr19:16780246:C:T	8.82895e-08	-1.69984e-10	-1.06543
16780357	chr19:16780357:C:T	7.93871e-08	-1.61927	0.447558
16780529	chr19:16780529:T:TCACATTCA	8.10328e-08	-1.69984e-10	-1.15119
16780662	chr19:16780662:C:T	6.41415e-08	-1.27888	-0.106073
16780678	chr19:16780678:G:A	6.92555e-08	-1.69984e-10	-1.30825
16781012	chr19:16781012:G:A	7.51152e-08	-1.62556	0.398537
16781189	chr19:16781189:C:T	3.63297e-08	-0.893252	-1.06016
16781190	chr19:16781190:G:A	1.64844e-08	-1.43069	-1.31294
16782333	chr19:16782333:G:A	8.50643e-08	-1.69984e-10	-1.10264
16783234	chr19:16783234:C:T	6.79905e-08	-1.69984e-10	-1.32668
16783279	chr19:16783279:C:G	2.07541e-07	-1.69984e-10	-0.210721
16783494	chr19:16783494:C:T	1.18379e-07	-1.69984e-10	-0.772154
16783969	chr19:16783969:C:T	2.24298e-08	-1.44245	-0.993211
16783970	chr19:16783970:G:A	7.9363e-08	-1.69984e-10	-1.17202
16783979	chr19:16783979:C:T	6.80549e-08	-1.69984e-10	-1.32573
16784536	chr19:16784536:G:A	7.96487e-08	-1.69984e-10	-1.16842
16784657	chr19:16784657:G:A	9.69303e-08	-1.69984e-10	-0.972057
16785259	chr19:16785259:C:A	8.42142e-08	-1.69984e-10	-1.11269
16785317	chr19:16785317:G:A	6.92979e-08	-1.69984e-10	-1.30763
16785584	chr19:16785584:ATGAC:A	4.36012e-08	-0.44919	-1.32177
16785769	chr19:16785769:AAC:A	1.31341e-07	-1.75434	1.08609
16785867	chr19:16785867:A:T	6.87017e-08	-1.69984e-10	-1.31628
16786084	chr19:16786084:C:T	1.3288e-07	-1.77041	1.1138
16786131	chr19:16786131:T:C	3.38077e-08	-0.799064	-1.22629
16786217	chr19:16786217:C:T	6.91346e-08	-1.69984e-10	-1.30999
16786266	chr19:16786266:T:C	3.20784e-08	-0.851303	-1.22656
16786325	chr19:16786325:T:C	1.28709e-07	-1.69984e-10	-0.688493
16786635	chr19:16786635:T:C	4.71586e-08	-0.398754	-1.29378
16786854	chr19:16786854:G:A	4.61886e-08	-0.424256	-1.28906
16786894	chr19:16786894:G:A	4.28371e-08	-0.462145	-1.3265
16787093	chr19:16787093:G:A	1.7614e-07	-1.69984e-10	-0.37477
16787291	chr19:16787291:TA:T	6.79885e-08	-1.69984e-10	-1.32671
16787626	chr19:16787626:G:A	1.57457e-07	-1.69984e-10	-0.486894
16787925	chr19:16787925:C:A	4.97017e-08	-1.64001	-3.3072e-10
16787928	chr19:16787928:C:A	4.44013e-08	-1.75278	-3.3072e-10
16788920	chr19:16788920:A:G	8.01132e-08	-1.07278	-0.0898278
16789023	chr19:16789023:G:A	9.42868e-08	-1.69984e-10	-0.999707
16789054	chr19:16789054:A:G	3.73336e-08	-0.633445	-1.29271
16789118	chr19:16789118:C:T	6.80319e-08	-1.69984e-10	-1.32607
16789368	chr19:16789368:C:T	2.07e-08	-1.39077	-1.12515
16789855	chr19:16789855:C:T	7.0366e-08	-1.69984e-10	-1.29234
16789861	chr19:16789861:G:A	1.21761e-07	-1.69984e-10	-0.743992
16790067	chr19:16790067:G:A	2.09558e-08	-1.55769	-0.945945
16790743	chr19:16790743:C:T	6.90008e-08	-1.69984e-10	-1.31193
16790794	chr19:16790794:G:T	1.69851e-07	-1.69984e-10	-0.411128
16790950	chr19:16790950:G:A	1.35888e-07	-1.69984e-10	-0.634221
16791813	chr19:16791813:A:G	4.34801e-08	-1.77061	-0.00313767
16791844	chr19:16791844:A:T	7.23959e-08	-1.69984e-10	-1.2639
16791954	chr19:16791954:T:C	1.70469e-07	-1.69984e-10	-0.407492
16792009	chr19:16792009:C:T	1.02637e-07	-1.69984e-10	-0.914851
16792360	chr19:16792360:G:A	1.68744e-07	-1.69984e-10	-0.417668
16792443	chr19:16792443:G:A	4.69124e-08	-1.61439	-0.0833739
16792526	chr19:16792526:C:T	8.99894e-08	-1.69984e-10	-1.04636
16792635	chr19:16792635:T:C	5.12599e-08	-1.60914	-3.3072e-10
16793008	chr19:16793008:G:A	1.06013e-07	-1.69984e-10	-0.88249
16793975	chr19:16793975:T:C	1.66612e-07	-1.69984e-10	-0.43038
16794049	chr19:16794049:A:G	9.64482e-08	-0.29934	-0.677702
16795395	chr19:16795395:T:A	7.42825e-08	-1.69984e-10	-1.23817
16796560	chr19:16796560:T:C	3.24384e-08	-0.787085	-1.27962
16796588	chr19:16796588:T:C	5.88085e-08	-1.59683	0.125068
16796605	chr19:16796605:G:A	6.8477e-08	-1.69984e-10	-1.31955
16796696	chr19:16796696:C:CTTT	3.20444e-08	-0.775608	-1.30332
16796765	chr19:16796765:G:A	1.02421e-07	-1.76055	0.843597
16796904	chr19:16796904:T:C	4.52481e-08	-1.73389	-3.3072e-10
16797187	chr19:16797187:A:C	2.01491e-07	-1.69984e-10	-0.240301
16797324	chr19:16797324:ATC:A	6.91764e-08	-1.69984e-10	-1.30939
16797555	chr19:16797555:C:T	2.3139e-08	-1.58847	-0.816061
16798364	chr19:16798364:C:T	9.32678e-08	-1.69984e-10	-1.01057
16798431	chr19:16798431:A:G	3.31483e-08	-0.80659	-1.23847
16798479	chr19:16798479:C:T	2.20364e-07	-1.69984e-10	-0.150766
16798708	chr19:16798708:C:T	6.95512e-08	-1.69984e-10	-1.30398
16798903	chr19:16798903:G:A	7.21343e-08	-1.69984e-10	-1.26752
16799528	chr19:16799528:C:T	3.5241e-08	-1.56727	-0.416563
16799667	chr19:16799667:T:C	4.14437e-08	-0.495397	-1.32631
16799668	chr19:16799668:G:A	4.18517e-08	-0.485739	-1.32618
16799669	chr19:16799669:G:A	4.08051e-08	-0.511257	-1.32599
16799675	chr19:16799675:T:A	4.05867e-08	-0.517293	-1.32532
16799936	chr19:16799936:C:T	3.85028e-07	0.407267	-3.3072e-10
16800060	chr19:16800060:C:G	1.91687e-07	-1.69984e-10	-0.290185
16800500	chr19:16800500:C:T	6.8464e-08	-1.69984e-10	-1.31974
16800901	chr19:16800901:G:A	7.61835e-08	-1.69984e-10	-1.2129
16801589	chr19:16801589:A:G	6.44277e-08	-0.658643	-0.721862
16801862	chr19:16801862:A:T	3.14491e-08	-1.27614	-0.821536
16801904	chr19:16801904:C:T	6.70314e-08	-1.77122	0.430334
16801927	chr19:16801927:AG:A	1.10253e-07	-1.69984e-10	-0.843275
16802323	chr19:16802323:G:A	7.16118e-08	-1.69984e-10	-1.27479
16802410	chr19:16802410:T:C	4.36638e-08	-1.10233	-0.667204
16803105	chr19:16803105:G:A	7.9354e-08	-1.69984e-10	-1.17213
16803109	chr19:16803109:G:A	8.94869e-08	-1.69984e-10	-1.05196
16803623	chr19:16803623:C:G	3.57028e-08	-1.64567	-0.325144
16803639	chr19:16803639:A:G	6.12302e-08	-1.69659	0.26518
16803672	chr19:16803672:T:A	7.03415e-08	-1.69984e-10	-1.29269
16804019	chr19:16804019:G:A	6.80787e-08	-1.69984e-10	-1.32538
16804370	chr19:16804370:C:G	4.73489e-08	-1.6885	-3.3072e-10
16804518	chr19:16804518:C:T	7.39001e-08	-1.75357	0.510235
16804554	chr19:16804554:C:T	5.08165e-08	-0.300615	-1.31721
16804649	chr19:16804649:G:A	1.28798e-07	-1.69984e-10	-0.687806
16804981	chr19:16804981:C:T	9.60666e-08	-1.69984e-10	-0.981006
16805120	chr19:16805120:G:A	7.26837e-08	-1.69984e-10	-1.25993
16805328	chr19:16805328:G:A	7.8144e-08	-1.76627	0.578772
16806084	chr19:16806084:A:G	4.41503e-08	-0.898329	-0.860121
16806646	chr19:16806646:G:A	7.68686e-08	-1.69984e-10	-1.20395
16806779	chr19:16806779:C:T	7.08242e-08	-1.69984e-10	-1.28585
16807512	chr19:16807512:A:G	5.04657e-08	-1.62475	-3.3072e-10
16807738	chr19:16807738:G:A	8.50093e-08	-1.69984e-10	-1.10329
16808107	chr19:16808107:C:T	1.02541e-07	-1.69984e-10	-0.915785
16808232	chr19:16808232:C:T	6.80252e-08	-1.69984e-10	-1.32617
16808827	chr19:16808827:C:T	8.47541e-08	-1.69984e-10	-1.10629
16809477	chr19:16809477:C:T	3.64356e-07	-1.69984e-10	0.352083
16809585	chr19:16809585:T:C	1.5308e-08	-1.77029	-1.04739
16809647	chr19:16809647:C:T	7.36937e-08	-1.69984e-10	-1.24613
16809664	chr19:16809664:C:T	3.772e-07	-1.69984e-10	0.386728
16809799	chr19:16809799:C:T	3.27433e-07	-1.69984e-10	0.245234
16809861	chr19:16809861:C:T	9.36884e-08	-1.69984e-10	-1.00607
16809903	chr19:16809903:T:A	5.82237e-08	-1.48176	-3.3072e-10
16810040	chr19:16810040:G:T	6.80761e-08	-1.69984e-10	-1.32542
16810332	chr19:16810332:G:C	7.43625e-08	-1.69984e-10	-1.2371
16810386	chr19:16810386:C:T	2.31591e-08	-1.15878	-1.24488
16810395	chr19:16810395:G:A	7.74869e-08	-1.69984e-10	-1.19594
16810719	chr19:16810719:C:T	6.87828e-08	-1.69984e-10	-1.31509
16810774	chr19:16810774:T:C	1.81208e-07	-0.346405	-3.3072e-10
16810951	chr19:16810951:C:T	3.78818e-08	-0.973043	-0.938534
16811252	chr19:16811252:A:T	5.75776e-08	-1.49291	-3.3072e-10
16812683	chr19:16812683:C:G	1.59909e-08	-1.70455	-1.06948
16813444	chr19:16813444:G:A	3.5128e-07	-1.69984e-10	0.315535
16813670	chr19:16813670:TTTCACCATGTTGGCCAGGC:T	3.64787e-07	-1.69984e-10	0.353266
16814030	chr19:16814030:T:C	1.07062e-07	-1.69984e-10	-0.872642
16814118	chr19:16814118:C:A	9.99637e-08	-1.69984e-10	-0.941242
16814141	chr19:16814141:C:A	7.52157e-08	-1.69984e-10	-1.22569
16815256	chr19:16815256:A:T	2.41692e-08	-1.10811	-1.25286
16815636	chr19:16815636:C:T	1.27406e-07	-1.69984e-10	-0.698672
16815936	chr19:16815936:T:G	7.21296e-08	-1.69984e-10	-1.26758
16815974	chr19:16815974:C:T	8.32024e-08	-1.69984e-10	-1.12477
16816217	chr19:16816217:C:T	7.08432e-08	-1.69984e-10	-1.28558
16816407	chr19:16816407:CA:C	8.99081e-08	-1.69984e-10	-1.04726
16816684	chr19:16816684:TC:T	9.07729e-08	-1.69984e-10	-1.03769
16816720	chr19:16816720:G:A	1.38355e-08	-1.64797	-1.27084
16816984	chr19:16816984:C:T	8.64114e-08	-1.69984e-10	-1.08693
16817329	chr19:16817329:G:A	9.13867e-08	-1.69984e-10	-1.03095
16817701	chr19:16817701:G:T	6.93054e-08	-1.69984e-10	-1.30753
16817835	chr19:16817835:A:C	1.57381e-07	-1.69984e-10	-0.48738
16817953	chr19:16817953:A:C	6.82924e-08	-1.69984e-10	-1.32225
16818106	chr19:16818106:C:A	7.31591e-08	-1.69984e-10	-1.25341
16818135	chr19:16818135:T:A	9.26762e-08	-1.69984e-10	-1.01694
16818231	chr19:16818231:G:T	7.18966e-08	-1.69984e-10	-1.27082
16818475	chr19:16818475:C:T	5.97652e-08	-1.45562	-3.3072e-10
16818563	chr19:16818563:G:A	6.92479e-08	-1.69984e-10	-1.30835
16819353	chr19:16819353:T:C	1.58178e-08	-1.46248	-1.32243
16819778	chr19:16819778:G:A	7.18385e-08	-1.69984e-10	-1.27163
16820184	chr19:16820184:G:A	6.95929e-08	-1.69984e-10	-1.30339
16820635	chr19:16820635:C:T	1.57437e-08	-1.7628	-1.02681
16820774	chr19:16820774:A:T	6.8664e-08	-1.69984e-10	-1.31682
16821086	chr19:16821086:A:T	1.35289e-07	-1.69984e-10	-0.638633
16821093	chr19:16821093:G:A	8.40047e-08	-1.69984e-10	-1.11518
16821913	chr19:16821913:G:A	1.65368e-08	-1.61302	-1.12744
16822015	chr19:16822015:T:C	1.28992e-08	-1.66436	-1.32452
16822724	chr19:16822724:C:T	1.39349e-07	-1.69984e-10	-0.609067
16822922	chr19:16822922:T:A	7.67047e-08	-1.69984e-10	-1.20609
16823042	chr19:16823042:TTC:T	7.55049e-08	-1.69984e-10	-1.22185
16823069	chr19:16823069:C:T	1.50798e-08	-1.61192	-1.22077
16823134	chr19:16823134:GC:G	7.40336e-08	-1.69984e-10	-1.24153
16823418	chr19:16823418:C:T	1.46608e-07	-1.69984e-10	-0.558284
16823684	chr19:16823684:T:A	4.39e-07	-1.69984e-10	0.538451
16824341	chr19:16824341:T:C	1.10764e-07	-1.69984e-10	-0.838644
16824436	chr19:16824436:A:G	6.97117e-08	-1.69984e-10	-1.30168
16824524	chr19:16824524:C:T	1.28213e-08	-1.76866	-1.22628
16824528	chr19:16824528:G:A	4.73123e-08	-1.2249	-0.464378
16825135	chr19:16825135:T:C	1.11647e-07	-1.69984e-10	-0.83071
16825268	chr19:16825268:C:T	9.84887e-08	-1.69984e-10	-0.956106
16825578	chr19:16825578:A:G	1.80379e-08	-1.48496	-1.16861
16825603	chr19:16825603:A:G	7.02634e-08	-1.69984e-10	-1.2938
16825864	chr19:16825864:G:A	1.94964e-08	-1.49223	-1.08359
16825945	chr19:16825945:C:T	1.24588e-07	-0.721032	-3.3072e-10
16826188	chr19:16826188:C:T	4.59903e-08	-1.71762	-3.3072e-10
16826382	chr19:16826382:G:A	2.00705e-08	-1.38768	-1.15912
16827020	chr19:16827020:T:C	1.04117e-07	-1.69984e-10	-0.900532
16827391	chr19:16827391:G:A	6.81355e-08	-1.69984e-10	-1.32455
16827466	chr19:16827466:G:A	2.64051e-07	-1.69984e-10	0.0300927
16827816	chr19:16827816:T:C	1.93083e-08	-1.63586	-0.949652
16827837	chr19:16827837:A:G	1.74351e-07	-1.69984e-10	-0.384976
16827910	chr19:16827910:G:A	8.10813e-08	-1.69984e-10	-1.1506
16828041	chr19:16828041:CAG:C	8.84061e-08	-1.69984e-10	-1.06411
16828355	chr19:16828355:C:T	6.94561e-08	-1.69984e-10	-1.30535
16828542	chr19:16828542:A:G	2.09064e-08	-1.4692	-1.03679
16828671	chr19:16828671:A:G	2.95095e-08	-1.77053	-0.390806
16829366	chr19:16829366:A:G	5.17515e-08	-0.375222	-1.22437
16829597	chr19:16829597:G:A	6.80054e-08	-1.69984e-10	-1.32646
16830060	chr19:16830060:A:G	1.07368e-07	-1.69984e-10	-0.869782
16830251	chr19:16830251:C:A	7.26104e-08	-1.69984e-10	-1.26094
16830266	chr19:16830266:T:C	4.61954e-08	-1.71317	-3.3072e-10
16830514	chr19:16830514:G:A	9.88314e-08	-1.69984e-10	-0.952632
16830599	chr19:16830599:G:C	3.22824e-08	-0.950408	-1.12112
16830646	chr19:16830646:T:A	1.32189e-08	-1.64313	-1.32127
16831155	chr19:16831155:C:T	1.60083e-07	-1.69984e-10	-0.470357
16831831	chr19:16831831:C:T	7.72872e-08	-1.69984e-10	-1.19852
16832221	chr19:16832221:G:A	2.58895e-07	-1.69984e-10	0.0103744
16832541	chr19:16832541:C:T	9.19214e-08	-1.02511	-3.3072e-10
16832723	chr19:16832723:C:T	5.12711e-08	-0.518348	-1.09057
16833351	chr19:16833351:C:T	9.18153e-08	-1.69984e-10	-1.02627
16833556	chr19:16833556:T:C	4.543e-08	-1.55035	-0.179525
16834097	chr19:16834097:G:T	1.03118e-07	-1.69984e-10	-0.910179
16834238	chr19:16834238:A:C	2.66033e-08	-0.938281	-1.32673
16834374	chr19:16834374:G:A	7.31007e-08	-1.25421	-3.3072e-10
16834394	chr19:16834394:G:A	1.24575e-08	-1.73383	-1.28989
16835793	chr19:16835793:A:G	4.9831e-08	-1.63741	-3.3072e-10
16835953	chr19:16835953:T:C	4.5893e-08	-1.76915	0.0494175
16836261	chr19:16836261:T:G	7.34958e-08	-1.69984e-10	-1.24882
16836335	chr19:16836335:C:T	8.51525e-08	-1.69984e-10	-1.1016
16836628	chr19:16836628:A:G	7.00375e-08	-1.69984e-10	-1.29702
16836880	chr19:16836880:G:A	4.92635e-08	-1.64887	-3.3072e-10
16838058	chr19:16838058:C:T	7.67395e-08	-1.69984e-10	-1.20563
16838194	chr19:16838194:A:T	1.36801e-08	-1.60385	-1.32626
16838233	chr19:16838233:AATC:A	5.06119e-08	-0.509346	-1.11252
16838665	chr19:16838665:C:T	8.60544e-08	-1.69984e-10	-1.09107
16839154	chr19:16839154:G:C	1.19245e-08	-1.74599	-1.32147
16839413	chr19:16839413:C:T	8.50282e-08	-1.69984e-10	-1.10306
16839453	chr19:16839453:G:A	9.67406e-08	-1.69984e-10	-0.974015
16839544	chr19:16839544:C:T	2.47592e-07	-0.0342676	-3.3072e-10
16839882	chr19:16839882:C:T	1.03726e-07	-1.69984e-10	-0.904297
16839952	chr19:16839952:C:T	1.61763e-08	-1.45931	-1.30319
16840266	chr19:16840266:A:G	2.51715e-08	-0.993634	-1.3267
16840362	chr19:16840362:C:A	1.30996e-08	-1.7157	-1.25777
16840377	chr19:16840377:C:T	1.0335e-07	-1.69984e-10	-0.907923
16840757	chr19:16840757:C:T	1.77849e-07	-0.365114	-3.3072e-10
16841078	chr19:16841078:T:C	3.94916e-08	-0.679389	-1.19057
16841378	chr19:16841378:G:A	6.81223e-08	-1.69984e-10	-1.32474
16841440	chr19:16841440:C:T	1.02952e-07	-1.69984e-10	-0.911787
16841717	chr19:16841717:C:T	9.71773e-08	-1.69984e-10	-0.969511
16841726	chr19:16841726:T:A	1.07406e-07	-1.69984e-10	-0.869431
16842020	chr19:16842020:G:C	1.07407e-07	-0.86942	-3.3072e-10
16842606	chr19:16842606:C:T	8.3631e-08	-1.69984e-10	-1.11963
16843069	chr19:16843069:G:A	3.79019e-08	-1.65143	-0.259612
16843861	chr19:16843861:AT:A	3.33871e-08	-1.77124	-0.266639
16843995	chr19:16843995:G:A	1.31876e-08	-1.72625	-1.24052
16844007	chr19:16844007:G:A	1.07711e-07	-1.69984e-10	-0.866599
16844730	chr19:16844730:G:A	7.12144e-08	-1.69984e-10	-1.28035
16844923	chr19:16844923:C:T	4.43088e-08	-1.75487	-3.3072e-10
16845223	chr19:16845223:A:G	8.70509e-08	-1.69984e-10	-1.07956
16845921	chr19:16845921:G:A	7.21554e-08	-1.69984e-10	-1.26723
16846055	chr19:16846055:G:A	4.42854e-08	-1.75539	-3.3072e-10
16846469	chr19:16846469:C:T	7.78339e-08	-1.69984e-10	-1.19147
16846787	chr19:16846787:A:G	6.92483e-08	-1.69984e-10	-1.30835
16847352	chr19:16847352:T:C	6.98783e-08	-1.69984e-10	-1.29929
16847495	chr19:16847495:T:C	7.12465e-08	-1.69984e-10	-1.2799
16848057	chr19:16848057:T:C	3.36542e-08	-1.5675	-0.462411
16848144	chr19:16848144:C:T	1.48261e-08	-1.55754	-1.29212
16848164	chr19:16848164:T:G	1.01933e-07	-1.69984e-10	-0.921737
16848372	chr19:16848372:A:G	7.22772e-08	-1.69984e-10	-1.26554
16848400	chr19:16848400:G:C	2.91029e-08	-1.76432	-0.410886
16848796	chr19:16848796:C:T	2.03803e-08	-1.747	-0.784485
16849164	chr19:16849164:T:C	1.94085e-07	-1.69984e-10	-0.27775
16849245	chr19:16849245:G:A	1.27853e-08	-1.70209	-1.29566
16849824	chr19:16849824:C:T	3.57444e-08	-0.695382	-1.27427
16849859	chr19:16849859:A:G	2.55669e-08	-0.978754	-1.326
16850606	chr19:16850606:G:C	1.02806e-07	-1.69984e-10	-0.913207
16850817	chr19:16850817:C:T	8.69087e-08	-1.69984e-10	-1.08119
16851058	chr19:16851058:C:T	4.6436e-08	-1.60996	-0.0980092
16851088	chr19:16851088:T:TG	5.60815e-08	-1.76833	0.249089
16851217	chr19:16851217:CTG:C	1.22348e-07	-1.69984e-10	-0.73918
16851616	chr19:16851616:G:A	8.0685e-08	-1.69984e-10	-1.1555
16852447	chr19:16852447:G:A	2.61453e-08	-0.95798	-1.3244
16852923	chr19:16852923:C:T	7.9033e-08	-1.69984e-10	-1.17618
16853987	chr19:16853987:C:T	6.9219e-08	-1.69984e-10	-1.30877
16854957	chr19:16854957:G:A	6.89322e-08	-1.69984e-10	-1.31292
16854971	chr19:16854971:C:T	1.30631e-07	-1.69984e-10	-0.673671
16855270	chr19:16855270:C:T	1.28064e-07	-1.69984e-10	-0.69352
16855486	chr19:16855486:C:T	4.37816e-08	-1.76683	-3.3072e-10
16855578	chr19:16855578:G:A	1.10581e-07	-1.69984e-10	-0.840299
16855687	chr19:16855687:C:T	4.48663e-08	-1.74236	-3.3072e-10
16856335	chr19:16856335:G:A	7.19886e-08	-1.69984e-10	-1.26954
16856587	chr19:16856587:T:C	7.53655e-08	-1.69984e-10	-1.2237
16856634	chr19:16856634:C:T	9.47066e-08	-1.69984e-10	-0.995265
16857005	chr19:16857005:C:T	4.70794e-08	-1.69421	-3.3072e-10
16858132	chr19:16858132:C:G	1.41342e-07	-1.69984e-10	-0.594867
16858913	chr19:16858913:G:A	1.40631e-07	-1.69984e-10	-0.59991
16858951	chr19:16858951:A:C	7.9165e-08	-1.69984e-10	-1.17451
16860226	chr19:16860226:C:T	9.10448e-08	-1.69984e-10	-1.0347
16860631	chr19:16860631:C:T	1.63339e-07	-1.69984e-10	-0.450218
16860711	chr19:16860711:C:T	4.50865e-08	-1.73747	-3.3072e-10
16860727	chr19:16860727:C:G	1.32284e-07	-1.69984e-10	-0.661094
16860899	chr19:16860899:G:A	1.64312e-08	-1.43141	-1.31545
16861293	chr19:16861293:G:A	7.06426e-08	-1.69984e-10	-1.28842
16861762	chr19:16861762:T:TC	1.10543e-07	-1.69984e-10	-0.840644
16861986	chr19:16861986:G:T	8.04548e-08	-1.69984e-10	-1.15835
16863945	chr19:16863945:C:T	2.38598e-08	-1.19789	-1.17596
16864072	chr19:16864072:T:C	8.41666e-08	-1.69984e-10	-1.11325
16864188	chr19:16864188:A:G	7.06955e-08	-1.69984e-10	-1.28767
16864305	chr19:16864305:C:A	1.37572e-08	-1.60764	-1.31684
16864449	chr19:16864449:C:T	1.24197e-08	-1.75685	-1.26991
16865209	chr19:16865209:GT:G	8.88485e-08	-1.69984e-10	-1.05912
16865478	chr19:16865478:T:C	1.50218e-08	-1.61494	-1.22161
16865517	chr19:16865517:C:T	1.93344e-07	-1.69984e-10	-0.281578
16865975	chr19:16865975:G:A	7.86611e-08	-1.69984e-10	-1.1809
16866676	chr19:16866676:C:G	7.17625e-08	-1.69984e-10	-1.27269
16866765	chr19:16866765:T:G	1.69589e-07	-1.69984e-10	-0.412672
16866818	chr19:16866818:G:A	8.31787e-08	-1.69984e-10	-1.12506
16866886	chr19:16866886:G:A	2.07187e-08	-1.64709	-0.86792
16867197	chr19:16867197:G:A	5.95665e-08	-0.777018	-0.681937
16867387	chr19:16867387:C:G	4.47178e-08	-1.74568	-3.3072e-10
16867600	chr19:16867600:C:T	7.47592e-08	-1.69984e-10	-1.23178
16867686	chr19:16867686:G:A	2.02747e-08	-1.23591	-1.30076
16867711	chr19:16867711:G:A	7.68415e-08	-1.69984e-10	-1.2043
16868305	chr19:16868305:C:G	7.51609e-08	-1.69984e-10	-1.22642
16868791	chr19:16868791:GGCTGGTGGGA:G	6.91098e-08	-1.69984e-10	-1.31035
16869433	chr19:16869433:A:G	9.42734e-08	-1.69984e-10	-0.999849
16870097	chr19:16870097:G:A	8.43292e-08	-1.69984e-10	-1.11132
16870374	chr19:16870374:A:G	2.66902e-08	-1.62035	-0.641404
16870806	chr19:16870806:G:A	4.41065e-08	-1.75944	-3.3072e-10
16871467	chr19:16871467:G:A	1.03791e-07	-1.69984e-10	-0.903666
16871533	chr19:16871533:C:T	8.15127e-08	-1.69984e-10	-1.14529
16871581	chr19:16871581:T:C	1.13427e-07	-1.69984e-10	-0.814891
16871859	chr19:16871859:C:T	7.04282e-08	-1.69984e-10	-1.29145
16872018	chr19:16872018:G:A	2.38111e-07	-0.0733099	-3.3072e-10
16872019	chr19:16872019:G:C	2.2215e-08	-1.59409	-0.851191
16872330	chr19:16872330:A:G	2.83075e-08	-1.1112	-1.09172
16872383	chr19:16872383:TG:T	2.13891e-07	-1.69984e-10	-0.180583
16872442	chr19:16872442:T:G	1.86104e-08	-1.49116	-1.13117
16872590	chr19:16872590:C:T	7.78713e-08	-0.61501	-0.575981
16872603	chr19:16872603:C:T	6.89202e-08	-1.69984e-10	-1.3131
16872686	chr19:16872686:C:T	2.55403e-08	-1.12803	-1.17776
16873009	chr19:16873009:T:C	8.54684e-08	-1.69984e-10	-1.0979
16873189	chr19:16873189:G:A	1.03036e-07	-1.69984e-10	-0.910967
16873469	chr19:16873469:A:G	9.0498e-08	-1.69984e-10	-1.04072
16873500	chr19:16873500:A:G	7.6148e-08	-1.69984e-10	-1.21337
16873817	chr19:16873817:C:G	7.36275e-08	-1.69984e-10	-1.24703
16874222	chr19:16874222:A:T	5.43525e-08	-0.745879	-0.804679
16874257	chr19:16874257:C:T	7.3139e-08	-1.69984e-10	-1.25369
16874497	chr19:16874497:TTGATTTGGTC:T	8.14405e-08	-1.69984e-10	-1.14618
16875914	chr19:16875914:T:C	6.88583e-08	-1.69984e-10	-1.314
16875943	chr19:16875943:C:T	2.49336e-08	-1.18766	-1.14217
16876446	chr19:16876446:T:TGTGCC	6.79893e-08	-1.69984e-10	-1.3267
16876620	chr19:16876620:C:T	8.01662e-08	-1.69984e-10	-1.16195
16876667	chr19:16876667:C:T	1.42535e-08	-1.75697	-1.13207
16876747	chr19:16876747:C:T	9.0113e-08	-1.69984e-10	-1.04498
16877241	chr19:16877241:C:T	7.59576e-08	-1.69984e-10	-1.21587
16877645	chr19:16877645:A:G	1.49812e-08	-1.5125	-1.32675
16877665	chr19:16877665:T:C	2.84525e-08	-1.75265	-0.44516
16877939	chr19:16877939:G:A	7.77377e-08	-1.69984e-10	-1.19271
16877975	chr19:16877975:G:A	1.45988e-08	-1.56319	-1.30192
16878888	chr19:16878888:C:T	1.78228e-08	-1.7106	-0.954966
16878936	chr19:16878936:G:A	1.24357e-07	-1.69984e-10	-0.722895
16879059	chr19:16879059:C:T	4.40271e-08	-1.76124	-3.3072e-10
16879352	chr19:16879352:G:A	7.11039e-08	-1.69984e-10	-1.28191
16879496	chr19:16879496:G:A	1.96345e-08	-1.42093	-1.14783
16879598	chr19:16879598:G:A	7.29519e-08	-1.25625	-3.3072e-10
16879822	chr19:16879822:C:T	7.69202e-08	-1.69984e-10	-1.20328
16879841	chr19:16879841:A:G	1.25276e-07	-1.69984e-10	-0.715525
16879876	chr19:16879876:A:G	2.00698e-08	-1.62171	-0.925123
16879984	chr19:16879984:T:C	1.9311e-08	-1.54677	-1.03861
16880055	chr19:16880055:G:A	8.95711e-08	-1.69984e-10	-1.05102
16880163	chr19:16880163:G:A	2.11659e-08	-1.28362	-1.21003
16880787	chr19:16880787:C:T	1.01798e-07	-1.69984e-10	-0.923062
16881054	chr19:16881054:G:A	7.16731e-08	-1.69984e-10	-1.27393
16881419	chr19:16881419:A:G	9.07993e-08	-1.69984e-10	-1.0374
16881620	chr19:16881620:T:G	1.81185e-08	-1.49692	-1.1522
16882314	chr19:16882314:A:G	2.21034e-08	-1.58302	-0.867295
16882697	chr19:16882697:G:A	1.62909e-08	-1.76821	-0.987234
16882708	chr19:16882708:C:T	8.85294e-08	-1.69984e-10	-1.06271
16882805	chr19:16882805:T:G	9.92843e-08	-1.69984e-10	-0.948061
16882814	chr19:16882814:T:C	6.97977e-08	-1.69984e-10	-1.30045
16882872	chr19:16882872:A:G	8.80097e-08	-1.69984e-10	-1.0686
16883036	chr19:16883036:A:C	1.04137e-07	-1.69984e-10	-0.900342
16883279	chr19:16883279:G:A	1.60958e-08	-1.44564	-1.32185
16883377	chr19:16883377:C:T	1.07128e-07	-0.872026	-3.3072e-10
16883419	chr19:16883419:G:A	1.54413e-08	-1.51613	-1.29288
16883632	chr19:16883632:G:A	4.41235e-08	-1.75906	-3.3072e-10
16883753	chr19:16883753:G:A	5.98725e-08	-1.45383	-3.3072e-10
16883932	chr19:16883932:A:G	1.75549e-08	-1.71066	-0.970055
16884105	chr19:16884105:T:C	2.34451e-08	-1.50592	-0.885464
16884234	chr19:16884234:A:G	8.99813e-08	-1.69984e-10	-1.04645
16884261	chr19:16884261:C:T	1.64493e-08	-1.76712	-0.978644
16884275	chr19:16884275:C:T	1.23795e-08	-1.76172	-1.26829
16884810	chr19:16884810:T:C	7.19941e-08	-1.69984e-10	-1.26946
16885582	chr19:16885582:C:T	1.06945e-07	-1.69984e-10	-0.873734
16886453	chr19:16886453:C:T	1.99833e-08	-1.36399	-1.18716
16886677	chr19:16886677:T:C	1.48295e-08	-1.57571	-1.27372
16886878	chr19:16886878:T:C	1.18296e-08	-1.75543	-1.32001
16887377	chr19:16887377:T:C	1.88915e-08	-1.4374	-1.16993
16887573	chr19:16887573:T:C	1.05418e-07	0.437301	-1.32542
16887684	chr19:16887684:A:G	1.04264e-07	-1.69984e-10	-0.899127
16887811	chr19:16887811:G:T	7.16498e-08	-1.69984e-10	-1.27426
16887908	chr19:16887908:G:A	2.22973e-08	-1.35492	-1.08667
16888325	chr19:16888325:C:T	7.65662e-08	-1.69984e-10	-1.20789
16888334	chr19:16888334:C:T	2.87649e-07	-1.69984e-10	0.115691
16888540	chr19:16888540:C:T	1.20062e-07	-1.69984e-10	-0.758036
16888683	chr19:16888683:G:A	6.80326e-08	-1.69984e-10	-1.32606
16889086	chr19:16889086:T:C	2.20532e-08	-1.3036	-1.14899
16889320	chr19:16889320:G:A	5.80079e-08	-1.0953	-0.39017
16889420	chr19:16889420:C:T	5.08808e-08	-1.17205	-0.444509
16889821	chr19:16889821:G:A	4.25442e-08	-1.31892	-0.476587
16889826	chr19:16889826:T:C	6.80532e-08	-1.69984e-10	-1.32576
16890234	chr19:16890234:G:T	7.90508e-08	-1.69984e-10	-1.17596
16890392	chr19:16890392:C:T	4.8075e-07	0.6293	-3.3072e-10
16890429	chr19:16890429:C:T	7.08065e-08	-1.69984e-10	-1.2861
16891046	chr19:16891046:G:A	7.32443e-08	-1.69984e-10	-1.25225
16891310	chr19:16891310:C:T	2.27967e-08	-1.72037	-0.699068
16892594	chr19:16892594:C:T	1.54789e-08	-1.66976	-1.13681
16892742	chr19:16892742:G:A	7.9134e-08	-1.4221	0.247191
16892748	chr19:16892748:C:T	2.2421e-08	-1.62939	-0.80666
16892919	chr19:16892919:GCACA:G	1.08416e-07	-1.69984e-10	-0.860072
16893238	chr19:16893238:T:C	1.61393e-08	-1.76122	-1.00358
16893388	chr19:16893388:G:A	8.99613e-08	-1.69984e-10	-1.04667
16893505	chr19:16893505:G:A	9.73435e-08	-1.69984e-10	-0.967802
16893962	chr19:16893962:G:A	1.35946e-07	-1.69984e-10	-0.633791
16894137	chr19:16894137:TG:T	7.60361e-08	-1.69984e-10	-1.21484
16894218	chr19:16894218:C:T	6.79855e-08	-1.69984e-10	-1.32675
16894544	chr19:16894544:C:T	9.74382e-08	-1.69984e-10	-0.96683
16894675	chr19:16894675:A:G	6.79884e-08	-1.69984e-10	-1.32671
16894895	chr19:16894895:G:A	7.42302e-08	-1.69984e-10	-1.23888
16895417	chr19:16895417:G:A	1.00254e-07	-1.69984e-10	-0.938338
16895589	chr19:16895589:A:G	6.79897e-08	-1.69984e-10	-1.32669
16896136	chr19:16896136:A:C	2.68081e-07	-1.69984e-10	0.0452396
16896154	chr19:16896154:C:A	6.95946e-08	-1.69984e-10	-1.30336
16896407	chr19:16896407:A:G	9.2701e-08	-1.69984e-10	-1.01667
16896567	chr19:16896567:G:T	4.46088e-08	-1.74812	-3.3072e-10
16896827	chr19:16896827:T:C	6.82099e-08	-1.69984e-10	-1.32346
16897206	chr19:16897206:C:T	9.2196e-08	-1.69984e-10	-1.02213
16897767	chr19:16897767:G:C	1.59759e-08	-1.58786	-1.18711
16897999	chr19:16897999:G:A	9.9534e-08	-1.69984e-10	-0.945549
16898286	chr19:16898286:A:G	9.67615e-08	-1.69984e-10	-0.973799
16898346	chr19:16898346:A:AT	6.80008e-08	-1.69984e-10	-1.32653
16898561	chr19:16898561:A:G	2.08245e-08	-1.24115	-1.26877
16898691	chr19:16898691:A:T	4.60085e-08	-1.71722	-3.3072e-10
16899387	chr19:16899387:G:T	2.45312e-07	-1.69984e-10	-0.0435172
16899388	chr19:16899388:C:G	6.82299e-08	-1.69984e-10	-1.32317
16899573	chr19:16899573:G:T	8.18374e-08	-1.69984e-10	-1.14131
16899781	chr19:16899781:C:T	8.5904e-08	-1.69984e-10	-1.09282
16900206	chr19:16900206:C:G	8.0147e-08	-1.69984e-10	-1.16219
16900382	chr19:16900382:G:A	1.13594e-07	-1.69984e-10	-0.813416
16900436	chr19:16900436:C:A	3.87801e-08	-1.71016	-0.177986
16900471	chr19:16900471:G:C	1.51629e-07	-0.524608	-3.3072e-10
16900674	chr19:16900674:T:C	1.30425e-08	-1.75637	-1.22147
16900754	chr19:16900754:G:A	2.01282e-08	-1.70104	-0.842884
16901166	chr19:16901166:G:A	1.09427e-07	-1.69984e-10	-0.85079
16901547	chr19:16901547:A:G	7.23683e-08	-1.69984e-10	-1.26428
16901847	chr19:16901847:G:A	2.28649e-08	-1.76366	-0.652789
16901911	chr19:16901911:T:C	6.94925e-08	-1.69984e-10	-1.30483
16902053	chr19:16902053:G:T	6.94701e-08	-1.69984e-10	-1.30515
16902312	chr19:16902312:C:T	6.82278e-08	-1.69984e-10	-1.3232
16902324	chr19:16902324:G:A	1.97593e-07	-1.69984e-10	-0.259839
16903109	chr19:16903109:C:T	2.10747e-08	-1.20639	-1.29158
16903551	chr19:16903551:A:C	6.33444e-07	-1.69984e-10	0.905123
16903670	chr19:16903670:A:C	8.13733e-08	-1.69984e-10	-1.147
16903908	chr19:16903908:T:C	6.55103e-08	-1.36384	-3.3072e-10
16903932	chr19:16903932:A:C	1.32213e-07	-1.69984e-10	-0.661633
16903956	chr19:16903956:C:T	6.80684e-08	-1.69984e-10	-1.32553
16903961	chr19:16903961:C:T	2.08599e-07	-1.69984e-10	-0.205635
16904610	chr19:16904610:C:G	1.03682e-07	-1.69984e-10	-0.904723
16904618	chr19:16904618:G:A	1.47393e-08	-1.77124	-1.08429
16904689	chr19:16904689:G:A	3.87765e-08	-1.60189	-0.286343
16904797	chr19:16904797:T:C	2.54267e-08	-1.75238	-0.557867
16904873	chr19:16904873:C:T	5.91204e-08	-1.46647	-3.3072e-10
16904875	chr19:16904875:C:T	2.32644e-08	-1.73605	-0.663068
16905317	chr19:16905317:T:C	2.1559e-08	-1.76713	-0.708126
16906104	chr19:16906104:T:C	6.29875e-08	-1.40311	-3.3072e-10
16906537	chr19:16906537:G:A	2.1674e-07	-1.69984e-10	-0.167352
16906606	chr19:16906606:A:G	1.45932e-08	-1.7051	-1.1604
16907068	chr19:16907068:G:A	2.38344e-08	-1.70448	-0.670441
16907381	chr19:16907381:G:A	6.88975e-08	-1.69984e-10	-1.31343
16907794	chr19:16907794:A:G	1.3577e-08	-1.76196	-1.17571
16908042	chr19:16908042:C:T	1.61211e-08	-1.56293	-1.20299
16908376	chr19:16908376:AT:A	5.33361e-08	-1.56943	-3.3072e-10
16908734	chr19:16908734:G:A	1.00821e-07	-1.69984e-10	-0.932706
16909097	chr19:16909097:G:A	1.78266e-08	-1.51773	-1.14762
16909255	chr19:16909255:T:A	8.26092e-08	-1.69984e-10	-1.13193
16910231	chr19:16910231:G:A	6.03005e-08	-1.3009	-0.145809
16910256	chr19:16910256:G:A	2.08015e-08	-1.43398	-1.07704
16910382	chr19:16910382:C:G	1.17192e-07	-1.69984e-10	-0.782233
16911761	chr19:16911761:G:A	1.21707e-07	-1.69984e-10	-0.744432
16911904	chr19:16911904:C:T	2.62011e-07	0.0223394	-3.3072e-10
16912538	chr19:16912538:C:A	3.88236e-08	-1.36906	-0.517957
16912595	chr19:16912595:G:A	8.70289e-08	-1.69984e-10	-1.07981
16913259	chr19:16913259:A:T	7.29645e-08	-1.69984e-10	-1.25607
16913723	chr19:16913723:T:C	3.96303e-08	-0.546463	-1.31999
16913862	chr19:16913862:G:T	6.06971e-08	-0.11997	-1.32018
16914253	chr19:16914253:CA:C	9.873e-08	-1.69984e-10	-0.95366
16914256	chr19:16914256:GA:G	1.04496e-07	-1.69984e-10	-0.896904
16914482	chr19:16914482:G:A	4.15953e-08	-0.720425	-1.09764
16914501	chr19:16914501:G:A	2.47287e-08	-1.74489	-0.593191
16915638	chr19:16915638:C:T	1.26693e-08	-1.7711	-1.23577
16916130	chr19:16916130:C:A	1.39133e-08	-1.76556	-1.14764
16916251	chr19:16916251:T:C	1.42944e-08	-1.74878	-1.1374
16916752	chr19:16916752:T:C	1.10517e-07	-1.69984e-10	-0.840879
16916797	chr19:16916797:A:G	1.45586e-08	-1.72234	-1.14553
16916937	chr19:16916937:G:A	6.85136e-08	-1.69984e-10	-1.31902
16917397	chr19:16917397:T:A	8.663e-08	-1.0844	-3.3072e-10
16917470	chr19:16917470:G:A	1.28621e-08	-1.723	-1.26876
16917734	chr19:16917734:T:C	6.86954e-08	-1.69984e-10	-1.31637
16918056	chr19:16918056:C:T	1.37212e-08	-1.72725	-1.19985
16918418	chr19:16918418:TG:T	1.43672e-08	-1.71911	-1.16199
16918463	chr19:16918463:T:A	1.36879e-08	-1.73442	-1.19511
16918858	chr19:16918858:A:G	7.02137e-08	-1.69984e-10	-1.2945
16919402	chr19:16919402:GCCT:G	7.09767e-08	-1.69984e-10	-1.2837
16919696	chr19:16919696:G:A	3.24833e-08	-1.3647	-0.700625
16919701	chr19:16919701:C:T	7.89152e-08	-1.69984e-10	-1.17767
16919783	chr19:16919783:G:A	1.3895e-08	-1.71824	-1.19628
16919858	chr19:16919858:A:C	3.50605e-08	-1.60271	-0.38626
16919948	chr19:16919948:G:A	1.24895e-07	-1.69984e-10	-0.718571
16919984	chr19:16919984:C:T	1.19383e-07	-1.69984e-10	-0.763714
16920314	chr19:16920314:T:C	6.89002e-08	-1.69984e-10	-1.31339
16920593	chr19:16920593:C:T	1.44126e-08	-1.72345	-1.15449
16920637	chr19:16920637:T:C	1.45312e-08	-1.70792	-1.16183
16920964	chr19:16920964:C:T	4.75487e-08	-1.68429	-3.3072e-10
16921015	chr19:16921015:C:T	1.4185e-08	-1.70668	-1.18719
16921450	chr19:16921450:C:T	1.66264e-07	0.893968	-1.32644
16921458	chr19:16921458:T:A	2.2616e-08	-1.70494	-0.722446
16921740	chr19:16921740:A:G	2.24679e-08	-1.5285	-0.905455
16921749	chr19:16921749:T:C	2.25498e-08	-1.52529	-0.905026
16922159	chr19:16922159:T:C	3.49097e-08	-1.54159	-0.451693
16922344	chr19:16922344:A:G	5.53346e-08	-0.329354	-1.2033
16922935	chr19:16922935:C:T	1.85222e-07	0.937643	-1.26213
16922962	chr19:16922962:C:T	1.01793e-07	-1.69984e-10	-0.923105
16923132	chr19:16923132:T:C	2.73681e-08	-0.991034	-1.24564
16923449	chr19:16923449:C:T	2.40606e-08	-1.70135	-0.664117
16923753	chr19:16923753:C:T	9.07258e-08	-1.69984e-10	-1.03821
16923756	chr19:16923756:G:C	6.79855e-08	-1.69984e-10	-1.32675
16923925	chr19:16923925:C:T	6.87564e-08	-1.69984e-10	-1.31548
16924224	chr19:16924224:T:C	6.81898e-08	-1.69984e-10	-1.32375
16924609	chr19:16924609:C:T	7.65065e-08	-1.69984e-10	-1.20867
16924695	chr19:16924695:C:T	6.88546e-08	-1.69984e-10	-1.31405
16924739	chr19:16924739:T:C	1.56688e-08	-1.76127	-1.0331
16925015	chr19:16925015:A:C	1.13326e-07	-1.69984e-10	-0.81578
16925088	chr19:16925088:C:A	1.27748e-07	0.49844	-1.19443
16925277	chr19:16925277:C:T	8.54375e-08	-1.69984e-10	-1.09826
16925385	chr19:16925385:A:T	5.11399e-08	-1.61148	-3.3072e-10
16925436	chr19:16925436:C:T	8.58488e-08	-1.69984e-10	-1.09346
16925961	chr19:16925961:A:C	7.24017e-08	-1.69984e-10	-1.26382
16925996	chr19:16925996:G:C	2.40007e-08	-1.50628	-0.861688
16926029	chr19:16926029:G:A	1.17222e-07	0.544339	-1.32632
16927030	chr19:16927030:A:G	7.16203e-08	-1.69984e-10	-1.27467
16927140	chr19:16927140:T:C	7.37729e-08	-1.69984e-10	-1.24506
16927975	chr19:16927975:G:A	1.02718e-07	-1.69984e-10	-0.914057
16928213	chr19:16928213:A:C	1.93383e-08	-1.48233	-1.10163
16928632	chr19:16928632:A:G	7.79185e-08	-1.69984e-10	-1.19038
16928812	chr19:16928812:C:T	7.21398e-08	-1.69984e-10	-1.26744
16928825	chr19:16928825:T:C	6.81847e-08	-1.69984e-10	-1.32383
16928853	chr19:16928853:T:C	6.80261e-08	-1.69984e-10	-1.32616
16928888	chr19:16928888:G:A	6.80555e-08	-1.69984e-10	-1.32572
16929436	chr19:16929436:A:G	6.80983e-08	-1.69984e-10	-1.3251
16929830	chr19:16929830:G:C	6.84666e-08	-1.69984e-10	-1.3197
16930060	chr19:16930060:A:G	5.96904e-08	-0.138024	-1.31885
16930125	chr19:16930125:G:A	6.79857e-08	-1.69984e-10	-1.32675
16930178	chr19:16930178:C:T	6.79875e-08	-1.69984e-10	-1.32672
16930362	chr19:16930362:G:A	6.20826e-08	-0.108628	-1.30895
16930801	chr19:16930801:G:A	2.24258e-08	-1.64393	-0.791909
16931245	chr19:16931245:G:A	6.79886e-08	-1.69984e-10	-1.32671
16931352	chr19:16931352:T:C	5.48026e-08	-0.226444	-1.31587
16931478	chr19:16931478:G:A	6.93916e-08	-1.69984e-10	-1.30628
16931570	chr19:16931570:T:C	7.2172e-08	-1.69984e-10	-1.267
16931803	chr19:16931803:C:A	1.36611e-07	-1.69984e-10	-0.628913
16931870	chr19:16931870:A:G	8.71485e-08	-1.69984e-10	-1.07843
16932087	chr19:16932087:A:G	8.75978e-08	-1.69984e-10	-1.07329
16932090	chr19:16932090:T:G	5.39e-06	-1.69984e-10	3.04625
16932231	chr19:16932231:G:A	6.80288e-08	-1.69984e-10	-1.32612
16932406	chr19:16932406:G:A	7.3403e-08	-1.69984e-10	-1.25008
16932650	chr19:16932650:AC:A	6.54626e-08	-0.051158	-1.31341
16933039	chr19:16933039:T:C	4.42159e-08	-0.445254	-1.31171
16933296	chr19:16933296:T:C	5.0936e-08	-0.29585	-1.31963
16933371	chr19:16933371:A:G	6.7989e-08	-1.69984e-10	-1.3267
16933391	chr19:16933391:A:C	7.87552e-08	-1.69984e-10	-1.1797
16933418	chr19:16933418:A:G	6.79859e-08	-1.69984e-10	-1.32675
16933535	chr19:16933535:G:A	6.80483e-08	-1.69984e-10	-1.32583
16933953	chr19:16933953:T:C	1.98722e-08	-1.27071	-1.28602
16934115	chr19:16934115:G:A	4.61484e-08	-0.388338	-1.32585
16934217	chr19:16934217:G:A	6.83852e-08	-1.69984e-10	-1.32089
16934537	chr19:16934537:A:C	1.74256e-08	-1.4717	-1.21641
16934769	chr19:16934769:T:C	1.09507e-07	-1.69984e-10	-0.850063
16934832	chr19:16934832:T:C	8.69031e-08	-1.69984e-10	-1.08125
16934928	chr19:16934928:G:A	8.65581e-08	-1.69984e-10	-1.08523
16935381	chr19:16935381:C:T	2.79659e-08	-0.946704	-1.26836
16935405	chr19:16935405:A:G	9.47727e-08	-1.69984e-10	-0.994567
16935649	chr19:16935649:T:C	8.61281e-08	-1.69984e-10	-1.09021
16935711	chr19:16935711:A:G	4.53528e-08	-0.410146	-1.32143
16935976	chr19:16935976:G:T	1.42205e-07	0.715621	-1.3044
16936222	chr19:16936222:C:T	2.84218e-07	1.17792	-1.07423
16936313	chr19:16936313:T:C	7.82094e-08	-1.69984e-10	-1.18666
16936961	chr19:16936961:G:A	2.93829e-07	1.16785	-1.0309
16936963	chr19:16936963:T:C	9.0223e-08	-1.04376	-3.3072e-10
16937065	chr19:16937065:C:G	8.04377e-08	-1.15857	-3.3072e-10
16937408	chr19:16937408:C:T	7.71754e-08	-1.69984e-10	-1.19997
16937442	chr19:16937442:C:T	5.40367e-08	-0.242209	-1.31418
16937452	chr19:16937452:G:A	6.95964e-08	-1.69984e-10	-1.30334
16937687	chr19:16937687:C:A	1.2656e-07	-1.69984e-10	-0.705328
16937739	chr19:16937739:G:A	1.48442e-07	-1.69984e-10	-0.545851
16937945	chr19:16937945:C:T	8.05042e-08	-1.15774	-3.3072e-10
16937966	chr19:16937966:T:A	7.97154e-08	-1.69984e-10	-1.16758
16938038	chr19:16938038:C:T	1.70715e-08	-1.39277	-1.31587
16938242	chr19:16938242:C:T	7.10009e-08	-1.69984e-10	-1.28336
16938243	chr19:16938243:G:A	1.23912e-07	-1.69984e-10	-0.726476
16938420	chr19:16938420:G:C	1.3894e-07	-1.69984e-10	-0.612006
16938776	chr19:16938776:G:A	2.57111e-08	-1.22738	-1.07174
16939022	chr19:16939022:T:C	1.1429e-07	0.240215	-1.04752
16939260	chr19:16939260:G:A	1.92407e-08	-1.32604	-1.26298
16939584	chr19:16939584:G:A	7.43434e-08	-1.69984e-10	-1.23735
16939758	chr19:16939758:T:C	1.86712e-08	-1.42077	-1.19829
16939879	chr19:16939879:G:T	1.42017e-07	0.608203	-1.1983
16940056	chr19:16940056:G:T	2.4808e-07	0.658881	-0.691176
16940103	chr19:16940103:G:A	1.61926e-08	-1.6387	-1.12279
16940481	chr19:16940481:C:CG	8.0083e-08	-1.69984e-10	-1.16298
16940610	chr19:16940610:T:C	1.17187e-07	-0.782275	-3.3072e-10
16940624	chr19:16940624:A:C	2.20143e-07	0.597199	-0.748969
16940861	chr19:16940861:T:A	1.45454e-08	-1.7352	-1.13357
16940883	chr19:16940883:G:A	2.66747e-07	0.572521	-0.53227
16940991	chr19:16940991:C:T	1.21542e-08	-1.76202	-1.28636
16941367	chr19:16941367:A:ATC	3.13533e-07	1.404	-1.20214
16941451	chr19:16941451:C:T	8.06307e-08	-1.69984e-10	-1.15617
16941498	chr19:16941498:G:C	4.55921e-08	-1.07279	-0.653528
16941865	chr19:16941865:C:T	1.79184e-07	-0.357635	-3.3072e-10
16942487	chr19:16942487:C:T	6.7998e-08	-1.69984e-10	-1.32657
16942595	chr19:16942595:G:A	1.10366e-07	-1.69984e-10	-0.84225
16942609	chr19:16942609:G:T	3.05696e-08	-0.963895	-1.16215
16942864	chr19:16942864:C:T	2.8265e-08	-1.71396	-0.490465
16942935	chr19:16942935:G:C	2.48816e-08	-1.66418	-0.667734
16942973	chr19:16942973:T:C	3.01961e-08	-1.11312	-1.02522
16943604	chr19:16943604:C:T	6.80046e-08	-1.69984e-10	-1.32647
16943682	chr19:16943682:T:C	2.88869e-08	-1.60649	-0.576175
16943700	chr19:16943700:T:C	2.65536e-08	-1.62966	-0.637223
16943753	chr19:16943753:T:A	2.73664e-08	-1.63574	-0.600987
16943826	chr19:16943826:C:T	2.42911e-08	-1.6242	-0.731736
16944073	chr19:16944073:AC:A	2.60341e-08	-1.03897	-1.24768
16944076	chr19:16944076:C:G	7.33619e-08	-1.69984e-10	-1.25064
16944123	chr19:16944123:C:T	6.92479e-08	-1.69984e-10	-1.30835
16944148	chr19:16944148:C:T	2.08703e-08	-1.57756	-0.930162
16944867	chr19:16944867:T:A	2.06754e-08	-1.59372	-0.923384
16944896	chr19:16944896:G:A	5.63389e-08	-1.62977	0.115111
16944909	chr19:16944909:T:C	2.05902e-08	-1.62715	-0.894085
16945335	chr19:16945335:G:A	3.07677e-08	-1.34951	-0.770076
16945484	chr19:16945484:G:C	2.20276e-08	-1.5308	-0.922955
16945989	chr19:16945989:A:T	1.29468e-08	-1.70605	-1.27915
16946169	chr19:16946169:T:A	4.82695e-08	-1.24284	-0.42641
16946173	chr19:16946173:T:TG	5.65256e-08	-1.07513	-0.436226
16946294	chr19:16946294:T:A	2.17325e-08	-1.41943	-1.04781
16946392	chr19:16946392:T:C	1.34311e-08	-1.68174	-1.26674
16946688	chr19:16946688:G:A	5.08187e-08	-0.980797	-0.636986
16946741	chr19:16946741:G:A	6.80283e-08	-1.69984e-10	-1.32612
16946750	chr19:16946750:T:G	2.23931e-08	-1.58026	-0.857035
16947378	chr19:16947378:T:C	7.99148e-08	-1.69984e-10	-1.16509
16947459	chr19:16947459:C:T	6.87882e-08	-1.69984e-10	-1.31502
16947845	chr19:16947845:G:A	6.82409e-08	-1.69984e-10	-1.323
16947864	chr19:16947864:T:A	1.21377e-07	-1.69984e-10	-0.747146
16947984	chr19:16947984:G:A	6.95167e-08	-1.69984e-10	-1.30448
16948003	chr19:16948003:T:C	1.72553e-08	-1.75273	-0.945193
16948083	chr19:16948083:C:T	5.45927e-08	-0.986252	-0.559896
16948089	chr19:16948089:C:T	3.85136e-08	-1.28716	-0.607878
16948399	chr19:16948399:G:T	5.14029e-08	-1.40514	-0.201218
16948465	chr19:16948465:G:A	2.1316e-08	-1.65149	-0.835099
16949147	chr19:16949147:A:G	6.83137e-08	-1.69984e-10	-1.32194
16949385	chr19:16949385:T:C	1.12591e-07	-1.69984e-10	-0.822285
16949510	chr19:16949510:C:T	6.83998e-08	-1.69984e-10	-1.32068
16949554	chr19:16949554:C:T	7.8617e-08	-1.69984e-10	-1.18146
16950004	chr19:16950004:A:G	1.85473e-08	-1.74024	-0.885487
16950006	chr19:16950006:T:C	1.90027e-07	-1.69984e-10	-0.298883
16950020	chr19:16950020:A:G	2.26527e-08	-1.73876	-0.687008
16950175	chr19:16950175:G:A	2.30511e-08	-1.74333	-0.665004
16950368	chr19:16950368:A:G	2.52807e-08	-1.73513	-0.580875
16950681	chr19:16950681:T:A	2.60753e-08	-1.53353	-0.751533
16951584	chr19:16951584:G:C	7.52106e-08	-1.69984e-10	-1.22576
16951834	chr19:16951834:T:C	3.63485e-08	-1.65168	-0.301211
16951974	chr19:16951974:C:T	1.61746e-07	-1.69984e-10	-0.460023
16952010	chr19:16952010:T:C	8.70877e-08	-1.69984e-10	-1.07913
16952339	chr19:16952339:C:T	7.14162e-08	-1.69984e-10	-1.27752
16952685	chr19:16952685:C:A	6.79891e-08	-1.69984e-10	-1.3267
16952714	chr19:16952714:GACAAAAAA:G	7.10205e-08	-1.69984e-10	-1.28308
16952910	chr19:16952910:T:C	1.0108e-07	-1.69984e-10	-0.930136
16954377	chr19:16954377:T:C	1.30048e-08	-1.65521	-1.32552
16955938	chr19:16955938:A:G	6.98911e-08	-1.69984e-10	-1.29911
16956519	chr19:16956519:G:C	1.02613e-07	-1.69984e-10	-0.915085
16956581	chr19:16956581:A:G	1.57143e-08	-1.60064	-1.19084
16956989	chr19:16956989:T:A	1.13871e-07	-0.810981	-3.3072e-10
16957046	chr19:16957046:T:C	6.85678e-08	-1.31822	-3.3072e-10
16957771	chr19:16957771:T:C	7.40683e-08	-1.69984e-10	-1.24106
16957811	chr19:16957811:C:G	2.15131e-08	-1.59917	-0.878214
16958312	chr19:16958312:C:T	8.5562e-08	-1.69984e-10	-1.09681
16958413	chr19:16958413:G:C	1.50027e-08	-1.55712	-1.28069
16958965	chr19:16958965:A:G	7.00369e-08	-1.69984e-10	-1.29703
16959228	chr19:16959228:C:T	7.30693e-08	-1.69984e-10	-1.25464
16959566	chr19:16959566:A:C	7.50921e-08	-1.69984e-10	-1.22733
16959584	chr19:16959584:A:C	6.43118e-08	-1.3823	-3.3072e-10
16959869	chr19:16959869:C:T	2.25083e-08	-1.65235	-0.779813
16960659	chr19:16960659:C:T	7.019e-08	-1.69984e-10	-1.29484
16960722	chr19:16960722:T:G	7.09345e-08	-1.69984e-10	-1.28429
16960855	chr19:16960855:T:C	2.27476e-08	-1.60632	-0.81527
16961038	chr19:16961038:G:A	7.04331e-08	-1.69984e-10	-1.29138
16961102	chr19:16961102:G:A	2.33038e-08	-1.62221	-0.775224
16961126	chr19:16961126:C:G	8.45647e-08	-1.69984e-10	-1.10853
16961223	chr19:16961223:G:A	1.33064e-08	-1.63188	-1.32593
16961253	chr19:16961253:T:C	2.583e-08	-1.50717	-0.787345
16961329	chr19:16961329:A:G	1.36531e-08	-1.60542	-1.32666
16961457	chr19:16961457:G:A	1.34476e-08	-1.62051	-1.32673
16962682	chr19:16962682:A:G	6.80667e-08	-1.69984e-10	-1.32556
16962788	chr19:16962788:G:A	6.80169e-08	-1.69984e-10	-1.32629
16963251	chr19:16963251:T:C	8.1076e-08	-1.69984e-10	-1.15066
16963377	chr19:16963377:G:T	6.80136e-08	-1.69984e-10	-1.32634
16964553	chr19:16964553:C:T	2.00508e-08	-1.74399	-0.803788
16964693	chr19:16964693:C:A	6.81628e-08	-1.69984e-10	-1.32415
16964888	chr19:16964888:G:A	1.40528e-07	-1.69984e-10	-0.60064
16964914	chr19:16964914:T:C	6.8094e-08	-1.69984e-10	-1.32516
16965078	chr19:16965078:G:A	1.33013e-08	-1.63149	-1.32669
16965396	chr19:16965396:A:G	1.55962e-08	-1.66133	-1.13769
16965619	chr19:16965619:C:A	2.64555e-08	-1.55473	-0.715856
16966060	chr19:16966060:C:T	2.31721e-07	-1.69984e-10	-0.100512
16966192	chr19:16966192:T:C	7.37442e-08	-1.69984e-10	-1.24545
16966218	chr19:16966218:C:T	2.40529e-08	-1.75264	-0.613153
16966533	chr19:16966533:A:G	7.59679e-08	-1.69984e-10	-1.21574
16966604	chr19:16966604:G:A	1.17689e-08	-1.75747	-1.32311
16966842	chr19:16966842:A:G	1.42185e-08	-1.56582	-1.32568
16967568	chr19:16967568:A:C	6.8062e-08	-1.69984e-10	-1.32563
16967816	chr19:16967816:T:A	1.04809e-07	-1.69984e-10	-0.893905
16967818	chr19:16967818:T:A	1.27949e-07	-1.69984e-10	-0.69442
16968076	chr19:16968076:G:C	9.85682e-08	-1.69984e-10	-0.9553
16968343	chr19:16968343:G:A	4.94293e-08	-1.6455	-3.3072e-10
16968455	chr19:16968455:C:T	8.72785e-08	-1.69984e-10	-1.07694
16968471	chr19:16968471:T:C	8.39657e-08	-1.69984e-10	-1.11564
16968931	chr19:16968931:C:T	6.82762e-08	-1.69984e-10	-1.32249
16969576	chr19:16969576:G:C	1.06788e-07	-0.8752	-3.3072e-10
16969580	chr19:16969580:CT:C	5.79166e-08	-1.6812	0.194155
16969830	chr19:16969830:T:C	3.37501e-08	-1.48462	-0.542446
16969960	chr19:16969960:C:T	1.73513e-08	-1.38929	-1.30309
16970011	chr19:16970011:A:G	1.8762e-08	-1.30699	-1.30722
16970017	chr19:16970017:A:G	6.8273e-08	-1.69984e-10	-1.32253
16970635	chr19:16970635:C:A	6.91898e-08	-1.69984e-10	-1.3092
16970842	chr19:16970842:G:A	8.93862e-08	-1.69984e-10	-1.05308
16970897	chr19:16970897:G:T	2.55128e-08	-1.60048	-0.706385
16971007	chr19:16971007:G:T	1.0052e-07	-1.69984e-10	-0.935695
16971582	chr19:16971582:G:T	8.30181e-08	-1.69984e-10	-1.12699
16971589	chr19:16971589:G:A	1.62809e-07	-1.69984e-10	-0.453471
16971723	chr19:16971723:A:G	6.82326e-08	-1.69984e-10	-1.32313
16971855	chr19:16971855:T:G	7.73505e-08	-1.1977	-3.3072e-10
16972112	chr19:16972112:C:T	8.30046e-08	-1.12715	-3.3072e-10
16972151	chr19:16972151:C:T	1.60037e-08	-1.72278	-1.05044
16972197	chr19:16972197:T:C	7.59948e-08	-1.69984e-10	-1.21538
16972240	chr19:16972240:T:TG	7.43654e-08	-1.69984e-10	-1.23706
16972625	chr19:16972625:G:A	1.42442e-08	-1.76968	-1.12001
16972724	chr19:16972724:G:A	9.06313e-08	-1.69984e-10	-1.03925
16972940	chr19:16972940:G:A	8.57066e-08	-1.69984e-10	-1.09512
16973106	chr19:16973106:C:G	7.15868e-08	-1.69984e-10	-1.27514
16973388	chr19:16973388:G:A	1.21873e-07	-1.69984e-10	-0.743072
16973435	chr19:16973435:C:T	7.42268e-08	-1.69984e-10	-1.23892
16973779	chr19:16973779:T:C	1.97709e-08	-1.64821	-0.913629
16973987	chr19:16973987:G:A	8.34565e-08	-1.69984e-10	-1.12172
16974122	chr19:16974122:T:C	2.00531e-08	-1.69775	-0.849917
16974226	chr19:16974226:G:A	2.16915e-08	-1.69123	-0.777893
16974282	chr19:16974282:C:A	1.7784e-08	-1.64688	-1.02087
16975055	chr19:16975055:A:C	1.20595e-08	-1.74317	-1.31303
16975086	chr19:16975086:C:T	9.02648e-08	-1.69984e-10	-1.0433
16975361	chr19:16975361:G:A	1.18052e-07	-0.774923	-3.3072e-10
16975443	chr19:16975443:A:G	5.49371e-08	-1.53986	-3.3072e-10
16975452	chr19:16975452:A:G	7.11219e-08	-1.69984e-10	-1.28165
16975478	chr19:16975478:A:T	1.0222e-07	-1.69984e-10	-0.918916
16975535	chr19:16975535:C:T	6.84652e-08	-1.69984e-10	-1.31972
16976468	chr19:16976468:C:T	1.50963e-07	-1.69984e-10	-0.529016
16976731	chr19:16976731:T:C	2.11058e-07	-0.599844	0.40593
16976860	chr19:16976860:G:A	1.16923e-07	-0.705177	-0.0793535
16976949	chr19:16976949:G:A	6.01826e-08	-1.44866	-3.3072e-10
16976979	chr19:16976979:T:C	1.20471e-07	-1.58778	0.833134
16976997	chr19:16976997:G:A	5.54711e-08	-1.49013	-0.0400568
16977061	chr19:16977061:T:C	7.29222e-08	-1.69984e-10	-1.25666
16977102	chr19:16977102:A:G	1.05494e-07	-1.55599	0.668601
16977170	chr19:16977170:C:T	1.10539e-07	-1.62028	0.779603
16977204	chr19:16977204:T:C	1.47166e-06	-0.670437	2.41853
16977311	chr19:16977311:T:C	8.95265e-08	-1.50443	0.452913
16977386	chr19:16977386:C:G	1.43939e-07	-1.69984e-10	-0.576662
16977413	chr19:16977413:G:A	1.1162e-07	-1.69984e-10	-0.830945
16977740	chr19:16977740:G:T	8.93028e-08	-1.69984e-10	-1.05402
16977798	chr19:16977798:G:A	4.54354e-08	-1.72976	-3.3072e-10
16978000	chr19:16978000:T:C	1.24835e-06	-0.87785	2.46138
16978036	chr19:16978036:T:C	7.32785e-08	-1.69984e-10	-1.25178
16978050	chr19:16978050:A:G	7.32785e-08	-1.69984e-10	-1.25178
16978080	chr19:16978080:G:A	8.09598e-08	-1.69984e-10	-1.1521
16978221	chr19:16978221:A:G	4.45302e-08	-1.74988	-3.3072e-10
16978246	chr19:16978246:G:T	8.52641e-08	-1.69984e-10	-1.1003
16978566	chr19:16978566:G:A	2.85509e-08	-1.57495	-0.619411
16978572	chr19:16978572:A:G	3.13721e-08	-1.57204	-0.52809
16978968	chr19:16978968:C:T	3.83793e-08	-1.57641	-0.322118
16978973	chr19:16978973:CCA:C	4.09636e-07	-1.69984e-10	0.469222
16979206	chr19:16979206:C:T	1.85661e-08	-1.66442	-0.960291
16979245	chr19:16979245:T:C	5.83e-08	-1.53951	0.0590659
16979474	chr19:16979474:C:T	6.91885e-08	-1.69984e-10	-1.30921
16979845	chr19:16979845:G:A	4.03257e-08	-1.49039	-0.358673
16980003	chr19:16980003:C:G	7.96454e-08	-1.69984e-10	-1.16846
16980047	chr19:16980047:A:G	6.92138e-08	-1.69984e-10	-1.30885
16980110	chr19:16980110:A:G	8.06001e-08	-1.69984e-10	-1.15655
16980195	chr19:16980195:G:A	6.25359e-08	-1.53277	0.122465
16980316	chr19:16980316:C:G	8.83072e-08	-1.69984e-10	-1.06523
16980319	chr19:16980319:C:T	2.49452e-08	-1.23778	-1.09159
16980331	chr19:16980331:G:T	5.06195e-08	-1.51321	-0.108502
16980367	chr19:16980367:G:A	6.91027e-08	-1.69984e-10	-1.31045
16980558	chr19:16980558:T:G	5.10226e-08	-1.51407	-0.0997091
16980723	chr19:16980723:C:T	5.53688e-08	-1.61755	0.0855171
16980752	chr19:16980752:C:T	6.8401e-08	-1.69984e-10	-1.32066
16980759	chr19:16980759:T:G	7.41659e-08	-1.69984e-10	-1.23974
16980796	chr19:16980796:G:A	7.77082e-08	-1.69984e-10	-1.19309
16980856	chr19:16980856:A:G	7.72092e-08	-1.69984e-10	-1.19953
16980982	chr19:16980982:G:A	7.94748e-08	-1.69984e-10	-1.17061
16981156	chr19:16981156:C:A	8.53868e-08	-1.09886	-3.3072e-10
16981384	chr19:16981384:C:T	5.06506e-08	-1.70583	0.0847356
16981525	chr19:16981525:A:G	1.84332e-08	-1.68584	-0.946053
16981750	chr19:16981750:AC:A	7.97396e-08	-1.69984e-10	-1.16728
16981824	chr19:16981824:C:A	7.32785e-08	-1.69984e-10	-1.25178
16982049	chr19:16982049:A:G	7.05482e-08	-1.69984e-10	-1.28975
16982085	chr19:16982085:G:A	3.51359e-08	-1.63868	-0.34814
16982109	chr19:16982109:T:C	1.89393e-08	-1.67293	-0.931881
16982173	chr19:16982173:T:C	1.87398e-08	-1.68106	-0.934334
16982189	chr19:16982189:T:C	1.94643e-08	-1.67464	-0.902827
16982270	chr19:16982270:G:A	1.86022e-08	-1.68681	-0.935957
16982326	chr19:16982326:G:A	8.62108e-08	-1.69984e-10	-1.08925
16982458	chr19:16982458:C:T	6.80577e-08	-1.69984e-10	-1.32569
16982705	chr19:16982705:G:A	4.59179e-08	-1.71919	-3.3072e-10
16982716	chr19:16982716:T:C	1.02196e-07	-1.69984e-10	-0.919158
16982776	chr19:16982776:C:T	3.22912e-08	-1.70205	-0.369199
16982887	chr19:16982887:C:G	7.6425e-08	-1.69984e-10	-1.20974
16982937	chr19:16982937:A:G	5.21212e-08	-1.59248	-3.3072e-10
16982996	chr19:16982996:T:C	2.70247e-08	-1.7639	-0.485395
16983022	chr19:16983022:CTT:C	7.43673e-08	-1.69984e-10	-1.23703
16983307	chr19:16983307:C:G	7.33709e-08	-1.69984e-10	-1.25052
16983326	chr19:16983326:G:C	7.30915e-08	-1.69984e-10	-1.25434
16983584	chr19:16983584:C:T	7.21895e-08	-1.69984e-10	-1.26675
16983607	chr19:16983607:A:C	1.08878e-07	-1.69984e-10	-0.855816
16983771	chr19:16983771:T:C	7.29943e-08	-1.69984e-10	-1.25567
16983855	chr19:16983855:G:C	6.7991e-08	-1.69984e-10	-1.32667
16984014	chr19:16984014:G:A	1.58837e-08	-1.69313	-1.08762
16984145	chr19:16984145:G:A	7.37452e-08	-1.69984e-10	-1.24543
16984147	chr19:16984147:A:G	7.26038e-08	-1.69984e-10	-1.26103
16984274	chr19:16984274:A:C	7.35832e-08	-1.69984e-10	-1.24763
16984392	chr19:16984392:TAACTC:T	1.47039e-06	0.531376	1.21586
16984441	chr19:16984441:C:G	1.79589e-08	-1.76307	-0.894894
16984477	chr19:16984477:A:G	7.49121e-08	-1.69984e-10	-1.22973
16984510	chr19:16984510:C:T	7.33493e-08	-1.69984e-10	-1.25082
16984900	chr19:16984900:C:T	1.84809e-08	-1.76591	-0.863399
16985078	chr19:16985078:T:C	7.35324e-08	-1.69984e-10	-1.24832
16985153	chr19:16985153:T:C	7.32139e-08	-1.69984e-10	-1.25266
16986182	chr19:16986182:G:A	1.35648e-07	-1.69984e-10	-0.635984
16986193	chr19:16986193:G:A	6.98357e-08	-1.69984e-10	-1.2999
16986263	chr19:16986263:T:C	7.32642e-08	-1.69984e-10	-1.25198
16986281	chr19:16986281:G:A	7.40778e-08	-1.69984e-10	-1.24093
16986660	chr19:16986660:G:A	7.94228e-08	-1.69984e-10	-1.17126
16986841	chr19:16986841:G:A	9.03586e-08	-1.69984e-10	-1.04226
16987072	chr19:16987072:G:T	1.27313e-08	-1.76986	-1.23212
16987319	chr19:16987319:A:T	6.89191e-08	-1.69984e-10	-1.31311
16987888	chr19:16987888:T:C	4.89556e-08	-1.65514	-3.3072e-10
16988184	chr19:16988184:G:C	6.82923e-08	-1.69984e-10	-1.32225
16988224	chr19:16988224:G:A	6.97358e-08	-1.69984e-10	-1.30133
16988553	chr19:16988553:T:C	4.42509e-08	-1.75617	-3.3072e-10
16988785	chr19:16988785:C:T	7.10229e-08	-1.69984e-10	-1.28305
16988828	chr19:16988828:T:C	1.25897e-08	-1.69943	-1.31375
16989170	chr19:16989170:G:A	3.15549e-08	-1.18435	-0.909969
16989628	chr19:16989628:T:A	2.03054e-08	-1.36009	-1.17507
16989740	chr19:16989740:A:T	8.09073e-08	-1.15274	-3.3072e-10
16989742	chr19:16989742:A:G	3.9722e-08	-1.35337	-0.510769
16989791	chr19:16989791:A:G	7.93032e-08	-1.69984e-10	-1.17277
16989856	chr19:16989856:G:GA	1.34812e-08	-1.65005	-1.29471
16989921	chr19:16989921:A:G	2.0321e-08	-1.76612	-0.768273
16990009	chr19:16990009:C:T	6.93907e-08	-1.69984e-10	-1.3063
16990593	chr19:16990593:G:A	4.25878e-08	-0.483172	-1.31131
16990612	chr19:16990612:C:A	6.92189e-08	-1.69984e-10	-1.30877
16991106	chr19:16991106:CAA:C	1.41082e-07	0.415768	-1.01248
16991681	chr19:16991681:C:A	2.09616e-08	-1.17741	-1.32595
16992076	chr19:16992076:C:T	3.24796e-08	-1.73926	-0.326172
16992129	chr19:16992129:C:A	1.93379e-08	-1.25802	-1.32596
16992246	chr19:16992246:G:A	1.02198e-07	-1.69984e-10	-0.919132
16992377	chr19:16992377:T:G	2.08919e-08	-1.21885	-1.28784
16992531	chr19:16992531:G:A	1.28575e-08	-1.77075	-1.22136
16993001	chr19:16993001:G:A	1.29506e-07	-1.69984e-10	-0.682321
16993048	chr19:16993048:A:G	1.11627e-07	-1.69984e-10	-0.830883
16993316	chr19:16993316:G:A	4.38198e-08	-1.76596	-3.3072e-10
16993429	chr19:16993429:T:C	4.45897e-08	-1.74855	-3.3072e-10
16993569	chr19:16993569:G:A	1.62769e-08	-1.66403	-1.09227
16994061	chr19:16994061:C:T	6.81022e-08	-1.69984e-10	-1.32504
16994082	chr19:16994082:G:A	6.8385e-08	-1.69984e-10	-1.3209
16994247	chr19:16994247:T:C	2.09891e-08	-1.1753	-1.32674
16994385	chr19:16994385:C:G	3.02833e-07	1.01578	-0.848652
16994470	chr19:16994470:G:A	6.84438e-08	-1.69984e-10	-1.32004
16994866	chr19:16994866:C:A	1.33245e-07	-1.69984e-10	-0.653861
16995020	chr19:16995020:C:T	3.58183e-08	-1.71164	-0.255949
16995412	chr19:16995412:T:C	8.70904e-08	-1.69984e-10	-1.0791
16995429	chr19:16995429:TCTCA:T	2.82547e-08	-0.941212	-1.26358
16995719	chr19:16995719:A:T	1.03924e-07	-0.902391	-3.3072e-10
16995860	chr19:16995860:A:T	2.74839e-07	0.944204	-0.874068
16995863	chr19:16995863:A:C	1.23029e-07	-0.733631	-3.3072e-10
16995978	chr19:16995978:C:T	2.56831e-08	-1.46247	-0.837741
16996137	chr19:16996137:G:A	6.10413e-08	-0.822236	-0.612261
16996519	chr19:16996519:A:G	7.36339e-08	-1.69984e-10	-1.24694
16996660	chr19:16996660:A:G	6.83565e-08	-1.69984e-10	-1.32131
16996681	chr19:16996681:T:A	2.56492e-08	-1.44833	-0.853203
16997013	chr19:16997013:C:T	8.20693e-08	-1.69984e-10	-1.13848
16997015	chr19:16997015:G:A	1.66992e-07	0.300709	-0.728812
16997100	chr19:16997100:C:T	2.58687e-08	-1.45879	-0.834226
16997207	chr19:16997207:G:A	7.00787e-08	-1.69984e-10	-1.29643
16997242	chr19:16997242:C:T	4.58061e-08	-1.72163	-3.3072e-10
16997243	chr19:16997243:C:T	1.64548e-08	-1.41892	-1.32651
16997284	chr19:16997284:C:T	4.58936e-08	-1.71972	-3.3072e-10
16997325	chr19:16997325:C:T	1.7174e-07	0.336924	-0.736992
16997326	chr19:16997326:G:A	4.7318e-08	-1.68916	-3.3072e-10
16997784	chr19:16997784:A:G	2.155e-08	-1.60742	-0.868256
16998540	chr19:16998540:T:C	2.32232e-08	-1.2638	-1.1371
16998593	chr19:16998593:G:A	1.2887e-07	-0.038953	-0.64829
16998603	chr19:16998603:G:T	6.94797e-08	-1.69984e-10	-1.30501
16998615	chr19:16998615:G:A	2.11008e-08	-1.63352	-0.863224
16998626	chr19:16998626:A:G	1.41809e-08	-1.76315	-1.131
16998738	chr19:16998738:A:G	2.37255e-08	-1.24222	-1.13728
16998942	chr19:16998942:G:A	2.27156e-08	-1.59228	-0.830716
16999124	chr19:16999124:A:T	9.59712e-08	-1.69984e-10	-0.982
16999187	chr19:16999187:A:G	7.32176e-08	-1.69984e-10	-1.25261
16999311	chr19:16999311:T:C	4.62046e-08	-1.71297	-3.3072e-10
16999318	chr19:16999318:C:T	2.47161e-08	-1.20077	-1.13782
16999323	chr19:16999323:G:A	6.27404e-08	-1.40704	-3.3072e-10
16999347	chr19:16999347:G:A	2.48212e-08	-1.49901	-0.835341
16999377	chr19:16999377:G:A	6.49298e-08	-1.37274	-3.3072e-10
16999516	chr19:16999516:C:T	3.64064e-08	-1.7698	-0.181504
16999748	chr19:16999748:A:G	2.14178e-08	-1.24362	-1.2382
16999762	chr19:16999762:C:T	2.37096e-08	-1.24115	-1.13902
16999922	chr19:16999922:C:A	1.47879e-07	-1.69984e-10	-0.549654
16999924	chr19:16999924:C:T	1.78227e-08	-1.44315	-1.22243
17000008	chr19:17000008:T:C	8.74769e-08	-1.07467	-3.3072e-10
17000037	chr19:17000037:G:A	6.80643e-08	-1.69984e-10	-1.3256
17000080	chr19:17000080:T:A	1.04202e-07	-1.69984e-10	-0.899721
17000188	chr19:17000188:TCACACTTGTCATCCCAG:T	2.8095e-08	-1.14576	-1.0647
17000406	chr19:17000406:T:C	6.81388e-08	-1.69984e-10	-1.3245
17000462	chr19:17000462:T:C	1.42608e-07	-0.585949	-3.3072e-10
17000487	chr19:17000487:A:G	1.32658e-08	-1.76366	-1.1972
17000601	chr19:17000601:A:G	1.28346e-08	-1.76103	-1.23287
17000864	chr19:17000864:T:C	1.85872e-08	-1.32605	-1.29752
17000889	chr19:17000889:A:G	3.49685e-08	-1.0372	-0.954397
17001128	chr19:17001128:C:A	3.25251e-08	-1.08522	-0.978813
17001250	chr19:17001250:T:G	2.42295e-08	-1.75947	-0.599008
17001492	chr19:17001492:G:A	2.55148e-08	-1.11738	-1.18941
17001554	chr19:17001554:T:C	2.80511e-08	-1.08707	-1.12495
17001591	chr19:17001591:G:A	2.73531e-08	-1.01392	-1.22329
17001593	chr19:17001593:C:T	2.67292e-08	-1.03571	-1.22458
17001605	chr19:17001605:G:T	4.36445e-08	-1.76997	-3.3072e-10
17001837	chr19:17001837:A:G	2.81674e-08	-0.996699	-1.21118
17001856	chr19:17001856:G:A	8.71972e-08	-1.69984e-10	-1.07788
17001975	chr19:17001975:A:G	4.10432e-08	-0.905435	-0.925987
17002017	chr19:17002017:T:C	3.047e-08	-0.959333	-1.16997
17002071	chr19:17002071:T:A	3.8593e-08	-1.42239	-0.47059
17002191	chr19:17002191:C:A	1.57365e-08	-1.56905	-1.22102
17002337	chr19:17002337:A:G	1.56575e-08	-1.5458	-1.2493
17002572	chr19:17002572:T:TC	2.79617e-08	-1.4787	-0.736517
17002657	chr19:17002657:T:C	2.82992e-08	-1.48601	-0.717204
17002751	chr19:17002751:T:G	6.98186e-08	-1.69984e-10	-1.30015
17002908	chr19:17002908:TTC:T	8.75148e-08	-1.69984e-10	-1.07424
17002909	chr19:17002909:TC:T	6.80349e-08	-1.69984e-10	-1.32603
17003142	chr19:17003142:A:G	7.08813e-08	-1.69984e-10	-1.28504
17003180	chr19:17003180:G:C	7.06543e-08	-1.69984e-10	-1.28825
17003193	chr19:17003193:A:G	1.68987e-08	-1.39358	-1.32523
17003335	chr19:17003335:G:A	1.56722e-08	-1.47006	-1.3241
17003404	chr19:17003404:T:C	6.95098e-08	-1.69984e-10	-1.30458
17003852	chr19:17003852:C:T	1.1345e-07	-1.69984e-10	-0.814689
17003872	chr19:17003872:C:T	1.32066e-08	-1.65065	-1.31468
17003895	chr19:17003895:C:A	2.29487e-08	-1.20073	-1.21205
17004075	chr19:17004075:T:C	1.5601e-08	-1.48332	-1.3154
17004358	chr19:17004358:G:A	1.31454e-07	-0.667389	-3.3072e-10
17004587	chr19:17004587:G:A	8.4738e-08	-1.69984e-10	-1.10648
17004772	chr19:17004772:T:C	1.57268e-08	-1.53604	-1.25464
17004896	chr19:17004896:C:T	1.46134e-08	-1.56939	-1.29472
17005037	chr19:17005037:A:G	1.84354e-08	-1.46074	-1.17103
17005088	chr19:17005088:A:G	3.7707e-08	-1.34562	-0.570579
17005368	chr19:17005368:A:C	9.1618e-08	-1.69984e-10	-1.02842
17005785	chr19:17005785:T:C	2.17739e-08	-1.14812	-1.31722
17006228	chr19:17006228:C:G	3.02129e-08	-1.12905	-1.00873
17006565	chr19:17006565:A:G	2.54319e-08	-1.07494	-1.2351
17006752	chr19:17006752:T:C	2.53415e-08	-1.75806	-0.55554
17006973	chr19:17006973:T:C	2.93775e-08	-1.15036	-1.01546
17007061	chr19:17007061:G:A	7.51608e-08	-1.69984e-10	-1.22642
17007601	chr19:17007601:C:T	2.83342e-08	-0.87774	-1.32424
17007772	chr19:17007772:T:C	1.51707e-08	-1.55856	-1.26812
17007838	chr19:17007838:A:G	4.83371e-08	-1.66785	-3.3072e-10
17007890	chr19:17007890:G:A	8.58131e-08	-1.69984e-10	-1.09388
17007919	chr19:17007919:C:A	6.38061e-08	-0.405049	-0.98515
17008266	chr19:17008266:C:T	1.71135e-08	-1.64697	-1.05921
17008791	chr19:17008791:C:A	6.79867e-08	-1.69984e-10	-1.32674
17008935	chr19:17008935:T:C	1.45006e-08	-1.54743	-1.32442
17008968	chr19:17008968:C:T	1.5392e-08	-1.73147	-1.08073
17008970	chr19:17008970:C:A	1.18445e-07	-1.69984e-10	-0.771598
17009124	chr19:17009124:A:G	2.2768e-08	-1.18732	-1.23337
17009601	chr19:17009601:C:T	1.2053e-07	-1.69984e-10	-0.754153
17009609	chr19:17009609:C:T	6.89383e-08	-1.69984e-10	-1.31284
17009643	chr19:17009643:G:A	7.49891e-08	-1.69984e-10	-1.22871
17009663	chr19:17009663:A:C	1.11665e-07	-1.69984e-10	-0.830546
17009667	chr19:17009667:G:A	1.67589e-08	-1.46842	-1.25869
17009699	chr19:17009699:A:G	3.87779e-08	-0.57034	-1.31786
17009722	chr19:17009722:G:A	3.21971e-08	-0.834863	-1.23931
17009730	chr19:17009730:C:T	8.32739e-08	-1.69984e-10	-1.12391
17010714	chr19:17010714:A:C	4.71207e-08	-1.69334	-3.3072e-10
17010723	chr19:17010723:A:C	2.05305e-08	-1.1974	-1.32674
17011036	chr19:17011036:A:G	4.76853e-08	-1.68142	-3.3072e-10
17011134	chr19:17011134:G:A	1.54417e-08	-1.49795	-1.31102
17011222	chr19:17011222:A:C	6.27315e-08	-1.40719	-3.3072e-10
17011653	chr19:17011653:G:A	8.98784e-08	-1.69984e-10	-1.04759
17011820	chr19:17011820:G:A	2.35474e-08	-1.61409	-0.772941
17011838	chr19:17011838:G:A	2.87625e-08	-1.67406	-0.51292
17012348	chr19:17012348:TTC:T	2.81417e-08	-1.73569	-0.473109
17012427	chr19:17012427:G:A	2.49309e-07	-0.0273562	-3.3072e-10
17012874	chr19:17012874:T:C	1.37148e-08	-1.67794	-1.24963
17013070	chr19:17013070:A:G	1.15694e-07	-1.69984e-10	-0.795096
17013252	chr19:17013252:T:C	1.59945e-07	-1.69984e-10	-0.471217
17013330	chr19:17013330:G:A	7.57134e-08	-1.69984e-10	-1.21909
17013450	chr19:17013450:GCC:G	2.6366e-08	-0.947367	-1.3266
17013562	chr19:17013562:T:C	6.50714e-08	-1.37056	-3.3072e-10
17013691	chr19:17013691:T:C	7.50644e-08	-1.69984e-10	-1.2277
17013771	chr19:17013771:A:G	3.69421e-08	-0.620242	-1.31645
17013777	chr19:17013777:T:C	2.72854e-08	-0.913296	-1.3264
17014875	chr19:17014875:C:G	7.60111e-08	-1.69984e-10	-1.21517
17015265	chr19:17015265:G:T	9.32521e-08	-1.69984e-10	-1.01074
17015433	chr19:17015433:G:T	6.80147e-08	-1.69984e-10	-1.32632
17015456	chr19:17015456:T:C	1.25922e-08	-1.70312	-1.30985
17015462	chr19:17015462:C:T	7.01655e-08	-1.69984e-10	-1.29519
17015779	chr19:17015779:C:T	1.15682e-07	-1.76187	0.966666
17015807	chr19:17015807:G:C	3.03646e-07	-1.69984e-10	0.169813
17015837	chr19:17015837:G:T	3.92501e-07	-1.69984e-10	0.42649
17015879	chr19:17015879:G:C	1.17787e-08	-1.76919	-1.31057
17016237	chr19:17016237:C:G	2.12369e-08	-1.64266	-0.847643
17016377	chr19:17016377:G:C	1.5587e-07	-1.69984e-10	-0.497025
17016399	chr19:17016399:G:A	2.04105e-07	-1.69984e-10	-0.227414
17017001	chr19:17017001:G:C	1.47034e-07	-1.69984e-10	-0.555383
17017230	chr19:17017230:C:G	1.45006e-07	-1.69984e-10	-0.569273
17017357	chr19:17017357:A:G	3.04717e-08	-1.17471	-0.954537
17017664	chr19:17017664:G:A	3.1416e-07	-1.69984e-10	0.203853
17017907	chr19:17017907:C:T	7.5641e-08	-1.69984e-10	-1.22005
17018421	chr19:17018421:G:C	8.45764e-08	-1.69984e-10	-1.10839
17018431	chr19:17018431:T:C	1.45681e-07	-1.69984e-10	-0.564627
17018499	chr19:17018499:T:G	3.75585e-08	-0.730537	-1.18961
17018829	chr19:17018829:A:G	5.33517e-08	-0.494134	-1.07501
17019591	chr19:17019591:T:C	1.48959e-08	-1.53572	-1.30925
17019847	chr19:17019847:A:G	5.56671e-08	-0.880752	-0.645907
17019931	chr19:17019931:C:T	3.36656e-08	-0.739093	-1.29048
17020060	chr19:17020060:C:T	1.63018e-08	-1.442	-1.31277
17020950	chr19:17020950:A:G	9.00542e-08	-1.69984e-10	-1.04564
17021151	chr19:17021151:G:A	2.28832e-08	-1.58469	-0.830952
17021179	chr19:17021179:A:C	1.89192e-08	-1.65214	-0.953726
17021388	chr19:17021388:G:C	4.42535e-08	-1.75611	-3.3072e-10
17022381	chr19:17022381:A:G	1.80993e-08	-1.74061	-0.909564
17022456	chr19:17022456:C:T	7.22102e-08	-0.526681	-0.739785
17022477	chr19:17022477:T:C	7.26495e-08	-1.69984e-10	-1.2604
17022685	chr19:17022685:G:A	6.88226e-08	-1.69984e-10	-1.31452
17022887	chr19:17022887:T:G	9.68803e-08	-1.69984e-10	-0.972572
17022988	chr19:17022988:G:A	8.54735e-08	-1.69984e-10	-1.09784
17024164	chr19:17024164:C:T	7.1589e-08	-1.69984e-10	-1.27511
17024193	chr19:17024193:C:T	1.48813e-08	-1.54116	-1.30479
17024417	chr19:17024417:G:A	2.5432e-07	-1.69984e-10	-0.00745452
17024536	chr19:17024536:G:A	7.27465e-08	-1.69984e-10	-1.25907
17024733	chr19:17024733:C:T	7.32002e-08	-1.69984e-10	-1.25285
17024826	chr19:17024826:T:C	5.36831e-08	-1.56295	-3.3072e-10
17026480	chr19:17026480:A:C	2.03519e-07	-0.398337	0.168049
17026979	chr19:17026979:A:C	3.61633e-08	-1.21557	-0.74243
17027653	chr19:17027653:T:G	7.86572e-08	-1.69984e-10	-1.18095
17027669	chr19:17027669:C:T	1.07362e-07	-1.69984e-10	-0.869844
17027962	chr19:17027962:G:A	6.66975e-08	-0.139913	-1.20597
17028175	chr19:17028175:T:C	1.21529e-08	-1.73577	-1.31272
17028394	chr19:17028394:G:A	1.66521e-07	-0.365679	-0.0652462
17028822	chr19:17028822:A:C	1.67747e-07	-1.69984e-10	-0.42359
17028890	chr19:17028890:C:G	1.27903e-08	-1.76738	-1.22999
17028979	chr19:17028979:A:C	9.84909e-08	-1.69984e-10	-0.956084
17029175	chr19:17029175:G:A	1.23855e-08	-1.73964	-1.28988
17029487	chr19:17029487:A:G	1.65982e-07	0.219382	-0.653551
17029547	chr19:17029547:C:T	1.06789e-07	-0.842766	-0.0324282
17029731	chr19:17029731:G:A	1.62774e-08	-1.77124	-0.985031
17029986	chr19:17029986:G:A	1.23347e-07	-1.69984e-10	-0.731048
17030240	chr19:17030240:G:A	7.65671e-08	-1.69984e-10	-1.20788
17030270	chr19:17030270:T:C	1.18385e-08	-1.75248	-1.32221
17030435	chr19:17030435:T:C	3.48033e-07	-1.71658	2.02283
17031058	chr19:17031058:T:C	1.0508e-07	-1.69984e-10	-0.891331
17031754	chr19:17031754:T:C	4.52221e-08	-1.73446	-3.3072e-10
17031807	chr19:17031807:G:C	1.22137e-08	-1.76078	-1.28271
17032797	chr19:17032797:G:A	6.79856e-08	-1.69984e-10	-1.32675
17033299	chr19:17033299:G:A	1.59004e-08	-1.7456	-1.03411
17033365	chr19:17033365:C:G	8.1821e-08	-1.69984e-10	-1.14151
17034156	chr19:17034156:TTTTG:T	2.16403e-07	-1.69984e-10	-0.168907
17034462	chr19:17034462:A:G	1.43609e-08	-1.5736	-1.30794
17035030	chr19:17035030:G:A	4.16038e-08	-1.74805	-0.0698019
17035741	chr19:17035741:A:C	5.28575e-08	-1.57845	-3.3072e-10
17035964	chr19:17035964:A:G	1.06957e-07	-1.69984e-10	-0.873624
17035990	chr19:17035990:C:T	2.91714e-08	-1.59164	-0.581223
17036077	chr19:17036077:C:G	1.4706e-08	-1.67009	-1.18771
17036108	chr19:17036108:G:A	6.92293e-08	-1.69984e-10	-1.30862
17036455	chr19:17036455:G:C	7.12955e-08	-1.69984e-10	-1.27921
17036876	chr19:17036876:G:T	9.18774e-08	-1.69984e-10	-1.02559
17037140	chr19:17037140:G:A	1.09694e-07	-1.69984e-10	-0.848354
17037150	chr19:17037150:C:T	7.13593e-08	-1.69984e-10	-1.27832
17037346	chr19:17037346:G:A	1.67386e-08	-1.62118	-1.10715
17037355	chr19:17037355:C:T	1.21454e-08	-1.76707	-1.28202
17037610	chr19:17037610:A:G	1.9852e-07	-1.75236	1.4972
17037775	chr19:17037775:C:T	1.18549e-07	-1.69984e-10	-0.770719
17039269	chr19:17039269:C:T	1.5801e-08	-1.76454	-1.02143
17039581	chr19:17039581:T:C	4.46055e-08	-1.23019	-0.518005
17039677	chr19:17039677:C:G	7.81175e-08	-1.18783	-3.3072e-10
17039749	chr19:17039749:C:A	1.86346e-07	-0.318444	-3.3072e-10
17039852	chr19:17039852:G:A	8.08178e-08	-1.69984e-10	-1.15385
17039960	chr19:17039960:T:A	7.05324e-08	-1.69984e-10	-1.28998
17040105	chr19:17040105:G:C	3.30984e-07	0.973206	-0.717185
17040534	chr19:17040534:T:C	4.40679e-08	-1.76032	-3.3072e-10
17040588	chr19:17040588:T:C	1.72666e-07	-0.394687	-3.3072e-10
17040599	chr19:17040599:C:A	3.86658e-08	-1.57684	-0.31425
17040872	chr19:17040872:T:C	7.02295e-08	-1.69984e-10	-1.29428
17040891	chr19:17040891:T:C	7.61339e-08	-1.69984e-10	-1.21355
17040929	chr19:17040929:A:G	1.78922e-08	-1.69059	-0.971091
17041023	chr19:17041023:C:T	6.89553e-08	-1.69984e-10	-1.31259
17041094	chr19:17041094:TC:T	7.77599e-08	-1.69984e-10	-1.19242
17041422	chr19:17041422:C:T	3.42955e-08	-1.40445	-0.606587
17041519	chr19:17041519:A:T	3.45203e-08	-1.36898	-0.635517
17042010	chr19:17042010:C:T	3.79067e-08	-1.59679	-0.314126
17042052	chr19:17042052:A:G	4.70139e-08	-1.71818	0.0225748
17042339	chr19:17042339:G:A	4.21419e-08	-1.76266	-0.0423435
17042442	chr19:17042442:C:T	6.04425e-07	1.1245	-0.266273
17042458	chr19:17042458:C:T	2.30412e-06	-1.69984e-10	2.19641
17042678	chr19:17042678:T:C	7.16318e-08	-1.42224	0.147732
17042806	chr19:17042806:T:C	6.90762e-08	-1.69984e-10	-1.31084
17042822	chr19:17042822:A:G	1.50446e-07	-0.111389	-0.421052
17043290	chr19:17043290:A:G	1.87264e-08	-1.61849	-0.997621
17043385	chr19:17043385:C:T	3.51287e-08	-1.31901	-0.668021
17043778	chr19:17043778:G:A	7.542e-08	-1.69984e-10	-1.22298
17044162	chr19:17044162:G:T	6.55288e-08	-1.66421	0.30065
17044303	chr19:17044303:G:T	1.77185e-08	-1.37776	-1.29368
17044558	chr19:17044558:C:G	7.7043e-08	-1.69984e-10	-1.20168
17044861	chr19:17044861:GATTT:G	7.4877e-08	-1.69984e-10	-1.2302
17045177	chr19:17045177:C:T	7.35104e-08	-1.24862	-3.3072e-10
17045190	chr19:17045190:C:T	6.7997e-08	-1.69984e-10	-1.32659
17045363	chr19:17045363:C:T	1.32615e-08	-1.76789	-1.1933
17045492	chr19:17045492:T:C	6.56313e-08	-1.68934	0.327349
17045602	chr19:17045602:A:G	3.10318e-08	-1.76879	-0.342245
17045612	chr19:17045612:C:G	7.08547e-08	-1.69984e-10	-1.28542
17045691	chr19:17045691:T:C	2.58286e-07	-0.0625539	0.0705733
17045727	chr19:17045727:C:T	6.44489e-08	-1.69183	0.311652
17045850	chr19:17045850:C:T	1.18753e-07	0.512784	-1.28179
17045960	chr19:17045960:CAT:C	1.53875e-08	-1.48703	-1.32546
17046253	chr19:17046253:C:T	7.01105e-08	-0.0714221	-1.22455
17046254	chr19:17046254:C:T	7.02312e-08	-0.0697015	-1.22455
17046403	chr19:17046403:TG:T	1.61613e-08	-1.43803	-1.32539
17046484	chr19:17046484:C:T	4.1097e-08	-0.613083	-1.21703
17046493	chr19:17046493:T:C	8.10515e-08	-1.69984e-10	-1.15096
17046796	chr19:17046796:AC:A	2.14316e-07	-1.69984e-10	-0.178599
17046798	chr19:17046798:C:T	4.40288e-08	-1.76121	-3.3072e-10
17047217	chr19:17047217:C:T	2.87683e-08	-1.37864	-0.808135
17047246	chr19:17047246:G:A	2.76637e-08	-1.37212	-0.853805
17047282	chr19:17047282:G:A	1.52716e-08	-1.50006	-1.31999
17047335	chr19:17047335:T:C	2.33486e-08	-1.73749	-0.658024
17047477	chr19:17047477:A:G	1.28796e-08	-1.77115	-1.21925
17047653	chr19:17047653:A:G	1.36564e-07	-1.69984e-10	-0.629258
17047884	chr19:17047884:G:A	3.02606e-08	-1.2987	-0.8375
17047979	chr19:17047979:A:T	1.3255e-08	-1.70363	-1.25805
17048087	chr19:17048087:G:A	2.9453e-08	-1.31715	-0.846102
17048536	chr19:17048536:C:A	7.62307e-08	-1.6578	0.445513
17048734	chr19:17048734:A:G	7.93857e-08	-1.69984e-10	-1.17173
17048913	chr19:17048913:C:G	3.00017e-08	-1.39396	-0.750838
17048969	chr19:17048969:A:C	1.98679e-08	-1.29436	-1.26258
17049152	chr19:17049152:G:A	1.54182e-08	-1.48687	-1.32363
17049184	chr19:17049184:G:A	7.88026e-08	-1.69984e-10	-1.1791
17049212	chr19:17049212:G:A	1.53994e-07	0.766194	-1.27533
17049417	chr19:17049417:C:T	5.29286e-08	-1.5771	-3.3072e-10
17049569	chr19:17049569:AAAGT:A	6.6775e-07	1.32397	-0.366109
17049754	chr19:17049754:T:C	9.38916e-08	-0.906102	-0.0978058
17049910	chr19:17049910:G:A	8.01892e-05	3.83408	1.91202
17050083	chr19:17050083:C:T	5.258e-08	-1.58371	-3.3072e-10
17050084	chr19:17050084:G:A	7.69861e-08	-1.69984e-10	-1.20242
17050283	chr19:17050283:T:C	4.0971e-08	-1.69514	-0.138042
17050293	chr19:17050293:G:C	9.14474e-08	-1.69984e-10	-1.03028
17050333	chr19:17050333:C:A	5.92225e-05	3.67715	1.76586
17050608	chr19:17050608:T:A	1.29471e-06	-1.12808	2.74808
17050780	chr19:17050780:C:T	2.29384e-08	-1.20362	-1.20962
17050877	chr19:17050877:G:A	1.50486e-08	-1.50813	-1.32664
17051782	chr19:17051782:C:T	1.01197e-05	-1.13414	4.81033
17052587	chr19:17052587:G:A	6.81706e-08	-1.69984e-10	-1.32404
17052676	chr19:17052676:A:G	6.81571e-08	-1.69984e-10	-1.32423
17052851	chr19:17052851:C:T	1.22327e-07	-1.38078	0.641426
17053040	chr19:17053040:G:A	6.81562e-08	-1.69984e-10	-1.32425
17053320	chr19:17053320:G:A	1.07099e-07	-0.87229	-3.3072e-10
17053363	chr19:17053363:C:T	6.95845e-07	1.30678	-0.307706
17053744	chr19:17053744:C:T	1.08362e-07	-0.869601	0.00903395
17053751	chr19:17053751:T:C	5.81378e-08	-1.76214	0.27891
17053865	chr19:17053865:G:A	6.96456e-08	-1.69984e-10	-1.30263
17054136	chr19:17054136:C:T	7.95789e-08	-1.69984e-10	-1.1693
17054143	chr19:17054143:G:A	6.98598e-08	-1.69984e-10	-1.29956
17054306	chr19:17054306:AGAGACT:A	6.95931e-08	-1.69984e-10	-1.30338
17054356	chr19:17054356:T:C	6.96747e-08	-1.69984e-10	-1.30221
17054550	chr19:17054550:C:T	2.08509e-08	-1.20233	-1.30632
17054552	chr19:17054552:A:G	2.60226e-06	-1.74725	4.06534
17054630	chr19:17054630:T:C	4.36413e-08	-1.75811	-0.0119318
17054631	chr19:17054631:G:A	6.95657e-08	-1.69984e-10	-1.30378
17054723	chr19:17054723:C:T	6.98822e-08	-1.69984e-10	-1.29924
17054949	chr19:17054949:T:C	6.97009e-08	-1.69984e-10	-1.30183
17055031	chr19:17055031:T:C	1.55094e-06	-1.6891	3.48967
17055419	chr19:17055419:G:C	1.91984e-08	-1.28741	-1.30381
17055456	chr19:17055456:GC:G	4.53946e-08	-0.525365	-1.20529
17055497	chr19:17055497:C:T	7.81518e-07	1.37357	-0.258385
17055534	chr19:17055534:C:T	3.66778e-08	-1.37606	-0.567818
17055590	chr19:17055590:G:C	6.96254e-08	-1.69984e-10	-1.30292
17055824	chr19:17055824:G:A	1.03324e-05	-1.69984e-10	3.69699
17056086	chr19:17056086:TAA:T	1.00682e-07	-0.886287	-0.0477994
17056097	chr19:17056097:G:A	2.55747e-07	-0.329161	0.327302
17056171	chr19:17056171:G:A	1.54338e-08	-1.53876	-1.27072
17056651	chr19:17056651:C:T	9.95157e-08	-0.945733	-3.3072e-10
17056907	chr19:17056907:T:G	3.68921e-08	-1.33926	-0.598795
17057020	chr19:17057020:T:C	2.29884e-06	-1.75724	3.95135
17057208	chr19:17057208:G:A	1.90904e-08	-1.2725	-1.32436
17057676	chr19:17057676:C:G	5.4849e-08	-1.74717	0.205704
17057780	chr19:17057780:A:G	2.04113e-08	-1.23611	-1.29385
17057830	chr19:17057830:G:A	7.60749e-08	-1.69984e-10	-1.21433
17057902	chr19:17057902:G:A	7.41982e-08	-0.134186	-1.10512
17058162	chr19:17058162:T:C	2.04979e-08	-1.22889	-1.29684
17058271	chr19:17058271:G:A	1.55365e-08	-1.53991	-1.26294
17058948	chr19:17058948:G:C	2.07477e-08	-1.21672	-1.29689
17059126	chr19:17059126:G:A	2.002e-08	-1.22887	-1.32044
17059438	chr19:17059438:A:G	2.93296e-07	-0.206747	0.341882
17059521	chr19:17059521:C:T	7.15643e-08	-1.27545	-3.3072e-10
17059641	chr19:17059641:G:A	7.75439e-08	-1.69984e-10	-1.1952
17059730	chr19:17059730:G:A	2.07789e-08	-1.20228	-1.30983
17059731	chr19:17059731:G:T	2.07614e-08	-1.21507	-1.29789
17059979	chr19:17059979:G:A	7.03679e-08	-1.69984e-10	-1.29231
17060417	chr19:17060417:C:T	2.14681e-08	-1.1869	-1.29258
17060477	chr19:17060477:C:T	6.87246e-08	-1.69984e-10	-1.31594
17060637	chr19:17060637:G:A	5.42313e-08	-1.75405	0.201264
17060772	chr19:17060772:A:G	2.03229e-08	-1.23306	-1.30124
17060869	chr19:17060869:G:A	6.51529e-08	-0.17629	-1.19302
17060879	chr19:17060879:T:C	1.93306e-08	-1.31558	-1.26878
17060890	chr19:17060890:G:C	1.42794e-07	-1.69984e-10	-0.584643
17061564	chr19:17061564:T:C	1.33172e-07	-1.69984e-10	-0.65441
17061795	chr19:17061795:G:A	9.3323e-08	-1.69984e-10	-1.00998
17062060	chr19:17062060:T:C	1.11767e-07	0.384039	-1.21367
17062071	chr19:17062071:C:T	6.89353e-08	-1.31288	-3.3072e-10
17062124	chr19:17062124:C:T	4.40301e-08	-1.74767	-0.013507
17062334	chr19:17062334:G:A	9.89468e-08	-0.857265	-0.0942002
17062424	chr19:17062424:A:G	6.96135e-08	-1.69984e-10	-1.30309
17062608	chr19:17062608:A:G	3.1397e-08	-1.33271	-0.766623
17062677	chr19:17062677:A:G	2.05195e-08	-1.2269	-1.29777
17062753	chr19:17062753:G:C	2.77903e-07	-0.230413	0.311638
17062778	chr19:17062778:G:A	3.12883e-07	0.199783	-3.3072e-10
17063016	chr19:17063016:T:C	2.95358e-08	-1.33782	-0.822621
17063127	chr19:17063127:G:A	2.11121e-08	-1.19616	-1.30004
17063234	chr19:17063234:C:T	1.03348e-07	-0.839723	-0.0682215
17063451	chr19:17063451:G:C	3.49361e-08	-1.33199	-0.660533
17063956	chr19:17063956:G:A	1.06485e-07	-1.69984e-10	-0.87804
17064866	chr19:17064866:G:A	5.99253e-08	-1.34192	-0.111031
17065324	chr19:17065324:G:A	1.15194e-07	-0.799427	-3.3072e-10
17065947	chr19:17065947:C:G	1.5949e-08	-1.51309	-1.26356
17066091	chr19:17066091:G:A	7.37587e-08	-1.69984e-10	-1.24525
17067013	chr19:17067013:T:C	6.80584e-08	-1.69984e-10	-1.32568
17067309	chr19:17067309:A:C	1.92125e-08	-1.28171	-1.30878
17067606	chr19:17067606:C:A	6.83867e-08	-1.69984e-10	-1.32087
17068145	chr19:17068145:G:A	8.04274e-07	1.38778	-0.243889
17068810	chr19:17068810:T:G	1.33937e-07	-1.69984e-10	-0.648681
17068815	chr19:17068815:G:C	7.04177e-08	-1.69984e-10	-1.2916
17068931	chr19:17068931:A:C	9.14749e-08	-1.69984e-10	-1.02998
17068966	chr19:17068966:C:T	7.69542e-08	-1.69984e-10	-1.20284
17068974	chr19:17068974:C:T	3.85645e-07	-1.69984e-10	0.408869
17068979	chr19:17068979:G:A	1.80485e-07	-1.73838	1.38798
17069216	chr19:17069216:A:T	7.1936e-08	-1.69984e-10	-1.27027
17069223	chr19:17069223:C:T	3.82184e-08	-1.45403	-0.448697
17069337	chr19:17069337:A:G	6.7994e-08	-1.69984e-10	-1.32663
17069548	chr19:17069548:C:A	1.58371e-08	-1.46752	-1.31617
17069606	chr19:17069606:GCCCAACCCCAGGTC:G	1.75276e-08	-1.43138	-1.25089
17069715	chr19:17069715:G:C	7.52193e-08	-1.69984e-10	-1.22564
17069925	chr19:17069925:A:C	9.21488e-08	-1.69984e-10	-1.02264
17069929	chr19:17069929:T:C	8.23982e-08	-1.69984e-10	-1.13448
17069976	chr19:17069976:C:A	2.07126e-06	2.08986	-3.3072e-10
17070058	chr19:17070058:A:C	5.79244e-08	-0.699325	-0.787585
17070073	chr19:17070073:C:A	7.15535e-08	-1.69984e-10	-1.2756
17070158	chr19:17070158:TCTC:T	8.34967e-08	-1.69984e-10	-1.12124
17070515	chr19:17070515:C:T	3.03726e-07	1.48924	-1.31916
17070800	chr19:17070800:T:G	5.96848e-08	-1.45697	-3.3072e-10
17071207	chr19:17071207:T:C	1.31707e-08	-1.76857	-1.19949
17071433	chr19:17071433:T:C	6.84558e-08	-1.69984e-10	-1.31986
17071549	chr19:17071549:G:C	9.04258e-08	-1.69984e-10	-1.04152
17071575	chr19:17071575:C:T	1.30478e-07	-1.69984e-10	-0.674842
17071827	chr19:17071827:T:C	4.36029e-08	-1.77092	-3.3072e-10
17071878	chr19:17071878:T:C	1.13369e-05	4.46197	-0.672197
17072007	chr19:17072007:T:C	8.71528e-08	-1.69984e-10	-1.07839
17072129	chr19:17072129:T:C	2.70539e-08	-1.08099	-1.16723
17072375	chr19:17072375:G:A	2.05328e-08	-1.53273	-0.991295
17072381	chr19:17072381:C:G	1.70864e-05	4.907	-0.707009
17072652	chr19:17072652:T:G	7.51166e-08	-1.69984e-10	-1.22701
17072800	chr19:17072800:C:T	9.56051e-06	4.16643	-0.547085
17073015	chr19:17073015:C:T	6.79859e-08	-1.69984e-10	-1.32675
17073108	chr19:17073108:A:G	1.15799e-07	-1.69984e-10	-0.794191
17073227	chr19:17073227:T:C	9.36598e-08	-1.69984e-10	-1.00638
17073910	chr19:17073910:G:A	1.34159e-05	4.61375	-0.655607
17073915	chr19:17073915:C:T	1.84648e-08	-1.38254	-1.24764
17073994	chr19:17073994:C:T	9.07097e-08	-1.69984e-10	-1.03838
17074222	chr19:17074222:T:C	1.28559e-05	4.56917	-0.653658
17074673	chr19:17074673:C:G	8.94093e-08	-1.69984e-10	-1.05282
17074710	chr19:17074710:T:C	6.79981e-08	-1.69984e-10	-1.32657
17074764	chr19:17074764:TCA:T	7.65715e-08	-1.69984e-10	-1.20782
17074778	chr19:17074778:G:C	6.79862e-08	-1.69984e-10	-1.32674
17074913	chr19:17074913:G:C	8.91591e-08	-1.69984e-10	-1.05563
17075094	chr19:17075094:T:C	8.95793e-08	-1.69984e-10	-1.05092
17075317	chr19:17075317:A:C	3.10975e-08	-0.805394	-1.30353
17075560	chr19:17075560:G:A	7.75662e-08	-1.69984e-10	-1.19492
17075999	chr19:17075999:C:A	1.37755e-07	-1.69984e-10	-0.620568
17076018	chr19:17076018:G:A	8.99927e-08	-1.69984e-10	-1.04632
17076130	chr19:17076130:G:C	7.66176e-06	4.14361	-0.745661
17076383	chr19:17076383:G:A	1.00335e-07	-1.69984e-10	-0.937531
17076452	chr19:17076452:C:T	7.76254e-08	-1.69984e-10	-1.19415
17076522	chr19:17076522:G:A	9.20322e-08	-1.69984e-10	-1.02391
17076708	chr19:17076708:T:G	3.82579e-07	1.35637	-0.955481
17077514	chr19:17077514:G:A	2.04535e-08	-1.69411	-0.833778
17077725	chr19:17077725:C:A	1.48496e-07	-1.69984e-10	-0.545491
17077728	chr19:17077728:A:G	7.04416e-08	-1.69984e-10	-1.29126
17078312	chr19:17078312:T:C	1.02344e-07	-1.69984e-10	-0.917709
17078658	chr19:17078658:A:G	4.40422e-07	1.18991	-0.648226
17078976	chr19:17078976:G:A	1.3149e-08	-1.65703	-1.31267
17079584	chr19:17079584:G:A	7.54812e-08	-1.69984e-10	-1.22216
17080105	chr19:17080105:G:T	7.56408e-08	-1.69984e-10	-1.22005
17080702	chr19:17080702:T:C	2.70439e-08	-1.1911	-1.05749
17080819	chr19:17080819:T:C	9.88106e-08	-1.69984e-10	-0.952843
17080932	chr19:17080932:T:C	8.05037e-08	-1.69984e-10	-1.15775
17081005	chr19:17081005:A:G	1.24839e-07	-1.69984e-10	-0.719027
17081256	chr19:17081256:G:C	1.37665e-07	-0.60647	-0.014759
17081757	chr19:17081757:C:T	1.05253e-07	-0.778606	-0.111072
17082605	chr19:17082605:T:C	1.31217e-07	-0.639124	-0.0300721
17082708	chr19:17082708:A:G	1.62058e-07	-0.234632	-0.223461
17082741	chr19:17082741:A:G	8.81797e-08	-0.387835	-0.678836
17082825	chr19:17082825:C:G	4.35953e-08	-1.7711	-3.3072e-10
17083310	chr19:17083310:G:A	8.24845e-08	-1.69984e-10	-1.13344
17083458	chr19:17083458:C:T	6.80467e-08	-1.69984e-10	-1.32585
17083524	chr19:17083524:A:G	6.80032e-08	-1.69984e-10	-1.32649
17083727	chr19:17083727:G:A	1.06824e-07	-1.7709	0.896037
17083800	chr19:17083800:G:A	1.86306e-07	-0.318659	-3.3072e-10
17083984	chr19:17083984:G:T	1.24855e-05	4.00697	-0.120692
17084023	chr19:17084023:TGGTTAATAACCCTTTG:T	1.41155e-05	0.650353	3.35863
17084245	chr19:17084245:G:A	1.55782e-05	4.25751	-0.149934
17084743	chr19:17084743:C:T	7.68634e-08	-1.69984e-10	-1.20402
17085039	chr19:17085039:G:A	1.53725e-05	4.20477	-0.110485
17085187	chr19:17085187:A:G	1.72004e-07	-0.250454	-0.148074
17085189	chr19:17085189:T:C	6.80166e-08	-1.69984e-10	-1.3263
17085208	chr19:17085208:C:G	7.63172e-08	-1.69984e-10	-1.21115
17085215	chr19:17085215:C:T	3.24668e-07	0.872945	-0.63619
17085313	chr19:17085313:C:T	8.47198e-08	0.167803	-1.2745
17085566	chr19:17085566:G:A	1.26961e-08	-1.67824	-1.32651
17086092	chr19:17086092:A:C	2.55026e-07	-1.69984e-10	-0.00468219
17086202	chr19:17086202:A:G	1.25473e-08	-1.68997	-1.32657
17086442	chr19:17086442:A:G	7.62996e-08	-1.69984e-10	-1.21138
17086549	chr19:17086549:A:G	4.35896e-08	-1.77123	-3.3072e-10
17087303	chr19:17087303:G:C	7.7246e-08	-1.69984e-10	-1.19905
17087385	chr19:17087385:A:G	3.40301e-07	0.844062	-0.560279
17087477	chr19:17087477:A:G	1.63517e-07	-0.338241	-0.110893
17088504	chr19:17088504:T:C	1.10237e-07	-0.852764	0.00934907
17088756	chr19:17088756:T:C	6.87239e-08	-1.69984e-10	-1.31595
17088941	chr19:17088941:G:A	2.64177e-08	-1.19961	-1.0724
17089104	chr19:17089104:C:T	2.73091e-08	-1.18088	-1.05795
17090095	chr19:17090095:T:C	2.50616e-07	0.617246	-0.639374
17090880	chr19:17090880:C:T	2.64608e-08	-1.14762	-1.12276
17091165	chr19:17091165:G:A	1.94096e-07	-1.69984e-10	-0.277695
17091326	chr19:17091326:G:A	6.15751e-08	-0.728356	-0.697435
17091382	chr19:17091382:C:T	8.32075e-08	-1.69984e-10	-1.12471
17091472	chr19:17091472:C:T	2.31422e-08	-1.14738	-1.257
17091800	chr19:17091800:C:T	9.60067e-08	-1.69984e-10	-0.98163
17091870	chr19:17091870:C:T	2.90777e-07	0.126507	-3.3072e-10
17091936	chr19:17091936:A:T	2.13016e-06	-0.207394	2.3253
17092125	chr19:17092125:G:A	1.19019e-07	-0.766764	-3.3072e-10
17092958	chr19:17092958:CAT:C	1.02417e-07	-0.849342	-0.0676502
17093103	chr19:17093103:G:A	7.6532e-08	-1.69984e-10	-1.20834
17093484	chr19:17093484:G:A	7.76806e-08	-1.69984e-10	-1.19344
17093517	chr19:17093517:A:G	1.24742e-07	-0.791817	0.0720195
17094431	chr19:17094431:C:T	2.28796e-07	-1.66819	1.55497
17094658	chr19:17094658:T:C	1.93188e-07	-1.65259	1.3702
17094886	chr19:17094886:T:C	8.52589e-08	-1.10036	-3.3072e-10
17095283	chr19:17095283:A:G	1.65429e-07	-1.69984e-10	-0.437505
17095655	chr19:17095655:A:G	1.85664e-08	-1.41537	-1.20933
17095746	chr19:17095746:A:G	6.90616e-08	-1.69984e-10	-1.31105
17096201	chr19:17096201:G:T	3.49191e-08	-1.77036	-0.222656
17096270	chr19:17096270:G:A	3.30016e-07	0.780182	-0.527088
17096346	chr19:17096346:T:G	1.89569e-08	-1.35096	-1.25292
17096885	chr19:17096885:T:C	1.54106e-07	-0.508407	-3.3072e-10
17096980	chr19:17096980:ACGCCCGGC:A	1.57928e-07	-1.74067	1.25676
17096992	chr19:17096992:T:G	2.05685e-07	-1.70869	1.48899
17097006	chr19:17097006:A:G	4.98782e-07	1.78924	-1.12312
17097041	chr19:17097041:G:A	1.86783e-08	-1.37951	-1.23917
17097448	chr19:17097448:A:G	7.61147e-08	-1.69984e-10	-1.21381
17097560	chr19:17097560:A:G	7.7039e-08	-1.69984e-10	-1.20174
17097635	chr19:17097635:G:A	2.34898e-07	-1.58481	1.49791
17097804	chr19:17097804:C:G	5.86281e-06	3.13034	-3.3072e-10
17098215	chr19:17098215:C:T	8.39168e-08	-1.69984e-10	-1.11622
17098335	chr19:17098335:G:A	6.40665e-07	1.68997	-0.773511
17098488	chr19:17098488:C:T	8.32976e-08	-1.69984e-10	-1.12363
17098634	chr19:17098634:T:C	1.30675e-07	-0.681183	0.00784926
17098650	chr19:17098650:C:T	7.81428e-08	-1.69984e-10	-1.18751
17099045	chr19:17099045:A:G	3.34313e-08	-1.77114	-0.26542
17099048	chr19:17099048:G:T	1.95617e-08	-1.32468	-1.2478
17099082	chr19:17099082:C:CT	8.35003e-08	-1.69984e-10	-1.1212
17099104	chr19:17099104:G:A	1.20771e-08	-1.72802	-1.32672
17099231	chr19:17099231:G:A	2.04075e-07	-1.64404	1.41648
17099338	chr19:17099338:A:G	1.71154e-07	-1.69984e-10	-0.403485
17099669	chr19:17099669:T:C	8.28259e-08	-1.69984e-10	-1.12931
17100137	chr19:17100137:C:T	8.2972e-08	-1.69984e-10	-1.12754
17100246	chr19:17100246:C:G	9.16047e-08	-1.69984e-10	-1.02857
17100494	chr19:17100494:A:G	8.69418e-08	-1.69984e-10	-1.08081
17100707	chr19:17100707:T:G	8.23876e-08	-1.69984e-10	-1.13461
17100756	chr19:17100756:T:A	2.11325e-08	-1.34516	-1.15008
17100758	chr19:17100758:T:C	1.28616e-08	-1.74217	-1.24963
17100860	chr19:17100860:T:C	4.88785e-07	1.79604	-1.15016
17100957	chr19:17100957:C:T	8.28633e-08	-1.69984e-10	-1.12886
17101291	chr19:17101291:T:C	2.0653e-08	-1.36153	-1.15666
17101372	chr19:17101372:G:T	1.7072e-08	-1.47385	-1.23476
17101600	chr19:17101600:C:T	1.83851e-08	-1.4217	-1.21281
17101884	chr19:17101884:G:A	8.19283e-08	-1.69984e-10	-1.1402
17102179	chr19:17102179:C:T	9.26496e-08	-1.01722	-3.3072e-10
17102182	chr19:17102182:C:T	2.52055e-07	-1.55883	1.54243
17102377	chr19:17102377:C:T	6.79943e-08	-1.69984e-10	-1.32662
17102726	chr19:17102726:T:C	2.40369e-08	-1.67388	-0.692574
17103241	chr19:17103241:T:G	3.2084e-07	-1.28342	1.50831
17103263	chr19:17103263:C:T	1.44362e-08	-1.67096	-1.20535
17103898	chr19:17103898:A:G	5.21124e-08	-1.59264	-3.3072e-10
17104392	chr19:17104392:G:A	1.8229e-08	-1.41951	-1.22352
17104571	chr19:17104571:G:A	4.54139e-07	-1.27435	1.8467
17104615	chr19:17104615:G:A	6.79886e-08	-1.69984e-10	-1.32671
17104662	chr19:17104662:A:G	1.78843e-07	-1.69984e-10	-0.359538
17104793	chr19:17104793:G:A	1.5741e-07	-0.487196	-3.3072e-10
17104838	chr19:17104838:G:T	5.08903e-07	-1.26938	1.95559
17104955	chr19:17104955:T:C	6.90918e-08	-1.69984e-10	-1.31061
17104995	chr19:17104995:G:A	2.25307e-06	-1.69984e-10	2.174
17105380	chr19:17105380:C:G	9.19638e-08	-1.69984e-10	-1.02465
17105486	chr19:17105486:C:A	5.17315e-08	-0.329132	-1.27085
17105665	chr19:17105665:T:C	3.5866e-08	-1.76935	-0.196908
17105683	chr19:17105683:C:T	8.65549e-08	-1.69984e-10	-1.08527
17105819	chr19:17105819:A:G	8.66514e-08	-1.69984e-10	-1.08416
17106055	chr19:17106055:T:C	9.94363e-08	-1.69984e-10	-0.946531
17106204	chr19:17106204:C:T	9.13961e-08	-1.69984e-10	-1.03085
17106341	chr19:17106341:A:G	8.47273e-08	-1.69984e-10	-1.10661
17106397	chr19:17106397:T:C	3.25063e-07	-1.24572	1.48369
17106632	chr19:17106632:C:G	7.97895e-08	-1.69984e-10	-1.16666
17106918	chr19:17106918:C:G	8.42197e-08	-1.69984e-10	-1.11262
17106950	chr19:17106950:G:C	3.77667e-08	-1.62948	-0.285139
17106967	chr19:17106967:G:T	8.42197e-08	-1.69984e-10	-1.11262
17107614	chr19:17107614:T:C	6.79929e-08	-1.69984e-10	-1.32664
17107741	chr19:17107741:A:G	7.78635e-08	-1.76079	0.5697
17107791	chr19:17107791:G:A	3.08254e-08	-1.15254	-0.96517
17108071	chr19:17108071:C:T	7.85135e-08	-1.69984e-10	-1.18278
17108160	chr19:17108160:C:A	5.0863e-08	-1.33681	-0.280108
17108165	chr19:17108165:G:A	4.86975e-08	-1.66042	-3.3072e-10
17108295	chr19:17108295:G:A	3.31343e-08	-0.989095	-1.05638
17108584	chr19:17108584:A:AG	1.86324e-08	-1.30056	-1.32059
17108653	chr19:17108653:A:G	3.61336e-07	0.831965	-0.488204
17108874	chr19:17108874:C:T	4.44964e-08	-1.75064	-3.3072e-10
17109016	chr19:17109016:A:G	3.37503e-07	0.805221	-0.529696
17109063	chr19:17109063:T:C	2.83864e-07	0.102447	-3.3072e-10
17109456	chr19:17109456:C:T	6.87467e-08	-1.69984e-10	-1.31562
17109531	chr19:17109531:G:A	2.31555e-07	-1.57686	1.47563
17109910	chr19:17109910:G:A	2.41008e-07	-1.5739	1.51268
17109922	chr19:17109922:A:G	2.75585e-07	0.0728467	-3.3072e-10
17109930	chr19:17109930:A:T	1.50459e-07	-0.67738	0.145022
17109936	chr19:17109936:C:T	3.04286e-08	-1.17328	-0.957386
17110278	chr19:17110278:C:T	7.90657e-08	-1.69984e-10	-1.17577
17110379	chr19:17110379:A:G	3.08271e-08	-1.18112	-0.936529
17110571	chr19:17110571:C:T	7.9613e-08	-1.69984e-10	-1.16887
17110727	chr19:17110727:C:T	1.14853e-07	-0.802396	-3.3072e-10
17110804	chr19:17110804:G:A	9.0262e-08	-1.69984e-10	-1.04333
17110979	chr19:17110979:C:T	2.8417e-08	-1.21002	-0.989041
17111062	chr19:17111062:T:G	8.37389e-08	-1.69984e-10	-1.11834
17111182	chr19:17111182:C:T	6.9636e-07	0.251655	0.748164
17111207	chr19:17111207:C:G	3.09701e-08	-1.17658	-0.93645
17111557	chr19:17111557:A:G	4.1429e-08	-1.47182	-0.350249
17111723	chr19:17111723:C:T	8.15398e-08	-1.69984e-10	-1.14496
17111774	chr19:17111774:A:G	3.31375e-08	-1.77079	-0.274588
17111943	chr19:17111943:C:T	2.45387e-07	-1.56994	1.52673
17112295	chr19:17112295:A:G	3.01237e-08	-1.2036	-0.937134
17112318	chr19:17112318:A:C	2.49312e-05	4.57783	-3.3072e-10
17112626	chr19:17112626:G:T	2.63129e-07	1.35123	-1.32464
17112924	chr19:17112924:T:C	6.93452e-08	-1.69984e-10	-1.30695
17113107	chr19:17113107:T:A	6.80948e-08	-1.69984e-10	-1.32515
17113301	chr19:17113301:G:A	4.68964e-07	1.01187	-0.407393
17113338	chr19:17113338:G:A	1.50931e-07	-1.69984e-10	-0.529225
17113355	chr19:17113355:C:T	4.37759e-08	-1.76696	-3.3072e-10
17113440	chr19:17113440:C:T	7.03277e-08	-0.703419	-0.589463
17113519	chr19:17113519:A:G	3.21123e-08	-0.79155	-1.28526
17113545	chr19:17113545:C:G	9.53703e-08	-0.988281	-3.3072e-10
17113716	chr19:17113716:C:T	3.76841e-07	0.385776	-3.3072e-10
17113861	chr19:17113861:C:T	1.46428e-07	-0.656164	0.0966466
17113862	chr19:17113862:A:G	2.44563e-08	-1.42393	-0.925228
17114084	chr19:17114084:G:A	4.54561e-06	2.87587	-3.3072e-10
17114245	chr19:17114245:C:T	3.49838e-08	-0.865737	-1.12543
17114318	chr19:17114318:G:A	2.84953e-08	-1.18737	-1.00894
17114777	chr19:17114777:C:T	7.08272e-08	-1.69984e-10	-1.2858
17114998	chr19:17114998:T:A	3.52134e-08	-0.702954	-1.28167
17115307	chr19:17115307:C:T	1.01485e-07	0.38059	-1.30673
17115419	chr19:17115419:G:A	1.22376e-07	-1.57916	0.840212
17115787	chr19:17115787:C:T	9.89102e-08	0.372536	-1.32437
17116092	chr19:17116092:C:T	8.43222e-08	-1.1114	-3.3072e-10
17116525	chr19:17116525:C:T	2.07019e-08	-1.40805	-1.10777
17116651	chr19:17116651:C:T	3.41474e-07	-1.69984e-10	0.287225
17117151	chr19:17117151:G:T	5.02278e-08	-0.422816	-1.20666
17117744	chr19:17117744:C:T	2.01614e-08	-1.27009	-1.27219
17118296	chr19:17118296:T:A	4.48809e-08	-0.543894	-1.19814
17118352	chr19:17118352:G:A	7.28885e-08	-1.69984e-10	-1.25712
17118454	chr19:17118454:T:A	7.57545e-08	-1.69984e-10	-1.21855
17118629	chr19:17118629:G:A	4.73236e-08	-1.24067	-0.448371
17118638	chr19:17118638:C:T	4.36888e-08	-1.76896	-3.3072e-10
17118651	chr19:17118651:T:G	1.22384e-07	-0.738885	-3.3072e-10
17118822	chr19:17118822:C:T	6.23282e-07	1.27735	-0.388394
17119389	chr19:17119389:C:T	2.9629e-08	-1.36633	-0.790967
17119552	chr19:17119552:A:G	7.30734e-08	-1.69984e-10	-1.25458
17120006	chr19:17120006:A:C	8.39169e-08	-1.69984e-10	-1.11622
17120250	chr19:17120250:A:G	2.32238e-08	-1.3752	-1.02567
17120262	chr19:17120262:G:A	3.3743e-08	-1.36574	-0.661531
17120268	chr19:17120268:G:A	7.56765e-07	-1.69984e-10	1.083
17120928	chr19:17120928:T:C	2.78172e-08	-1.05523	-1.16516
17121046	chr19:17121046:G:A	1.72635e-07	-1.69984e-10	-0.394867
17121221	chr19:17121221:A:G	3.058e-08	-0.963232	-1.16247
17121435	chr19:17121435:T:C	1.16653e-07	0.227391	-1.01424
17121599	chr19:17121599:G:A	2.15886e-08	-1.4906	-0.983286
17121689	chr19:17121689:C:T	9.97128e-07	2.0065	-0.647671
17121699	chr19:17121699:G:A	1.71524e-07	0.804356	-1.20568
17121806	chr19:17121806:T:TA	7.78129e-08	-1.69984e-10	-1.19174
17121965	chr19:17121965:G:A	1.07978e-06	2.07364	-0.635175
17122179	chr19:17122179:A:G	7.83786e-08	-1.69984e-10	-1.1845
17122485	chr19:17122485:C:G	4.81903e-08	-1.67089	-3.3072e-10
17122614	chr19:17122614:T:G	2.05278e-07	-1.69984e-10	-0.221681
17122880	chr19:17122880:G:A	7.56262e-08	-1.69984e-10	-1.22025
17122905	chr19:17122905:A:G	2.10089e-07	-1.69984e-10	-0.198517
17123651	chr19:17123651:C:T	1.58721e-07	-1.69984e-10	-0.478901
17124210	chr19:17124210:G:A	2.94084e-08	-1.55634	-0.608431
17124242	chr19:17124242:C:T	7.03647e-08	-1.69984e-10	-1.29236
17125025	chr19:17125025:T:C	2.98959e-08	-1.56405	-0.584272
17125071	chr19:17125071:G:A	2.97598e-08	-1.60498	-0.547908
17125658	chr19:17125658:C:T	7.00434e-08	-1.69984e-10	-1.29693
17125793	chr19:17125793:A:G	1.75568e-08	-1.37852	-1.30208
17126043	chr19:17126043:C:T	4.28042e-08	-1.36051	-0.428904
17126180	chr19:17126180:C:T	1.56614e-07	-1.69984e-10	-0.492263
17126580	chr19:17126580:T:C	3.12732e-08	-1.54944	-0.55385
17126853	chr19:17126853:G:A	8.28334e-08	-1.69984e-10	-1.12922
17127360	chr19:17127360:C:T	2.15117e-08	-1.74959	-0.727864
17127362	chr19:17127362:T:C	1.95406e-08	-1.32702	-1.24654
17127571	chr19:17127571:C:T	2.34913e-07	-1.69984e-10	-0.0868315
17127603	chr19:17127603:A:G	2.15578e-06	2.32505	-0.195187
17127620	chr19:17127620:T:C	2.27123e-08	-1.7697	-0.653443
17127714	chr19:17127714:G:A	6.91672e-08	-1.69984e-10	-1.30952
17127736	chr19:17127736:A:C	2.23529e-07	-1.69984e-10	-0.136509
17128230	chr19:17128230:T:C	6.91256e-08	-1.69984e-10	-1.31012
17128231	chr19:17128231:T:G	2.40695e-07	-1.69984e-10	-0.062516
17128263	chr19:17128263:C:T	1.59965e-07	0.721878	-1.19297
17128269	chr19:17128269:T:C	7.38721e-08	-1.69984e-10	-1.24371
17128305	chr19:17128305:C:T	2.39629e-06	2.49787	-0.262244
17128347	chr19:17128347:C:T	6.8115e-08	-1.69984e-10	-1.32485
17128684	chr19:17128684:G:C	8.06937e-08	-1.69984e-10	-1.15539
17128756	chr19:17128756:G:A	2.99678e-08	-1.45596	-0.689967
17128883	chr19:17128883:A:G	4.14709e-06	2.46585	0.318258
17129069	chr19:17129069:C:T	2.30438e-07	-1.69984e-10	-0.106067
17129254	chr19:17129254:T:G	2.20271e-07	-1.69984e-10	-0.151191
17129434	chr19:17129434:A:G	0.00340902	9.49589	-3.3072e-10
17129583	chr19:17129583:G:A	0.000280164	8.05602	-1.05894
17129616	chr19:17129616:G:A	5.03598e-08	-1.62686	-3.3072e-10
17129727	chr19:17129727:A:G	7.18211e-08	-1.69984e-10	-1.27187
17129961	chr19:17129961:G:A	0.00491538	9.18468	0.677149
17130075	chr19:17130075:C:T	0.00204775	9.05537	-0.0691676
17130324	chr19:17130324:A:G	1.03248e-06	-1.69984e-10	1.39367
17130328	chr19:17130328:G:A	2.41039e-08	-1.12291	-1.24077
17130421	chr19:17130421:T:A	8.67695e-08	-1.69984e-10	-1.08279
17130551	chr19:17130551:C:T	8.54631e-08	-1.69984e-10	-1.09796
17130716	chr19:17130716:G:A	2.68609e-07	-1.69984e-10	0.0472082
17130839	chr19:17130839:C:A	1.20406e-08	-1.75653	-1.30123
17131403	chr19:17131403:G:A	1.48186e-08	-1.58261	-1.26756
17131865	chr19:17131865:A:T	2.34902e-08	-1.16809	-1.22137
17131975	chr19:17131975:G:A	9.09938e-05	7.15499	-1.28249
17132046	chr19:17132046:T:A	2.19903e-08	-1.23966	-1.21578
17132053	chr19:17132053:C:A	2.26839e-07	-1.69984e-10	-0.121809
17132131	chr19:17132131:T:C	1.75903e-08	-1.75303	-0.925669
17132138	chr19:17132138:G:A	1.99152e-08	-1.26288	-1.29169
17132146	chr19:17132146:T:G	2.20286e-08	-1.2399	-1.2138
17132411	chr19:17132411:C:T	2.34133e-08	-1.15477	-1.23797
17132598	chr19:17132598:G:A	2.02147e-08	-1.31955	-1.22009
17132787	chr19:17132787:G:A	2.25452e-08	-1.2127	-1.21783
17133028	chr19:17133028:G:A	1.94225e-08	-1.30833	-1.27129
17133285	chr19:17133285:G:T	2.36662e-08	-1.19813	-1.18388
17133302	chr19:17133302:T:A	1.58656e-08	-1.76769	-1.01421
17133362	chr19:17133362:C:T	1.16465e-08	-1.76692	-1.32412
17133652	chr19:17133652:A:G	9.52033e-07	-1.69984e-10	1.31255
17134273	chr19:17134273:C:A	1.92216e-08	-1.29538	-1.29463
17134752	chr19:17134752:A:G	2.52405e-08	-1.01851	-1.29908
17134811	chr19:17134811:C:T	1.80529e-08	-1.36922	-1.28352
17134832	chr19:17134832:C:T	9.84467e-08	-1.69984e-10	-0.956533
17134891	chr19:17134891:G:A	8.52984e-08	-1.69984e-10	-1.09989
17135299	chr19:17135299:C:T	5.24103e-07	-1.69984e-10	0.71564
17135362	chr19:17135362:C:T	1.76534e-08	-1.38757	-1.28755
17135369	chr19:17135369:C:A	1.67519e-07	-1.69984e-10	-0.424953
17135402	chr19:17135402:T:C	2.22286e-08	-1.15025	-1.29441
17135651	chr19:17135651:G:A	1.85013e-07	-0.325624	-3.3072e-10
17135892	chr19:17135892:A:G	1.84716e-08	-1.3492	-1.28062
17135927	chr19:17135927:A:T	0.00605339	10.0019	0.0681881
17135975	chr19:17135975:G:A	2.12889e-08	-1.40812	-1.07974
17136196	chr19:17136196:C:T	1.44283e-07	-0.574269	-3.3072e-10
17136282	chr19:17136282:A:G	1.12951e-07	-1.69984e-10	-0.81909
17136546	chr19:17136546:C:T	9.03576e-07	-1.69984e-10	1.26031
17136629	chr19:17136629:G:C	1.84479e-08	-1.33627	-1.29482
17137097	chr19:17137097:G:A	5.54949e-07	-1.69984e-10	0.772829
17137103	chr19:17137103:C:T	1.275e-07	-1.69984e-10	-0.69793
17137375	chr19:17137375:G:A	1.9972e-08	-1.63018	-0.921539
17137416	chr19:17137416:C:T	2.05857e-08	-1.43465	-1.0868
17137521	chr19:17137521:C:T	1.99972e-08	-1.44347	-1.10699
17137805	chr19:17137805:G:A	7.82011e-08	-1.69984e-10	-1.18676
17138056	chr19:17138056:C:T	0.000279731	7.98846	-0.992921
17138065	chr19:17138065:T:C	1.17809e-07	-1.69984e-10	-0.776986
17138155	chr19:17138155:G:C	3.25112e-08	-1.37039	-0.694076
17138349	chr19:17138349:C:T	3.29066e-08	-1.33081	-0.721562
17138363	chr19:17138363:G:A	4.36301e-08	-1.7703	-3.3072e-10
17138588	chr19:17138588:AT:A	1.00124e-07	-1.69984e-10	-0.939641
17139048	chr19:17139048:G:A	1.96351e-08	-1.34908	-1.21965
17139411	chr19:17139411:C:T	2.98683e-08	-1.24769	-0.90156
17139660	chr19:17139660:G:A	9.68873e-08	-1.69984e-10	-0.9725
17139695	chr19:17139695:T:C	3.00976e-08	-1.21707	-0.924533
17140506	chr19:17140506:TG:T	7.02068e-08	-1.69984e-10	-1.2946
17140869	chr19:17140869:G:A	2.90493e-08	-1.47778	-0.699276
17140994	chr19:17140994:C:T	5.49879e-08	-1.53894	-3.3072e-10
17141231	chr19:17141231:G:A	0.974433	14.5198	0.631498
17141341	chr19:17141341:T:C	0.00262149	9.47265	-0.239442
17141392	chr19:17141392:G:C	2.20496e-07	-1.69984e-10	-0.150168
17141469	chr19:17141469:A:T	5.01124e-08	-1.63178	-3.3072e-10
17141921	chr19:17141921:C:T	9.60256e-08	-1.69984e-10	-0.981434
17142614	chr19:17142614:T:C	7.30605e-08	-1.69984e-10	-1.25476
17142730	chr19:17142730:T:C	7.65508e-08	-1.69984e-10	-1.20809
17143042	chr19:17143042:C:T	7.13426e-08	-1.69984e-10	-1.27855
17143134	chr19:17143134:GA:G	9.57566e-08	-1.69984e-10	-0.984238
17143660	chr19:17143660:G:A	0.000224217	7.94262	-1.1683
17144133	chr19:17144133:T:C	7.64224e-08	-1.69984e-10	-1.20977
17144458	chr19:17144458:G:A	1.18686e-07	-1.69984e-10	-0.769563
17144748	chr19:17144748:T:C	6.9489e-08	-1.69984e-10	-1.30488
17145222	chr19:17145222:G:A	0.000495791	8.46041	-0.89255
17145656	chr19:17145656:C:T	5.58081e-08	-1.52413	-3.3072e-10
17145984	chr19:17145984:TAGAG:T	1.33484e-07	-1.69984e-10	-0.652067
17145988	chr19:17145988:G:C	0.00078526	8.88191	-0.854184
17146992	chr19:17146992:T:C	0.0013594	9.07142	-0.494917
17147341	chr19:17147341:A:G	5.25694e-08	-1.58391	-3.3072e-10
17147510	chr19:17147510:C:T	3.37994e-08	-0.878064	-1.14754
17148018	chr19:17148018:T:C	0.000334241	8.49898	-1.32541
17148288	chr19:17148288:G:A	1.80641e-07	-1.69984e-10	-0.349537
17148432	chr19:17148432:G:A	2.82909e-08	-1.09486	-1.10865
17148622	chr19:17148622:C:T	6.09272e-08	-1.43637	-3.3072e-10
17148647	chr19:17148647:T:C	6.84997e-08	-1.69984e-10	-1.31922
17149311	chr19:17149311:T:C	2.40707e-08	-1.04271	-1.32234
17149549	chr19:17149549:C:T	6.79868e-08	-1.69984e-10	-1.32673
17150287	chr19:17150287:A:G	6.95216e-08	-1.69984e-10	-1.30441
17150338	chr19:17150338:G:A	1.79917e-07	-1.69984e-10	-0.353552
17150430	chr19:17150430:A:G	1.40863e-08	-1.63039	-1.27045
17150524	chr19:17150524:C:T	6.79868e-08	-1.69984e-10	-1.32673
17150637	chr19:17150637:G:A	2.34738e-07	-1.69984e-10	-0.0875761
17150990	chr19:17150990:AT:A	8.4168e-08	-1.69984e-10	-1.11323
17151209	chr19:17151209:C:T	8.10618e-08	-1.69984e-10	-1.15084
17151210	chr19:17151210:A:G	9.01494e-08	-1.75701	0.71243
17151314	chr19:17151314:C:T	2.05648e-08	-1.27002	-1.25245
17151659	chr19:17151659:G:A	2.68429e-08	-0.9322	-1.32385
17151719	chr19:17151719:C:G	5.92096e-08	-1.46496	-3.3072e-10
17152281	chr19:17152281:T:C	5.88732e-08	-1.76533	0.294668
17152282	chr19:17152282:G:A	2.18933e-08	-1.15395	-1.30592
17152422	chr19:17152422:G:T	1.03303e-07	-1.61915	0.71077
17152452	chr19:17152452:AC:A	1.87997e-07	-1.65985	1.35023
17153287	chr19:17153287:A:G	7.15418e-06	1.02007	2.30933
17153305	chr19:17153305:G:A	7.93894e-08	-1.69984e-10	-1.17168
17153474	chr19:17153474:C:A	0.000351399	6.29771	0.925915
17154153	chr19:17154153:C:T	9.65085e-06	3.96233	-0.333581
17154175	chr19:17154175:T:A	1.0561e-07	-1.69984e-10	-0.886291
17154274	chr19:17154274:G:A	1.06909e-06	-1.69984e-10	1.42852
17154434	chr19:17154434:G:A	7.07264e-08	-1.69984e-10	-1.28723
17154699	chr19:17154699:C:T	7.04593e-08	-1.69984e-10	-1.29101
17155018	chr19:17155018:G:A	7.68022e-08	-1.69984e-10	-1.20481
17155106	chr19:17155106:T:C	3.74098e-08	-1.76703	-0.157083
17155473	chr19:17155473:G:A	1.45158e-07	-1.69984e-10	-0.568228
17155591	chr19:17155591:A:G	1.44064e-07	-1.69984e-10	-0.575792
17155950	chr19:17155950:G:A	1.45008e-07	-1.69984e-10	-0.569261
17155977	chr19:17155977:G:A	1.4138e-07	-1.69984e-10	-0.594594
17156061	chr19:17156061:ACTC:A	1.46539e-07	-1.69984e-10	-0.558759
17156169	chr19:17156169:G:A	1.45527e-07	-1.69984e-10	-0.565686
17156393	chr19:17156393:T:C	2.779e-08	-1.40389	-0.817481
17156394	chr19:17156394:G:A	1.44706e-07	-1.69984e-10	-0.571343
17157582	chr19:17157582:A:G	4.46692e-08	-1.74676	-3.3072e-10
17157810	chr19:17157810:GT:G	7.91032e-08	-1.69984e-10	-1.1753
17157823	chr19:17157823:G:A	9.09259e-08	-1.69984e-10	-1.036
17157934	chr19:17157934:T:C	4.7769e-07	-1.69984e-10	0.622914
17158141	chr19:17158141:G:T	1.18855e-07	-1.69984e-10	-0.768144
17158352	chr19:17158352:G:A	1.53409e-08	-1.77095	-1.04457
17158631	chr19:17158631:C:G	6.85654e-08	-1.69984e-10	-1.31826
17158700	chr19:17158700:C:T	4.65146e-07	1.45331	-0.857011
17158755	chr19:17158755:C:T	4.37175e-08	-1.7683	-3.3072e-10
17158767	chr19:17158767:T:C	6.85355e-08	-1.69984e-10	-1.3187
17158852	chr19:17158852:C:T	7.11938e-08	-1.69984e-10	-1.28064
17159012	chr19:17159012:A:G	1.4506e-08	-1.76895	-1.10253
17159030	chr19:17159030:T:C	1.41286e-06	0.219926	1.4874
17159311	chr19:17159311:G:A	1.17571e-07	-1.69984e-10	-0.779009
17159689	chr19:17159689:C:G	7.051e-07	1.01229	-3.3072e-10
17160572	chr19:17160572:A:G	9.34112e-08	-1.69984e-10	-1.00904
17160581	chr19:17160581:C:A	9.39427e-08	-1.69984e-10	-1.00336
17160587	chr19:17160587:A:T	4.77779e-08	-1.67948	-3.3072e-10
17160647	chr19:17160647:A:G	1.46128e-08	-1.7637	-1.10044
17160685	chr19:17160685:A:G	0.000372511	7.0429	0.239076
17160785	chr19:17160785:C:T	8.38224e-08	-1.69984e-10	-1.11735
17161113	chr19:17161113:G:C	4.50186e-08	-1.73897	-3.3072e-10
17161149	chr19:17161149:G:C	1.27759e-07	-1.69984e-10	-0.695906
17161200	chr19:17161200:C:T	6.80923e-08	-1.69984e-10	-1.32518
17161317	chr19:17161317:G:A	7.08124e-08	-1.69984e-10	-1.28601
17161414	chr19:17161414:C:T	1.18855e-07	-1.69984e-10	-0.768144
17161438	chr19:17161438:G:A	0.000300812	7.10692	-0.0387225
17161554	chr19:17161554:G:A	4.67771e-07	0.294836	0.307094
17161751	chr19:17161751:G:A	3.9337e-07	1.27939	-0.850686
17161767	chr19:17161767:G:A	8.43988e-08	-0.322871	-0.787625
17162091	chr19:17162091:A:G	6.86914e-08	-1.69984e-10	-1.31642
17162778	chr19:17162778:G:C	6.80627e-08	-1.69984e-10	-1.32562
17162943	chr19:17162943:C:T	4.89402e-07	0.432902	0.214234
17163083	chr19:17163083:G:T	1.2036e-08	-1.73766	-1.32049
17163542	chr19:17163542:A:AT	1.45325e-07	-1.69984e-10	-0.567073
17163895	chr19:17163895:G:A	1.42631e-07	-1.69984e-10	-0.585785
17163985	chr19:17163985:G:A	7.97881e-08	-1.69984e-10	-1.16667
17164588	chr19:17164588:G:A	9.12992e-08	-1.69984e-10	-1.03191
17164597	chr19:17164597:G:T	1.44899e-07	-1.69984e-10	-0.570008
17164657	chr19:17164657:T:C	9.0956e-08	-1.69984e-10	-1.03567
17164870	chr19:17164870:G:A	1.03649e-07	-1.69984e-10	-0.905042
17164919	chr19:17164919:A:C	7.60798e-08	-1.69984e-10	-1.21427
17164959	chr19:17164959:G:A	8.93318e-08	-1.69984e-10	-1.05369
17165514	chr19:17165514:G:A	7.07279e-08	-1.69984e-10	-1.28721
17165542	chr19:17165542:C:T	7.06594e-08	-1.69984e-10	-1.28818
17165561	chr19:17165561:T:C	7.0768e-08	-1.69984e-10	-1.28664
17165735	chr19:17165735:G:A	7.19721e-08	-1.69984e-10	-1.26977
17165738	chr19:17165738:G:T	6.80722e-08	-1.69984e-10	-1.32548
17165886	chr19:17165886:A:G	7.06588e-08	-1.69984e-10	-1.28819
17166080	chr19:17166080:T:A	8.02164e-08	-1.69984e-10	-1.16132
17166492	chr19:17166492:T:C	3.74869e-07	1.27797	-0.897439
17166644	chr19:17166644:C:T	6.8871e-07	0.988771	-3.3072e-10
17166740	chr19:17166740:A:G	8.40427e-08	-1.69984e-10	-1.11472
17166982	chr19:17166982:C:T	6.80154e-08	-1.69984e-10	-1.32631
17167265	chr19:17167265:T:C	7.56854e-08	-1.69984e-10	-1.21946
17167518	chr19:17167518:C:T	7.82464e-08	-1.69984e-10	-1.18618
17167759	chr19:17167759:G:A	7.36443e-08	-1.69984e-10	-1.2468
17167927	chr19:17167927:C:T	7.40244e-08	-1.69984e-10	-1.24165
17168199	chr19:17168199:C:G	7.31338e-08	-1.25376	-3.3072e-10
17168260	chr19:17168260:G:T	7.29106e-08	-1.69984e-10	-1.25681
17168271	chr19:17168271:C:T	5.41735e-07	-1.69984e-10	0.748728
17168486	chr19:17168486:T:G	7.29382e-08	-1.69984e-10	-1.25644
17168639	chr19:17168639:C:T	8.31896e-08	-1.12493	-3.3072e-10
17168644	chr19:17168644:C:G	7.2236e-08	-1.69984e-10	-1.26611
17169009	chr19:17169009:T:C	8.30236e-08	-1.69984e-10	-1.12692
17169027	chr19:17169027:C:T	6.88076e-08	-1.69984e-10	-1.31473
17169086	chr19:17169086:C:T	7.33178e-08	-1.69984e-10	-1.25124
17169276	chr19:17169276:G:A	0.000715305	6.84125	1.09317
17169547	chr19:17169547:AG:A	7.24474e-08	-1.69984e-10	-1.26319
17169691	chr19:17169691:C:T	6.89443e-08	-1.69984e-10	-1.31275
17169774	chr19:17169774:G:A	1.72944e-05	1.16122	3.05086
17169966	chr19:17169966:C:T	6.53429e-08	-1.3664	-3.3072e-10
17170097	chr19:17170097:G:A	2.97276e-08	-1.36013	-0.79384
17170324	chr19:17170324:A:G	7.6876e-08	0.105043	-1.3089
17170723	chr19:17170723:C:CTGAG	9.62312e-08	0.347412	-1.32671
17170786	chr19:17170786:T:C	8.34472e-08	0.189252	-1.31109
17170895	chr19:17170895:T:G	4.38933e-08	-1.76429	-3.3072e-10
17170902	chr19:17170902:G:T	8.27579e-08	0.170976	-1.3011
17170938	chr19:17170938:C:G	6.88779e-08	-1.69984e-10	-1.31371
17171096	chr19:17171096:T:C	8.11088e-08	0.158211	-1.30847
17171440	chr19:17171440:G:C	1.49582e-08	-1.70083	-1.13996
17171994	chr19:17171994:C:T	4.87297e-08	-1.65976	-3.3072e-10
17172022	chr19:17172022:A:G	8.42348e-08	0.189977	-1.30242
17172032	chr19:17172032:A:G	8.33004e-08	0.179645	-1.30324
17172089	chr19:17172089:A:G	8.11274e-08	0.160444	-1.31047
17172117	chr19:17172117:T:C	4.73838e-08	-0.769384	-0.918383
17172231	chr19:17172231:C:A	5.41437e-07	-1.69984e-10	0.748178
17172450	chr19:17172450:C:T	8.66782e-08	-1.69984e-10	-1.08385
17172493	chr19:17172493:T:C	5.62475e-06	4.31855	-1.22967
17172682	chr19:17172682:T:C	4.84732e-08	-0.749647	-0.91539
17172848	chr19:17172848:C:T	4.48493e-06	4.11607	-1.25364
17173007	chr19:17173007:G:C	7.2471e-08	-1.69984e-10	-1.26286
17173081	chr19:17173081:G:A	3.54696e-06	3.90738	-1.27958
17173133	chr19:17173133:C:T	4.26796e-08	-0.813457	-0.97887
17173180	chr19:17173180:G:C	1.48377e-08	-1.66426	-1.18462
17173217	chr19:17173217:C:T	3.24013e-08	-0.911654	-1.1562
17173449	chr19:17173449:T:C	4.49448e-08	-0.763253	-0.977361
17173569	chr19:17173569:G:A	4.29881e-08	-0.806262	-0.978863
17173585	chr19:17173585:T:G	7.57319e-08	-1.69984e-10	-1.21885
17173603	chr19:17173603:C:T	4.49892e-08	-0.759461	-0.980165
17173636	chr19:17173636:T:C	4.37349e-08	-0.789445	-0.978457
17173761	chr19:17173761:G:A	3.52594e-06	3.87959	-1.25774
17173788	chr19:17173788:A:G	4.18186e-08	-0.802647	-1.01006
17174120	chr19:17174120:C:T	4.56206e-08	-0.756013	-0.969676
17174122	chr19:17174122:C:T	1.12157e-07	-0.826144	-3.3072e-10
17174155	chr19:17174155:A:G	4.25605e-08	-0.833088	-0.962034
17174165	chr19:17174165:G:A	4.57577e-08	-0.765752	-0.956937
17174268	chr19:17174268:C:T	4.22432e-08	-0.82265	-0.979955
17174279	chr19:17174279:G:C	1.56866e-08	-1.66298	-1.13026
17174282	chr19:17174282:C:T	3.93308e-08	-0.801138	-1.0729
17174307	chr19:17174307:A:G	6.98986e-08	-1.69984e-10	-1.299
17174423	chr19:17174423:G:A	4.67715e-08	-0.722499	-0.978274
17174470	chr19:17174470:A:G	4.30663e-08	-0.803571	-0.979735
17174472	chr19:17174472:TA:T	1.02585e-07	-1.69984e-10	-0.915354
17174536	chr19:17174536:C:T	4.49792e-08	-1.73985	-3.3072e-10
17174554	chr19:17174554:T:C	4.3769e-08	-1.76712	-3.3072e-10
17174602	chr19:17174602:A:G	3.50592e-08	-1.0091	-0.979905
17174686	chr19:17174686:A:G	3.75219e-08	-0.925923	-0.9952
17174761	chr19:17174761:C:T	3.00369e-08	-0.925753	-1.21787
17174807	chr19:17174807:A:G	5.11583e-06	1.80385	1.19019
17174835	chr19:17174835:G:A	3.2901e-08	-0.889473	-1.16307
17174913	chr19:17174913:G:A	1.24359e-07	0.602831	-1.32571
17174941	chr19:17174941:T:A	1.57855e-07	-1.69984e-10	-0.48437
17174944	chr19:17174944:AT:A	3.16969e-08	-1.00793	-1.0819
17174961	chr19:17174961:T:A	2.53668e-07	1.31289	-1.32291
17175151	chr19:17175151:T:A	8.50224e-08	-1.69984e-10	-1.10313
17175172	chr19:17175172:C:T	8.29257e-08	-1.1281	-3.3072e-10
17175178	chr19:17175178:T:C	2.07913e-08	-1.40575	-1.10576
17175221	chr19:17175221:G:A	2.32448e-08	-1.28073	-1.11923
17175629	chr19:17175629:A:T	4.24434e-08	-1.37753	-0.420347
17175995	chr19:17175995:G:A	2.83109e-08	-1.74695	-0.45585
17176313	chr19:17176313:G:A	4.71569e-08	-0.433862	-1.25871
17176316	chr19:17176316:G:A	9.09501e-08	-1.69984e-10	-1.03574
17176781	chr19:17176781:T:A	8.40893e-08	-1.69984e-10	-1.11417
17177030	chr19:17177030:G:A	5.44104e-07	1.33197	-0.578876
17177062	chr19:17177062:G:A	7.08818e-08	-1.69984e-10	-1.28503
17177284	chr19:17177284:TG:T	6.29066e-08	-1.4044	-3.3072e-10
17177402	chr19:17177402:G:C	6.88141e-08	-1.69984e-10	-1.31464
17177806	chr19:17177806:G:A	7.59627e-08	-1.69984e-10	-1.21581
17178168	chr19:17178168:C:T	7.1042e-08	-1.69984e-10	-1.28278
17178430	chr19:17178430:A:G	5.3576e-07	1.51355	-0.775914
17179246	chr19:17179246:G:A	1.78313e-08	-1.34349	-1.3216
17179355	chr19:17179355:AG:A	1.63758e-08	-1.73824	-1.01201
17179534	chr19:17179534:G:A	1.73426e-08	-1.36765	-1.32523
17179605	chr19:17179605:T:C	2.44525e-07	0.871707	-0.918437
17179961	chr19:17179961:G:A	6.96906e-08	-1.69984e-10	-1.30198
17180010	chr19:17180010:C:T	1.71536e-08	-1.3818	-1.32204
17180212	chr19:17180212:G:A	5.42515e-08	-1.55242	-3.3072e-10
17180583	chr19:17180583:C:A	7.15103e-08	-1.69984e-10	-1.27621
17180639	chr19:17180639:C:T	3.87182e-08	-1.76966	-0.120075
17180791	chr19:17180791:G:T	7.98462e-08	-1.69984e-10	-1.16595
17181205	chr19:17181205:C:T	4.32351e-07	1.56174	-1.03856
17181280	chr19:17181280:C:T	6.91945e-08	-1.69984e-10	-1.30913
17181429	chr19:17181429:A:G	4.3698e-07	1.13453	-0.600694
17182325	chr19:17182325:C:T	6.60599e-08	-1.35549	-3.3072e-10
17182399	chr19:17182399:A:C	1.17276e-08	-1.75849	-1.32562
17182657	chr19:17182657:C:T	1.13375e-07	-1.69984e-10	-0.815343
17182991	chr19:17182991:G:A	8.79421e-07	0.761671	0.471544
17183487	chr19:17183487:C:T	3.2891e-08	-1.76997	-0.282883
17183552	chr19:17183552:C:T	4.43571e-07	0.192421	0.356388
17183926	chr19:17183926:G:A	1.05871e-07	-1.69984e-10	-0.883828
17184183	chr19:17184183:G:C	4.40947e-08	-1.75971	-3.3072e-10
17184323	chr19:17184323:C:T	1.07058e-07	-1.69984e-10	-0.872674
17184361	chr19:17184361:A:G	9.2114e-07	0.943421	0.336143
17184615	chr19:17184615:G:A	3.61223e-07	0.659313	-0.315867
17184631	chr19:17184631:T:C	8.00041e-08	-1.16397	-3.3072e-10
17184707	chr19:17184707:A:G	2.28065e-07	0.462996	-0.579413
17185101	chr19:17185101:C:T	7.35596e-08	-1.69984e-10	-1.24795
17185147	chr19:17185147:G:A	2.84091e-07	0.430036	-0.32679
17185204	chr19:17185204:C:T	1.34451e-08	-1.72767	-1.21976
17185235	chr19:17185235:G:A	3.40264e-07	0.610581	-0.326909
17185242	chr19:17185242:C:T	7.50348e-08	-1.69984e-10	-1.2281
17185526	chr19:17185526:A:G	1.46812e-07	-1.69984e-10	-0.556894
17185870	chr19:17185870:G:A	2.27976e-08	-1.23811	-1.18128
17186159	chr19:17186159:T:C	1.72664e-07	0.426766	-0.821466
17186286	chr19:17186286:T:C	2.48846e-07	0.785345	-0.814559
17186475	chr19:17186475:G:A	7.45431e-08	-1.69984e-10	-1.23467
17186917	chr19:17186917:G:A	6.80339e-08	-1.69984e-10	-1.32604
17187095	chr19:17187095:A:G	4.0064e-07	0.740864	-0.293849
17187870	chr19:17187870:G:C	1.41398e-08	-1.61549	-1.28157
17187915	chr19:17187915:G:C	1.40989e-08	-1.62331	-1.27665
17188200	chr19:17188200:A:G	1.43677e-08	-1.61636	-1.2647
17188337	chr19:17188337:G:A	2.00145e-08	-1.72936	-0.820234
17188369	chr19:17188369:C:T	1.41363e-08	-1.62815	-1.26915
17188378	chr19:17188378:A:G	1.35288e-08	-1.64703	-1.2942
17188636	chr19:17188636:A:G	1.42851e-08	-1.61219	-1.27464
17188842	chr19:17188842:A:G	1.41149e-08	-1.61089	-1.28792
17188895	chr19:17188895:T:G	1.37946e-08	-1.63493	-1.28684
17189042	chr19:17189042:C:T	3.12388e-08	-1.77122	-0.333166
17189460	chr19:17189460:AC:A	2.0216e-08	-1.73332	-0.806259
17189497	chr19:17189497:C:G	1.04836e-07	-1.69984e-10	-0.893649
17189720	chr19:17189720:G:A	1.38886e-08	-1.628	-1.28698
17189785	chr19:17189785:T:C	1.29938e-08	-1.65712	-1.32446
17189792	chr19:17189792:A:G	1.43271e-08	-1.61901	-1.26489
17189905	chr19:17189905:A:T	2.12501e-08	-1.51231	-0.977377
17190032	chr19:17190032:C:T	1.43712e-08	-1.59512	-1.28571
17190515	chr19:17190515:G:A	6.88896e-08	-1.69984e-10	-1.31354
17190606	chr19:17190606:C:T	7.88627e-08	-1.69984e-10	-1.17834
17190673	chr19:17190673:T:C	1.49246e-08	-1.59248	-1.25056
17190712	chr19:17190712:A:G	1.27166e-08	-1.67809	-1.32505
17190890	chr19:17190890:A:C	1.3223e-08	-1.64318	-1.32092
17190897	chr19:17190897:G:A	1.40167e-08	-1.62978	-1.27602
17190924	chr19:17190924:T:C	1.30225e-08	-1.66815	-1.31122
17191054	chr19:17191054:G:A	1.43108e-08	-1.62313	-1.2619
17191071	chr19:17191071:T:C	4.03291e-08	-1.76948	-0.0794937
17191126	chr19:17191126:G:A	1.12124e-07	-0.826445	-3.3072e-10
17191247	chr19:17191247:A:G	3.82702e-08	-1.77105	-0.130327
17191303	chr19:17191303:ACT:A	1.3632e-08	-1.62411	-1.30952
17191438	chr19:17191438:G:A	1.74703e-08	-1.74828	-0.937267
17191439	chr19:17191439:C:T	4.14689e-07	-1.69984e-10	0.481481
17191576	chr19:17191576:C:A	2.40006e-08	-1.31103	-1.05694
17191802	chr19:17191802:C:T	1.39253e-08	-1.59971	-1.31263
17191956	chr19:17191956:CT:C	1.31472e-08	-1.65055	-1.31929
17192002	chr19:17192002:T:C	1.39206e-08	-1.5947	-1.31798
17192043	chr19:17192043:G:A	1.44115e-08	-1.6058	-1.27222
17192137	chr19:17192137:G:A	7.15627e-08	-1.69984e-10	-1.27547
17192333	chr19:17192333:C:T	5.83978e-08	-1.47877	-3.3072e-10
17192588	chr19:17192588:C:T	1.37628e-08	-1.6173	-1.30678
17192651	chr19:17192651:A:G	1.35936e-08	-1.62731	-1.30914
17192696	chr19:17192696:A:G	1.33209e-07	-0.654128	-3.3072e-10
17193427	chr19:17193427:C:A	1.54341e-08	-1.72437	-1.08509
17194058	chr19:17194058:G:T	7.97012e-08	-1.69984e-10	-1.16776
17194060	chr19:17194060:T:C	7.90112e-08	-1.69984e-10	-1.17646
17194341	chr19:17194341:G:A	8.87334e-08	-1.69984e-10	-1.06041
17194631	chr19:17194631:T:C	1.33055e-08	-1.64896	-1.30891
17194972	chr19:17194972:T:G	1.78333e-07	0.113119	-0.475514
17195222	chr19:17195222:T:C	4.15628e-08	-1.7676	-0.0512413
17195265	chr19:17195265:G:A	6.74625e-08	-1.33448	-3.3072e-10
17195456	chr19:17195456:C:T	1.20837e-07	-1.69984e-10	-0.751603
17195588	chr19:17195588:G:A	1.95493e-07	0.00202124	-0.272546
17195851	chr19:17195851:G:A	1.93729e-07	0.0317383	-0.311327
17195901	chr19:17195901:C:T	7.14969e-08	-1.69984e-10	-1.27639
17195988	chr19:17195988:A:G	1.15322e-07	-0.0946673	-0.703656
17196169	chr19:17196169:G:T	1.62196e-08	-1.72158	-1.03825
17197004	chr19:17197004:G:A	1.15941e-08	-1.77114	-1.32441
17197189	chr19:17197189:A:C	7.18319e-08	-1.69984e-10	-1.27172
17197226	chr19:17197226:G:A	3.44259e-07	-1.69984e-10	0.295347
17197296	chr19:17197296:A:G	1.33193e-08	-1.65158	-1.30526
17197320	chr19:17197320:G:A	6.89718e-08	-1.69984e-10	-1.31235
17197483	chr19:17197483:C:A	5.05663e-08	-1.62276	-3.3072e-10
17198412	chr19:17198412:G:A	2.64847e-07	-1.69984e-10	0.0331036
17198506	chr19:17198506:G:A	6.88068e-08	-1.69984e-10	-1.31475
17198571	chr19:17198571:C:G	7.22026e-08	-1.69984e-10	-1.26657
17198628	chr19:17198628:G:A	2.48055e-07	-0.838764	0.806367
17198768	chr19:17198768:C:T	1.30681e-06	1.62929	-3.3072e-10
17198880	chr19:17198880:GTGTCTTC:G	9.78249e-08	-1.69984e-10	-0.962869
17199583	chr19:17199583:C:A	5.20927e-08	-1.77096	0.177933
17199699	chr19:17199699:TC:T	4.39362e-08	-1.76331	-3.3072e-10
17200189	chr19:17200189:C:T	1.59785e-08	-1.46893	-1.30588
17200499	chr19:17200499:C:T	1.49089e-08	-1.7668	-1.07729
17200621	chr19:17200621:C:T	1.34288e-07	-1.69984e-10	-0.646059
17200916	chr19:17200916:A:G	1.35821e-07	-1.69984e-10	-0.634712
17200982	chr19:17200982:T:C	1.75352e-08	-1.64888	-1.03296
17201403	chr19:17201403:G:A	7.73618e-08	0.129173	-1.32673
17201870	chr19:17201870:G:A	8.17621e-08	-1.69984e-10	-1.14223
17202086	chr19:17202086:G:A	9.80191e-08	-1.69984e-10	-0.960886
17202183	chr19:17202183:C:T	1.6137e-08	-1.6557	-1.10924
17202613	chr19:17202613:C:T	1.60625e-07	-1.69984e-10	-0.466978
17202804	chr19:17202804:G:A	8.1559e-08	-1.69984e-10	-1.14472
17202810	chr19:17202810:C:A	1.3168e-08	-1.65361	-1.31465
17203024	chr19:17203024:G:A	1.31123e-08	-1.6588	-1.3137
17203127	chr19:17203127:G:A	1.25137e-07	-1.69984e-10	-0.716639
17203303	chr19:17203303:A:G	6.80472e-08	-1.69984e-10	-1.32585
17203380	chr19:17203380:C:T	1.28783e-08	-1.67463	-1.31587
17203445	chr19:17203445:A:T	1.29271e-08	-1.66898	-1.31774
17203670	chr19:17203670:G:T	6.80614e-08	-1.69984e-10	-1.32564
17203674	chr19:17203674:G:A	1.82145e-08	-1.65774	-0.98609
17203791	chr19:17203791:C:T	6.74836e-08	-1.33416	-3.3072e-10
17203839	chr19:17203839:C:T	6.80512e-08	-1.69984e-10	-1.32579
17204485	chr19:17204485:T:C	3.45708e-07	-1.69984e-10	0.299545
17204719	chr19:17204719:C:T	4.39893e-08	-1.7621	-3.3072e-10
17204769	chr19:17204769:G:A	6.8062e-08	-1.69984e-10	-1.32563
17204921	chr19:17204921:G:A	1.38097e-08	-1.77085	-1.14983
17204971	chr19:17204971:G:A	1.39011e-07	-1.69984e-10	-0.611493
17205076	chr19:17205076:G:A	6.80675e-08	-1.69984e-10	-1.32555
17205327	chr19:17205327:C:T	1.21851e-07	-1.69984e-10	-0.743252
17205328	chr19:17205328:G:A	6.80237e-08	-1.69984e-10	-1.32619
17205444	chr19:17205444:T:C	1.25216e-08	-1.70802	-1.31058
17205452	chr19:17205452:G:A	1.31232e-07	-0.0714266	-0.597655
17205973	chr19:17205973:T:C	1.24385e-08	-1.7097	-1.31555
17206797	chr19:17206797:C:T	6.81075e-08	-1.69984e-10	-1.32496
17206851	chr19:17206851:C:T	1.53842e-07	-1.69984e-10	-0.510119
17207146	chr19:17207146:A:G	1.23981e-08	-1.71326	-1.31524
17207353	chr19:17207353:C:T	6.8089e-08	-1.69984e-10	-1.32523
17207768	chr19:17207768:T:C	7.82189e-08	-1.69984e-10	-1.18654
17207855	chr19:17207855:G:A	1.23699e-08	-1.71646	-1.31433
17208315	chr19:17208315:G:A	4.721e-08	-1.69144	-3.3072e-10
17209003	chr19:17209003:A:C	1.37585e-07	-1.69984e-10	-0.621805
17209129	chr19:17209129:T:A	1.45805e-07	-1.69984e-10	-0.563779
17209380	chr19:17209380:C:T	4.54214e-08	-1.73006	-3.3072e-10
17209463	chr19:17209463:C:T	7.38321e-08	-1.24425	-3.3072e-10
17209499	chr19:17209499:C:T	1.39405e-07	-0.0812782	-0.527386
17209529	chr19:17209529:C:G	1.39175e-07	-1.69984e-10	-0.610315
17209573	chr19:17209573:G:A	1.47098e-07	-1.69984e-10	-0.554952
17209856	chr19:17209856:C:G	8.00209e-08	-1.69984e-10	-1.16376
17209889	chr19:17209889:G:A	7.85472e-08	-1.69984e-10	-1.18235
17210075	chr19:17210075:A:T	1.23479e-08	-1.7066	-1.32596
17210319	chr19:17210319:C:T	1.46429e-07	-1.69984e-10	-0.559507
17210678	chr19:17210678:A:G	1.23085e-08	-1.71754	-1.31822
17210983	chr19:17210983:T:C	6.84809e-08	-0.0152034	-1.30429
17211751	chr19:17211751:G:A	6.9373e-08	-1.69984e-10	-1.30655
17212448	chr19:17212448:G:A	7.34824e-08	-1.69984e-10	-1.249
17212617	chr19:17212617:A:C	6.49191e-08	-1.23511	-0.1378
17212865	chr19:17212865:A:T	2.85984e-08	-1.70217	-0.490528
17212911	chr19:17212911:A:G	5.47969e-08	-1.75451	0.212093
17213301	chr19:17213301:C:T	2.30944e-08	-1.59182	-0.814636
17213916	chr19:17213916:G:A	8.65341e-08	-1.69984e-10	-1.08551
17214111	chr19:17214111:C:T	6.81285e-08	-1.69984e-10	-1.32465
17214192	chr19:17214192:G:A	8.11218e-08	-1.69984e-10	-1.1501
17214444	chr19:17214444:TATG:T	8.36518e-08	-1.69984e-10	-1.11939
17214822	chr19:17214822:G:A	6.81329e-08	-1.69984e-10	-1.32459
17214958	chr19:17214958:G:A	8.65196e-08	-1.69984e-10	-1.08568
17214972	chr19:17214972:G:A	6.89452e-08	-1.69984e-10	-1.31274
17215020	chr19:17215020:G:A	1.72277e-08	-1.44162	-1.25791
17215101	chr19:17215101:T:G	5.21454e-08	-1.40209	-0.189924
17215315	chr19:17215315:G:A	4.49435e-08	-1.1193	-0.621345
17215777	chr19:17215777:G:A	4.40352e-08	-1.76106	-3.3072e-10
17216234	chr19:17216234:C:T	6.81184e-08	-1.69984e-10	-1.3248
17216249	chr19:17216249:C:T	7.61397e-08	-1.69984e-10	-1.21348
17216989	chr19:17216989:A:T	1.23823e-07	-1.69984e-10	-0.727193
17216991	chr19:17216991:T:A	3.26666e-08	-1.27852	-0.781179
17217543	chr19:17217543:A:AT	6.80589e-08	-1.69984e-10	-1.32567
17217745	chr19:17217745:C:T	6.89491e-08	-1.69984e-10	-1.31268
17218455	chr19:17218455:G:A	6.86653e-08	-1.69984e-10	-1.3168
17218540	chr19:17218540:C:A	1.64177e-08	-1.74222	-1.00546
17218743	chr19:17218743:C:T	1.70265e-08	-1.38549	-1.32579
17218851	chr19:17218851:G:A	1.67606e-08	-1.41128	-1.31574
17218908	chr19:17218908:C:T	1.46004e-08	-1.62525	-1.23975
17219094	chr19:17219094:T:G	8.11342e-08	-1.69984e-10	-1.14994
17219403	chr19:17219403:G:A	7.04009e-08	-1.69984e-10	-1.29184
17219494	chr19:17219494:G:A	6.96419e-08	-1.69984e-10	-1.30268
17219899	chr19:17219899:G:A	7.23162e-08	-1.265	-3.3072e-10
17220075	chr19:17220075:T:C	1.22864e-08	-1.71106	-1.32649
17220486	chr19:17220486:G:A	1.8749e-07	-1.69984e-10	-0.312321
17220696	chr19:17220696:C:T	1.82216e-08	-1.43457	-1.20887
17220868	chr19:17220868:AT:A	2.3039e-08	-1.67582	-0.73304
17220873	chr19:17220873:C:T	2.6697e-07	-1.69984e-10	0.0410892
17221007	chr19:17221007:C:T	9.43853e-08	-1.69984e-10	-0.998663
17221008	chr19:17221008:G:A	1.65578e-08	-1.41652	-1.32267
17221249	chr19:17221249:G:A	1.91344e-08	-1.41329	-1.18127
17221328	chr19:17221328:G:A	1.73327e-08	-1.4293	-1.26415
17221772	chr19:17221772:T:C	1.73102e-08	-1.48075	-1.214
17221838	chr19:17221838:C:T	6.88153e-08	-1.69984e-10	-1.31462
17222041	chr19:17222041:G:A	1.32923e-07	-1.69984e-10	-0.656281
17222332	chr19:17222332:A:T	1.74852e-08	-1.44752	-1.23717
17222448	chr19:17222448:C:T	1.77601e-08	-1.42591	-1.24319
17222587	chr19:17222587:C:T	1.93301e-08	-1.35648	-1.22791
17222740	chr19:17222740:G:A	1.39642e-08	-1.58393	-1.32562
17222796	chr19:17222796:C:T	1.67082e-08	-1.54572	-1.18443
17222849	chr19:17222849:G:C	1.75435e-08	-1.59213	-1.08923
17223040	chr19:17223040:T:C	1.27323e-08	-1.75894	-1.24297
17223122	chr19:17223122:G:A	6.91625e-08	-1.30959	-3.3072e-10
17223175	chr19:17223175:A:ATAAAAATT	2.43492e-08	-1.27506	-1.07849
17223241	chr19:17223241:T:A	1.57999e-08	-1.54235	-1.24369
17223369	chr19:17223369:A:G	1.16479e-08	-1.77084	-1.32008
17223379	chr19:17223379:C:A	1.2658e-07	-1.69984e-10	-0.705176
17223601	chr19:17223601:C:G	4.83027e-08	-1.37849	-0.290073
17223697	chr19:17223697:G:A	1.70587e-08	-1.53461	-1.17478
17223705	chr19:17223705:G:A	1.91525e-08	-1.26992	-1.32369
17223823	chr19:17223823:A:G	1.71112e-08	-1.53153	-1.17478
17224428	chr19:17224428:C:T	1.80185e-08	-1.65567	-0.998975
17224515	chr19:17224515:T:C	4.79599e-08	-1.36314	-0.312541
17224725	chr19:17224725:C:A	1.48209e-08	-1.74192	-1.10809
17224814	chr19:17224814:T:C	2.37917e-08	-1.68047	-0.696243
17224818	chr19:17224818:T:G	1.70394e-08	-1.50894	-1.20158
17224931	chr19:17224931:G:A	1.78839e-08	-1.51648	-1.14566
17225364	chr19:17225364:A:G	4.93291e-08	-1.37669	-0.270848
17225488	chr19:17225488:G:T	1.65049e-08	-1.56099	-1.1814
17225714	chr19:17225714:T:C	1.82257e-08	-1.52777	-1.11544
17225832	chr19:17225832:C:T	1.87199e-08	-1.56046	-1.056
17226216	chr19:17226216:C:T	1.78799e-08	-1.76595	-0.896425
17226414	chr19:17226414:G:A	1.25017e-08	-1.69353	-1.32666
17226499	chr19:17226499:T:C	3.45534e-08	-1.45525	-0.548291
17226638	chr19:17226638:C:T	4.28334e-08	-1.43809	-0.350643
17226746	chr19:17226746:C:A	1.85973e-08	-1.75749	-0.865548
17226748	chr19:17226748:G:T	1.24782e-08	-1.72473	-1.29734
17226924	chr19:17226924:C:T	3.36617e-08	-1.63036	-0.399331
17227062	chr19:17227062:A:G	2.49884e-08	-1.59814	-0.729495
17227073	chr19:17227073:C:G	2.54336e-08	-1.60281	-0.707168
17227119	chr19:17227119:C:T	1.25311e-08	-1.7681	-1.24973
17227224	chr19:17227224:C:T	1.59217e-08	-1.77113	-1.00724
17227412	chr19:17227412:G:C	2.76056e-08	-1.64115	-0.586878
17227499	chr19:17227499:C:T	1.4746e-08	-1.53969	-1.31539
17227511	chr19:17227511:T:C	3.02703e-08	-1.47953	-0.656349
17227660	chr19:17227660:C:T	3.31784e-08	-1.44126	-0.602891
17228216	chr19:17228216:C:G	1.19091e-08	-1.76123	-1.30751
17228303	chr19:17228303:G:A	2.19078e-07	-1.3263	1.16968
17228416	chr19:17228416:C:T	2.64469e-08	-0.973873	-1.29704
17228459	chr19:17228459:C:T	1.01428e-07	-1.69984e-10	-0.9267
17228626	chr19:17228626:G:A	1.37745e-07	-1.49085	0.870202
17229138	chr19:17229138:C:T	1.15984e-08	-1.77121	-1.32397
17229346	chr19:17229346:G:A	3.10125e-08	-1.07758	-1.03408
17229380	chr19:17229380:T:A	1.15697e-08	-1.77123	-1.32643
17229591	chr19:17229591:C:T	8.9304e-08	-1.22366	0.169659
17229667	chr19:17229667:A:G	1.15671e-08	-1.77118	-1.32671
17230508	chr19:17230508:GAC:G	1.18671e-08	-1.77116	-1.30112
17230532	chr19:17230532:G:C	1.26232e-08	-1.71451	-1.296
17231095	chr19:17231095:C:G	7.92294e-08	-1.47618	0.302483
17231115	chr19:17231115:G:A	1.18935e-08	-1.76558	-1.30448
17231759	chr19:17231759:G:C	7.85774e-07	-1.7293	2.84992
17232751	chr19:17232751:G:A	9.40514e-08	-1.37894	0.376737
17232861	chr19:17232861:G:C	6.9576e-08	-1.69984e-10	-1.30363
17233074	chr19:17233074:G:A	4.69861e-08	-1.6962	-3.3072e-10
17233113	chr19:17233113:C:T	4.3689e-08	-1.76895	-3.3072e-10
17233391	chr19:17233391:G:A	6.34001e-08	-1.45918	0.0625954
17233441	chr19:17233441:G:A	8.53821e-08	-1.69984e-10	-1.09891
17233685	chr19:17233685:C:T	6.05214e-08	-1.51918	0.0761318
17234226	chr19:17234226:A:C	6.11348e-08	-0.7656	-0.667366
17234618	chr19:17234618:G:C	3.51104e-08	-0.737859	-1.24969
17234866	chr19:17234866:G:A	4.65542e-08	-1.70543	-3.3072e-10
17235027	chr19:17235027:G:T	6.73519e-08	-1.33612	-3.3072e-10
17235129	chr19:17235129:A:C	1.40293e-07	-1.69984e-10	-0.602313
17235262	chr19:17235262:C:T	1.4315e-07	-1.69984e-10	-0.582153
17235632	chr19:17235632:A:T	5.38457e-08	-1.55993	-3.3072e-10
17235971	chr19:17235971:G:A	1.6976e-07	-1.69984e-10	-0.411664
17236045	chr19:17236045:G:C	5.39654e-07	0.744879	-3.3072e-10
17236333	chr19:17236333:G:A	7.86711e-08	-1.18077	-3.3072e-10
17236787	chr19:17236787:A:G	4.66626e-08	-1.70311	-3.3072e-10
17236900	chr19:17236900:C:A	7.59794e-08	-0.0189912	-1.19659
17236967	chr19:17236967:T:C	1.16223e-07	-1.69984e-10	-0.790541
17237245	chr19:17237245:C:T	8.04447e-08	-1.69984e-10	-1.15848
17237261	chr19:17237261:C:G	6.98477e-08	-1.69984e-10	-1.29973
17237263	chr19:17237263:T:A	7.03462e-08	-1.69984e-10	-1.29262
17237325	chr19:17237325:C:T	7.54809e-08	-1.69984e-10	-1.22217
17237565	chr19:17237565:C:T	7.02519e-08	-1.69984e-10	-1.29396
17237874	chr19:17237874:TC:T	7.54568e-08	-1.69984e-10	-1.22249
17238029	chr19:17238029:A:G	7.63991e-08	-1.69984e-10	-1.21008
17238497	chr19:17238497:A:C	4.82929e-08	-1.66876	-3.3072e-10
17238683	chr19:17238683:A:C	2.56148e-08	-1.10781	-1.19507
17238847	chr19:17238847:C:T	7.23076e-08	-1.69984e-10	-1.26512
17238988	chr19:17238988:G:A	8.05187e-08	-1.69984e-10	-1.15756
17239387	chr19:17239387:T:C	9.45077e-08	-1.69984e-10	-0.997367
17239483	chr19:17239483:C:T	7.07408e-08	-1.69984e-10	-1.28703
17239842	chr19:17239842:G:T	7.12851e-08	-1.69984e-10	-1.27936
17240266	chr19:17240266:C:T	5.72584e-08	-1.12789	-0.370579
17240567	chr19:17240567:AG:A	2.11596e-08	-1.19604	-1.29791
17240631	chr19:17240631:G:A	1.4598e-07	-1.69984e-10	-0.562578
17240714	chr19:17240714:G:A	2.19697e-07	-1.69984e-10	-0.153801
17240726	chr19:17240726:G:A	1.86073e-08	-1.4642	-1.1583
17241005	chr19:17241005:G:A	8.71381e-08	-1.69984e-10	-1.07855
17241277	chr19:17241277:T:C	1.59248e-07	-1.69984e-10	-0.475586
17241332	chr19:17241332:TAAAC:T	1.31766e-08	-1.75582	-1.21179
17241679	chr19:17241679:AG:A	7.84222e-08	-1.69984e-10	-1.18394
17242029	chr19:17242029:A:G	7.38848e-08	-1.69984e-10	-1.24354
17242152	chr19:17242152:C:T	1.92723e-08	-1.67937	-0.908008
17242176	chr19:17242176:G:C	1.96861e-08	-1.68087	-0.885268
17242784	chr19:17242784:C:G	5.89529e-08	-1.46931	-3.3072e-10
17243117	chr19:17243117:A:T	2.67592e-08	-1.42096	-0.838209
17243777	chr19:17243777:C:A	1.99352e-08	-1.425	-1.12856
17244337	chr19:17244337:G:A	5.92398e-08	-0.681076	-0.783379
17244504	chr19:17244504:G:A	4.5287e-08	-1.73303	-3.3072e-10
17244740	chr19:17244740:G:A	6.60188e-08	-1.06012	-0.295992
17244786	chr19:17244786:C:T	8.70151e-08	-1.69984e-10	-1.07997
17245143	chr19:17245143:G:A	7.59834e-08	-1.69984e-10	-1.21553
17245629	chr19:17245629:C:G	9.68636e-08	-1.69984e-10	-0.972745
17246102	chr19:17246102:C:T	8.93915e-08	-1.69984e-10	-1.05302
17246254	chr19:17246254:C:T	3.88064e-08	-0.601713	-1.28575
17246271	chr19:17246271:C:A	9.88925e-08	-1.69984e-10	-0.952015
17246601	chr19:17246601:G:A	7.40613e-08	-1.69984e-10	-1.24116
17246625	chr19:17246625:G:A	4.35927e-08	-1.77116	-3.3072e-10
17247310	chr19:17247310:G:A	4.41208e-08	-1.75912	-3.3072e-10
17247324	chr19:17247324:G:A	2.96686e-08	-0.927951	-1.22801
17247379	chr19:17247379:T:A	1.99728e-08	-1.50364	-1.04803
17247389	chr19:17247389:C:T	1.00085e-07	-1.69984e-10	-0.940026
17247892	chr19:17247892:G:A	2.11109e-08	-1.3385	-1.15776
17247999	chr19:17247999:T:A	1.04894e-07	-1.69984e-10	-0.893096
17248206	chr19:17248206:T:C	1.42795e-07	-1.69984e-10	-0.584638
17248302	chr19:17248302:G:A	6.82258e-08	-1.69984e-10	-1.32323
17248421	chr19:17248421:C:G	1.20668e-07	-1.69984e-10	-0.753003
17248490	chr19:17248490:C:T	3.069e-08	-0.825203	-1.29691
17248726	chr19:17248726:C:T	1.74944e-08	-1.45567	-1.2285
17248885	chr19:17248885:A:G	1.00558e-07	-1.69984e-10	-0.935318
17248999	chr19:17248999:G:A	4.73127e-08	-1.68927	-3.3072e-10
17249422	chr19:17249422:A:G	8.00411e-08	-1.16351	-3.3072e-10
17249446	chr19:17249446:A:G	7.80827e-08	-1.18828	-3.3072e-10
17249620	chr19:17249620:C:T	7.31163e-08	-1.69984e-10	-1.254
17249638	chr19:17249638:C:G	7.28861e-08	-1.69984e-10	-1.25715
17249707	chr19:17249707:A:G	1.47207e-06	-1.69984e-10	1.74837
17249724	chr19:17249724:G:A	4.38426e-08	-1.76544	-3.3072e-10
17249973	chr19:17249973:C:G	6.92421e-08	-1.69984e-10	-1.30844
17250055	chr19:17250055:C:T	4.60441e-08	-0.982146	-0.734304
17250069	chr19:17250069:A:G	4.76062e-08	-0.957795	-0.72529
17250107	chr19:17250107:C:T	7.5012e-08	-1.69984e-10	-1.2284
17250255	chr19:17250255:C:T	1.58988e-08	-1.48156	-1.29825
17250300	chr19:17250300:G:A	6.80856e-08	-1.69984e-10	-1.32528
17250307	chr19:17250307:G:A	1.69405e-08	-1.4524	-1.26394
17250453	chr19:17250453:G:A	7.35573e-08	-1.69984e-10	-1.24798
17250776	chr19:17250776:A:G	7.37301e-08	-1.69984e-10	-1.24564
17250829	chr19:17250829:C:T	8.08036e-08	-1.69984e-10	-1.15403
17250963	chr19:17250963:C:T	1.38875e-08	-1.65265	-1.26241
17251079	chr19:17251079:C:T	4.4166e-08	-1.75809	-3.3072e-10
17251306	chr19:17251306:G:A	4.4268e-08	-1.75579	-3.3072e-10
17251614	chr19:17251614:G:A	1.33741e-07	-1.69984e-10	-0.650147
17251717	chr19:17251717:A:G	3.28791e-08	-1.25362	-0.799594
17251811	chr19:17251811:A:G	7.2818e-08	-1.69984e-10	-1.25808
17252097	chr19:17252097:C:A	7.35717e-08	-1.69984e-10	-1.24779
17252206	chr19:17252206:T:A	7.15619e-08	-1.69984e-10	-1.27549
17252241	chr19:17252241:G:C	7.87549e-08	-1.69984e-10	-1.17971
17252259	chr19:17252259:G:A	3.55988e-08	-1.30497	-0.668765
17252281	chr19:17252281:C:T	7.5434e-08	-1.69984e-10	-1.22279
17253003	chr19:17253003:C:G	4.42695e-08	-1.75575	-3.3072e-10
17253159	chr19:17253159:A:G	9.98177e-08	-1.69984e-10	-0.942702
17253283	chr19:17253283:T:TA	1.71724e-08	-1.7295	-0.973246
17253755	chr19:17253755:G:A	1.02018e-07	-1.69984e-10	-0.920895
17254110	chr19:17254110:G:A	7.06176e-08	-1.69984e-10	-1.28877
17254238	chr19:17254238:T:A	1.72354e-08	-1.49251	-1.20657
17254278	chr19:17254278:C:T	4.56508e-08	-1.72503	-3.3072e-10
17254524	chr19:17254524:C:T	7.03065e-08	-1.69984e-10	-1.29318
17254611	chr19:17254611:G:A	6.95267e-08	-1.69984e-10	-1.30434
17255209	chr19:17255209:T:C	4.63418e-08	-1.71	-3.3072e-10
17255382	chr19:17255382:C:T	6.90008e-08	-1.69984e-10	-1.31193
17255469	chr19:17255469:T:C	4.72076e-08	-1.49425	-0.197239
17255504	chr19:17255504:C:T	1.87826e-08	-1.32824	-1.28488
17256251	chr19:17256251:A:G	1.7254e-08	-1.70386	-0.994141
17256283	chr19:17256283:T:C	4.56402e-08	-1.72526	-3.3072e-10
17256329	chr19:17256329:C:G	7.58725e-08	-1.69984e-10	-1.21699
17256545	chr19:17256545:G:A	5.21109e-08	-1.59267	-3.3072e-10
17256567	chr19:17256567:T:C	7.55798e-08	-1.69984e-10	-1.22086
17257106	chr19:17257106:C:A	2.15427e-06	2.12916	-3.3072e-10
17257166	chr19:17257166:G:A	2.90615e-07	-1.69984e-10	0.125952
17257731	chr19:17257731:C:G	2.02268e-08	-1.76925	-0.769792
17257787	chr19:17257787:C:T	7.31528e-08	-1.69984e-10	-1.2535
17258085	chr19:17258085:G:A	1.33991e-08	-1.68023	-1.27063
17259280	chr19:17259280:T:G	1.32233e-06	-1.69984e-10	1.6411
17259381	chr19:17259381:T:G	4.70578e-08	-1.75066	0.0559932
17259393	chr19:17259393:T:C	7.84608e-08	-1.69984e-10	-1.18345
17260423	chr19:17260423:G:A	8.3991e-08	-1.69984e-10	-1.11534
17260425	chr19:17260425:A:G	5.17578e-08	-1.77023	0.170754
17260455	chr19:17260455:G:A	7.44794e-08	-1.73238	0.496851
17260759	chr19:17260759:T:C	2.33387e-08	-1.27915	-1.11678
17260962	chr19:17260962:C:T	2.85078e-08	-1.66025	-0.535624
17261153	chr19:17261153:C:G	3.043e-08	-1.66985	-0.460764
17261302	chr19:17261302:C:T	8.44147e-08	-1.69984e-10	-1.11031
17261390	chr19:17261390:C:T	2.86391e-08	-0.902844	-1.28843
17261422	chr19:17261422:G:A	1.34023e-07	-1.06306	0.415021
17261648	chr19:17261648:T:A	2.62946e-07	-1.34242	1.36832
17261672	chr19:17261672:C:T	4.35888e-08	-1.77125	-3.3072e-10
17261979	chr19:17261979:G:A	9.40942e-08	-1.69984e-10	-1.00175
17262145	chr19:17262145:C:G	8.28605e-08	-1.69984e-10	-1.12889
17262162	chr19:17262162:G:A	6.94304e-08	-1.69984e-10	-1.30572
17262186	chr19:17262186:G:C	7.61819e-08	-1.69984e-10	-1.21292
17263213	chr19:17263213:T:C	1.51886e-07	-1.69984e-10	-0.522919
17263391	chr19:17263391:G:A	1.56265e-08	-1.76409	-1.03299
17263637	chr19:17263637:T:G	7.49241e-08	-1.69984e-10	-1.22957
17264203	chr19:17264203:G:A	4.85843e-08	-1.66275	-3.3072e-10
17264404	chr19:17264404:C:T	3.95294e-08	-1.62608	-0.242924
17264441	chr19:17264441:C:A	9.50972e-08	-1.69984e-10	-0.991149
17265412	chr19:17265412:C:T	5.02473e-08	-1.57839	-0.050707
17265892	chr19:17265892:T:C	1.21402e-08	-1.73669	-1.31283
17265981	chr19:17265981:G:A	1.51979e-07	-1.69984e-10	-0.522306
17266137	chr19:17266137:TTG:T	5.48887e-08	-1.54074	-3.3072e-10
17266550	chr19:17266550:G:C	4.91979e-08	-1.6502	-3.3072e-10
17266803	chr19:17266803:C:G	2.80266e-08	-1.3195	-0.893392
17267286	chr19:17267286:C:G	7.12776e-08	-1.69984e-10	-1.27947
17267350	chr19:17267350:T:C	5.52553e-08	-1.48588	-0.0482041
17267967	chr19:17267967:C:T	4.57835e-08	-1.72213	-3.3072e-10
17268285	chr19:17268285:A:T	6.58465e-08	-1.35872	-3.3072e-10
17268546	chr19:17268546:C:A	1.46464e-08	-1.68503	-1.17682
17268554	chr19:17268554:C:T	9.48968e-08	-1.69984e-10	-0.993259
17268649	chr19:17268649:G:A	1.49142e-08	-1.68588	-1.15786
17268749	chr19:17268749:C:T	5.84e-08	-0.248415	-1.23032
17269170	chr19:17269170:A:G	1.52163e-07	-1.69984e-10	-0.521096
17269737	chr19:17269737:T:G	6.82327e-08	-1.69984e-10	-1.32312
17270166	chr19:17270166:C:T	1.73405e-08	-1.71552	-0.977482
17270654	chr19:17270654:T:C	1.98471e-08	-1.73976	-0.818236
17270832	chr19:17270832:C:T	1.26447e-06	-1.69984e-10	1.59636
17271297	chr19:17271297:G:T	4.71772e-08	-1.4981	-0.194039
17271437	chr19:17271437:A:G	7.51648e-08	-1.22636	-3.3072e-10
17271696	chr19:17271696:A:T	1.52222e-07	-1.53451	1.0138
17272391	chr19:17272391:C:T	7.39099e-08	-1.69984e-10	-1.2432
17272751	chr19:17272751:G:A	5.94291e-08	-0.390426	-1.07084
17272756	chr19:17272756:T:C	5.68958e-08	-0.435274	-1.06955
17272793	chr19:17272793:C:T	4.73337e-08	-1.67419	-0.0146325
17272923	chr19:17272923:C:T	2.48474e-08	-1.16853	-1.16477
17272975	chr19:17272975:G:A	1.52728e-07	-1.69984e-10	-0.517391
17272978	chr19:17272978:A:G	1.08068e-07	-1.69984e-10	-0.863286
17273194	chr19:17273194:C:A	2.80082e-08	-1.21594	-0.997609
17273458	chr19:17273458:G:A	2.07743e-08	-1.74821	-0.764115
17273715	chr19:17273715:A:G	8.85458e-08	-1.69984e-10	-1.06253
17274367	chr19:17274367:T:C	1.9698e-08	-1.23898	-1.32655
17274661	chr19:17274661:CAGTCA:C	1.9801e-08	-1.75524	-0.805078
17274693	chr19:17274693:A:G	1.90426e-08	-1.27282	-1.32654
17274824	chr19:17274824:T:C	2.30407e-08	-1.77125	-0.637541
17274841	chr19:17274841:T:C	6.44993e-08	-1.37939	-3.3072e-10
17274868	chr19:17274868:CT:C	1.96379e-08	-1.50395	-1.06464
17275197	chr19:17275197:A:G	1.89226e-08	-1.27928	-1.32641
17275224	chr19:17275224:A:T	1.58425e-07	-1.69984e-10	-0.48077
17275563	chr19:17275563:T:G	1.13915e-07	-1.69984e-10	-0.810598
17275655	chr19:17275655:G:T	6.24669e-07	-1.51536	2.40653
17275951	chr19:17275951:G:A	6.84659e-08	-1.69984e-10	-1.31971
17276367	chr19:17276367:A:G	1.74936e-08	-1.35806	-1.32615
17276445	chr19:17276445:G:A	3.0537e-08	-1.3106	-0.816509
17277256	chr19:17277256:T:C	1.88319e-08	-1.29521	-1.31529
17277772	chr19:17277772:G:A	8.02038e-08	-1.69984e-10	-1.16148
17277797	chr19:17277797:A:T	1.96166e-08	-1.70828	-0.861395
17277981	chr19:17277981:C:T	1.71026e-08	-1.38045	-1.32637
17278311	chr19:17278311:ACT:A	2.96218e-08	-0.882326	-1.27521
17278347	chr19:17278347:C:T	1.4952e-08	-1.60746	-1.23375
17278374	chr19:17278374:TC:T	1.62795e-07	-0.453557	-3.3072e-10
17278394	chr19:17278394:C:T	4.80692e-08	-1.67341	-3.3072e-10
17278653	chr19:17278653:T:A	7.90645e-08	-1.69984e-10	-1.17578
17278839	chr19:17278839:C:T	1.8209e-08	-1.32824	-1.31589
17278895	chr19:17278895:G:A	1.60586e-08	-1.45674	-1.31307
17279482	chr19:17279482:T:C	3.6876e-08	-1.07996	-0.858525
17279669	chr19:17279669:C:T	1.27211e-08	-1.76931	-1.23347
17279976	chr19:17279976:A:G	6.80046e-08	-1.69984e-10	-1.32647
17280060	chr19:17280060:C:T	9.61595e-08	-1.69984e-10	-0.98004
17280399	chr19:17280399:G:T	6.80573e-08	-1.69984e-10	-1.3257
17280519	chr19:17280519:G:A	3.80788e-08	-1.05927	-0.847122
17280926	chr19:17280926:T:C	1.84162e-06	-1.69984e-10	1.97235
17281296	chr19:17281296:T:G	1.10384e-07	-1.56747	0.725384
17281427	chr19:17281427:C:T	1.26997e-07	-1.69984e-10	-0.701887
17281629	chr19:17281629:C:A	9.101e-08	-1.69984e-10	-1.03508
17281674	chr19:17281674:C:G	1.9987e-08	-1.49934	-1.05163
17281710	chr19:17281710:G:A	2.68623e-07	-1.69984e-10	0.0472599
17281820	chr19:17281820:G:A	3.26691e-08	-1.56027	-0.49935
17281863	chr19:17281863:C:T	6.81439e-08	-1.69984e-10	-1.32443
17281896	chr19:17281896:G:C	6.81942e-08	-1.69984e-10	-1.32369
17281954	chr19:17281954:C:T	7.33056e-08	-1.69984e-10	-1.25141
17282085	chr19:17282085:G:A	4.34822e-08	-1.59151	-0.182184
17282168	chr19:17282168:C:T	2.8406e-07	-1.69984e-10	0.103136
17282518	chr19:17282518:G:C	2.13501e-08	-1.48682	-0.998172
17282615	chr19:17282615:A:T	7.00148e-08	-1.69984e-10	-1.29734
17282640	chr19:17282640:T:G	1.7474e-08	-1.37084	-1.31449
17282721	chr19:17282721:T:A	2.68684e-08	-1.68882	-0.566274
17283116	chr19:17283116:C:A	5.07237e-08	-1.06869	-0.550963
17283242	chr19:17283242:C:T	2.93963e-07	-1.69984e-10	0.137405
17283315	chr19:17283315:T:G	2.64751e-08	-1.67482	-0.595023
17283566	chr19:17283566:G:C	4.50524e-08	-1.73822	-3.3072e-10
17284030	chr19:17284030:A:G	1.7277e-08	-1.3721	-1.32458
17284172	chr19:17284172:G:A	7.88478e-08	-1.69984e-10	-1.17853
17284194	chr19:17284194:A:G	2.14609e-08	-1.49648	-0.983333
17284229	chr19:17284229:G:A	8.95552e-08	-1.69984e-10	-1.05119
17284404	chr19:17284404:A:G	6.9569e-08	-1.69984e-10	-1.30373
17284540	chr19:17284540:C:T	2.06626e-08	-1.52733	-0.99039
17284592	chr19:17284592:C:T	5.60609e-08	-1.01673	-0.502878
17284758	chr19:17284758:T:C	1.13132e-07	-1.69984e-10	-0.817489
17285524	chr19:17285524:G:A	1.37258e-07	-1.69984e-10	-0.624185
17285535	chr19:17285535:G:A	4.5502e-08	-1.72829	-3.3072e-10
17285714	chr19:17285714:T:G	8.2554e-08	-1.69984e-10	-1.1326
17285740	chr19:17285740:T:C	2.18813e-08	-1.47176	-0.988656
17285952	chr19:17285952:T:C	1.84359e-08	-1.51165	-1.1201
17286077	chr19:17286077:C:T	2.01686e-08	-1.4881	-1.05382
17286133	chr19:17286133:C:T	2.79771e-08	-1.69336	-0.521301
17286435	chr19:17286435:C:T	2.44773e-08	-1.41871	-0.929593
17287322	chr19:17287322:TA:T	9.07175e-08	-1.69984e-10	-1.0383
17287356	chr19:17287356:A:G	1.9364e-08	-1.5671	-1.01553
17287460	chr19:17287460:A:G	2.05948e-08	-1.42357	-1.09744
17287678	chr19:17287678:G:A	1.74729e-08	-1.42741	-1.25799
17287750	chr19:17287750:C:T	1.67633e-08	-1.48571	-1.24115
17288296	chr19:17288296:T:C	1.89213e-08	-1.28364	-1.32212
17288404	chr19:17288404:T:G	1.83581e-08	-1.32602	-1.30996
17288486	chr19:17288486:T:C	6.88218e-08	-1.69984e-10	-1.31453
17288667	chr19:17288667:G:T	1.7941e-08	-1.34537	-1.31359
17288816	chr19:17288816:T:C	2.79004e-08	-1.60999	-0.607419
17288882	chr19:17288882:C:T	2.92496e-07	-1.69984e-10	0.132403
17289319	chr19:17289319:A:C	1.03288e-07	-1.69984e-10	-0.908522
17289560	chr19:17289560:G:A	1.79922e-08	-1.39026	-1.26585
17289644	chr19:17289644:A:G	1.25605e-08	-1.7672	-1.24829
17289706	chr19:17289706:G:A	8.16834e-08	-1.69984e-10	-1.1432
17289956	chr19:17289956:T:C	4.22198e-08	-1.00456	-0.798599
17290091	chr19:17290091:C:T	1.21753e-08	-1.75576	-1.29088
17290595	chr19:17290595:C:G	2.65801e-08	-1.00934	-1.25655
17290610	chr19:17290610:G:T	1.58451e-08	-1.77123	-1.01196
17291050	chr19:17291050:G:A	6.71174e-08	-0.541373	-0.798232
17292224	chr19:17292224:C:A	3.75447e-08	-0.948812	-0.971705
17293105	chr19:17293105:T:C	8.61068e-08	-1.69984e-10	-1.09046
17293263	chr19:17293263:T:A	3.18141e-08	-1.14768	-0.938454
17293413	chr19:17293413:C:T	1.97142e-07	-1.69984e-10	-0.262125
17293692	chr19:17293692:T:G	4.62885e-08	-1.71115	-3.3072e-10
17293696	chr19:17293696:T:G	8.82858e-08	-1.69984e-10	-1.06547
17295048	chr19:17295048:C:T	8.18031e-08	-1.69984e-10	-1.14173
17295358	chr19:17295358:C:T	9.08095e-08	-0.587821	-0.449463
17295499	chr19:17295499:T:C	2.49049e-08	-1.39374	-0.937244
17295509	chr19:17295509:T:A	7.17487e-08	-1.69984e-10	-1.27288
17295748	chr19:17295748:A:G	7.46737e-08	-1.69984e-10	-1.23292
17296008	chr19:17296008:G:A	4.78691e-08	-1.67758	-3.3072e-10
17296279	chr19:17296279:T:C	2.3204e-08	-1.37601	-1.02571
17296606	chr19:17296606:A:G	1.40028e-08	-1.6083	-1.29849
17296788	chr19:17296788:G:A	1.24303e-08	-1.74673	-1.27918
17296820	chr19:17296820:G:A	7.01163e-08	-1.69984e-10	-1.29589
17297928	chr19:17297928:T:C	3.67305e-08	-1.20511	-0.737328
17298073	chr19:17298073:C:A	1.68514e-08	-1.48063	-1.24099
17298169	chr19:17298169:C:T	7.33604e-08	-1.69984e-10	-1.25066
17298480	chr19:17298480:C:G	8.81738e-08	-1.69984e-10	-1.06674
17298571	chr19:17298571:C:T	3.93381e-08	-1.66519	-0.208669
17299168	chr19:17299168:G:A	4.40005e-08	-1.76185	-3.3072e-10
17299436	chr19:17299436:C:T	6.95605e-08	-1.69984e-10	-1.30385
17300001	chr19:17300001:C:T	5.07748e-08	-0.387473	-1.23118
17300678	chr19:17300678:A:G	7.00817e-08	-1.69984e-10	-1.29639
17300698	chr19:17300698:G:C	1.57982e-08	-1.47383	-1.31232
17300757	chr19:17300757:C:T	6.0069e-08	-1.45055	-3.3072e-10
17301425	chr19:17301425:G:A	2.83312e-07	-1.69984e-10	0.100499
17301557	chr19:17301557:G:A	1.57887e-08	-1.49013	-1.29662
17301590	chr19:17301590:G:A	1.61058e-08	-1.44892	-1.31795
17301698	chr19:17301698:G:A	7.46475e-08	-1.69984e-10	-1.23327
17301853	chr19:17301853:G:A	1.61206e-08	-1.49474	-1.27121
17302138	chr19:17302138:T:C	3.1431e-08	-1.5302	-0.568054
17302213	chr19:17302213:C:G	1.59507e-08	-1.52838	-1.24817
17302796	chr19:17302796:T:A	5.81403e-08	-1.48319	-3.3072e-10
17303052	chr19:17303052:G:A	2.5699e-07	-1.69984e-10	0.0029894
17303317	chr19:17303317:C:T	7.72919e-08	-1.53218	0.333722
17303329	chr19:17303329:G:T	1.47367e-08	-1.52897	-1.32674
17303458	chr19:17303458:C:T	7.96608e-08	-1.53118	0.362906
17303977	chr19:17303977:T:G	1.71598e-08	-1.58993	-1.11354
17304034	chr19:17304034:A:T	5.56801e-08	-1.51855	-0.00787485
17304316	chr19:17304316:C:T	2.64605e-08	-1.51997	-0.750428
17304648	chr19:17304648:C:G	6.15305e-08	-1.5069	0.0803833
17304845	chr19:17304845:T:C	3.43931e-08	-1.76852	-0.239673
17306271	chr19:17306271:C:T	2.62501e-08	-1.75997	-0.518411
17306756	chr19:17306756:C:T	2.63737e-08	-1.52124	-0.752438
17307015	chr19:17307015:C:T	6.02118e-08	-1.55118	0.103002
17307146	chr19:17307146:C:T	6.11812e-08	-1.54918	0.116968
17308172	chr19:17308172:T:C	7.36253e-08	-1.69984e-10	-1.24706
17308238	chr19:17308238:A:G	1.53175e-08	-1.54328	-1.27376
17308495	chr19:17308495:T:A	3.05463e-07	-1.69984e-10	0.175779
17308815	chr19:17308815:T:C	3.66291e-08	-0.64357	-1.30164
17308969	chr19:17308969:G:GCT	1.62811e-08	-1.74691	-1.00914
17309023	chr19:17309023:T:C	6.80267e-08	-1.69984e-10	-1.32615
17309145	chr19:17309145:G:T	8.60618e-08	-1.69984e-10	-1.09098
17309962	chr19:17309962:A:AC	1.50636e-08	-1.51692	-1.31684
17310661	chr19:17310661:G:A	2.88926e-08	-0.892372	-1.29009
17310785	chr19:17310785:T:TTA	1.46272e-08	-1.53652	-1.32665
17311227	chr19:17311227:A:G	1.47889e-08	-1.66108	-1.19108
17311244	chr19:17311244:G:C	3.13157e-07	-1.69984e-10	0.200657
17311349	chr19:17311349:T:G	3.19107e-07	-1.69984e-10	0.219479
17311591	chr19:17311591:CTCTG:C	3.23117e-07	-1.69984e-10	0.231966
17311986	chr19:17311986:T:C	1.42242e-08	-1.76998	-1.12113
17312142	chr19:17312142:G:A	1.65156e-08	-1.46869	-1.27305
17312166	chr19:17312166:G:A	2.19876e-07	-1.69984e-10	-0.152983
17312205	chr19:17312205:T:A	2.53144e-08	-1.76042	-0.554259
17312377	chr19:17312377:CG:C	6.88625e-08	-1.69984e-10	-1.31394
17312438	chr19:17312438:C:T	8.36053e-08	-1.69984e-10	-1.11994
17312491	chr19:17312491:A:G	3.13087e-07	-1.69984e-10	0.200433
17312564	chr19:17312564:G:T	6.18546e-08	-1.57234	0.151078
17312910	chr19:17312910:G:A	1.40516e-08	-1.76865	-1.13466
17313520	chr19:17313520:G:A	1.39773e-08	-1.76954	-1.13908
17313605	chr19:17313605:C:G	1.43067e-08	-1.77033	-1.11499
17314138	chr19:17314138:T:G	3.84529e-08	-1.59576	-0.300849
17314487	chr19:17314487:A:G	3.24716e-07	-1.69984e-10	0.236904
17314545	chr19:17314545:G:A	9.03556e-06	-1.69984e-10	3.56287
17315044	chr19:17315044:C:T	1.45391e-08	-1.77095	-1.09826
17315434	chr19:17315434:A:G	4.37456e-08	-1.76766	-3.3072e-10
17315598	chr19:17315598:A:C	3.03429e-07	-1.69984e-10	0.1691
17315692	chr19:17315692:T:G	4.2431e-08	-1.10968	-0.688486
17316378	chr19:17316378:G:A	1.20839e-07	-1.69984e-10	-0.751589
17316499	chr19:17316499:G:C	3.02809e-07	-1.69984e-10	0.167055
17316660	chr19:17316660:G:A	6.39544e-08	-1.38788	-3.3072e-10
17316995	chr19:17316995:C:T	2.33979e-08	-1.06863	-1.32477
17317050	chr19:17317050:C:T	4.67125e-08	-1.70204	-3.3072e-10
17317056	chr19:17317056:C:G	1.29678e-08	-1.76526	-1.21831
17317236	chr19:17317236:G:A	2.43888e-08	-1.69165	-0.660279
17317367	chr19:17317367:C:G	2.24456e-08	-1.59873	-0.836229
17317369	chr19:17317369:T:A	9.6367e-08	-1.69984e-10	-0.977884
17317465	chr19:17317465:T:C	8.99534e-08	-0.0479873	-0.998769
17317491	chr19:17317491:T:G	7.60514e-08	-1.69984e-10	-1.21464
17317786	chr19:17317786:T:C	1.26851e-08	-1.77125	-1.23437
17317857	chr19:17317857:G:A	3.25046e-07	-1.69984e-10	0.237917
17317893	chr19:17317893:C:T	9.00258e-08	-1.69984e-10	-1.04595
17318078	chr19:17318078:G:A	2.56191e-08	-0.976945	-1.32577
17318293	chr19:17318293:G:A	7.80924e-08	-1.69984e-10	-1.18816
17318603	chr19:17318603:G:A	4.46802e-08	-1.74652	-3.3072e-10
17318615	chr19:17318615:C:T	2.64498e-08	-1.74117	-0.529631
17319389	chr19:17319389:C:A	2.8173e-08	-1.0416	-1.16608
17319497	chr19:17319497:C:T	4.96563e-08	-1.64092	-3.3072e-10
17319740	chr19:17319740:C:T	7.46475e-08	-1.69984e-10	-1.23327
17319908	chr19:17319908:A:T	4.37098e-08	-1.76848	-3.3072e-10
17320037	chr19:17320037:C:T	1.44541e-08	-1.76505	-1.11003
17320047	chr19:17320047:G:A	2.36104e-08	-1.05798	-1.32638
17320106	chr19:17320106:G:A	6.59081e-08	-1.61596	0.258169
17320553	chr19:17320553:G:T	1.43622e-08	-1.76868	-1.11277
17320629	chr19:17320629:C:T	7.75151e-08	-0.14687	-1.0487
17320640	chr19:17320640:G:A	9.10204e-08	-1.69984e-10	-1.03496
17320686	chr19:17320686:C:T	2.45606e-08	-1.02414	-1.32077
17320791	chr19:17320791:C:T	3.04572e-08	-1.77099	-0.35873
17321217	chr19:17321217:T:C	9.48654e-08	-1.69984e-10	-0.993589
17321276	chr19:17321276:C:T	1.93363e-08	-1.76461	-0.81945
17321343	chr19:17321343:G:T	1.43612e-08	-1.76921	-1.1123
17321344	chr19:17321344:C:T	1.44987e-08	-1.76767	-1.10432
17321541	chr19:17321541:C:T	3.03493e-07	-1.69984e-10	0.169312
17321546	chr19:17321546:A:G	8.51207e-08	-0.0526397	-1.04934
17321868	chr19:17321868:G:A	2.50419e-08	-1.74659	-0.578907
17322340	chr19:17322340:C:G	1.01691e-07	-0.924113	-3.3072e-10
17322520	chr19:17322520:G:T	8.6177e-08	-1.69984e-10	-1.08965
17324856	chr19:17324856:A:C	7.60563e-08	-1.69984e-10	-1.21457
17325075	chr19:17325075:T:C	8.68309e-08	-0.134794	-0.947292
17325682	chr19:17325682:C:A	4.05355e-08	-0.530816	-1.31306
17325752	chr19:17325752:A:G	8.44953e-08	-1.10935	-3.3072e-10
17325756	chr19:17325756:T:C	7.34369e-08	-0.202435	-1.04719
17325888	chr19:17325888:A:G	7.96801e-08	-1.69984e-10	-1.16803
17326911	chr19:17326911:G:A	3.32024e-07	-1.69984e-10	0.25916
17326935	chr19:17326935:T:C	2.80228e-08	-1.63161	-0.581424
17327618	chr19:17327618:A:G	7.02132e-08	-1.69984e-10	-1.29451
17327833	chr19:17327833:A:G	5.10478e-08	-0.40443	-1.20886
17328225	chr19:17328225:C:T	1.39256e-08	-1.75754	-1.15478
17328511	chr19:17328511:C:T	1.39883e-08	-1.77033	-1.1375
17328569	chr19:17328569:G:A	3.585e-07	-1.69984e-10	0.335881
17329733	chr19:17329733:C:G	8.74924e-08	-1.62868	0.554182
17330062	chr19:17330062:G:T	2.4575e-08	-1.0214	-1.32291
17330284	chr19:17330284:G:T	1.38225e-08	-1.7706	-1.14915
17330679	chr19:17330679:C:T	5.41179e-08	-0.691137	-0.863745
17331025	chr19:17331025:T:A	5.61083e-07	0.78382	-3.3072e-10
17331100	chr19:17331100:T:G	1.37519e-08	-1.77104	-1.15384
17331602	chr19:17331602:G:A	1.38297e-08	-1.77116	-1.14808
17331676	chr19:17331676:T:C	1.41809e-08	-1.76673	-1.12742
17331707	chr19:17331707:C:A	7.22571e-08	-1.69984e-10	-1.26582
17331800	chr19:17331800:A:G	1.3842e-08	-1.77114	-1.1472
17332474	chr19:17332474:G:A	1.27242e-08	-1.72425	-1.27829
17333082	chr19:17333082:G:A	1.34577e-08	-1.75302	-1.19347
17334399	chr19:17334399:C:T	4.63431e-08	-1.70998	-3.3072e-10
17334403	chr19:17334403:C:T	7.86499e-08	-1.69984e-10	-1.18104
17334429	chr19:17334429:GC:G	4.35979e-08	-1.77104	-3.3072e-10
17334722	chr19:17334722:C:T	3.19894e-07	-1.69984e-10	0.221943
17334798	chr19:17334798:T:A	7.52634e-08	-1.69984e-10	-1.22505
17334812	chr19:17334812:C:A	6.83977e-07	-1.69984e-10	0.981877
17335492	chr19:17335492:C:T	3.27191e-07	-1.69984e-10	0.244495
17335945	chr19:17335945:A:G	7.03023e-08	-1.69984e-10	-1.29324
17336104	chr19:17336104:C:T	3.17572e-08	-1.7591	-0.328824
17336286	chr19:17336286:C:T	7.35285e-08	-1.69984e-10	-1.24837
17336304	chr19:17336304:G:A	3.39781e-08	-0.866252	-1.15408
17336831	chr19:17336831:G:A	6.52832e-08	-1.36731	-3.3072e-10
17337851	chr19:17337851:T:C	5.21186e-08	-1.67718	0.0846564
17338152	chr19:17338152:A:C	4.53973e-08	-0.626204	-1.10439
17338793	chr19:17338793:C:T	1.37659e-08	-1.74478	-1.17907
17339207	chr19:17339207:T:C	4.46285e-08	-0.660636	-1.08704
17339229	chr19:17339229:C:T	7.15725e-08	-1.69984e-10	-1.27534
17339572	chr19:17339572:A:G	2.86771e-06	-1.69984e-10	2.41522
17339637	chr19:17339637:G:A	6.14662e-08	-0.883243	-0.544317
17339769	chr19:17339769:C:T	2.89716e-08	-0.869011	-1.31072
17340378	chr19:17340378:A:G	1.81792e-08	-1.34045	-1.30532
17340528	chr19:17340528:G:T	2.2382e-07	-1.69984e-10	-0.135205
17340560	chr19:17340560:G:T	6.97063e-08	-1.60784	0.306079
17340822	chr19:17340822:C:T	2.34792e-08	-1.55095	-0.838978
17340961	chr19:17340961:C:T	8.62628e-08	-1.69984e-10	-1.08865
17341415	chr19:17341415:C:A	4.10365e-08	-1.76969	-0.0618965
17341718	chr19:17341718:G:T	2.20309e-08	-1.75924	-0.694356
17342045	chr19:17342045:A:G	2.33708e-07	-1.69984e-10	-0.0919762
17342184	chr19:17342184:A:G	2.96001e-08	-1.76657	-0.391695
17342205	chr19:17342205:G:A	2.37375e-08	-1.75525	-0.623738
17342557	chr19:17342557:T:C	2.92151e-08	-1.76692	-0.40444
17342568	chr19:17342568:C:A	3.06703e-08	-1.76857	-0.354185
17342751	chr19:17342751:A:T	6.87036e-08	-1.69984e-10	-1.31625
17342752	chr19:17342752:A:T	3.5754e-08	-1.73295	-0.236431
17342945	chr19:17342945:T:A	2.88338e-08	-1.75879	-0.425712
17343484	chr19:17343484:G:T	3.45358e-08	-1.76733	-0.236727
17343919	chr19:17343919:C:T	1.58235e-08	-1.6359	-1.14865
17344074	chr19:17344074:A:C	7.95566e-08	-1.69984e-10	-1.16958
17344635	chr19:17344635:T:C	4.5839e-08	-1.76852	0.0476031
17345361	chr19:17345361:CAT:C	4.79759e-08	-1.67535	-3.3072e-10
17345566	chr19:17345566:TCTC:T	4.73149e-08	-1.68922	-3.3072e-10
17345583	chr19:17345583:C:T	2.03145e-08	-1.47855	-1.05617
17345854	chr19:17345854:T:G	6.99812e-08	-1.69984e-10	-1.29782
17346066	chr19:17346066:G:A	3.04051e-08	-1.76817	-0.36327
17346388	chr19:17346388:G:C	1.53822e-08	-1.52208	-1.29076
17346743	chr19:17346743:G:A	5.16175e-08	-1.47315	-0.129036
17348379	chr19:17348379:A:G	1.32769e-08	-1.68688	-1.27315
17349034	chr19:17349034:G:C	9.11585e-08	-1.69984e-10	-1.03345
17349375	chr19:17349375:C:T	1.31038e-07	-1.69984e-10	-0.670559
17349584	chr19:17349584:T:C	1.37797e-07	-1.69984e-10	-0.620267
17349749	chr19:17349749:A:G	1.1442e-07	-1.69984e-10	-0.806172
17349788	chr19:17349788:A:G	6.24095e-08	-1.58998	0.17765
17349850	chr19:17349850:G:A	7.38858e-08	-1.69984e-10	-1.24353
17349973	chr19:17349973:T:C	3.2446e-08	-1.6722	-0.394277
17350097	chr19:17350097:G:A	9.09082e-08	-1.69984e-10	-1.0362
17350190	chr19:17350190:A:G	3.44371e-08	-1.67906	-0.327857
17350295	chr19:17350295:T:C	4.6126e-08	-1.7712	0.056533
17350559	chr19:17350559:C:T	5.44241e-08	-1.54924	-3.3072e-10
17350819	chr19:17350819:G:A	6.80079e-08	-1.69984e-10	-1.32642
17351285	chr19:17351285:T:G	1.42885e-08	-1.56923	-1.31737
17351506	chr19:17351506:G:C	9.25523e-08	-1.69984e-10	-1.01827
17351651	chr19:17351651:C:A	7.4564e-08	-1.69984e-10	-1.23439
17351687	chr19:17351687:G:C	9.29605e-08	-1.69984e-10	-1.01387
17351983	chr19:17351983:G:A	2.15402e-08	-1.7706	-0.705528
17352169	chr19:17352169:G:C	5.12444e-08	-1.60944	-3.3072e-10
17352405	chr19:17352405:C:T	7.37461e-08	0.0723783	-1.3178
17352450	chr19:17352450:C:T	1.0384e-07	-1.69984e-10	-0.9032
17352865	chr19:17352865:A:C	1.42596e-08	-1.56322	-1.32539
17352965	chr19:17352965:C:T	2.2974e-08	-1.75008	-0.661609
17352972	chr19:17352972:C:G	2.28208e-08	-1.75664	-0.661739
17353082	chr19:17353082:G:A	2.45256e-08	-1.74748	-0.598845
17353210	chr19:17353210:T:C	6.95819e-08	-1.69984e-10	-1.30354
17353602	chr19:17353602:G:A	3.11862e-08	-0.983887	-1.12219
17353897	chr19:17353897:T:TA	7.27017e-08	-1.69984e-10	-1.25968
17353900	chr19:17353900:G:A	7.85742e-08	-1.69984e-10	-1.182
17353904	chr19:17353904:C:T	2.61638e-08	-0.982649	-1.29902
17354016	chr19:17354016:G:A	1.04167e-07	0.382031	-1.28209
17354093	chr19:17354093:C:T	1.0043e-07	0.148253	-1.08484
17354321	chr19:17354321:G:T	1.022e-07	0.358227	-1.27734
17354395	chr19:17354395:A:G	9.58996e-08	0.188998	-1.17174
17354422	chr19:17354422:C:T	1.63432e-08	-1.74877	-1.00346
17354637	chr19:17354637:A:G	4.10259e-08	-0.506718	-1.32513
17354876	chr19:17354876:T:C	2.63757e-08	-0.979007	-1.2946
17355407	chr19:17355407:G:T	1.61831e-08	-1.47435	-1.28773
17355896	chr19:17355896:ACTT:A	2.32075e-08	-1.41882	-0.982756
17356142	chr19:17356142:C:G	7.11349e-08	-1.69984e-10	-1.28147
17356371	chr19:17356371:T:C	2.5433e-08	-1.56264	-0.747367
17356405	chr19:17356405:G:A	1.04484e-07	-1.45328	0.556264
17356492	chr19:17356492:T:C	7.20166e-08	-1.69984e-10	-1.26915
17356941	chr19:17356941:G:A	1.05983e-07	-1.38723	0.504464
17357132	chr19:17357132:A:C	6.79863e-08	-1.69984e-10	-1.32674
17357281	chr19:17357281:G:A	2.05967e-07	-0.626076	0.407742
17357293	chr19:17357293:C:CA	7.35708e-08	-1.69984e-10	-1.2478
17357574	chr19:17357574:A:G	1.7402e-07	0.470176	-0.857056
17357720	chr19:17357720:T:A	1.21004e-07	-1.69984e-10	-0.750222
17358573	chr19:17358573:A:G	1.77253e-07	0.644624	-1.01309
17358610	chr19:17358610:C:T	1.05532e-07	-1.69984e-10	-0.887033
17358947	chr19:17358947:G:A	7.18987e-08	-1.69984e-10	-1.27079
17358972	chr19:17358972:G:T	8.62386e-08	-1.69984e-10	-1.08893
17358983	chr19:17358983:A:G	1.87648e-07	0.663536	-0.975014
17358990	chr19:17358990:G:A	1.87921e-08	-1.72159	-0.891026
17359126	chr19:17359126:A:T	2.4599e-08	-1.31987	-1.02347
17359356	chr19:17359356:C:T	6.85925e-08	-1.69984e-10	-1.31786
17359417	chr19:17359417:CTT:C	1.23539e-07	-1.69984e-10	-0.729492
17359523	chr19:17359523:A:C	2.50062e-08	-1.28653	-1.0404
17360825	chr19:17360825:G:A	4.62002e-08	-1.71306	-3.3072e-10
17360930	chr19:17360930:T:C	4.64275e-08	-1.70816	-3.3072e-10
17361314	chr19:17361314:A:G	9.92838e-08	-1.69984e-10	-0.948065
17361389	chr19:17361389:C:T	1.71475e-07	-1.69984e-10	-0.40161
17361438	chr19:17361438:T:C	1.21619e-08	-1.74846	-1.29928
17361471	chr19:17361471:A:G	1.2214e-08	-1.73923	-1.30424
17362400	chr19:17362400:C:T	4.80284e-08	-1.67426	-3.3072e-10
17362612	chr19:17362612:C:G	7.27689e-08	-0.227075	-1.03168
17362921	chr19:17362921:C:T	4.37622e-08	-1.76728	-3.3072e-10
17362924	chr19:17362924:T:G	2.91803e-08	-1.14343	-1.02913
17363138	chr19:17363138:C:T	5.86609e-08	-0.16814	-1.30613
17363238	chr19:17363238:G:A	1.85113e-08	-1.51747	-1.1102
17363622	chr19:17363622:G:T	5.74868e-08	-0.168785	-1.32571
17363659	chr19:17363659:A:G	3.61121e-08	-1.2675	-0.691918
17363997	chr19:17363997:C:T	2.37327e-08	-1.57652	-0.802673
17364247	chr19:17364247:A:G	9.53881e-08	-1.69984e-10	-0.988094
17364359	chr19:17364359:A:G	2.96061e-07	0.144519	-3.3072e-10
17364409	chr19:17364409:C:T	7.27114e-08	-1.69984e-10	-1.25955
17364617	chr19:17364617:G:A	4.39201e-08	-1.76368	-3.3072e-10
17364709	chr19:17364709:A:G	4.60554e-08	-1.7162	-3.3072e-10
17365220	chr19:17365220:G:A	7.8406e-08	-1.69984e-10	-1.18415
17365240	chr19:17365240:T:C	6.93489e-08	-1.69984e-10	-1.3069
17366124	chr19:17366124:G:T	8.20554e-08	-1.13865	-3.3072e-10
17366509	chr19:17366509:C:T	5.6146e-08	-0.191353	-1.32674
17366533	chr19:17366533:C:T	7.46393e-08	-1.69984e-10	-1.23338
17367105	chr19:17367105:G:T	8.21478e-08	-1.13753	-3.3072e-10
17367458	chr19:17367458:G:A	4.06483e-08	-0.514361	-1.32673
17367599	chr19:17367599:G:T	3.98865e-08	-0.53526	-1.32475
17367635	chr19:17367635:T:C	4.6856e-08	-0.37634	-1.32263
17367709	chr19:17367709:A:G	3.86017e-08	-0.566268	-1.32648
17368401	chr19:17368401:AG:A	1.48026e-08	-1.74675	-1.1045
17368633	chr19:17368633:A:C	4.07142e-07	-1.69984e-10	0.463115
17368754	chr19:17368754:G:A	6.80568e-08	-1.69984e-10	-1.32571
17368855	chr19:17368855:G:A	4.34569e-08	-0.534184	-1.24009
17368933	chr19:17368933:G:A	7.20129e-08	-1.69984e-10	-1.2692
17369934	chr19:17369934:T:C	8.4518e-08	-1.69984e-10	-1.10908
17370678	chr19:17370678:T:C	1.58216e-08	-1.70677	-1.07791
17371010	chr19:17371010:C:T	1.42792e-08	-1.74391	-1.14333
17371544	chr19:17371544:T:C	5.52154e-07	-0.851463	1.61924
17371713	chr19:17371713:G:A	7.32452e-08	-1.69984e-10	-1.25224
17371783	chr19:17371783:A:G	6.93156e-08	-1.69984e-10	-1.30738
17371967	chr19:17371967:A:G	6.90354e-08	-1.69984e-10	-1.31143
17372044	chr19:17372044:C:T	1.19696e-08	-1.76418	-1.2995
17372282	chr19:17372282:G:A	4.26755e-08	-0.527168	-1.26525
17372317	chr19:17372317:G:C	5.97792e-08	-1.45539	-3.3072e-10
17372935	chr19:17372935:G:A	8.20992e-08	-1.69984e-10	-1.13812
17372948	chr19:17372948:C:T	6.82209e-08	-1.69984e-10	-1.3233
17373164	chr19:17373164:G:A	1.22352e-07	0.119143	-0.85829
17373300	chr19:17373300:T:C	1.4199e-07	-1.69984e-10	-0.59029
17373694	chr19:17373694:G:A	6.32595e-08	-1.3988	-3.3072e-10
17373696	chr19:17373696:G:A	1.33317e-08	-1.70592	-1.24999
17374184	chr19:17374184:C:T	1.14744e-07	-1.69984e-10	-0.803346
17374492	chr19:17374492:C:G	8.90447e-08	-1.69984e-10	-1.05691
17374872	chr19:17374872:G:A	1.7471e-08	-1.5797	-1.1058
17374964	chr19:17374964:A:G	7.90213e-08	-1.17633	-3.3072e-10
17374967	chr19:17374967:T:C	5.54828e-07	-1.69984e-10	0.77261
17374978	chr19:17374978:C:A	1.71712e-07	-1.69984e-10	-0.400229
17374991	chr19:17374991:T:G	7.42523e-08	-1.69984e-10	-1.23858
17374996	chr19:17374996:A:G	2.09164e-08	-1.71796	-0.787556
17375221	chr19:17375221:G:A	9.11359e-08	-1.0337	-3.3072e-10
17375618	chr19:17375618:A:G	1.23457e-07	-1.75994	1.02978
17375675	chr19:17375675:A:T	1.49571e-08	-1.63747	-1.20339
17375713	chr19:17375713:C:G	1.73761e-08	-1.45195	-1.23901
17375828	chr19:17375828:G:C	6.80809e-08	-1.69984e-10	-1.32535
17376026	chr19:17376026:A:T	1.7094e-08	-1.4774	-1.22992
17376089	chr19:17376089:G:A	2.42938e-08	-1.08201	-1.27382
17376117	chr19:17376117:T:G	2.07469e-08	-1.74232	-0.771332
17376659	chr19:17376659:A:G	1.54353e-07	-1.69984e-10	-0.506807
17376811	chr19:17376811:G:A	1.62071e-08	-1.55685	-1.20374
17377332	chr19:17377332:A:C	2.97601e-08	-1.72007	-0.432805
17377338	chr19:17377338:G:A	7.73191e-08	-1.69984e-10	-1.19811
17377549	chr19:17377549:C:T	7.17606e-08	-1.69984e-10	-1.27271
17377798	chr19:17377798:G:A	1.63513e-08	-1.47022	-1.28152
17377930	chr19:17377930:G:A	8.1841e-08	-1.69984e-10	-1.14127
17377984	chr19:17377984:T:C	1.77497e-08	-1.61222	-1.05746
17378339	chr19:17378339:C:T	2.25973e-08	-1.77122	-0.656997
17378428	chr19:17378428:A:G	4.35918e-08	-1.77118	-3.3072e-10
17378581	chr19:17378581:G:A	2.86934e-07	-1.69984e-10	0.113204
17378701	chr19:17378701:T:C	6.36959e-07	-1.69984e-10	0.910657
17379088	chr19:17379088:T:C	2.4565e-08	-1.29227	-1.05246
17379204	chr19:17379204:C:T	1.70924e-08	-1.46946	-1.23796
17379577	chr19:17379577:T:C	3.37121e-07	-1.69984e-10	0.274395
17379859	chr19:17379859:A:T	5.7539e-08	-1.49358	-3.3072e-10
17380174	chr19:17380174:C:T	1.19542e-07	-1.69984e-10	-0.762382
17380178	chr19:17380178:A:G	5.89337e-08	-1.46964	-3.3072e-10
17380207	chr19:17380207:T:G	2.72724e-07	-1.69984e-10	0.0624119
17380290	chr19:17380290:T:C	5.86621e-08	-1.47425	-3.3072e-10
17380663	chr19:17380663:A:G	2.27882e-08	-1.76876	-0.651048
17381227	chr19:17381227:C:T	5.36391e-08	-1.56377	-3.3072e-10
17381632	chr19:17381632:A:G	2.01845e-07	-1.69984e-10	-0.238549
17381816	chr19:17381816:G:A	1.4965e-08	-1.51503	-1.3253
17382334	chr19:17382334:A:T	6.91951e-08	-1.69984e-10	-1.30912
17382801	chr19:17382801:C:A	1.47351e-08	-1.53952	-1.3163
17382923	chr19:17382923:T:C	2.04914e-08	-1.62092	-0.905125
17383424	chr19:17383424:A:G	3.59784e-08	-0.913328	-1.0498
17383794	chr19:17383794:T:C	9.87314e-08	-1.69984e-10	-0.953645
17384417	chr19:17384417:G:A	7.03484e-08	-1.69984e-10	-1.29259
17384523	chr19:17384523:G:A	6.07533e-08	-1.43923	-3.3072e-10
17384829	chr19:17384829:A:C	6.93962e-08	-1.69984e-10	-1.30622
17385128	chr19:17385128:G:C	7.23039e-08	-1.69984e-10	-1.26517
17385140	chr19:17385140:A:G	1.92895e-08	-1.26238	-1.3241
17385149	chr19:17385149:A:C	1.75837e-08	-1.42733	-1.25175
17385332	chr19:17385332:A:G	1.80144e-08	-1.34073	-1.31415
17385818	chr19:17385818:T:G	1.15619e-07	-1.69984e-10	-0.795752
17386600	chr19:17386600:T:A	1.29721e-08	-1.75342	-1.22983
17386705	chr19:17386705:C:A	1.07419e-07	-0.86931	-3.3072e-10
17386792	chr19:17386792:A:C	8.95825e-08	-1.69984e-10	-1.05089
17386965	chr19:17386965:C:T	1.58875e-07	-1.69984e-10	-0.477928
17386993	chr19:17386993:G:A	7.46278e-08	-1.69984e-10	-1.23354
17387050	chr19:17387050:T:C	5.42446e-08	-1.55254	-3.3072e-10
17387152	chr19:17387152:A:G	7.59488e-08	-1.69984e-10	-1.21599
17387172	chr19:17387172:C:T	7.23374e-08	-1.69984e-10	-1.26471
17387280	chr19:17387280:G:A	6.80398e-08	-1.69984e-10	-1.32596
17387403	chr19:17387403:A:G	8.9691e-08	-1.69984e-10	-1.04968
17387465	chr19:17387465:C:T	6.88023e-08	-1.69984e-10	-1.31481
17387516	chr19:17387516:G:A	6.97153e-08	-1.69984e-10	-1.30163
17387642	chr19:17387642:C:T	7.11425e-08	-1.69984e-10	-1.28136
17388121	chr19:17388121:C:T	8.95885e-08	-1.69984e-10	-1.05082
17388122	chr19:17388122:G:A	2.14304e-08	-1.57231	-0.90893
17388530	chr19:17388530:G:A	6.91136e-08	-1.69984e-10	-1.3103
17388769	chr19:17388769:T:C	1.46376e-08	-1.75412	-1.10834
17389104	chr19:17389104:T:C	1.53067e-07	-1.69984e-10	-0.515174
17389471	chr19:17389471:T:C	7.04159e-08	-1.69984e-10	-1.29163
17389527	chr19:17389527:C:G	7.29931e-08	-1.69984e-10	-1.25568
17389588	chr19:17389588:A:G	5.15417e-08	-1.60366	-3.3072e-10
17390254	chr19:17390254:A:T	7.6725e-08	-1.69984e-10	-1.20582
17390274	chr19:17390274:A:G	7.15258e-08	-1.69984e-10	-1.27599
17390309	chr19:17390309:C:A	1.9021e-07	-1.69984e-10	-0.297917
17390852	chr19:17390852:C:T	6.82476e-08	-1.69984e-10	-1.32291
17390999	chr19:17390999:C:A	5.32303e-08	-1.13114	-0.440278
17391679	chr19:17391679:T:C	9.22745e-08	-1.69984e-10	-1.02128
17391889	chr19:17391889:G:A	1.30314e-08	-1.77111	-1.20758
17392086	chr19:17392086:C:T	1.91952e-08	-1.34307	-1.24832
17392103	chr19:17392103:T:C	7.34207e-08	-1.69984e-10	-1.24984
17392186	chr19:17392186:A:C	1.2102e-08	-1.76407	-1.28861
17392194	chr19:17392194:C:T	5.8728e-08	-1.47313	-3.3072e-10
17392248	chr19:17392248:G:A	6.79991e-08	-1.69984e-10	-1.32655
17392326	chr19:17392326:AAT:A	7.49794e-08	-1.69984e-10	-1.22883
17392390	chr19:17392390:C:T	7.30357e-08	-1.69984e-10	-1.2551
17392459	chr19:17392459:C:A	1.21196e-08	-1.77089	-1.28034
17392474	chr19:17392474:G:A	1.68956e-07	-1.69984e-10	-0.416411
17392608	chr19:17392608:G:A	1.32196e-08	-1.77009	-1.19425
17392915	chr19:17392915:C:T	1.33081e-08	-1.77096	-1.18672
17393187	chr19:17393187:C:T	1.218e-08	-1.77027	-1.27598
17393314	chr19:17393314:C:T	1.82171e-08	-1.33385	-1.30984
17393500	chr19:17393500:C:T	6.76101e-08	-0.981982	-0.350308
17393712	chr19:17393712:C:T	1.20382e-08	-1.76898	-1.28899
17393955	chr19:17393955:G:C	1.22582e-08	-1.76789	-1.27196
17394248	chr19:17394248:G:A	4.4891e-08	-1.74181	-3.3072e-10
17394264	chr19:17394264:G:T	1.23048e-08	-1.76477	-1.27129
17394299	chr19:17394299:G:A	1.80631e-07	-1.69984e-10	-0.349595
17394387	chr19:17394387:T:G	1.8455e-08	-1.40231	-1.2284
17394439	chr19:17394439:C:T	1.32216e-08	-1.76734	-1.19686
17394647	chr19:17394647:G:A	7.2791e-08	-1.69984e-10	-1.25846
17394661	chr19:17394661:G:A	6.61204e-08	-1.35457	-3.3072e-10
17394801	chr19:17394801:C:T	7.17259e-08	-1.69984e-10	-1.2732
17394820	chr19:17394820:T:C	1.84005e-08	-1.62621	-1.00746
17395050	chr19:17395050:C:T	1.795e-08	-1.42879	-1.22967
17395367	chr19:17395367:T:C	1.75473e-08	-1.36039	-1.32075
17395457	chr19:17395457:T:C	7.46055e-08	-1.69984e-10	-1.23383
17395531	chr19:17395531:C:T	2.01352e-07	-1.69984e-10	-0.240993
17395710	chr19:17395710:G:A	1.90359e-07	-1.69984e-10	-0.297138
17395952	chr19:17395952:C:T	2.70656e-07	-1.69984e-10	0.0548003
17396010	chr19:17396010:C:T	1.84672e-08	-1.76717	-0.86288
17396691	chr19:17396691:A:G	6.48591e-08	-1.74262	0.368792
17397128	chr19:17397128:A:G	2.84438e-07	-1.69984e-10	0.104467
17397403	chr19:17397403:C:T	2.24893e-07	-1.69984e-10	-0.130425
17397644	chr19:17397644:C:A	2.09144e-08	-1.76417	-0.741444
17397736	chr19:17397736:C:T	9.0978e-08	-1.69984e-10	-1.03543
17397773	chr19:17397773:C:T	3.75214e-08	-1.08053	-0.840605
17397788	chr19:17397788:C:A	6.72046e-08	-1.33831	-3.3072e-10
17397815	chr19:17397815:A:G	3.2998e-07	-1.69984e-10	0.252984
17397867	chr19:17397867:T:C	6.80961e-08	-1.69984e-10	-1.32513
17397872	chr19:17397872:G:T	1.2569e-07	-1.69984e-10	-0.712231
17398046	chr19:17398046:T:A	1.53417e-08	-1.51665	-1.29883
17398059	chr19:17398059:A:C	1.55532e-08	-1.4913	-1.31048
17398102	chr19:17398102:C:T	9.1055e-08	-1.69984e-10	-1.03458
17398124	chr19:17398124:G:A	6.99359e-08	-1.69984e-10	-1.29847
17398184	chr19:17398184:C:T	7.6918e-08	-1.69984e-10	-1.20331
17398198	chr19:17398198:G:A	1.89525e-08	-1.29774	-1.30637
17398250	chr19:17398250:C:T	1.87061e-07	-0.314615	-3.3072e-10
17398323	chr19:17398323:G:A	1.45202e-08	-1.59976	-1.27074
17398636	chr19:17398636:A:C	5.18436e-08	-1.59782	-3.3072e-10
17398809	chr19:17398809:A:G	1.41541e-07	-1.69984e-10	-0.59346
17399017	chr19:17399017:GGGACACTCAGCAGT:G	3.57046e-07	-1.69984e-10	0.331818
17399644	chr19:17399644:G:A	1.6167e-08	-1.43749	-1.32559
17399741	chr19:17399741:T:C	3.54795e-07	-1.69984e-10	0.325492
17400098	chr19:17400098:C:T	1.37064e-08	-1.75352	-1.17467
17400354	chr19:17400354:C:T	1.16447e-07	-1.69984e-10	-0.788608
17400358	chr19:17400358:T:C	3.42379e-07	-1.69984e-10	0.289869
17400483	chr19:17400483:G:A	2.4531e-07	-0.0435247	-3.3072e-10
17400550	chr19:17400550:C:T	1.13975e-07	-1.69984e-10	-0.81007
17400683	chr19:17400683:G:C	1.77196e-08	-1.36406	-1.30732
17400843	chr19:17400843:G:A	9.74017e-08	-1.69984e-10	-0.967205
17401040	chr19:17401040:A:G	7.01131e-08	-1.69984e-10	-1.29594
17401158	chr19:17401158:A:G	7.31721e-08	-1.69984e-10	-1.25323
17401279	chr19:17401279:G:A	6.99633e-08	-1.69984e-10	-1.29808
17401555	chr19:17401555:AG:A	1.71671e-08	-1.3766	-1.32645
17401603	chr19:17401603:G:A	1.68138e-08	-1.39882	-1.32503
17401653	chr19:17401653:A:G	4.46766e-08	-1.7466	-3.3072e-10
17401722	chr19:17401722:G:A	7.01203e-08	-1.69984e-10	-1.29584
17401862	chr19:17401862:A:G	7.05443e-08	-1.69984e-10	-1.28981
17401867	chr19:17401867:TAA:T	1.40611e-07	-1.69984e-10	-0.60005
17401869	chr19:17401869:A:G	2.15722e-07	-1.69984e-10	-0.172059
17402349	chr19:17402349:T:G	1.62515e-08	-1.73863	-1.01923
17402940	chr19:17402940:C:A	1.16884e-08	-1.76918	-1.31827
17403172	chr19:17403172:T:G	1.16313e-08	-1.77089	-1.32146
17403242	chr19:17403242:G:GT	7.42915e-08	-1.69984e-10	-1.23805
17403371	chr19:17403371:A:G	1.28124e-08	-1.69451	-1.30112
17403506	chr19:17403506:T:C	3.78703e-08	-1.36967	-0.542207
17404815	chr19:17404815:C:T	4.1751e-07	-1.69984e-10	0.488261
17405333	chr19:17405333:A:G	1.28808e-08	-1.75936	-1.23095
17405811	chr19:17405811:C:T	1.67104e-08	-1.57655	-1.15347
17405817	chr19:17405817:C:T	8.29613e-08	-1.69984e-10	-1.12767
17405819	chr19:17405819:G:A	1.2999e-08	-1.65485	-1.32633
17405843	chr19:17405843:G:A	1.49793e-07	-1.69984e-10	-0.536793
17405880	chr19:17405880:T:C	1.35974e-08	-1.64328	-1.29289
17405955	chr19:17405955:C:T	1.23911e-08	-1.70345	-1.32562
17406147	chr19:17406147:G:A	1.28885e-08	-1.75992	-1.22979
17406365	chr19:17406365:T:C	1.68362e-08	-1.40434	-1.31817
17406472	chr19:17406472:T:G	6.80724e-08	-1.69984e-10	-1.32548
17406944	chr19:17406944:G:A	1.33362e-07	-1.69984e-10	-0.65298
17407068	chr19:17407068:C:T	1.2979e-07	-1.69984e-10	-0.680131
17407227	chr19:17407227:C:T	7.76962e-08	-1.69984e-10	-1.19324
17407483	chr19:17407483:C:T	1.51042e-07	-1.69984e-10	-0.52849
17407515	chr19:17407515:T:C	1.28407e-08	-1.77021	-1.22322
17407576	chr19:17407576:C:T	8.80649e-08	-1.69984e-10	-1.06797
17407735	chr19:17407735:C:T	1.72283e-08	-1.37395	-1.32555
17407862	chr19:17407862:A:G	4.04198e-07	-1.69984e-10	0.455856
17407868	chr19:17407868:C:T	1.85114e-08	-1.64239	-0.985272
17408068	chr19:17408068:C:G	1.5702e-08	-1.75421	-1.03806
17408592	chr19:17408592:G:A	1.32189e-07	-0.661817	-3.3072e-10
17408678	chr19:17408678:C:T	1.17422e-08	-1.77124	-1.31162
17409109	chr19:17409109:G:A	6.84139e-08	-1.69984e-10	-1.32047
17409270	chr19:17409270:A:G	2.68422e-08	-1.0747	-1.18137
17409327	chr19:17409327:C:T	1.30611e-08	-1.76361	-1.2128
17409820	chr19:17409820:C:T	2.34624e-07	-1.69984e-10	-0.0880659
17410328	chr19:17410328:G:A	2.22477e-07	-1.69984e-10	-0.141227
17410363	chr19:17410363:G:A	8.72203e-08	-1.69984e-10	-1.07761
17410371	chr19:17410371:A:G	4.58645e-07	-1.69984e-10	0.582228
17410386	chr19:17410386:GTCTCAAACTCCTAGGCTCCAAAGA:G	1.69526e-07	-1.69984e-10	-0.413044
17410819	chr19:17410819:C:T	7.21476e-08	-1.69984e-10	-1.26733
17410882	chr19:17410882:C:T	1.18511e-07	-1.69984e-10	-0.771043
17411030	chr19:17411030:G:A	1.35675e-08	-1.77025	-1.16811
17411459	chr19:17411459:G:A	1.72224e-08	-1.62746	-1.07237
17411500	chr19:17411500:T:C	1.28566e-08	-1.7666	-1.22559
17411994	chr19:17411994:G:A	7.07339e-08	-1.28712	-3.3072e-10
17412176	chr19:17412176:T:A	1.22958e-08	-1.76132	-1.27547
17412219	chr19:17412219:T:A	1.64127e-07	-0.44541	-3.3072e-10
17412261	chr19:17412261:T:A	8.67415e-08	-1.69984e-10	-1.08312
17412302	chr19:17412302:T:C	1.23304e-08	-1.76146	-1.27251
17412581	chr19:17412581:T:C	1.23977e-08	-1.76008	-1.26846
17413323	chr19:17413323:C:T	7.65265e-08	-1.69984e-10	-1.20841
17413584	chr19:17413584:C:G	1.39826e-06	-1.69984e-10	1.69694
17413897	chr19:17413897:G:T	1.37425e-08	-1.75931	-1.16625
17413986	chr19:17413986:G:T	1.50567e-07	-1.69984e-10	-0.53164
17413999	chr19:17413999:G:A	8.06039e-08	-1.69984e-10	-1.1565
17414219	chr19:17414219:C:T	1.50384e-07	-1.69984e-10	-0.532854
17414220	chr19:17414220:A:G	1.24354e-08	-1.77111	-1.25439
17414505	chr19:17414505:T:C	1.37546e-08	-1.66315	-1.26152
17414611	chr19:17414611:G:A	1.24517e-08	-1.77097	-1.25322
17414694	chr19:17414694:C:T	1.24663e-08	-1.77048	-1.25254
17414777	chr19:17414777:G:A	1.59277e-08	-1.75697	-1.02102
17414964	chr19:17414964:G:A	1.10543e-07	-1.69984e-10	-0.840641
17415028	chr19:17415028:A:C	2.56972e-08	-1.72662	-0.573051
17415112	chr19:17415112:G:A	1.26003e-08	-1.77019	-1.24214
17415200	chr19:17415200:C:G	1.36662e-08	-1.6738	-1.25732
17415313	chr19:17415313:G:C	1.77627e-08	-1.76254	-0.90641
17415324	chr19:17415324:C:T	4.62588e-08	-1.7118	-3.3072e-10
17415542	chr19:17415542:T:G	3.50247e-08	-1.68035	-0.309647
17415614	chr19:17415614:C:T	2.11588e-07	-1.69984e-10	-0.191405
17415722	chr19:17415722:T:TCTTAA	2.02525e-08	-1.75896	-0.778809
17415755	chr19:17415755:A:G	4.32585e-08	-1.70912	-0.0697285
17416054	chr19:17416054:T:C	7.57484e-08	-1.69984e-10	-1.21863
17416122	chr19:17416122:G:A	8.27909e-08	-1.69984e-10	-1.12973
17416561	chr19:17416561:G:A	1.29407e-08	-1.66934	-1.31633
17416838	chr19:17416838:G:A	8.45532e-08	-1.69984e-10	-1.10867
17417529	chr19:17417529:C:T	1.08588e-07	-1.69984e-10	-0.858486
17417601	chr19:17417601:G:A	6.84295e-08	-1.69984e-10	-1.32024
17417686	chr19:17417686:G:A	1.22564e-08	-1.74458	-1.29542
17417933	chr19:17417933:G:T	1.62171e-08	-1.63315	-1.12683
17418010	chr19:17418010:C:T	1.20049e-08	-1.76765	-1.29308
17418251	chr19:17418251:A:G	1.00867e-07	-1.69984e-10	-0.932247
17418471	chr19:17418471:C:T	8.8121e-08	-1.69984e-10	-1.06734
17419525	chr19:17419525:T:C	1.37872e-08	-1.64521	-1.2771
17419683	chr19:17419683:A:G	1.63029e-08	-1.70816	-1.04654
17419709	chr19:17419709:A:G	1.18915e-08	-1.76897	-1.30126
17419713	chr19:17419713:C:T	1.43793e-08	-1.55367	-1.32659
17420100	chr19:17420100:G:T	1.16856e-08	-1.77098	-1.31671
17420641	chr19:17420641:G:A	1.58736e-08	-1.67449	-1.10691
17420706	chr19:17420706:G:A	2.58861e-08	-1.65181	-0.640532
17420841	chr19:17420841:C:G	1.27854e-08	-1.75992	-1.23782
17421541	chr19:17421541:T:C	1.17192e-08	-1.75896	-1.32586
17421586	chr19:17421586:A:G	4.36464e-08	-1.76993	-3.3072e-10
17421642	chr19:17421642:G:C	9.059e-08	-1.69984e-10	-1.0397
17422780	chr19:17422780:C:T	6.97844e-08	-1.69984e-10	-1.30064
17422813	chr19:17422813:G:T	4.66429e-08	-1.70353	-3.3072e-10
17422877	chr19:17422877:A:G	7.42005e-08	-1.69984e-10	-1.23928
17423123	chr19:17423123:C:T	7.03254e-08	-1.69984e-10	-1.29292
17423267	chr19:17423267:G:C	5.66905e-08	-1.73983	0.231392
17423388	chr19:17423388:A:G	4.72261e-08	-1.6911	-3.3072e-10
17423575	chr19:17423575:G:A	7.13575e-08	-1.69984e-10	-1.27835
17423884	chr19:17423884:T:C	7.28552e-08	-1.69984e-10	-1.25757
17424089	chr19:17424089:C:T	3.19925e-08	-1.65336	-0.427183
17424205	chr19:17424205:G:T	5.02897e-08	-1.72365	0.0954046
17424206	chr19:17424206:C:T	7.21292e-08	-1.69984e-10	-1.26759
17424321	chr19:17424321:A:C	1.71752e-07	-1.69984e-10	-0.399995
17424400	chr19:17424400:G:A	1.00849e-07	-1.69984e-10	-0.932428
17424490	chr19:17424490:A:G	6.85177e-08	-1.69984e-10	-1.31896
17424663	chr19:17424663:G:A	6.00482e-08	-1.4509	-3.3072e-10
17424716	chr19:17424716:G:A	7.09727e-08	-1.69984e-10	-1.28375
17424723	chr19:17424723:G:T	7.1358e-08	-1.69984e-10	-1.27834
17424737	chr19:17424737:C:T	8.11439e-08	-1.69984e-10	-1.14982
17425434	chr19:17425434:TG:T	3.04342e-08	-1.65177	-0.478707
17425496	chr19:17425496:T:G	8.05832e-08	-1.69984e-10	-1.15676
17425719	chr19:17425719:G:T	6.85718e-08	-1.69984e-10	-1.31817
17425824	chr19:17425824:A:G	7.5675e-08	-1.69984e-10	-1.2196
17426173	chr19:17426173:T:C	1.80987e-08	-1.70429	-0.945922
17426275	chr19:17426275:G:T	9.21739e-08	-1.69984e-10	-1.02237
17426278	chr19:17426278:G:A	2.57961e-08	-1.67718	-0.618646
17426298	chr19:17426298:G:C	7.08627e-08	-1.69984e-10	-1.2853
17426440	chr19:17426440:C:T	6.98792e-08	-1.69984e-10	-1.29928
17426442	chr19:17426442:A:G	7.12055e-08	-1.69984e-10	-1.28048
17426463	chr19:17426463:C:A	1.30916e-07	-1.69984e-10	-0.671491
17426969	chr19:17426969:A:G	7.04484e-08	-1.69984e-10	-1.29117
17427435	chr19:17427435:T:C	7.7892e-08	-1.69984e-10	-1.19072
17427858	chr19:17427858:C:T	6.80175e-08	-1.69984e-10	-1.32628
17427988	chr19:17427988:A:G	1.53576e-08	-1.51138	-1.30305
17428219	chr19:17428219:G:T	2.15459e-08	-1.71045	-0.765417
17428275	chr19:17428275:A:G	7.87393e-08	-1.69984e-10	-1.17991
17428450	chr19:17428450:ACT:A	3.95228e-07	0.433415	-3.3072e-10
17429304	chr19:17429304:C:T	1.66233e-08	-1.59139	-1.14385
17429495	chr19:17429495:C:G	9.09789e-08	-1.03542	-3.3072e-10
17429788	chr19:17429788:G:A	6.21631e-07	-1.69984e-10	0.886298
17430069	chr19:17430069:C:T	7.18311e-08	-1.69984e-10	-1.27173
17430073	chr19:17430073:T:G	1.3563e-07	-1.69984e-10	-0.636119
17430208	chr19:17430208:A:G	1.45134e-08	-1.57105	-1.29993
17430373	chr19:17430373:T:C	3.06705e-07	-1.69984e-10	0.179839
17430521	chr19:17430521:TCACTGCAACCTCCACCTCCCGGGTTCAAGTGATTCTCCTGCCTCAGCCTCCTGAGTAGCTGGGATTACAAGCATGAACCACTACACCCAGCTAATTTTTGTAGTTTTTGGTTTTTTTTTTTTTTTTTTTTTTTTTGAGACGGAGTCTCACTCTGTCGCCAGGCTGGAGTGCAGTGGAGCGATGTCGGCC:T	7.85093e-08	-1.69984e-10	-1.18283
17430600	chr19:17430600:C:A	7.72194e-08	-1.69984e-10	-1.1994
17431381	chr19:17431381:A:G	1.77285e-08	-1.50449	-1.16639
17431522	chr19:17431522:G:A	7.28566e-08	-1.69984e-10	-1.25756
17432126	chr19:17432126:GA:G	1.57034e-08	-1.64769	-1.14449
17432138	chr19:17432138:G:A	1.45257e-08	-1.71502	-1.15511
17432304	chr19:17432304:G:A	1.3019e-08	-1.6529	-1.32674
17432331	chr19:17432331:C:G	1.11638e-07	-1.69984e-10	-0.830789
17432461	chr19:17432461:T:C	1.85486e-08	-1.47831	-1.14734
17432484	chr19:17432484:G:C	1.11646e-07	-1.69984e-10	-0.830712
17432829	chr19:17432829:C:T	6.83418e-08	-1.69984e-10	-1.32153
17432872	chr19:17432872:G:A	4.94148e-08	-1.6458	-3.3072e-10
17433230	chr19:17433230:C:T	3.38712e-08	-1.72827	-0.295215
17433337	chr19:17433337:G:A	9.59179e-08	-1.69984e-10	-0.982556
17433356	chr19:17433356:C:T	7.75908e-08	-1.69984e-10	-1.1946
17433435	chr19:17433435:C:T	1.36972e-08	-1.67822	-1.25064
17433509	chr19:17433509:G:A	2.02661e-07	-1.69984e-10	-0.234516
17433566	chr19:17433566:G:A	3.13673e-08	-1.72532	-0.374961
17434039	chr19:17434039:T:C	6.80549e-08	-1.69984e-10	-1.32573
17434979	chr19:17434979:G:A	7.19972e-08	-1.69984e-10	-1.26942
17435305	chr19:17435305:C:A	9.11655e-08	-1.69984e-10	-1.03337
17435474	chr19:17435474:C:T	2.17102e-07	-1.69984e-10	-0.165681
17435687	chr19:17435687:T:C	8.38042e-08	-1.69984e-10	-1.11756
17435886	chr19:17435886:C:G	5.64692e-08	-1.51235	-3.3072e-10
17435901	chr19:17435901:T:C	4.32496e-08	-0.831154	-0.947908
17435946	chr19:17435946:T:G	8.13194e-08	-1.69984e-10	-1.14766
17436046	chr19:17436046:G:A	3.2741e-08	-0.925188	-1.13223
17436125	chr19:17436125:G:A	7.04276e-08	-1.69984e-10	-1.29146
17436370	chr19:17436370:T:C	2.10882e-08	-1.1862	-1.31113
17436483	chr19:17436483:A:G	4.09507e-08	-1.1797	-0.653982
17436533	chr19:17436533:G:A	9.25511e-08	-1.69984e-10	-1.01829
17436737	chr19:17436737:G:A	4.37936e-08	-1.76656	-3.3072e-10
17436824	chr19:17436824:G:A	7.97855e-08	-1.69984e-10	-1.16671
17436893	chr19:17436893:G:A	4.06189e-08	-0.62043	-1.22138
17437243	chr19:17437243:A:G	4.11118e-07	-1.69984e-10	0.472833
17437278	chr19:17437278:C:T	6.807e-08	-1.69984e-10	-1.32551
17437499	chr19:17437499:A:G	1.13515e-07	-1.69984e-10	-0.814111
17437819	chr19:17437819:T:TG	1.13853e-07	-1.69984e-10	-0.811141
17437820	chr19:17437820:G:A	4.1648e-08	-0.728255	-1.08854
17437886	chr19:17437886:T:C	1.02365e-07	-0.917505	-3.3072e-10
17438027	chr19:17438027:C:A	2.84495e-08	-1.7454	-0.452512
17438142	chr19:17438142:A:G	6.6206e-08	-0.60941	-0.743868
17438211	chr19:17438211:C:T	7.07953e-08	-1.69984e-10	-1.28626
17438324	chr19:17438324:G:C	4.70568e-08	-0.560042	-1.13465
17438519	chr19:17438519:C:G	4.43463e-08	-1.75402	-3.3072e-10
17438672	chr19:17438672:A:G	1.2445e-07	-0.722145	-3.3072e-10
17438735	chr19:17438735:T:C	2.94708e-08	-1.74666	-0.415984
17438839	chr19:17438839:C:T	8.8966e-08	-1.69984e-10	-1.05779
17439015	chr19:17439015:G:T	3.0496e-08	-1.71644	-0.412013
17439138	chr19:17439138:C:T	4.73714e-08	-0.480807	-1.20722
17440288	chr19:17440288:G:A	8.26856e-08	-0.394939	-0.736064
17440319	chr19:17440319:C:T	5.7749e-08	-0.71005	-0.779893
17440742	chr19:17440742:G:A	1.00088e-07	-1.69984e-10	-0.939998
17441274	chr19:17441274:C:T	8.41808e-08	-1.69984e-10	-1.11308
17441279	chr19:17441279:G:A	5.25013e-08	-1.58521	-3.3072e-10
17441680	chr19:17441680:G:A	8.82385e-08	-1.69984e-10	-1.066
17441980	chr19:17441980:G:A	2.9988e-08	-0.818642	-1.32661
17442325	chr19:17442325:TC:T	3.73059e-07	-1.69984e-10	0.375687
17443109	chr19:17443109:G:A	4.25271e-08	-0.469825	-1.32608
17443289	chr19:17443289:T:A	1.44984e-07	-1.05383	0.484406
17443303	chr19:17443303:C:A	7.1559e-08	-1.69984e-10	-1.27553
17443365	chr19:17443365:A:G	6.91418e-08	-1.69984e-10	-1.30989
17443466	chr19:17443466:C:T	7.24532e-08	-1.69984e-10	-1.26311
17443548	chr19:17443548:C:G	6.97982e-08	-1.69984e-10	-1.30044
17443616	chr19:17443616:A:G	2.23758e-08	-1.72683	-0.711242
17443842	chr19:17443842:G:A	7.64598e-08	-1.69984e-10	-1.20928
17443904	chr19:17443904:G:T	7.94388e-08	-1.69984e-10	-1.17106
17444663	chr19:17444663:G:T	1.08727e-07	-0.72116	-0.136043
17444900	chr19:17444900:C:A	1.28819e-08	-1.72828	-1.26194
17444952	chr19:17444952:C:T	9.56919e-08	-1.69984e-10	-0.984915
17445928	chr19:17445928:A:AC	1.70048e-08	-1.76423	-0.94832
17445933	chr19:17445933:C:T	5.75146e-08	-1.62841	0.134397
17445984	chr19:17445984:C:G	4.67619e-08	-1.70098	-3.3072e-10
17446201	chr19:17446201:CATCT:C	3.11715e-07	-0.65378	0.849822
17446244	chr19:17446244:C:T	8.01159e-08	-1.69984e-10	-1.16257
17446650	chr19:17446650:A:G	3.11581e-08	-0.800991	-1.30598
17447137	chr19:17447137:G:A	1.80985e-07	-1.69984e-10	-0.347635
17447152	chr19:17447152:G:A	8.7312e-08	-1.69984e-10	-1.07656
17448267	chr19:17448267:T:C	1.13874e-07	-1.69984e-10	-0.810956
17448654	chr19:17448654:G:A	6.90877e-08	-1.69984e-10	-1.31067
17448788	chr19:17448788:A:G	4.74192e-07	-1.69984e-10	0.615563
17449079	chr19:17449079:G:A	1.55779e-08	-1.7681	-1.0321
17449085	chr19:17449085:T:G	1.28297e-07	-1.69984e-10	-0.691699
17449203	chr19:17449203:TA:T	9.35025e-08	-1.69984e-10	-1.00806
17449383	chr19:17449383:C:T	5.72135e-07	-1.69984e-10	0.803327
17449430	chr19:17449430:T:G	1.19064e-07	-1.69984e-10	-0.766387
17450041	chr19:17450041:AT:A	1.56426e-07	-0.298048	-0.195418
17450293	chr19:17450293:T:C	6.88239e-08	-1.69984e-10	-1.3145
17450489	chr19:17450489:A:C	1.05397e-07	-1.69984e-10	-0.888311
17450863	chr19:17450863:A:G	1.87816e-07	-1.69984e-10	-0.310588
17451658	chr19:17451658:G:T	1.60556e-07	-0.191161	-0.276244
17451815	chr19:17451815:G:A	5.8555e-08	-1.47608	-3.3072e-10
17451923	chr19:17451923:C:T	7.23085e-08	-1.69984e-10	-1.26511
17452160	chr19:17452160:T:C	3.03187e-08	-1.7208	-0.413485
17452886	chr19:17452886:G:C	7.00071e-08	-1.69984e-10	-1.29745
17453346	chr19:17453346:A:G	1.75837e-07	-1.69984e-10	-0.37649
17454059	chr19:17454059:C:T	2.69427e-08	-1.76208	-0.490257
17454710	chr19:17454710:C:A	8.3095e-08	-1.69984e-10	-1.12606
17455600	chr19:17455600:G:T	2.38372e-08	-1.17934	-1.19546
17455801	chr19:17455801:T:C	7.09448e-08	-1.69984e-10	-1.28415
17455825	chr19:17455825:T:A	2.11802e-08	-1.18339	-1.30959
17455878	chr19:17455878:G:A	8.68913e-08	-1.69984e-10	-1.08139
17456110	chr19:17456110:G:A	7.22453e-08	-1.69984e-10	-1.26598
17456371	chr19:17456371:C:G	7.20401e-08	-1.69984e-10	-1.26882
17456542	chr19:17456542:T:C	1.11072e-07	-1.69984e-10	-0.835872
17456574	chr19:17456574:G:A	7.07295e-08	-1.69984e-10	-1.28719
17456619	chr19:17456619:T:C	2.07096e-08	-1.63148	-0.88397
17456701	chr19:17456701:G:C	7.18545e-08	-1.69984e-10	-1.27141
17457310	chr19:17457310:C:T	5.59168e-08	-0.767755	-0.754428
17457571	chr19:17457571:C:T	6.87655e-08	-1.69984e-10	-1.31535
17458243	chr19:17458243:A:G	3.26663e-08	-0.878794	-1.18091
17458260	chr19:17458260:C:T	1.10944e-07	-1.69984e-10	-0.837024
17458288	chr19:17458288:C:T	4.29494e-08	-0.467086	-1.31894
17458325	chr19:17458325:T:C	4.42229e-08	-1.7568	-3.3072e-10
17458386	chr19:17458386:A:T	2.0372e-08	-1.77044	-0.761445
17458459	chr19:17458459:C:T	8.24865e-08	-1.69984e-10	-1.13341
17458500	chr19:17458500:A:G	9.48656e-08	-1.69984e-10	-0.993587
17458522	chr19:17458522:A:C	7.08665e-08	-1.69984e-10	-1.28525
17458526	chr19:17458526:T:C	2.94398e-08	-1.00129	-1.16241
17458564	chr19:17458564:C:A	1.28522e-07	-1.69984e-10	-0.689949
17458672	chr19:17458672:G:T	2.88668e-08	-0.959088	-1.22427
17458793	chr19:17458793:G:T	4.16678e-08	-1.05913	-0.757189
17459196	chr19:17459196:A:G	1.9837e-08	-1.23566	-1.32284
17459261	chr19:17459261:TAC:T	7.37553e-08	-0.786514	-0.458782
17459393	chr19:17459393:A:T	9.07844e-08	-1.69984e-10	-1.03756
17459569	chr19:17459569:C:T	7.08087e-08	-1.69984e-10	-1.28607
17460152	chr19:17460152:AGGCGCCCACCACCACG:A	6.95778e-08	-1.69984e-10	-1.3036
17460168	chr19:17460168:G:A	2.03709e-07	-1.69984e-10	-0.229356
17460329	chr19:17460329:T:G	9.33965e-08	-1.69984e-10	-1.00919
17460391	chr19:17460391:A:G	9.48914e-08	-1.69984e-10	-0.993315
17460602	chr19:17460602:A:G	7.0918e-08	-1.69984e-10	-1.28452
17460777	chr19:17460777:C:G	7.53758e-07	-1.69984e-10	1.07902
17460935	chr19:17460935:T:C	3.46446e-08	-1.16056	-0.840348
17460957	chr19:17460957:A:G	9.13706e-08	-1.69984e-10	-1.03112
17461338	chr19:17461338:A:G	7.07835e-08	-1.69984e-10	-1.28642
17461350	chr19:17461350:A:C	2.05256e-07	-1.69984e-10	-0.221791
17461519	chr19:17461519:C:T	8.05951e-08	-0.796004	-0.360607
17462074	chr19:17462074:G:A	4.45349e-08	-1.74978	-3.3072e-10
17462502	chr19:17462502:G:A	7.5441e-08	-1.69984e-10	-1.2227
17462534	chr19:17462534:G:A	5.42903e-08	-0.724077	-0.827625
17462641	chr19:17462641:T:C	1.27804e-07	-1.69984e-10	-0.695547
17462930	chr19:17462930:A:G	4.35968e-08	-1.77106	-3.3072e-10
17463169	chr19:17463169:G:A	1.23791e-08	-1.76524	-1.2648
17463218	chr19:17463218:G:A	7.10287e-08	-1.69984e-10	-1.28296
17463494	chr19:17463494:G:T	7.88855e-08	-1.69984e-10	-1.17805
17463621	chr19:17463621:G:A	2.29604e-07	-0.109691	-3.3072e-10
17463689	chr19:17463689:G:A	2.2583e-08	-1.7493	-0.679545
17463696	chr19:17463696:G:A	2.1808e-08	-1.71852	-0.745249
17463715	chr19:17463715:G:A	7.20435e-08	-1.69984e-10	-1.26878
17463728	chr19:17463728:T:C	8.83107e-08	-1.69984e-10	-1.06519
17464002	chr19:17464002:A:G	1.04373e-07	-0.193052	-0.705027
17464193	chr19:17464193:G:A	6.80417e-08	-1.69984e-10	-1.32593
17464196	chr19:17464196:G:C	3.50341e-08	-1.02424	-0.965487
17464328	chr19:17464328:A:G	7.48591e-08	-1.69984e-10	-1.23044
17464490	chr19:17464490:T:A	1.47335e-07	-1.69984e-10	-0.553339
17464493	chr19:17464493:G:A	2.38442e-08	-1.7652	-0.609312
17464547	chr19:17464547:G:A	4.6146e-08	-0.601501	-1.11274
17464690	chr19:17464690:G:A	7.12784e-08	-1.69984e-10	-1.27945
17464713	chr19:17464713:C:T	7.18743e-08	-1.69984e-10	-1.27113
17464801	chr19:17464801:G:A	5.03236e-08	-1.28466	-0.342909
17464876	chr19:17464876:A:T	2.40693e-08	-1.76633	-0.598784
17465124	chr19:17465124:G:C	6.97164e-08	-1.69984e-10	-1.30161
17465542	chr19:17465542:G:A	6.83456e-08	-1.69984e-10	-1.32147
17466847	chr19:17466847:G:A	2.00003e-07	-1.69984e-10	-0.247716
17466858	chr19:17466858:A:G	3.67421e-08	-0.976441	-0.965683
17467048	chr19:17467048:C:A	6.7994e-08	-1.69984e-10	-1.32663
17467124	chr19:17467124:C:G	8.36807e-08	-1.69984e-10	-1.11904
17467265	chr19:17467265:A:G	1.36239e-07	-1.69984e-10	-0.631636
17468121	chr19:17468121:A:G	3.32604e-08	-1.13432	-0.907366
17468401	chr19:17468401:G:A	1.18026e-07	-1.69984e-10	-0.77514
17468708	chr19:17468708:T:A	8.14621e-08	-1.69984e-10	-1.14591
17468772	chr19:17468772:G:T	6.8015e-08	-1.69984e-10	-1.32632
17469139	chr19:17469139:T:C	6.84635e-08	-1.69984e-10	-1.31975
17469175	chr19:17469175:G:T	2.55754e-08	-0.986107	-1.31831
17469417	chr19:17469417:A:T	1.76724e-07	-1.69984e-10	-0.371461
17469657	chr19:17469657:G:C	1.16009e-07	-0.792379	-3.3072e-10
17470236	chr19:17470236:C:T	8.34844e-08	-1.69984e-10	-1.12139
17471139	chr19:17471139:C:T	1.79383e-07	0.548685	-0.90521
17471509	chr19:17471509:C:T	2.45725e-07	-1.69984e-10	-0.0418365
17471555	chr19:17471555:C:T	9.85206e-08	-1.69984e-10	-0.955782
17472024	chr19:17472024:G:T	1.24664e-07	-1.69984e-10	-0.720429
17472327	chr19:17472327:G:A	1.14446e-07	-1.69984e-10	-0.805944
17472389	chr19:17472389:C:T	8.31463e-08	-1.69984e-10	-1.12545
17472412	chr19:17472412:T:A	4.9659e-08	-1.26855	-0.372315
17472852	chr19:17472852:T:C	6.40521e-08	-1.62355	0.2372
17473036	chr19:17473036:G:A	3.00541e-07	-1.69984e-10	0.159535
17473589	chr19:17473589:C:T	5.24266e-08	-1.14418	-0.442456
17473622	chr19:17473622:G:A	3.436e-07	-1.69984e-10	0.293429
17473970	chr19:17473970:TCTCA:T	7.12463e-08	-1.69984e-10	-1.27991
17474128	chr19:17474128:A:G	8.39746e-08	-1.69984e-10	-1.11553
17474136	chr19:17474136:G:T	2.64472e-07	-0.109541	0.141227
17474332	chr19:17474332:T:C	1.87056e-07	-0.314642	-3.3072e-10
17474357	chr19:17474357:T:C	1.06079e-07	-1.69984e-10	-0.881861
17474445	chr19:17474445:C:G	1.6607e-08	-1.61337	-1.12285
17474810	chr19:17474810:A:G	1.50178e-08	-1.61638	-1.22044
17474962	chr19:17474962:C:T	1.83375e-07	-1.69984e-10	-0.334513
17475075	chr19:17475075:C:T	8.77626e-08	-1.69984e-10	-1.07141
17475076	chr19:17475076:G:A	4.53881e-08	-1.20564	-0.525155
17475393	chr19:17475393:T:C	9.70473e-08	-1.69984e-10	-0.97085
17475394	chr19:17475394:G:T	9.85696e-08	-1.69984e-10	-0.955285
17475583	chr19:17475583:G:A	1.13432e-07	-1.69984e-10	-0.814843
17475637	chr19:17475637:G:C	2.09845e-07	-1.69984e-10	-0.199679
17475694	chr19:17475694:A:T	1.02332e-07	-1.69984e-10	-0.917827
17475980	chr19:17475980:G:A	7.8521e-08	-1.69984e-10	-1.18268
17476032	chr19:17476032:G:A	5.51006e-08	-1.53689	-3.3072e-10
17476301	chr19:17476301:T:C	1.35051e-07	-1.69984e-10	-0.640399
17476398	chr19:17476398:C:T	8.87594e-08	-1.62289	0.56277
17476457	chr19:17476457:G:A	7.0662e-08	-1.69984e-10	-1.28814
17476462	chr19:17476462:C:T	1.03896e-07	-1.58775	0.685092
17476682	chr19:17476682:G:A	7.40785e-08	-1.69984e-10	-1.24092
17476798	chr19:17476798:G:A	8.97958e-08	-1.62551	0.576996
17476935	chr19:17476935:C:T	9.04987e-08	-1.69984e-10	-1.04071
17477129	chr19:17477129:T:C	8.24066e-08	-1.69984e-10	-1.13438
17477456	chr19:17477456:G:A	9.65174e-08	-1.69984e-10	-0.976325
17477459	chr19:17477459:G:A	6.98024e-08	-1.69984e-10	-1.30038
17477655	chr19:17477655:C:G	2.15596e-08	-1.71998	-0.755244
17477678	chr19:17477678:G:A	2.68071e-08	-1.68908	-0.568303
17477709	chr19:17477709:T:C	8.36392e-08	-1.58745	0.467911
17477953	chr19:17477953:G:A	8.5333e-08	-1.61579	0.516308
17478381	chr19:17478381:C:T	7.66845e-08	-1.69984e-10	-1.20635
17479035	chr19:17479035:C:T	6.80081e-08	-1.69984e-10	-1.32642
17479438	chr19:17479438:G:A	8.15801e-08	-1.69984e-10	-1.14446
17479788	chr19:17479788:G:C	1.03205e-07	-1.69984e-10	-0.909329
17479967	chr19:17479967:G:A	9.7435e-08	-1.69984e-10	-0.966863
17479972	chr19:17479972:T:C	8.39598e-08	-1.63157	0.515857
17480001	chr19:17480001:A:C	8.37962e-08	-1.69984e-10	-1.11766
17480051	chr19:17480051:G:A	8.9624e-08	-1.63061	0.580183
17480138	chr19:17480138:C:G	7.57215e-08	-1.69984e-10	-1.21899
17480279	chr19:17480279:C:T	6.8396e-08	-1.69984e-10	-1.32073
17480354	chr19:17480354:T:C	9.31825e-08	-1.69984e-10	-1.01149
17480686	chr19:17480686:T:A	6.8121e-08	-1.69984e-10	-1.32476
17480935	chr19:17480935:T:C	7.73074e-08	-1.69984e-10	-1.19826
17480994	chr19:17480994:C:T	2.51031e-07	-1.69984e-10	-0.0204714
17481494	chr19:17481494:T:A	7.44201e-08	-1.69984e-10	-1.23632
17481503	chr19:17481503:T:A	7.58031e-08	-1.69984e-10	-1.21791
17481528	chr19:17481528:G:A	3.46583e-08	-1.46953	-0.530982
17481650	chr19:17481650:T:TG	8.37495e-08	-1.69984e-10	-1.11822
17481949	chr19:17481949:G:A	9.52871e-08	-1.69984e-10	-0.989154
17481992	chr19:17481992:C:G	7.58046e-08	-1.69984e-10	-1.21789
17482035	chr19:17482035:G:A	2.22937e-08	-1.74494	-0.696804
17482235	chr19:17482235:C:T	9.1644e-08	-1.69984e-10	-1.02814
17482256	chr19:17482256:C:T	1.15663e-07	-1.69984e-10	-0.795371
17482263	chr19:17482263:A:C	3.32369e-08	-1.56524	-0.477153
17482472	chr19:17482472:G:A	6.19224e-08	-1.42017	-3.3072e-10
17483257	chr19:17483257:G:A	7.56827e-08	-1.69984e-10	-1.2195
17483477	chr19:17483477:T:C	7.25909e-08	-1.69984e-10	-1.26121
17483664	chr19:17483664:A:G	8.28949e-08	0.182365	-1.31084
17483801	chr19:17483801:C:G	7.17312e-08	-1.69984e-10	-1.27312
17484028	chr19:17484028:C:T	7.12685e-08	-1.69984e-10	-1.27959
17484108	chr19:17484108:C:T	7.27844e-08	-1.69984e-10	-1.25855
17484291	chr19:17484291:TAATA:T	7.0284e-08	-1.69984e-10	-1.2935
17484331	chr19:17484331:C:T	7.14161e-08	-1.69984e-10	-1.27753
17484461	chr19:17484461:G:A	1.31071e-08	-1.65589	-1.31701
17484531	chr19:17484531:A:G	7.47726e-08	-1.69984e-10	-1.2316
17484891	chr19:17484891:A:G	7.91685e-08	-1.69984e-10	-1.17447
17484929	chr19:17484929:CAG:C	1.03455e-07	-1.69984e-10	-0.906915
17484958	chr19:17484958:G:T	7.91619e-08	-1.69984e-10	-1.17455
17485335	chr19:17485335:G:A	4.57851e-08	-1.69207	-0.0300214
17487021	chr19:17487021:G:T	3.40785e-08	-1.75484	-0.262541
17487537	chr19:17487537:G:A	7.36359e-08	-1.69984e-10	-1.24692
17487646	chr19:17487646:G:A	2.66081e-08	-1.68694	-0.577895
17487774	chr19:17487774:A:C	4.81223e-08	-1.6723	-3.3072e-10
17487868	chr19:17487868:T:C	7.36459e-08	-1.69984e-10	-1.24678
17488202	chr19:17488202:T:C	1.01504e-07	-1.69984e-10	-0.925948
17488435	chr19:17488435:TC:T	6.04148e-08	-1.44481	-3.3072e-10
17489149	chr19:17489149:G:A	6.80168e-08	-1.69984e-10	-1.32629
17489331	chr19:17489331:C:G	6.79897e-08	-1.69984e-10	-1.32669
17489435	chr19:17489435:A:G	6.85479e-08	-1.69984e-10	-1.31851
17489738	chr19:17489738:G:A	6.81354e-08	-1.69984e-10	-1.32455
17489758	chr19:17489758:C:T	7.29778e-08	-1.69984e-10	-1.25589
17489796	chr19:17489796:A:C	2.13136e-08	-1.7711	-0.715605
17489840	chr19:17489840:A:G	1.59168e-07	-1.69984e-10	-0.476087
17490213	chr19:17490213:G:A	3.52899e-07	-1.69984e-10	0.320133
17490311	chr19:17490311:C:T	6.84155e-08	-1.69984e-10	-1.32045
17490366	chr19:17490366:C:T	4.7913e-08	-1.67666	-3.3072e-10
17490406	chr19:17490406:G:A	7.29963e-08	-1.69984e-10	-1.25564
17490434	chr19:17490434:A:G	6.84875e-08	-1.69984e-10	-1.3194
17490653	chr19:17490653:A:G	6.8037e-08	-1.69984e-10	-1.326
17490800	chr19:17490800:G:T	3.95618e-08	-1.72599	-0.14219
17491156	chr19:17491156:G:A	9.37418e-08	-0.795324	-0.21018
17491269	chr19:17491269:G:A	4.44128e-08	-1.75252	-3.3072e-10
17491671	chr19:17491671:A:G	6.81397e-08	-1.69984e-10	-1.32449
17492720	chr19:17492720:C:G	9.15138e-08	-1.69984e-10	-1.02956
17492921	chr19:17492921:C:T	7.36219e-08	-1.69984e-10	-1.24711
17492936	chr19:17492936:G:A	7.31545e-08	-1.69984e-10	-1.25347
17492981	chr19:17492981:G:T	4.23561e-06	2.80523	-3.3072e-10
17493218	chr19:17493218:C:G	7.13802e-08	-1.69984e-10	-1.27803
17493252	chr19:17493252:G:A	9.48207e-08	-1.69984e-10	-0.994061
17493558	chr19:17493558:A:G	7.26031e-08	-1.69984e-10	-1.26104
17493700	chr19:17493700:C:T	1.19193e-07	-0.765301	-3.3072e-10
17493742	chr19:17493742:A:C	7.38297e-08	-1.69984e-10	-1.24429
17494298	chr19:17494298:C:T	1.18997e-07	-1.69984e-10	-0.766948
17494383	chr19:17494383:A:G	7.47329e-08	-1.69984e-10	-1.23213
17494613	chr19:17494613:T:C	7.0765e-08	-1.69984e-10	-1.28668
17494691	chr19:17494691:T:C	6.8069e-08	-1.69984e-10	-1.32553
17494819	chr19:17494819:C:T	7.43231e-08	-1.69984e-10	-1.23763
17494898	chr19:17494898:T:C	8.3837e-08	-1.69984e-10	-1.11717
17494910	chr19:17494910:C:T	7.4134e-08	-1.69984e-10	-1.24017
17494999	chr19:17494999:G:T	1.25254e-07	-1.69984e-10	-0.715702
17495061	chr19:17495061:C:A	1.04497e-07	-1.69984e-10	-0.896887
17495065	chr19:17495065:C:T	6.81258e-08	-1.69984e-10	-1.32469
17495098	chr19:17495098:A:G	8.27687e-08	-1.69984e-10	-1.13
17495164	chr19:17495164:G:A	8.37824e-08	-1.69984e-10	-1.11783
17495207	chr19:17495207:T:C	6.86177e-08	-1.69984e-10	-1.3175
17495426	chr19:17495426:A:C	8.53141e-08	-1.69984e-10	-1.09971
17495428	chr19:17495428:T:C	8.63415e-08	-1.69984e-10	-1.08774
17495439	chr19:17495439:G:A	8.10902e-08	-1.69984e-10	-1.15049
17495442	chr19:17495442:C:T	6.81705e-08	-1.69984e-10	-1.32404
17495495	chr19:17495495:G:A	9.62645e-08	-0.978949	-3.3072e-10
17495533	chr19:17495533:T:C	8.41545e-08	-1.69984e-10	-1.11339
17495569	chr19:17495569:AC:A	7.53387e-08	-1.69984e-10	-1.22405
17496366	chr19:17496366:G:A	6.80734e-08	-1.69984e-10	-1.32546
17496403	chr19:17496403:ATG:A	1.99744e-08	-1.76796	-0.783636
17496760	chr19:17496760:G:A	1.39558e-08	-1.76914	-1.14101
17496827	chr19:17496827:G:A	1.08129e-07	-1.69984e-10	-0.862724
17496933	chr19:17496933:A:G	6.87267e-08	-1.69984e-10	-1.31591
17497026	chr19:17497026:AAAC:A	6.88171e-08	-1.69984e-10	-1.3146
17497230	chr19:17497230:C:T	8.85516e-08	-1.69984e-10	-1.06246
17497609	chr19:17497609:G:T	1.00345e-07	-1.69984e-10	-0.93743
17497707	chr19:17497707:T:C	1.3783e-08	-1.77123	-1.15139
17498002	chr19:17498002:C:A	7.36359e-08	-1.69984e-10	-1.24692
17498069	chr19:17498069:G:A	8.23417e-08	-1.69984e-10	-1.13517
17498325	chr19:17498325:C:T	2.41964e-08	-1.74091	-0.618936
17498353	chr19:17498353:A:G	7.23861e-08	-1.69984e-10	-1.26403
17498434	chr19:17498434:C:G	6.91403e-08	-0.801316	-0.508595
17498815	chr19:17498815:G:T	9.08047e-08	-1.69984e-10	-1.03734
17499025	chr19:17499025:C:T	1.14279e-07	-1.69984e-10	-0.807409
17499094	chr19:17499094:A:G	1.95742e-06	-1.69984e-10	2.03333
17499249	chr19:17499249:C:T	1.38404e-08	-1.77083	-1.14762
17499401	chr19:17499401:G:A	7.06568e-08	-1.69984e-10	-1.28821
17499456	chr19:17499456:CTTG:C	4.39581e-08	-1.76281	-3.3072e-10
17499557	chr19:17499557:G:A	1.50103e-08	-1.73892	-1.09839
17499749	chr19:17499749:G:T	4.73888e-08	-1.68766	-3.3072e-10
17499800	chr19:17499800:A:G	7.28495e-08	-1.69984e-10	-1.25765
17499810	chr19:17499810:A:T	1.1117e-07	-1.69984e-10	-0.834983
17499976	chr19:17499976:C:T	1.83684e-07	-0.332829	-3.3072e-10
17500048	chr19:17500048:T:C	6.9121e-08	-1.69984e-10	-1.31019
17500119	chr19:17500119:G:A	1.05281e-07	-1.69984e-10	-0.889415
17500452	chr19:17500452:G:A	1.91904e-08	-1.73266	-0.858983
17500686	chr19:17500686:C:T	1.82782e-07	-1.69984e-10	-0.337754
17501442	chr19:17501442:T:C	6.95649e-08	-1.69984e-10	-1.30379
17501736	chr19:17501736:G:A	6.96154e-08	-1.69984e-10	-1.30306
17501914	chr19:17501914:C:A	1.4332e-07	-0.580965	-3.3072e-10
17502535	chr19:17502535:G:C	7.00783e-08	-1.69984e-10	-1.29643
17502598	chr19:17502598:C:T	1.25804e-08	-1.77091	-1.243
17502656	chr19:17502656:G:A	1.71775e-07	-0.399866	-3.3072e-10
17502711	chr19:17502711:G:A	6.99134e-08	-1.69984e-10	-1.29879
17502923	chr19:17502923:A:G	9.54759e-08	-1.69984e-10	-0.987175
17503804	chr19:17503804:C:T	1.17535e-08	-1.77037	-1.31152
17504033	chr19:17504033:C:T	2.46023e-07	-1.69984e-10	-0.0406222
17504071	chr19:17504071:C:T	7.84928e-08	-1.69984e-10	-1.18304
17504226	chr19:17504226:G:A	3.68594e-08	-1.39211	-0.546825
17504261	chr19:17504261:A:G	8.21893e-08	-1.69984e-10	-1.13702
17504605	chr19:17504605:C:T	6.80898e-08	-1.69984e-10	-1.32522
17504800	chr19:17504800:T:C	1.44583e-08	-1.54809	-1.32669
17505106	chr19:17505106:T:C	3.96198e-08	-0.599698	-1.26702
17505382	chr19:17505382:G:A	6.87915e-08	-1.69984e-10	-1.31497
17505390	chr19:17505390:C:T	1.00973e-07	-1.69984e-10	-0.931197
17505516	chr19:17505516:C:A	6.95917e-08	-1.69984e-10	-1.3034
17505961	chr19:17505961:C:T	7.35342e-08	-1.69984e-10	-1.2483
17506009	chr19:17506009:C:T	2.29778e-07	-1.69984e-10	-0.108934
17506024	chr19:17506024:T:C	1.43746e-08	-1.5822	-1.29838
17506212	chr19:17506212:A:C	6.93031e-08	-1.65256	0.345003
17506836	chr19:17506836:G:A	2.64198e-08	-1.16912	-1.10282
17506913	chr19:17506913:C:T	1.53739e-08	-1.70934	-1.10404
17506981	chr19:17506981:G:A	6.86641e-08	-1.69984e-10	-1.31682
17507002	chr19:17507002:G:A	1.72266e-08	-1.56596	-1.13364
17507567	chr19:17507567:G:T	4.80787e-08	-1.45806	-0.215146
17507640	chr19:17507640:G:A	1.46872e-08	-1.55063	-1.30844
17507659	chr19:17507659:T:C	6.79894e-08	-1.69984e-10	-1.3267
17507801	chr19:17507801:C:T	6.83046e-08	-1.69984e-10	-1.32207
17507868	chr19:17507868:A:C	1.99996e-08	-1.25624	-1.29409
17507883	chr19:17507883:C:T	8.19628e-08	-1.69984e-10	-1.13978
17507897	chr19:17507897:T:C	5.58533e-08	-0.476224	-1.0471
17508064	chr19:17508064:C:T	1.31754e-07	-1.69984e-10	-0.665115
17508249	chr19:17508249:C:A	6.86768e-08	-1.69984e-10	-1.31664
17508264	chr19:17508264:C:T	1.02449e-07	-1.69984e-10	-0.916686
17508286	chr19:17508286:T:C	5.26531e-08	-0.557717	-1.02461
17508620	chr19:17508620:A:G	5.46241e-08	-0.483092	-1.06248
17508735	chr19:17508735:C:T	1.48061e-08	-1.56583	-1.28518
17508829	chr19:17508829:A:G	9.6928e-08	-0.450393	-0.521687
17508894	chr19:17508894:G:A	7.31893e-08	-1.69984e-10	-1.253
17509283	chr19:17509283:G:T	6.83864e-08	-1.69984e-10	-1.32087
17509358	chr19:17509358:G:A	7.05637e-08	-1.69984e-10	-1.28953
17509417	chr19:17509417:A:C	6.87032e-08	-1.69984e-10	-1.31625
17509422	chr19:17509422:C:T	1.81164e-07	-1.69984e-10	-0.346644
17509514	chr19:17509514:C:T	4.68575e-08	-0.492325	-1.20661
17509519	chr19:17509519:T:C	7.54687e-08	-1.69984e-10	-1.22233
17509890	chr19:17509890:G:A	7.4273e-08	-1.69984e-10	-1.2383
17509901	chr19:17509901:C:T	7.78829e-08	-1.69984e-10	-1.19084
17510079	chr19:17510079:G:C	6.84707e-08	-1.69984e-10	-1.31964
17510586	chr19:17510586:CTACTTTA:C	7.44547e-08	-1.23586	-3.3072e-10
17510697	chr19:17510697:A:G	7.7926e-08	-1.69984e-10	-1.19029
17510699	chr19:17510699:A:G	4.17983e-08	-0.618372	-1.19482
17510968	chr19:17510968:G:A	7.87458e-08	-1.69984e-10	-1.17982
17511295	chr19:17511295:A:G	7.84049e-08	-1.69984e-10	-1.18416
17511380	chr19:17511380:G:T	1.82211e-07	-1.69984e-10	-0.34088
17511805	chr19:17511805:C:T	2.21839e-08	-1.15748	-1.2892
17512530	chr19:17512530:A:G	3.51833e-08	-0.708681	-1.27679
17512664	chr19:17512664:GCT:G	6.96946e-08	-1.69984e-10	-1.30193
17512670	chr19:17512670:T:G	1.26243e-07	-1.69984e-10	-0.707841
17512824	chr19:17512824:A:C	5.14787e-08	-1.60488	-3.3072e-10
17513305	chr19:17513305:G:A	1.77294e-07	-1.69984e-10	-0.368239
17513640	chr19:17513640:A:G	6.33858e-08	-0.420299	-0.976509
17513642	chr19:17513642:G:A	2.75352e-08	-1.06582	-1.16476
17513832	chr19:17513832:T:G	1.0442e-07	-1.69984e-10	-0.89763
17513905	chr19:17513905:G:A	2.9079e-08	-1.0639	-1.11213
17514300	chr19:17514300:T:C	1.71269e-07	-1.69984e-10	-0.402811
17514543	chr19:17514543:G:T	1.37201e-07	-1.69984e-10	-0.6246
17514553	chr19:17514553:A:G	7.66988e-08	-1.69984e-10	-1.20616
17514584	chr19:17514584:C:T	1.70947e-07	-1.69984e-10	-0.404697
17514600	chr19:17514600:C:T	1.2443e-07	-1.69984e-10	-0.722302
17514682	chr19:17514682:C:T	2.4766e-07	-1.69984e-10	-0.0339934
17514683	chr19:17514683:A:G	4.2052e-08	-0.613208	-1.19393
17514929	chr19:17514929:GGC:G	1.70528e-07	-1.69984e-10	-0.407146
17515349	chr19:17515349:C:T	1.04132e-07	-1.71609	0.815703
17515523	chr19:17515523:A:G	1.7174e-07	-1.69984e-10	-0.400067
17515573	chr19:17515573:G:A	7.22666e-08	-1.69984e-10	-1.26569
17515624	chr19:17515624:T:C	1.10778e-07	-1.69984e-10	-0.838523
17515638	chr19:17515638:G:A	1.10413e-07	-1.69984e-10	-0.841817
17516296	chr19:17516296:C:T	5.17495e-08	-1.59963	-3.3072e-10
17516324	chr19:17516324:C:T	1.62697e-07	-1.69984e-10	-0.454159
17516741	chr19:17516741:C:T	9.07392e-08	-1.03806	-3.3072e-10
17516782	chr19:17516782:T:C	5.12376e-08	-0.35017	-1.25941
17516829	chr19:17516829:C:T	2.76767e-07	-1.69984e-10	0.0771295
17516911	chr19:17516911:C:G	2.61534e-08	-1.03795	-1.24412
17517476	chr19:17517476:T:G	8.21867e-08	-1.69984e-10	-1.13705
17517543	chr19:17517543:T:C	1.47811e-07	0.593393	-1.14351
17517778	chr19:17517778:A:G	1.43794e-07	0.580884	-1.15855
17517928	chr19:17517928:T:C	5.75864e-08	-0.203964	-1.2888
17517933	chr19:17517933:C:A	1.01804e-07	-1.69984e-10	-0.922998
17518122	chr19:17518122:AGCATTCAAAT:A	9.76792e-08	-1.69984e-10	-0.964359
17518358	chr19:17518358:C:G	1.52559e-07	0.807359	-1.32586
17518363	chr19:17518363:G:A	2.97758e-08	-1.44427	-0.708086
17519040	chr19:17519040:G:A	1.01116e-07	-1.69984e-10	-0.929784
17519414	chr19:17519414:T:G	9.16366e-08	-1.69984e-10	-1.02822
17519652	chr19:17519652:G:A	1.3464e-07	0.615624	-1.25907
17519657	chr19:17519657:C:T	1.03439e-07	-1.69984e-10	-0.907062
17520145	chr19:17520145:CT:C	1.98443e-08	-1.23895	-1.31919
17520147	chr19:17520147:T:C	2.02782e-08	-1.2136	-1.32291
17520437	chr19:17520437:T:C	2.60656e-08	-1.49673	-0.788701
17520495	chr19:17520495:A:G	6.94416e-08	-1.69984e-10	-1.30556
17520496	chr19:17520496:A:G	9.53635e-08	-1.69984e-10	-0.988352
17520523	chr19:17520523:C:G	1.75978e-07	-1.69984e-10	-0.37569
17520793	chr19:17520793:C:T	5.84029e-07	-1.69984e-10	0.823903
17521012	chr19:17521012:G:A	4.36017e-08	-1.77095	-3.3072e-10
17521040	chr19:17521040:C:T	7.00709e-08	-1.69984e-10	-1.29654
17521096	chr19:17521096:G:C	6.84569e-08	-1.69984e-10	-1.31984
17521418	chr19:17521418:A:T	2.03813e-07	-1.69984e-10	-0.228844
17521618	chr19:17521618:G:A	3.64588e-07	-0.287123	0.639842
17521621	chr19:17521621:G:A	9.38605e-07	1.91111	-0.612763
17521948	chr19:17521948:A:T	4.87995e-08	-1.67431	0.0159773
17522023	chr19:17522023:G:A	7.43404e-08	-1.69984e-10	-1.23739
17522263	chr19:17522263:A:C	8.23807e-08	-1.69984e-10	-1.1347
17522698	chr19:17522698:C:T	1.57717e-07	-1.69984e-10	-0.485248
17522800	chr19:17522800:C:T	2.16576e-07	-0.426594	0.258486
17523124	chr19:17523124:A:G	4.66053e-08	-0.498583	-1.20575
17523185	chr19:17523185:G:T	5.9528e-08	-1.4596	-3.3072e-10
17523404	chr19:17523404:G:A	6.84465e-08	-1.69984e-10	-1.32
17523696	chr19:17523696:C:G	6.85993e-08	-1.69984e-10	-1.31777
17523719	chr19:17523719:A:G	1.33571e-07	-1.69984e-10	-0.651418
17523769	chr19:17523769:C:T	8.03357e-08	-1.69984e-10	-1.15983
17523902	chr19:17523902:T:C	7.58122e-08	-1.69984e-10	-1.21779
17523982	chr19:17523982:G:A	1.18034e-07	-1.69984e-10	-0.775072
17524288	chr19:17524288:C:T	1.20094e-08	-1.76207	-1.29829
17524406	chr19:17524406:C:T	1.42452e-08	-1.71165	-1.17798
17524426	chr19:17524426:C:T	9.2702e-08	-1.69984e-10	-1.01666
17524588	chr19:17524588:A:C	9.35166e-08	-1.69984e-10	-1.00791
17524675	chr19:17524675:A:G	1.30366e-07	0.647226	-1.32293
17524881	chr19:17524881:G:A	8.45784e-08	-1.69984e-10	-1.10837
17524915	chr19:17524915:T:C	7.50021e-08	-1.69984e-10	-1.22853
17525421	chr19:17525421:C:T	9.46919e-08	-1.69984e-10	-0.995419
17525626	chr19:17525626:C:T	2.80892e-07	-1.69984e-10	0.0919204
17525731	chr19:17525731:A:G	2.02991e-08	-1.2088	-1.32667
17525783	chr19:17525783:A:G	1.92461e-08	-1.26241	-1.32632
17525913	chr19:17525913:A:G	1.89161e-08	-1.27936	-1.32667
17526051	chr19:17526051:T:C	2.29512e-08	-1.10772	-1.30496
17526236	chr19:17526236:C:T	1.02507e-07	-1.69984e-10	-0.916115
17526291	chr19:17526291:C:T	1.08374e-07	-1.69984e-10	-0.860456
17526299	chr19:17526299:C:T	1.0001e-07	-1.69984e-10	-0.940779
17526473	chr19:17526473:C:T	1.08886e-07	-1.69984e-10	-0.855748
17526504	chr19:17526504:G:A	8.34666e-08	-1.69984e-10	-1.1216
17526753	chr19:17526753:CA:C	2.56358e-08	-1.76955	-0.532505
17526808	chr19:17526808:G:GC	7.55166e-08	-1.69984e-10	-1.2217
17527332	chr19:17527332:G:A	7.0598e-08	-1.69984e-10	-1.28905
17527851	chr19:17527851:C:T	6.81586e-08	-1.69984e-10	-1.32421
17528576	chr19:17528576:A:C	7.65743e-08	-1.69984e-10	-1.20779
17528671	chr19:17528671:C:T	7.31939e-08	-1.69984e-10	-1.25294
17529190	chr19:17529190:C:T	7.59185e-08	-1.69984e-10	-1.21639
17530064	chr19:17530064:AG:A	6.97292e-08	-1.69984e-10	-1.30143
17530142	chr19:17530142:T:C	2.42616e-05	-1.69984e-10	4.5506
17530209	chr19:17530209:T:C	8.94288e-07	-1.69984e-10	1.24998
17530282	chr19:17530282:G:C	2.60925e-08	-0.958426	-1.32597
17530406	chr19:17530406:G:A	1.30867e-08	-1.76078	-1.21368
17530582	chr19:17530582:G:A	2.17734e-08	-1.75304	-0.712324
17531232	chr19:17531232:C:T	1.66073e-08	-1.66468	-1.07152
17531263	chr19:17531263:A:G	2.92905e-08	-1.36288	-0.8059
17531293	chr19:17531293:T:C	5.0163e-08	-1.5136	-0.117167
17531621	chr19:17531621:C:A	8.03421e-08	-1.69984e-10	-1.15975
17531664	chr19:17531664:G:A	5.46518e-08	-1.54507	-3.3072e-10
17531695	chr19:17531695:G:C	3.21182e-08	-1.35705	-0.719578
17531869	chr19:17531869:C:A	3.58233e-08	-1.34829	-0.619164
17531950	chr19:17531950:T:C	1.46854e-08	-1.53611	-1.32309
17532055	chr19:17532055:T:C	1.67155e-08	-1.53437	-1.19534
17532072	chr19:17532072:G:A	1.51809e-08	-1.50578	-1.32023
17532124	chr19:17532124:T:C	8.5492e-08	-1.69984e-10	-1.09763
17532125	chr19:17532125:G:A	8.40255e-08	-1.69984e-10	-1.11493
17532138	chr19:17532138:T:C	8.6491e-08	-1.69984e-10	-1.08601
17532188	chr19:17532188:C:T	8.7196e-08	-1.69984e-10	-1.07789
17532256	chr19:17532256:T:C	2.97568e-08	-1.57177	-0.581216
17532316	chr19:17532316:C:T	8.76418e-08	-1.69984e-10	-1.07279
17532442	chr19:17532442:G:A	8.3284e-08	-1.69984e-10	-1.12379
17533011	chr19:17533011:G:A	1.05738e-07	-1.69984e-10	-0.885082
17533137	chr19:17533137:C:T	7.02161e-08	-1.69984e-10	-1.29447
17533224	chr19:17533224:A:G	6.21503e-07	-1.69984e-10	0.886093
17533238	chr19:17533238:C:T	7.03722e-08	-1.69984e-10	-1.29225
17533492	chr19:17533492:C:T	4.47218e-08	-1.74559	-3.3072e-10
17533625	chr19:17533625:C:T	1.39096e-07	-1.69984e-10	-0.610884
17534660	chr19:17534660:G:A	4.40616e-08	-1.76046	-3.3072e-10
17534664	chr19:17534664:A:G	4.38594e-08	-1.76506	-3.3072e-10
17534747	chr19:17534747:C:T	1.02926e-07	-1.69984e-10	-0.912042
17534752	chr19:17534752:C:G	1.11154e-07	-1.69984e-10	-0.835135
17535044	chr19:17535044:A:G	7.90797e-07	-1.69984e-10	1.12699
17535169	chr19:17535169:C:T	1.03997e-07	-1.69984e-10	-0.901682
17535315	chr19:17535315:A:C	8.30897e-08	-1.69984e-10	-1.12613
17535599	chr19:17535599:T:C	8.27256e-08	-1.69984e-10	-1.13052
17535884	chr19:17535884:G:A	1.24168e-07	-1.69984e-10	-0.724413
17536115	chr19:17536115:G:A	7.17285e-08	-1.69984e-10	-1.27316
17536347	chr19:17536347:C:T	8.08658e-08	-1.69984e-10	-1.15326
17536357	chr19:17536357:A:T	8.30176e-08	-1.69984e-10	-1.127
17536505	chr19:17536505:A:T	1.91909e-07	-1.69984e-10	-0.289028
17536528	chr19:17536528:T:C	1.5727e-07	-0.201134	-0.286949
17536703	chr19:17536703:T:C	1.23793e-07	-1.69984e-10	-0.727438
17536791	chr19:17536791:GCAGGAAAATCA:G	7.77887e-08	-1.69984e-10	-1.19205
17536939	chr19:17536939:C:T	4.61641e-08	-1.48532	-0.228522
17537257	chr19:17537257:G:A	1.21807e-07	-1.69984e-10	-0.743608
17537541	chr19:17537541:T:C	5.17271e-08	-1.60007	-3.3072e-10
17537603	chr19:17537603:G:A	1.43104e-07	-1.69984e-10	-0.582477
17537857	chr19:17537857:A:G	1.24288e-07	-1.69984e-10	-0.723444
17538182	chr19:17538182:C:T	7.83707e-08	-1.69984e-10	-1.1846
17538188	chr19:17538188:G:A	1.44227e-08	-1.74967	-1.12757
17538397	chr19:17538397:C:G	1.39459e-08	-1.76306	-1.14781
17538484	chr19:17538484:G:A	8.85656e-08	-1.69984e-10	-1.0623
17538542	chr19:17538542:G:A	7.44684e-08	-1.69984e-10	-1.23567
17538620	chr19:17538620:G:GA	6.80147e-08	-1.69984e-10	-1.32632
17538651	chr19:17538651:A:G	1.29718e-07	-1.69984e-10	-0.680686
17538771	chr19:17538771:A:C	6.99904e-08	-1.69984e-10	-1.29769
17538804	chr19:17538804:G:C	6.83477e-08	-1.69984e-10	-1.32144
17539244	chr19:17539244:G:A	1.76693e-08	-1.38801	-1.2862
17539356	chr19:17539356:G:A	1.43003e-07	-1.69984e-10	-0.583181
17539416	chr19:17539416:G:C	1.83e-07	-1.69984e-10	-0.336564
17539420	chr19:17539420:C:A	1.25855e-08	-1.77091	-1.24259
17539775	chr19:17539775:T:G	8.31768e-08	-1.69984e-10	-1.12508
17539816	chr19:17539816:GA:G	7.45752e-08	-1.69984e-10	-1.23424
17540416	chr19:17540416:C:T	7.54286e-08	-1.69984e-10	-1.22286
17540561	chr19:17540561:A:G	2.6123e-08	-1.26747	-1.01577
17540827	chr19:17540827:G:A	7.7805e-08	-1.19184	-3.3072e-10
17540941	chr19:17540941:G:T	8.49766e-08	-1.69984e-10	-1.10367
17541025	chr19:17541025:C:T	1.65807e-08	-1.54925	-1.18856
17541083	chr19:17541083:T:C	8.46693e-08	-1.69984e-10	-1.10729
17541752	chr19:17541752:C:T	2.10157e-07	-1.69984e-10	-0.198195
17542077	chr19:17542077:C:T	8.49766e-08	-1.69984e-10	-1.10367
17542079	chr19:17542079:G:A	1.95427e-07	-1.69984e-10	-0.27086
17542350	chr19:17542350:C:G	8.13688e-08	-1.69984e-10	-1.14706
17542471	chr19:17542471:G:T	6.81121e-08	-1.69984e-10	-1.32489
17542488	chr19:17542488:C:T	3.03174e-07	-1.69984e-10	0.168258
17542489	chr19:17542489:G:A	1.36772e-08	-1.75861	-1.17171
17542617	chr19:17542617:G:T	1.20309e-08	-1.74787	-1.3107
17542668	chr19:17542668:C:T	1.00577e-07	-1.69984e-10	-0.935129
17543372	chr19:17543372:C:T	2.74429e-08	-1.56147	-0.672475
17543373	chr19:17543373:G:A	1.15692e-08	-1.77125	-1.32645
17543611	chr19:17543611:C:T	9.06001e-08	-1.69984e-10	-1.03959
17543947	chr19:17543947:G:A	1.8094e-08	-1.41912	-1.23134
17543987	chr19:17543987:G:A	1.79431e-07	-1.69984e-10	-0.356259
17544229	chr19:17544229:G:A	4.09225e-08	-1.51242	-0.321948
17544273	chr19:17544273:G:A	2.06327e-08	-1.33522	-1.18395
17544437	chr19:17544437:C:T	7.92417e-08	-1.69984e-10	-1.17355
17544623	chr19:17544623:A:G	9.20952e-08	-1.69984e-10	-1.02323
17544999	chr19:17544999:C:CA	8.21523e-08	-1.69984e-10	-1.13747
17545615	chr19:17545615:G:A	4.54567e-08	-1.72929	-3.3072e-10
17545776	chr19:17545776:C:T	6.80597e-08	-1.69984e-10	-1.32566
17545916	chr19:17545916:G:A	9.2251e-08	-1.69984e-10	-1.02154
17546032	chr19:17546032:G:A	4.23653e-07	-1.69984e-10	0.502867
17546231	chr19:17546231:A:G	9.34422e-08	-1.69984e-10	-1.00871
17546505	chr19:17546505:G:A	8.9727e-08	-1.69984e-10	-1.04928
17547515	chr19:17547515:C:T	6.81748e-08	-1.69984e-10	-1.32397
17547913	chr19:17547913:A:C	1.81116e-08	-1.53851	-1.11099
17548122	chr19:17548122:C:T	1.28842e-07	-1.69984e-10	-0.68746
17548705	chr19:17548705:C:T	3.14452e-08	-1.58449	-0.513318
17548874	chr19:17548874:C:T	1.73467e-08	-1.74538	-0.947267
17549149	chr19:17549149:A:T	9.2128e-08	-1.69984e-10	-1.02287
17549237	chr19:17549237:G:A	8.43133e-08	-1.69984e-10	-1.11151
17549799	chr19:17549799:G:A	2.16677e-08	-1.5813	-0.888928
17549825	chr19:17549825:TC:T	2.18575e-08	-1.15173	-1.30977
17549962	chr19:17549962:G:A	6.80281e-08	-1.69984e-10	-1.32613
17550132	chr19:17550132:C:G	4.36892e-08	-1.76895	-3.3072e-10
17550250	chr19:17550250:C:G	1.61913e-08	-1.57305	-1.18852
17550445	chr19:17550445:T:A	1.28703e-08	-1.76681	-1.22431
17550579	chr19:17550579:T:A	1.92958e-08	-1.28335	-1.30281
17550590	chr19:17550590:C:T	5.42457e-08	-1.55252	-3.3072e-10
17551119	chr19:17551119:T:C	8.0651e-08	-1.69984e-10	-1.15592
17551389	chr19:17551389:C:T	1.85729e-08	-1.4236	-1.20075
17551807	chr19:17551807:G:A	1.15776e-08	-1.77082	-1.32615
17551981	chr19:17551981:AG:A	1.14808e-07	-1.69984e-10	-0.802783
17552052	chr19:17552052:T:A	4.36883e-08	-1.76897	-3.3072e-10
17552245	chr19:17552245:ATTT:A	3.63444e-08	-1.51365	-0.439362
17552612	chr19:17552612:T:G	7.61579e-08	-1.69984e-10	-1.21324
17553114	chr19:17553114:T:C	9.68758e-08	-1.69984e-10	-0.972619
17553117	chr19:17553117:T:C	1.94467e-06	-1.69984e-10	2.0268
17553281	chr19:17553281:C:T	1.95079e-08	-1.65134	-0.923888
17553609	chr19:17553609:G:A	3.5701e-08	-1.53868	-0.432187
17553987	chr19:17553987:C:T	1.37501e-08	-1.64069	-1.28431
17554084	chr19:17554084:A:G	4.82549e-08	-1.66955	-3.3072e-10
17554154	chr19:17554154:G:A	1.3692e-08	-1.77097	-1.15827
17554300	chr19:17554300:C:T	1.9216e-08	-1.267	-1.32331
17554436	chr19:17554436:T:C	2.39671e-08	-1.44249	-0.926878
17554444	chr19:17554444:T:C	4.94736e-08	-1.64461	-3.3072e-10
17555058	chr19:17555058:C:T	1.61554e-06	-1.69984e-10	1.84138
17555121	chr19:17555121:T:G	3.13041e-08	-1.75313	-0.349169
17555262	chr19:17555262:T:C	7.26015e-08	-1.69984e-10	-1.26106
17555542	chr19:17555542:A:G	3.19771e-08	-1.75305	-0.327976
17555550	chr19:17555550:C:G	1.86131e-07	-1.69984e-10	-0.3196
17555649	chr19:17555649:G:A	6.80815e-08	-1.69984e-10	-1.32534
17556110	chr19:17556110:C:T	2.10671e-08	-1.56949	-0.928841
17556765	chr19:17556765:T:G	7.2178e-08	-1.69984e-10	-1.26691
17557161	chr19:17557161:T:C	2.26775e-08	-1.13098	-1.29369
17557265	chr19:17557265:A:AG	1.39998e-06	-1.69984e-10	1.69817
17557324	chr19:17557324:C:T	2.26452e-08	-1.53035	-0.895751
17557644	chr19:17557644:C:T	2.45374e-08	-1.62995	-0.715899
17557853	chr19:17557853:C:T	6.86736e-08	-1.69984e-10	-1.31668
17557881	chr19:17557881:C:T	6.33607e-08	-1.3972	-3.3072e-10
17557974	chr19:17557974:G:A	9.91266e-08	-0.94965	-3.3072e-10
17558086	chr19:17558086:C:T	7.41554e-08	-1.69984e-10	-1.23989
17558311	chr19:17558311:G:A	7.48238e-07	-1.69984e-10	1.07167
17558415	chr19:17558415:T:C	2.35294e-08	-1.17205	-1.21575
17558522	chr19:17558522:G:A	2.53266e-08	-1.13243	-1.18177
17558548	chr19:17558548:G:T	2.21031e-08	-1.13164	-1.31869
17559323	chr19:17559323:C:T	5.28521e-08	-1.57855	-3.3072e-10
17559392	chr19:17559392:C:T	3.19242e-08	-1.75898	-0.323706
17559881	chr19:17559881:G:A	8.80024e-08	-1.69984e-10	-1.06868
17560166	chr19:17560166:C:G	7.26464e-08	-1.69984e-10	-1.26044
17560572	chr19:17560572:G:A	2.60191e-07	-1.69984e-10	0.0153681
17560573	chr19:17560573:G:A	1.33065e-08	-1.75801	-1.19978
17561605	chr19:17561605:C:T	2.55244e-08	-1.33153	-0.974888
17561645	chr19:17561645:A:C	2.012e-07	-1.69984e-10	-0.241747
17561773	chr19:17561773:G:A	3.25809e-08	-1.76618	-0.29614
17562499	chr19:17562499:C:T	2.98107e-08	-1.75093	-0.400247
17562652	chr19:17562652:A:G	7.48487e-08	-1.69984e-10	-1.23058
17563432	chr19:17563432:C:A	6.31948e-08	-1.39983	-3.3072e-10
17563661	chr19:17563661:T:A	6.92248e-08	-1.69984e-10	-1.30869
17563770	chr19:17563770:C:T	6.80671e-08	-1.69984e-10	-1.32555
17563773	chr19:17563773:T:C	6.9356e-08	-1.69984e-10	-1.3068
17563891	chr19:17563891:TTCTC:T	2.79334e-08	-1.76434	-0.451885
17563955	chr19:17563955:C:T	1.20307e-08	-1.77117	-1.28742
17564470	chr19:17564470:G:A	1.50374e-08	-1.63349	-1.20202
17564917	chr19:17564917:T:C	2.62437e-08	-1.16259	-1.11603
17565367	chr19:17565367:G:A	2.74137e-07	-1.69984e-10	0.0675796
17565995	chr19:17565995:C:T	2.40236e-08	-1.20042	-1.1666
17566320	chr19:17566320:G:A	3.79256e-08	-1.16637	-0.744053
17566541	chr19:17566541:A:G	4.51883e-08	-1.76414	0.0289242
17566972	chr19:17566972:G:A	4.03295e-08	-1.76986	-0.0791048
17567171	chr19:17567171:G:A	1.55893e-07	-0.496875	-3.3072e-10
17567178	chr19:17567178:T:A	9.87837e-08	-1.69984e-10	-0.953116
17567268	chr19:17567268:C:T	1.55866e-08	-1.58755	-1.21208
17567642	chr19:17567642:A:G	2.28703e-08	-1.34557	-1.07064
17567849	chr19:17567849:T:C	2.57739e-07	-1.69984e-10	0.00589874
17568233	chr19:17568233:G:A	2.10501e-08	-1.7701	-0.729047
17568418	chr19:17568418:T:C	2.53877e-08	-1.26785	-1.04393
17568483	chr19:17568483:G:A	2.55593e-07	-1.69984e-10	-0.00246105
17568661	chr19:17568661:C:T	6.80641e-08	-1.69984e-10	-1.3256
17568788	chr19:17568788:A:G	2.77233e-08	-1.23594	-0.987834
17569519	chr19:17569519:C:A	1.06976e-07	-0.873441	-3.3072e-10
17569757	chr19:17569757:G:A	1.52353e-08	-1.60118	-1.22125
17570113	chr19:17570113:T:G	6.92243e-08	-1.69984e-10	-1.3087
17570128	chr19:17570128:T:G	2.98537e-08	-1.16196	-0.987779
17570334	chr19:17570334:G:A	1.19455e-08	-1.76611	-1.29958
17570335	chr19:17570335:G:GGT	6.80641e-08	-1.69984e-10	-1.3256
17570780	chr19:17570780:G:C	6.8124e-08	-1.69984e-10	-1.32472
17570945	chr19:17570945:A:T	1.20844e-08	-1.76034	-1.29379
17571333	chr19:17571333:T:C	2.47794e-08	-1.18928	-1.14676
17571387	chr19:17571387:G:A	3.39294e-07	-1.69984e-10	0.280818
17571453	chr19:17571453:T:A	1.63103e-07	-1.69984e-10	-0.451664
17572240	chr19:17572240:G:A	6.80733e-08	-1.69984e-10	-1.32546
17573303	chr19:17573303:G:A	1.97103e-08	-1.34907	-1.21584
17573342	chr19:17573342:A:G	5.76685e-08	-1.49134	-3.3072e-10
17573824	chr19:17573824:T:A	7.7015e-08	-1.69984e-10	-1.20205
17573887	chr19:17573887:C:T	3.5061e-08	-1.10586	-0.883099
17573914	chr19:17573914:C:T	4.27922e-08	-1.76152	-0.0281771
17574113	chr19:17574113:CA:C	7.51706e-08	-1.69984e-10	-1.22629
17574324	chr19:17574324:T:C	2.95605e-08	-1.76045	-0.399155
17575125	chr19:17575125:C:T	2.16973e-07	-1.69984e-10	-0.166275
17575137	chr19:17575137:C:T	9.49543e-08	-1.70296	0.710309
17575259	chr19:17575259:T:G	7.10929e-08	-1.69984e-10	-1.28206
17575406	chr19:17575406:C:T	2.2714e-08	-1.6999	-0.723164
17575422	chr19:17575422:T:C	2.62629e-07	-1.68803	1.71273
17575530	chr19:17575530:C:T	3.80556e-08	-1.76638	-0.140616
17575835	chr19:17575835:T:C	2.16782e-07	-1.69984e-10	-0.167154
17575972	chr19:17575972:A:G	2.11239e-08	-1.16894	-1.3267
17576450	chr19:17576450:C:T	1.96416e-08	-1.72953	-0.838861
17577120	chr19:17577120:T:C	7.00711e-08	-1.69984e-10	-1.29654
17577741	chr19:17577741:G:A	2.08078e-07	-1.69984e-10	-0.208136
17577984	chr19:17577984:G:A	2.11197e-06	-1.69984e-10	2.10933
17578005	chr19:17578005:T:G	1.03543e-07	-1.69984e-10	-0.906064
17578289	chr19:17578289:C:T	8.67403e-08	-1.08313	-3.3072e-10
17578494	chr19:17578494:C:T	7.10099e-08	-1.69984e-10	-1.28323
17578579	chr19:17578579:G:T	8.98505e-08	-1.69984e-10	-1.0479
17579064	chr19:17579064:G:A	2.09791e-08	-1.61455	-0.887966
17579773	chr19:17579773:C:T	2.0436e-06	-1.69984e-10	2.07642
17580477	chr19:17580477:C:T	7.06164e-08	-1.69984e-10	-1.28879
17580942	chr19:17580942:C:T	3.65331e-08	-1.31015	-0.637679
17581025	chr19:17581025:G:A	7.34155e-08	-1.69984e-10	-1.24991
17581055	chr19:17581055:G:A	7.1337e-08	-1.69984e-10	-1.27863
17581843	chr19:17581843:T:G	2.5471e-06	-1.69984e-10	2.29666
17582013	chr19:17582013:A:G	4.49851e-07	-1.69984e-10	0.562868
17582110	chr19:17582110:T:C	1.83944e-08	-1.48449	-1.14951
17582160	chr19:17582160:T:C	7.98054e-08	-1.69984e-10	-1.16646
17582177	chr19:17582177:A:G	8.03108e-08	-1.68615	0.526002
17582397	chr19:17582397:T:C	6.89679e-08	0.0088516	-1.32126
17582450	chr19:17582450:T:G	7.68864e-08	-1.69984e-10	-1.20372
17582641	chr19:17582641:G:A	9.11378e-08	-0.401382	-0.632294
17582796	chr19:17582796:C:G	3.10222e-07	-1.69984e-10	0.191241
17582871	chr19:17582871:G:A	1.52115e-07	0.294855	-0.816264
17582996	chr19:17582996:A:G	1.07975e-07	-1.69984e-10	-0.864144
17583109	chr19:17583109:T:C	8.13355e-08	-1.69984e-10	-1.14747
17583316	chr19:17583316:G:T	3.19795e-08	-0.76973	-1.31122
17583459	chr19:17583459:C:A	2.2953e-08	-1.10244	-1.31016
17583636	chr19:17583636:C:T	4.32622e-06	-1.69984e-10	2.8264
17583768	chr19:17583768:AACAG:A	1.24023e-08	-1.76424	-1.26393
17583850	chr19:17583850:G:A	4.65803e-08	-1.70487	-3.3072e-10
17583926	chr19:17583926:C:T	3.12402e-08	-1.157	-0.947339
17584180	chr19:17584180:C:T	2.47494e-08	-1.3789	-0.95835
17584244	chr19:17584244:G:A	1.73617e-08	-1.4885	-1.20328
17584463	chr19:17584463:G:A	1.6307e-07	-1.69984e-10	-0.451868
17584484	chr19:17584484:G:C	1.8256e-07	-1.69984e-10	-0.338971
17584640	chr19:17584640:A:G	3.42512e-08	-0.96822	-1.04411
17584736	chr19:17584736:G:A	9.13268e-08	-1.69984e-10	-1.0316
17584922	chr19:17584922:G:A	7.78378e-08	0.0740743	-1.2655
17585194	chr19:17585194:GCCTT:G	4.02312e-07	-1.69984e-10	0.451179
17585288	chr19:17585288:G:A	4.73744e-08	-0.423577	-1.26439
17585294	chr19:17585294:T:C	1.21344e-08	-1.75666	-1.29334
17585362	chr19:17585362:AT:A	9.32858e-08	-1.69984e-10	-1.01038
17585467	chr19:17585467:C:T	1.07413e-07	-1.69984e-10	-0.86937
17585474	chr19:17585474:C:G	9.27133e-08	-0.666636	-0.3499
17585669	chr19:17585669:G:A	1.34059e-08	-1.67161	-1.27874
17585755	chr19:17585755:G:A	9.6156e-08	-1.69984e-10	-0.980076
17585773	chr19:17585773:C:T	7.54678e-08	-1.69984e-10	-1.22234
17585826	chr19:17585826:G:A	4.87028e-08	-0.381407	-1.2789
17585880	chr19:17585880:T:C	1.27141e-08	-1.7084	-1.29494
17586028	chr19:17586028:TCTCA:T	6.87297e-08	-0.00392902	-1.31194
17586210	chr19:17586210:G:C	1.8773e-08	-1.35044	-1.26318
17586287	chr19:17586287:G:A	1.63316e-08	-1.44559	-1.30735
17586399	chr19:17586399:A:G	1.69068e-08	-1.43593	-1.2824
17586455	chr19:17586455:T:C	5.74188e-08	-1.49568	-3.3072e-10
17586911	chr19:17586911:T:G	7.62501e-08	-1.76769	0.555661
17587228	chr19:17587228:G:A	1.58243e-08	-1.49644	-1.28806
17587653	chr19:17587653:C:T	1.60121e-08	-1.48768	-1.28502
17587742	chr19:17587742:C:T	6.4057e-08	-1.6208	0.234521
17587925	chr19:17587925:A:T	3.22191e-07	-1.74906	1.97815
17588116	chr19:17588116:C:T	8.76142e-08	-1.69984e-10	-1.0731
17588691	chr19:17588691:C:A	7.90264e-08	-1.69984e-10	-1.17627
17589026	chr19:17589026:A:G	9.94152e-08	-1.71918	0.772436
17589281	chr19:17589281:T:A	2.53189e-07	-1.69984e-10	-0.01191
17589297	chr19:17589297:G:A	1.4497e-07	-1.69984e-10	-0.569523
17589313	chr19:17589313:G:A	1.39237e-08	-1.71131	-1.20114
17589838	chr19:17589838:G:A	1.33067e-08	-1.71081	-1.24696
17589961	chr19:17589961:C:T	1.37395e-08	-1.7302	-1.19557
17590013	chr19:17590013:TA:T	1.3938e-08	-1.6655	-1.24593
17590096	chr19:17590096:G:A	5.43528e-07	-1.69984e-10	0.752033
17590171	chr19:17590171:T:C	1.43865e-08	-1.61699	-1.26277
17590202	chr19:17590202:T:C	1.32251e-08	-1.7111	-1.25284
17590221	chr19:17590221:T:C	1.39289e-08	-1.64285	-1.26923
17590429	chr19:17590429:C:G	4.44473e-08	-1.75174	-3.3072e-10
17591144	chr19:17591144:C:T	1.33217e-08	-1.74362	-1.21303
17592096	chr19:17592096:G:A	1.248e-08	-1.72584	-1.29608
17592159	chr19:17592159:G:A	6.80085e-08	-1.69984e-10	-1.32642
17592826	chr19:17592826:G:A	8.52935e-08	-1.69984e-10	-1.09995
17593112	chr19:17593112:C:T	1.24232e-08	-1.76801	-1.25848
17593129	chr19:17593129:A:G	1.39228e-08	-1.70419	-1.20833
17593466	chr19:17593466:T:C	4.39758e-08	-1.76241	-3.3072e-10
17593473	chr19:17593473:A:G	1.34848e-08	-1.65343	-1.29105
17593476	chr19:17593476:G:A	1.35757e-08	-1.66359	-1.27418
17593516	chr19:17593516:G:C	5.55425e-08	-1.5289	-3.3072e-10
17593843	chr19:17593843:G:A	1.28444e-07	-1.69984e-10	-0.690555
17593947	chr19:17593947:G:A	1.16953e-07	-1.69984e-10	-0.784272
17594077	chr19:17594077:C:T	1.32999e-07	-1.69984e-10	-0.655706
17594141	chr19:17594141:A:C	1.6206e-08	-1.57692	-1.18375
17594147	chr19:17594147:G:A	2.71226e-07	-1.69984e-10	0.0569053
17594425	chr19:17594425:C:T	1.41079e-08	-1.75054	-1.14878
17594457	chr19:17594457:C:T	1.26833e-08	-1.7619	-1.24387
17594509	chr19:17594509:G:A	1.25302e-07	-1.69984e-10	-0.715324
17594846	chr19:17594846:A:G	6.80403e-08	-1.69984e-10	-1.32595
17594889	chr19:17594889:G:A	1.34975e-08	-1.77096	-1.17258
17595022	chr19:17595022:T:C	2.60061e-07	-1.69984e-10	0.0148694
17595079	chr19:17595079:G:C	1.12891e-07	-0.819624	-3.3072e-10
17595167	chr19:17595167:G:A	4.69796e-08	-1.76958	0.0732412
17595311	chr19:17595311:T:C	1.24956e-07	0.456626	-1.17471
17595364	chr19:17595364:A:T	7.61981e-08	-1.69984e-10	-1.21271
17595823	chr19:17595823:T:C	1.82109e-08	-1.73496	-0.909073
17595896	chr19:17595896:G:A	6.92306e-08	-1.69984e-10	-1.30861
17595929	chr19:17595929:C:T	1.3749e-07	-1.69984e-10	-0.622495
17596015	chr19:17596015:T:C	2.02553e-07	-1.69984e-10	-0.235045
17596081	chr19:17596081:T:C	2.08502e-08	-1.61253	-0.896158
17596087	chr19:17596087:A:G	4.44405e-08	-0.601201	-1.1507
17596239	chr19:17596239:T:C	3.69393e-08	-1.12381	-0.812962
17596406	chr19:17596406:C:G	7.04172e-08	-1.69984e-10	-1.29161
17596503	chr19:17596503:C:T	6.86465e-08	-1.69984e-10	-1.31708
17596519	chr19:17596519:T:C	2.39488e-07	-1.69984e-10	-0.0675449
17596573	chr19:17596573:G:A	9.23451e-08	-1.69984e-10	-1.02052
17596601	chr19:17596601:C:A	6.7987e-08	-1.69984e-10	-1.32673
17596606	chr19:17596606:C:T	8.2638e-08	-1.13158	-3.3072e-10
17596608	chr19:17596608:G:A	4.11979e-08	-1.04076	-0.7869
17596616	chr19:17596616:A:C	3.59384e-08	-1.12524	-0.839006
17596647	chr19:17596647:C:G	1.22435e-08	-1.76068	-1.28037
17596673	chr19:17596673:G:A	2.09332e-07	-1.69984e-10	-0.202128
17596675	chr19:17596675:A:G	1.37414e-08	-1.74438	-1.18125
17596694	chr19:17596694:T:C	6.89098e-08	-1.69984e-10	-1.31325
17596714	chr19:17596714:A:C	1.95649e-08	-1.77111	-0.801203
17596734	chr19:17596734:C:T	2.1034e-08	-1.76559	-0.734322
17596780	chr19:17596780:A:G	7.3726e-08	-1.69984e-10	-1.24569
17596797	chr19:17596797:G:A	3.74125e-07	-1.69984e-10	0.378542
17596812	chr19:17596812:C:T	6.89368e-08	-1.69984e-10	-1.31286
17596815	chr19:17596815:C:T	6.89368e-08	-1.69984e-10	-1.31286
17597029	chr19:17597029:A:G	1.42978e-08	-1.73463	-1.15131
17597078	chr19:17597078:G:A	6.86274e-08	-1.69984e-10	-1.31736
17597097	chr19:17597097:C:T	9.95167e-08	-0.945723	-3.3072e-10
17597201	chr19:17597201:T:C	6.89138e-08	-1.69984e-10	-1.31319
17597204	chr19:17597204:TC:T	1.8693e-08	-1.44992	-1.16797
17597360	chr19:17597360:C:G	6.94907e-08	-1.69984e-10	-1.30486
17597427	chr19:17597427:G:A	4.77844e-08	-1.67935	-3.3072e-10
17597534	chr19:17597534:G:A	1.1769e-08	-1.76356	-1.31702
17597826	chr19:17597826:A:T	2.61969e-08	-1.08757	-1.19283
17597879	chr19:17597879:G:A	2.80197e-08	-1.01915	-1.19399
17597906	chr19:17597906:T:A	9.71706e-08	-0.96958	-3.3072e-10
17597981	chr19:17597981:C:G	5.44245e-08	-1.54923	-3.3072e-10
17598016	chr19:17598016:T:G	1.72056e-07	-1.69984e-10	-0.398231
17598397	chr19:17598397:T:C	1.91469e-08	-1.66475	-0.929158
17598805	chr19:17598805:G:T	7.43208e-08	-1.69984e-10	-1.23766
17599221	chr19:17599221:G:C	2.30633e-08	-1.16058	-1.24722
17599563	chr19:17599563:G:A	1.24804e-08	-1.71392	-1.30797
17600121	chr19:17600121:A:T	5.00223e-07	-1.69984e-10	0.669007
17600151	chr19:17600151:A:G	2.05491e-08	-1.34818	-1.17505
17600582	chr19:17600582:T:C	8.45547e-08	-1.69984e-10	-1.10865
17601565	chr19:17601565:T:C	1.61302e-08	-1.62771	-1.13764
17602127	chr19:17602127:C:T	2.61859e-08	-1.00321	-1.27762
17602165	chr19:17602165:C:T	2.75428e-08	-0.93257	-1.29774
17602247	chr19:17602247:G:A	2.56331e-08	-0.999486	-1.30268
17602252	chr19:17602252:T:C	2.55012e-08	-1.00338	-1.30395
17602493	chr19:17602493:G:A	8.08352e-08	-1.69984e-10	-1.15364
17602594	chr19:17602594:C:T	1.88173e-08	-1.50896	-1.10232
17602706	chr19:17602706:C:A	6.9448e-08	-1.69984e-10	-1.30547
17602735	chr19:17602735:C:T	1.04484e-07	-1.69984e-10	-0.897018
17602858	chr19:17602858:A:G	7.52582e-08	-1.69984e-10	-1.22512
17603071	chr19:17603071:G:A	6.64464e-08	-1.34965	-3.3072e-10
17603125	chr19:17603125:G:T	2.47126e-08	-1.0486	-1.29013
17603583	chr19:17603583:T:C	6.50501e-08	-1.37089	-3.3072e-10
17603777	chr19:17603777:A:G	2.24684e-08	-1.52392	-0.910018
17603872	chr19:17603872:T:C	7.18392e-08	-1.69984e-10	-1.27162
17604374	chr19:17604374:T:C	6.55278e-08	-0.552425	-0.811149
17604818	chr19:17604818:G:C	6.80631e-08	-1.69984e-10	-1.32561
17605047	chr19:17605047:G:A	2.74417e-06	-1.69984e-10	2.37119
17605049	chr19:17605049:G:C	5.31635e-08	-1.57268	-3.3072e-10
17605211	chr19:17605211:C:T	5.23781e-08	-1.58756	-3.3072e-10
17605414	chr19:17605414:TC:T	5.42844e-08	-1.55181	-3.3072e-10
17606503	chr19:17606503:C:G	7.37608e-08	-1.69984e-10	-1.24522
17606517	chr19:17606517:C:T	7.38675e-08	-1.69984e-10	-1.24378
17606519	chr19:17606519:A:G	2.42009e-08	-1.76219	-0.597469
17606953	chr19:17606953:C:T	1.30222e-07	-1.69984e-10	-0.67681
17607157	chr19:17607157:T:C	2.14178e-08	-1.17468	-1.30714
17607568	chr19:17607568:G:A	7.14892e-08	-1.69984e-10	-1.2765
17608300	chr19:17608300:T:C	6.80868e-08	-1.69984e-10	-1.32526
17608515	chr19:17608515:TTATATAA:T	1.39361e-08	-1.68843	-1.22314
17609103	chr19:17609103:G:A	3.03349e-07	-1.69984e-10	0.168836
17609407	chr19:17609407:C:T	1.6231e-08	-1.72131	-1.03782
17609410	chr19:17609410:A:C	1.89294e-08	-1.27994	-1.32539
17609429	chr19:17609429:C:A	3.30222e-08	-1.44867	-0.600196
17609434	chr19:17609434:C:T	2.97835e-08	-1.46148	-0.690616
17610236	chr19:17610236:C:A	2.20686e-08	-1.12519	-1.3267
17610517	chr19:17610517:T:C	9.23205e-08	-1.69984e-10	-1.02078
17610658	chr19:17610658:C:T	2.73078e-08	-1.67304	-0.565838
17610909	chr19:17610909:T:C	2.12381e-08	-1.16471	-1.32554
17611050	chr19:17611050:C:T	1.46042e-08	-1.57799	-1.28675
17612565	chr19:17612565:C:T	7.70457e-08	-0.180503	-1.02115
17612870	chr19:17612870:C:A	1.51519e-07	-1.31044	0.785105
17613030	chr19:17613030:A:G	2.86142e-08	-1.17163	-1.02051
17613114	chr19:17613114:C:T	3.06566e-08	-1.44659	-0.676614
17613282	chr19:17613282:A:T	1.96969e-08	-1.63674	-0.928843
17613307	chr19:17613307:G:A	1.05008e-07	-1.69984e-10	-0.892015
17613495	chr19:17613495:C:T	5.65759e-08	-1.51046	-3.3072e-10
17613701	chr19:17613701:T:C	1.26757e-07	-0.703776	-3.3072e-10
17613709	chr19:17613709:T:C	9.59277e-08	-1.69984e-10	-0.982454
17613807	chr19:17613807:C:T	8.21972e-08	-1.69984e-10	-1.13693
17614116	chr19:17614116:C:G	1.13148e-07	-1.69984e-10	-0.817348
17614552	chr19:17614552:A:G	2.42982e-08	-1.30481	-1.05084
17615030	chr19:17615030:C:T	1.32291e-07	-1.69984e-10	-0.661042
17615101	chr19:17615101:G:A	8.46835e-08	-1.69984e-10	-1.10713
17615132	chr19:17615132:G:C	7.46613e-08	-1.69984e-10	-1.23309
17615177	chr19:17615177:A:C	1.74455e-08	-1.73254	-0.954434
17615281	chr19:17615281:C:T	1.50244e-08	-1.7673	-1.06907
17615484	chr19:17615484:G:T	6.36512e-07	-1.69984e-10	0.909955
17615507	chr19:17615507:C:T	9.78525e-08	-1.69984e-10	-0.962587
17615867	chr19:17615867:G:A	4.38249e-08	-1.76585	-3.3072e-10
17615871	chr19:17615871:G:A	2.55651e-07	-1.69984e-10	-0.00223456
17615973	chr19:17615973:A:AAAT	1.24813e-08	-1.745	-1.27682
17616128	chr19:17616128:GACA:G	4.50707e-07	-1.69984e-10	0.56477
17616258	chr19:17616258:C:T	7.32885e-08	-1.69984e-10	-1.25164
17616684	chr19:17616684:G:A	9.2033e-08	-1.69984e-10	-1.0239
17617325	chr19:17617325:G:A	4.3966e-08	-1.76263	-3.3072e-10
17617400	chr19:17617400:T:A	6.86189e-08	-1.69984e-10	-1.31748
17617481	chr19:17617481:A:C	1.69816e-07	-1.69984e-10	-0.411335
17617763	chr19:17617763:C:T	3.74115e-08	-0.990961	-0.933109
17618239	chr19:17618239:C:T	7.74832e-08	-1.69984e-10	-1.19599
17618344	chr19:17618344:C:T	2.18415e-07	-1.69984e-10	-0.15965
17618584	chr19:17618584:A:G	1.3296e-07	-1.69984e-10	-0.656002
17618636	chr19:17618636:A:G	9.93203e-08	-1.69984e-10	-0.947699
17618757	chr19:17618757:T:C	7.99761e-08	-1.69984e-10	-1.16432
17618881	chr19:17618881:G:A	1.03202e-07	-1.69984e-10	-0.909363
17618894	chr19:17618894:C:T	3.48176e-07	-1.69984e-10	0.30666
17618978	chr19:17618978:T:G	1.1741e-08	-1.76236	-1.3206
17619033	chr19:17619033:C:T	2.93048e-07	-1.69984e-10	0.13429
17619164	chr19:17619164:TC:T	1.28133e-08	-1.76874	-1.22682
17619242	chr19:17619242:TGG:T	1.35856e-08	-1.61578	-1.32125
17619247	chr19:17619247:G:A	1.06345e-07	-1.69984e-10	-0.879356
17619328	chr19:17619328:G:A	2.06274e-07	-1.69984e-10	-0.216842
17619332	chr19:17619332:G:T	1.27787e-08	-1.76402	-1.23424
17619370	chr19:17619370:A:AG	2.97588e-08	-1.77113	-0.381791
17619435	chr19:17619435:TTTC:T	4.37041e-08	-1.76861	-3.3072e-10
17619472	chr19:17619472:G:C	1.21286e-08	-1.76653	-1.28396
17619549	chr19:17619549:C:T	5.70987e-07	0.801318	-3.3072e-10
17619631	chr19:17619631:T:C	1.28377e-08	-1.77044	-1.22322
17619712	chr19:17619712:C:T	7.63388e-08	-1.69984e-10	-1.21087
17619780	chr19:17619780:T:C	1.76888e-06	-0.607612	2.53967
17619784	chr19:17619784:C:T	7.59579e-08	-1.69984e-10	-1.21587
17620040	chr19:17620040:G:A	2.45398e-08	-1.25305	-1.0927
17620046	chr19:17620046:G:A	4.40819e-08	-1.76	-3.3072e-10
17620283	chr19:17620283:A:G	3.27607e-08	-0.908373	-1.14844
17620336	chr19:17620336:A:T	4.38886e-08	-1.74892	-0.015477
17620452	chr19:17620452:C:A	6.81148e-08	-1.69984e-10	-1.32485
17620863	chr19:17620863:C:G	6.81494e-08	-1.69984e-10	-1.32435
17620907	chr19:17620907:G:C	6.54033e-08	-1.66916	0.303683
17622075	chr19:17622075:G:C	7.81551e-08	-1.69984e-10	-1.18735
17622096	chr19:17622096:AAGAG:A	1.3425e-07	-0.646342	-3.3072e-10
17622329	chr19:17622329:C:T	7.062e-08	-1.69984e-10	-1.28874
17622469	chr19:17622469:G:A	1.16073e-07	-0.79183	-3.3072e-10
17622604	chr19:17622604:G:C	6.88779e-08	-1.69984e-10	-1.31371
17622908	chr19:17622908:C:T	2.89894e-07	-1.69984e-10	0.123465
17623225	chr19:17623225:G:A	1.84122e-08	-1.64896	-0.984073
17623587	chr19:17623587:G:A	7.33266e-08	-1.69984e-10	-1.25112
17623679	chr19:17623679:A:G	7.56204e-08	-1.69984e-10	-1.22032
17623721	chr19:17623721:C:T	1.07656e-07	-1.69984e-10	-0.867103
17623825	chr19:17623825:C:T	6.08866e-08	-1.14868	-0.288359
17624039	chr19:17624039:C:T	1.77653e-08	-1.73615	-0.932655
17624629	chr19:17624629:T:C	1.99099e-08	-1.29585	-1.25898
17624974	chr19:17624974:G:A	1.21286e-07	-1.69984e-10	-0.747897
17625191	chr19:17625191:T:G	2.90585e-08	-1.06185	-1.11489
17625373	chr19:17625373:G:A	7.33906e-08	-1.69984e-10	-1.25025
17625423	chr19:17625423:G:T	4.47691e-08	-1.74453	-3.3072e-10
17625449	chr19:17625449:G:C	9.16497e-08	-1.69984e-10	-1.02807
17626135	chr19:17626135:A:G	2.11781e-08	-1.22074	-1.27235
17626446	chr19:17626446:C:G	1.99605e-08	-1.27131	-1.28099
17626626	chr19:17626626:A:G	2.03417e-08	-1.26572	-1.26765
17626677	chr19:17626677:G:A	1.66922e-08	-1.51531	-1.2158
17626841	chr19:17626841:G:A	1.96631e-08	-1.295	-1.2723
17626969	chr19:17626969:G:A	9.89712e-08	-1.69984e-10	-0.951219
17627437	chr19:17627437:C:T	1.48179e-07	-1.69984e-10	-0.547627
17627486	chr19:17627486:C:T	5.40113e-06	-1.69984e-10	3.04832
17627657	chr19:17627657:T:C	2.10055e-08	-1.23104	-1.27023
17627707	chr19:17627707:G:T	1.32075e-07	-1.69984e-10	-0.66268
17627849	chr19:17627849:C:T	6.8996e-08	-1.55023	0.238227
17627968	chr19:17627968:A:C	6.73992e-06	-1.69984e-10	3.26976
17627977	chr19:17627977:G:A	8.46346e-08	-1.69984e-10	-1.1077
17628041	chr19:17628041:C:T	5.48001e-08	-1.74327	0.200912
17628412	chr19:17628412:C:T	3.12341e-08	-1.76942	-0.335119
17628529	chr19:17628529:C:T	1.88337e-08	-1.28389	-1.32651
17628762	chr19:17628762:T:C	1.4926e-08	-1.7639	-1.07904
17628907	chr19:17628907:CCT:C	8.81086e-08	-1.69984e-10	-1.06748
17629108	chr19:17629108:C:T	4.37137e-08	-1.71472	-0.0536683
17629167	chr19:17629167:T:C	2.175e-08	-1.47751	-0.988924
17629306	chr19:17629306:G:A	7.60342e-08	-1.46416	0.249293
17629408	chr19:17629408:C:T	5.1024e-06	-1.69984e-10	2.99142
17629447	chr19:17629447:C:T	4.53889e-06	-1.69984e-10	2.87439
17629475	chr19:17629475:G:T	1.54839e-06	-1.69984e-10	1.79892
17629507	chr19:17629507:C:T	2.9356e-07	-1.69984e-10	0.136032
17629794	chr19:17629794:A:G	1.64696e-08	-1.75274	-0.991789
17629892	chr19:17629892:TCAACTCCAATCTCAATTTAAACCCTAACCC:T	1.89144e-08	-1.29734	-1.30879
17630238	chr19:17630238:A:G	8.99228e-08	-1.3055	0.258408
17630241	chr19:17630241:A:G	6.8289e-08	-1.69984e-10	-1.3223
17630412	chr19:17630412:G:A	4.41447e-08	-1.75857	-3.3072e-10
17630535	chr19:17630535:T:C	1.48316e-08	-1.74382	-1.10546
17630613	chr19:17630613:G:A	2.55876e-06	-1.35854	3.65977
17630869	chr19:17630869:T:C	8.2375e-08	-1.69984e-10	-1.13477
17630913	chr19:17630913:T:C	2.57203e-07	-1.69984e-10	0.00381727
17631382	chr19:17631382:G:A	1.11923e-07	-1.69984e-10	-0.82824
17631427	chr19:17631427:G:A	1.53964e-08	-1.49062	-1.32129
17631681	chr19:17631681:G:T	7.70169e-08	-1.69984e-10	-1.20202
17631739	chr19:17631739:T:C	1.3283e-08	-1.725	-1.23456
17631766	chr19:17631766:A:G	8.21751e-08	-1.38755	0.250357
17631929	chr19:17631929:G:C	1.01161e-07	-0.929334	-3.3072e-10
17632227	chr19:17632227:T:C	1.18057e-08	-1.7523	-1.32516
17632597	chr19:17632597:C:CTG	1.66983e-07	0.358284	-0.78644
17632763	chr19:17632763:C:A	6.83376e-08	-1.69984e-10	-1.32159
17633118	chr19:17633118:G:A	9.43171e-08	-1.69984e-10	-0.999386
17633266	chr19:17633266:G:GC	3.74076e-08	-0.792483	-1.13169
17633723	chr19:17633723:A:T	2.06263e-08	-1.4294	-1.09008
17633957	chr19:17633957:C:T	2.22766e-08	-1.1719	-1.27061
17634449	chr19:17634449:G:A	6.37444e-08	-1.39117	-3.3072e-10
17634726	chr19:17634726:G:A	2.3731e-08	-1.14671	-1.23255
17634888	chr19:17634888:T:C	6.88108e-08	-1.69984e-10	-1.31469
17635026	chr19:17635026:A:G	6.93297e-08	-1.69984e-10	-1.30717
17635028	chr19:17635028:T:G	6.9362e-08	-1.69984e-10	-1.30671
17635102	chr19:17635102:A:G	8.99993e-08	-1.69984e-10	-1.04625
17635573	chr19:17635573:T:C	6.80015e-08	-1.69984e-10	-1.32652
17635586	chr19:17635586:A:G	4.74621e-08	-1.68612	-3.3072e-10
17635797	chr19:17635797:A:G	8.8589e-08	-1.69984e-10	-1.06204
17636131	chr19:17636131:C:T	4.42427e-08	-1.74064	-0.0157203
17636514	chr19:17636514:A:G	8.50199e-08	-1.69984e-10	-1.10316
17636594	chr19:17636594:G:A	6.8067e-08	-1.69984e-10	-1.32556
17636690	chr19:17636690:C:G	8.32706e-08	-1.69984e-10	-1.12395
17636691	chr19:17636691:C:A	1.53828e-07	-1.69984e-10	-0.510211
17637086	chr19:17637086:T:C	6.8786e-08	-1.69984e-10	-1.31505
17637178	chr19:17637178:T:C	1.3035e-08	-1.71868	-1.25974
17637497	chr19:17637497:A:C	7.48741e-08	-1.69984e-10	-1.23024
17637519	chr19:17637519:C:T	6.88342e-08	-1.69984e-10	-1.31435
17637564	chr19:17637564:C:T	7.5829e-08	-1.69984e-10	-1.21757
17637587	chr19:17637587:T:C	6.99006e-08	-1.69984e-10	-1.29897
17637630	chr19:17637630:T:C	1.31047e-08	-1.71983	-1.25325
17637720	chr19:17637720:C:A	1.40785e-08	-1.65933	-1.24207
17637739	chr19:17637739:A:G	7.52606e-08	-1.69984e-10	-1.22509
17638316	chr19:17638316:A:G	9.33362e-08	-1.69984e-10	-1.00984
17638487	chr19:17638487:A:C	8.34185e-08	-1.69984e-10	-1.12218
17638608	chr19:17638608:C:T	7.67597e-08	-1.69984e-10	-1.20537
17638623	chr19:17638623:T:C	2.3794e-08	-1.34348	-1.03314
17638646	chr19:17638646:G:A	7.80164e-08	-1.69984e-10	-1.18913
17638706	chr19:17638706:G:A	7.37963e-08	-1.69984e-10	-1.24474
17638733	chr19:17638733:G:A	2.58181e-08	-1.29608	-0.998889
17638753	chr19:17638753:T:C	7.00368e-08	-1.69984e-10	-1.29703
17639263	chr19:17639263:G:A	1.50413e-07	-1.69984e-10	-0.532666
17639374	chr19:17639374:T:C	1.44331e-08	-1.62409	-1.25244
17639398	chr19:17639398:C:A	1.31698e-08	-1.72186	-1.24627
17639741	chr19:17639741:G:A	1.11504e-07	-1.69984e-10	-0.831988
17639916	chr19:17639916:G:A	6.95866e-08	-1.69984e-10	-1.30348
17640336	chr19:17640336:A:G	3.50407e-07	0.73138	-0.418333
17640355	chr19:17640355:C:T	7.77611e-08	-1.19241	-3.3072e-10
17640526	chr19:17640526:G:A	6.84678e-08	-1.69984e-10	-1.31968
17640990	chr19:17640990:C:T	1.02893e-07	-1.69984e-10	-0.912358
17641022	chr19:17641022:G:A	3.69145e-08	-1.13564	-0.801804
```
