## Supplementary material for "Characterization of shared and ancestry-specific signals driving complex traits using multi-ancestry fine-mapping": susiex_nc2.cs80.cs

```
CS_ID	SNP	BP	REF_ALLELE	ALT_ALLELE	REF_FRQ	BETA	SE	-LOG10P	CS_PIP	OVRL_PIP
1	chr19:17141231:G:A	17141231	A,A	G,G	1,1	inf,inf	inf,inf	8.15656,1.39655	0.978437	0.978437
2	chr19:17049910:G:A	17049910	A,A	G,G	1,1	inf,inf	inf,inf	3.16699,2.08079	0.081551	0.0815534
2	chr19:17050333:C:A	17050333	A,A	C,C	1,1	inf,inf	inf,inf	3.09145,2.00432	0.0609302	0.0609322
2	chr19:17530142:T:C	17530142	NA,C	NA,T	NA,1	NA,inf	NA,inf	NA,3.42368	0.0338494	0.0338709
2	chr19:17084245:G:A	17084245	A,A	G,G	1,1	inf,inf	inf,inf	3.37019,0.952356	0.0239352	0.0239361
2	chr19:17085039:G:A	17085039	A,A	G,G	1,1	inf,inf	inf,inf	3.34493,0.975648	0.0221423	0.0221432
2	chr19:17083984:G:T	17083984	T,T	G,G	1,1	inf,inf	inf,inf	3.25007,0.969633	0.0179115	0.0179123
2	chr19:17072381:C:G	17072381	G,G	C,C	1,1	inf,inf	inf,inf	3.68024,0.605118	0.0168328	0.0168338
2	chr19:17051782:C:T	17051782	T,T	C,C	1,1	-inf,inf	inf,inf	0.59847,3.55331	0.0159115	0.0159209
2	chr19:17055824:G:A	17055824	NA,A	NA,G	NA,1	NA,inf	NA,inf	NA,2.99511	0.0147434	0.014748
2	chr19:17073910:G:A	17073910	A,A	G,G	1,1	inf,inf	inf,inf	3.54048,0.639146	0.013288	0.0132888
2	chr19:17074222:T:C	17074222	C,C	T,T	1,1	inf,inf	inf,inf	3.51919,0.640425	0.0127526	0.0127534
2	chr19:17071878:T:C	17071878	C,C	T,T	1,1	inf,inf	inf,inf	3.46799,0.628225	0.0112654	0.0112661
2	chr19:17145222:G:A	17145222	A,A	G,G	1,1	-inf,-inf	inf,inf	5.35295,0.47649	0.0106806	0.0110399
2	chr19:17129583:G:A	17129583	A,A	G,G	1,1	-inf,-inf	inf,inf	5.16409,0.348873	0.0103904	0.0105992
2	chr19:17138056:C:T	17138056	T,T	C,C	1,1	-inf,-inf	inf,inf	5.1325,0.40147	0.0102858	0.0104949
2	chr19:17314545:G:A	17314545	NA,A	NA,G	NA,1	NA,-inf	NA,inf	NA,2.92737	0.0101905	0.0102005
2	chr19:17072800:C:T	17072800	T,T	C,C	1,1	inf,inf	inf,inf	3.32656,0.709295	0.00909661	0.00909723
2	chr19:17076130:G:C	17076130	C,C	G,G	1,1	inf,inf	inf,inf	3.31562,0.579135	0.00792785	0.0079284
2	chr19:17627968:A:C	17627968	NA,C	NA,A	NA,1	NA,-inf	NA,inf	NA,2.77888	0.00674095	0.00674777
2	chr19:16932090:T:G	16932090	NA,G	NA,T	NA,1	NA,-inf	NA,inf	NA,2.6652	0.00635571	0.00636234
2	chr19:17097804:C:G	17097804	G,NA	C,NA	1,NA	inf,NA	inf,NA	2.82707,NA	0.00624346	0.00625047
2	chr19:17143660:G:A	17143660	A,A	G,G	1,1	-inf,-inf	inf,inf	5.11107,0.252325	0.00567694	0.00584346
2	chr19:17627486:C:T	17627486	NA,T	NA,C	NA,1	NA,-inf	NA,inf	NA,2.66626	0.00542495	0.00543048
2	chr19:17069976:C:A	17069976	A,NA	C,NA	1,NA	inf,NA	inf,NA	2.31792,NA	0.00513156	0.0051341
2	chr19:17629408:C:T	17629408	NA,T	NA,C	NA,1	NA,-inf	NA,inf	NA,2.63725	0.00513147	0.00513669
2	chr19:17114084:G:A	17114084	A,NA	G,NA	1,NA	inf,NA	inf,NA	2.70337,NA	0.00484536	0.00485081
2	chr19:17629447:C:T	17629447	NA,T	NA,C	NA,1	NA,-inf	NA,inf	NA,2.57751	0.00457569	0.00458035
2	chr19:17129434:A:G	17129434	G,NA	A,NA	1,NA	inf,NA	inf,NA	5.83527,NA	0.00446381	0.00842563
2	chr19:17131975:G:A	17131975	A,A	G,G	1,1	-inf,-inf	inf,inf	4.74211,0.120533	0.0044092	0.00448128
2	chr19:17141341:T:C	17141341	C,C	T,T	1,1	-inf,-inf	inf,inf	5.82446,0.899028	0.00413939	0.00614108
2	chr19:17583636:C:T	17583636	NA,T	NA,C	NA,1	NA,-inf	NA,inf	NA,2.55297	0.00384882	0.00385354
2	chr19:17605047:G:A	17605047	NA,A	NA,G	NA,1	NA,inf	NA,inf	NA,2.31911	0.00366194	0.00366533
2	chr19:16744316:G:T	16744316	T,T	G,G	1,1	-inf,-inf	inf,inf	3.03604,0.229845	0.00336039	0.00336371
2	chr19:17339572:A:G	17339572	NA,G	NA,A	NA,1	NA,-inf	NA,inf	NA,2.34183	0.00325083	0.0032541
2	chr19:16744622:G:T	16744622	NA,T	NA,G	NA,1	NA,-inf	NA,inf	NA,2.35955	0.00317052	0.00317402
2	chr19:17042458:C:T	17042458	NA,T	NA,C	NA,1	NA,inf	NA,inf	NA,2.22871	0.00316755	0.00316893
2	chr19:17104995:G:A	17104995	NA,A	NA,G	NA,1	NA,inf	NA,inf	NA,2.21709	0.00308174	0.00308312
2	chr19:16685934:G:A	16685934	NA,A	NA,G	NA,1	NA,-inf	NA,inf	NA,2.30415	0.0030581	0.00306125
2	chr19:17619780:T:C	17619780	C,C	T,T	1,1	inf,-inf	inf,inf	0.914862,2.40592	0.00301565	0.00301776
2	chr19:17054552:A:G	17054552	G,G	A,A	1,1	inf,inf	inf,inf	0.0840285,3.18056	0.00295309	0.00295398
2	chr19:17050608:T:A	17050608	A,A	T,T	1,1	-inf,inf	inf,inf	0.602354,2.51288	0.00293019	0.00293147
2	chr19:17146992:T:C	17146992	C,C	T,T	1,1	-inf,-inf	inf,inf	5.63777,0.74232	0.00267304	0.00374515
2	chr19:17112318:A:C	17112318	C,NA	A,NA	1,NA	inf,NA	inf,NA	3.52333,NA	0.00258645	0.00260503
2	chr19:17057020:T:C	17057020	C,C	T,T	1,1	inf,inf	inf,inf	0.062922,3.12326	0.00256705	0.00256787
2	chr19:17581843:T:G	17581843	NA,G	NA,T	NA,1	NA,-inf	NA,inf	NA,2.28061	0.00240037	0.0024032
2	chr19:17630613:G:A	17630613	A,A	G,G	1,1	inf,-inf	inf,inf	0.447785,2.97633	0.00238285	0.00238573
2	chr19:16744454:A:G	16744454	G,G	A,A	1,1	-inf,-inf	inf,inf	0.906557,2.67357	0.00227927	0.00228268
2	chr19:17499094:A:G	17499094	NA,G	NA,A	NA,1	NA,-inf	NA,inf	NA,2.14402	0.0022667	0.00226899
2	chr19:17084023:TGGTTAATAACCCTTTG:T	17084023	T,T	TGGTTAATAACCCTTTG,TGGTTAATAACCCTTTG	1,1	inf,inf	inf,inf	1.59253,2.82397	0.00217654	0.00218073
2	chr19:16727112:C:T	16727112	NA,T	NA,C	NA,1	NA,-inf	NA,inf	NA,2.06447	0.00197706	0.00197926
2	chr19:17577984:G:A	17577984	NA,A	NA,G	NA,1	NA,-inf	NA,inf	NA,2.18353	0.00196373	0.00196611
2	chr19:17055031:T:C	17055031	C,C	T,T	1,1	inf,inf	inf,inf	0.16693,2.89034	0.00192588	0.00192641
2	chr19:17280926:T:C	17280926	NA,C	NA,T	NA,1	NA,-inf	NA,inf	NA,2.11226	0.0019188	0.00192103
2	chr19:17579773:C:T	17579773	NA,T	NA,C	NA,1	NA,-inf	NA,inf	NA,2.16643	0.00191273	0.00191504
2	chr19:17145988:G:C	17145988	C,C	G,G	1,1	-inf,-inf	inf,inf	5.54949,0.503989	0.00184867	0.00249744
2	chr19:17553117:T:C	17553117	NA,C	NA,T	NA,1	NA,-inf	NA,inf	NA,2.14062	0.00182004	0.0018222
2	chr19:17172493:T:C	17172493	C,C	T,T	1,1	-inf,-inf	inf,inf	3.3994,0.188645	0.00177889	0.00178494
2	chr19:17492981:G:T	17492981	T,NA	G,NA	1,NA	inf,NA	inf,NA	2.66894,NA	0.00171672	0.00172095
2	chr19:17629475:G:T	17629475	NA,T	NA,G	NA,1	NA,-inf	NA,inf	NA,2.02164	0.00169574	0.00169751
2	chr19:17249707:A:G	17249707	NA,G	NA,A	NA,1	NA,-inf	NA,inf	NA,1.99515	0.00169291	0.00169465
2	chr19:17521621:G:A	17521621	A,A	G,G	1,1	inf,inf	inf,inf	2.22942,0.667095	0.0016818	0.00168292
2	chr19:17257106:C:A	17257106	A,NA	C,NA	1,NA	-inf,NA	inf,NA	2.33732,NA	0.0015798	0.00158222
2	chr19:17413584:C:G	17413584	NA,G	NA,C	NA,1	NA,-inf	NA,inf	NA,1.96814	0.00157398	0.00157576
2	chr19:17259280:T:G	17259280	NA,G	NA,T	NA,1	NA,-inf	NA,inf	NA,1.93878	0.00157352	0.00157518
2	chr19:16743929:C:T	16743929	T,T	C,C	1,1	-inf,-inf	inf,inf	1.80367,1.80904	0.00155307	0.00155653
2	chr19:17169774:G:A	17169774	A,A	G,G	1,1	inf,inf	inf,inf	1.85378,2.66755	0.00150995	0.00153009
2	chr19:17555058:C:T	17555058	NA,T	NA,C	NA,1	NA,-inf	NA,inf	NA,2.04387	0.00150684	0.00150864
2	chr19:16650284:G:A	16650284	NA,A	NA,G	NA,1	NA,inf	NA,inf	NA,1.85038	0.00149414	0.00149548
2	chr19:16744130:A:T	16744130	T,T	A,A	1,1	-inf,-inf	inf,inf	1.60359,1.98851	0.00147876	0.00148204
2	chr19:17270832:C:T	17270832	NA,T	NA,C	NA,1	NA,-inf	NA,inf	NA,1.91522	0.00143827	0.00143974
2	chr19:17154274:G:A	17154274	NA,A	NA,G	NA,1	NA,inf	NA,inf	NA,1.82649	0.0014067	0.00140784
2	chr19:16714408:C:G	16714408	G,G	C,C	1,1	inf,-inf	inf,inf	2.21747,0.575876	0.00134357	0.00134462
2	chr19:17557265:A:AG	17557265	NA,AG	NA,A	NA,1	NA,-inf	NA,inf	NA,1.96879	0.00127449	0.00127609
2	chr19:17136546:C:T	17136546	NA,T	NA,C	NA,1	NA,inf	NA,inf	NA,1.73703	0.00124494	0.00124564
2	chr19:16659590:C:T	16659590	T,T	C,C	1,1	inf,-inf	inf,inf	0.144489,2.87973	0.00122438	0.0012261
2	chr19:17530209:T:C	17530209	NA,C	NA,T	NA,1	NA,inf	NA,inf	NA,1.73152	0.00121314	0.00121422
2	chr19:17231759:G:C	17231759	C,C	G,G	1,1	-inf,inf	inf,inf	0.114161,2.565	0.00116714	0.00116811
2	chr19:16984392:TAACTC:T	16984392	T,T	TAACTC,TAACTC	1,1	-inf,-inf	inf,inf	1.53087,1.71329	0.00115089	0.00115258
2	chr19:16666221:C:T	16666221	NA,T	NA,C	NA,1	NA,-inf	NA,inf	NA,1.77141	0.00113178	0.00113301
2	chr19:17130324:A:G	17130324	NA,G	NA,A	NA,1	NA,-inf	NA,inf	NA,1.808	0.00112857	0.0011298
2	chr19:16977204:T:C	16977204	C,C	T,T	1,1	-inf,-inf	inf,inf	0.878775,2.34353	0.00112646	0.00112817
2	chr19:16648203:C:T	16648203	NA,T	NA,C	NA,1	NA,inf	NA,inf	NA,1.69791	0.00111729	0.0011183
2	chr19:16752259:C:T	16752259	T,T	C,C	1,1	inf,-inf	inf,inf	0.581863,2.41151	0.00110981	0.00111101
2	chr19:16745573:A:T	16745573	NA,T	NA,A	NA,1	NA,-inf	NA,inf	NA,1.80947	0.00109568	0.0010969
2	chr19:17133652:A:G	17133652	NA,G	NA,A	NA,1	NA,-inf	NA,inf	NA,1.76488	0.00104474	0.00104587
2	chr19:17535044:A:G	17535044	NA,G	NA,A	NA,1	NA,inf	NA,inf	NA,1.6657	0.00103385	0.00103484
2	chr19:16707045:G:A	16707045	NA,A	NA,G	NA,1	NA,-inf	NA,inf	NA,1.77295	0.00100653	0.00100768
2	chr19:17068145:G:A	17068145	A,A	G,G	1,1	-inf,-inf	inf,inf	1.96812,0.896359	0.000963789	0.000964493
2	chr19:17169276:G:A	17169276	A,A	G,G	1,1	inf,inf	inf,inf	4.59476,1.64753	0.000955962	0.00173202
2	chr19:16978000:T:C	16978000	C,C	T,T	1,1	-inf,-inf	inf,inf	0.756924,2.36562	0.00092284	0.000924301
2	chr19:17055497:C:T	17055497	T,T	C,C	1,1	-inf,-inf	inf,inf	1.96097,0.88765	0.000908855	0.000909543
2	chr19:16658918:G:A	16658918	NA,A	NA,G	NA,1	NA,-inf	NA,inf	NA,1.68085	0.000898543	0.000899521
2	chr19:16722256:G:A	16722256	NA,A	NA,G	NA,1	NA,-inf	NA,inf	NA,1.65542	0.000873376	0.000874376
2	chr19:16903551:A:C	16903551	NA,C	NA,A	NA,1	NA,inf	NA,inf	NA,1.54603	0.000856804	0.000857616
2	chr19:17460777:C:G	17460777	NA,G	NA,C	NA,1	NA,-inf	NA,inf	NA,1.63993	0.000841605	0.000842521
2	chr19:17615484:G:T	17615484	NA,T	NA,G	NA,1	NA,inf	NA,inf	NA,1.54865	0.000838089	0.000838918
2	chr19:17120268:G:A	17120268	NA,A	NA,G	NA,1	NA,-inf	NA,inf	NA,1.64207	0.000831935	0.00083284
2	chr19:17533224:A:G	17533224	NA,G	NA,A	NA,1	NA,inf	NA,inf	NA,1.53571	0.00081105	0.000811826
2	chr19:17053363:C:T	17053363	T,T	C,C	1,1	-inf,-inf	inf,inf	1.92733,0.857861	0.000808342	0.000808957
2	chr19:16698695:C:T	16698695	NA,T	NA,C	NA,1	NA,-inf	NA,inf	NA,1.62298	0.000803641	0.000804513
2	chr19:16757612:G:A	16757612	A,A	G,G	1,1	inf,-inf	inf,inf	0.599288,2.22571	0.000801712	0.000802581
2	chr19:16750910:AG:A	16750910	A,A	AG,AG	1,1	inf,-inf	inf,inf	0.582381,2.22182	0.000777187	0.000778028
2	chr19:16755124:T:C	16755124	C,C	T,T	1,1	inf,-inf	inf,inf	0.608297,2.20015	0.000775669	0.000776509
2	chr19:17049569:AAAGT:A	17049569	A,A	AAAGT,AAAGT	1,1	-inf,-inf	inf,inf	1.936,0.822263	0.000772234	0.000772824
2	chr19:16648532:G:A	16648532	NA,A	NA,G	NA,1	NA,-inf	NA,inf	NA,1.59227	0.000771771	0.000772602
2	chr19:17334812:C:A	17334812	NA,A	NA,C	NA,1	NA,-inf	NA,inf	NA,1.58757	0.00075018	0.000751023
2	chr19:17172848:C:T	17172848	T,T	C,C	1,1	inf,inf	inf,inf	3.30241,0.160093	0.000736313	0.000742288
2	chr19:16709545:A:C	16709545	C,NA	A,NA	1,NA	-inf,NA	inf,NA	1.71828,NA	0.000735859	0.000736642
2	chr19:17042442:C:T	17042442	T,T	C,C	1,1	-inf,-inf	inf,inf	1.83517,0.882902	0.000735331	0.000735871
2	chr19:17378701:T:C	17378701	NA,C	NA,T	NA,1	NA,-inf	NA,inf	NA,1.54904	0.000733219	0.000734014
2	chr19:17558311:G:A	17558311	NA,A	NA,G	NA,1	NA,-inf	NA,inf	NA,1.63598	0.000721143	0.000722009
2	chr19:17100860:T:C	17100860	C,C	T,T	1,1	inf,inf	inf,inf	2.17226,0.269485	0.00070586	0.000706485
2	chr19:17429788:G:A	17429788	NA,A	NA,G	NA,1	NA,-inf	NA,inf	NA,1.53582	0.000704957	0.000705733
2	chr19:16708144:C:T	16708144	NA,T	NA,C	NA,1	NA,-inf	NA,inf	NA,1.54852	0.000704305	0.000705067
2	chr19:16758344:A:G	16758344	G,G	A,A	1,1	inf,-inf	inf,inf	0.625813,2.13031	0.000700138	0.000700895
2	chr19:16644603:TA:T	16644603	NA,T	NA,TA	NA,1	NA,-inf	NA,inf	NA,1.53927	0.000699431	0.000700185
2	chr19:17118822:C:T	17118822	T,T	C,C	1,1	-inf,-inf	inf,inf	1.91249,0.808579	0.00067321	0.000673758
2	chr19:17157934:T:C	17157934	NA,C	NA,T	NA,1	NA,inf	NA,inf	NA,1.39182	0.000672586	0.000673218
2	chr19:17520793:C:T	17520793	NA,T	NA,C	NA,1	NA,-inf	NA,inf	NA,1.5019	0.000667872	0.000668582
2	chr19:16681960:C:T	16681960	NA,T	NA,C	NA,1	NA,-inf	NA,inf	NA,1.51781	0.000661717	0.000662439
2	chr19:16745679:G:A	16745679	NA,A	NA,G	NA,1	NA,-inf	NA,inf	NA,1.52503	0.000656637	0.000657363
2	chr19:16743478:G:C	16743478	NA,C	NA,G	NA,1	NA,inf	NA,inf	NA,1.42542	0.00065172	0.000652379
2	chr19:16682729:G:A	16682729	A,NA	G,NA	1,NA	inf,NA	inf,NA	1.52513,NA	0.000638506	0.00063907
2	chr19:17374967:T:C	17374967	NA,C	NA,T	NA,1	NA,-inf	NA,inf	NA,1.47393	0.000636222	0.000636937
2	chr19:17449383:C:T	17449383	NA,T	NA,C	NA,1	NA,-inf	NA,inf	NA,1.49069	0.000634752	0.000635452
2	chr19:17590096:G:A	17590096	NA,A	NA,G	NA,1	NA,-inf	NA,inf	NA,1.46269	0.000623981	0.000624658
2	chr19:17168271:C:T	17168271	NA,T	NA,C	NA,1	NA,-inf	NA,inf	NA,1.46088	0.000621513	0.000622168
2	chr19:17172231:C:A	17172231	NA,A	NA,C	NA,1	NA,-inf	NA,inf	NA,1.46058	0.000620661	0.000621315
2	chr19:17137097:G:A	17137097	NA,A	NA,G	NA,1	NA,-inf	NA,inf	NA,1.47405	0.000613969	0.000614637
2	chr19:17154153:C:T	17154153	T,T	C,C	1,1	-inf,-inf	inf,inf	3.22864,0.842135	0.000613773	0.000624944
2	chr19:16720490:A:G	16720490	NA,G	NA,A	NA,1	NA,-inf	NA,inf	NA,1.45759	0.000604592	0.000605242
2	chr19:17173761:G:A	17173761	A,A	G,G	1,1	inf,inf	inf,inf	3.18888,0.154893	0.000601853	0.000606544
2	chr19:17173081:G:A	17173081	A,A	G,G	1,1	inf,inf	inf,inf	3.20223,0.124906	0.000599333	0.000604061
2	chr19:17616128:GACA:G	17616128	NA,G	NA,GACA	NA,1	NA,inf	NA,inf	NA,1.35972	0.000588537	0.000589123
2	chr19:17135299:C:T	17135299	NA,T	NA,C	NA,1	NA,-inf	NA,inf	NA,1.44277	0.000580748	0.00058138
2	chr19:16642031:G:A	16642031	NA,A	NA,G	NA,1	NA,-inf	NA,inf	NA,1.43753	0.000578316	0.000578944
2	chr19:17045691:T:C	17045691	C,C	T,T	1,1	inf,-inf	inf,inf	1.2168,1.0811	0.000577583	0.000577942
2	chr19:16799936:C:T	16799936	T,NA	C,NA	1,NA	inf,NA	inf,NA	1.46616,NA	0.000571194	0.000571708
2	chr19:17619549:C:T	17619549	T,NA	C,NA	1,NA	-inf,NA	inf,NA	1.67029,NA	0.000569245	0.000569963
2	chr19:17275655:G:T	17275655	T,T	G,G	1,1	-inf,inf	inf,inf	0.32982,2.33735	0.000569201	0.000569982
2	chr19:17521618:G:A	17521618	A,A	G,G	1,1	inf,inf	inf,inf	1.09446,1.40114	0.000567708	0.000568147
2	chr19:17097006:A:G	17097006	G,G	A,A	1,1	inf,inf	inf,inf	2.16888,0.294076	0.000560577	0.000560666
2	chr19:17600121:A:T	17600121	NA,T	NA,A	NA,1	NA,-inf	NA,inf	NA,1.41718	0.000558517	0.000559134
2	chr19:17113301:G:A	17113301	A,A	G,G	1,1	-inf,-inf	inf,inf	1.77793,0.796867	0.000555711	0.000556134
2	chr19:17191439:C:T	17191439	NA,T	NA,C	NA,1	NA,inf	NA,inf	NA,1.31353	0.000552438	0.000552905
2	chr19:16730515:G:A	16730515	NA,A	NA,G	NA,1	NA,-inf	NA,inf	NA,1.46516	0.000546709	0.000547372
2	chr19:16666435:T:A	16666435	A,A	T,T	1,1	-inf,-inf	inf,inf	2.32067,0.110505	0.000546228	0.00054696
2	chr19:16699801:G:T	16699801	NA,T	NA,G	NA,1	NA,-inf	NA,inf	NA,1.40669	0.000542835	0.000543426
2	chr19:16890392:C:T	16890392	T,NA	C,NA	1,NA	-inf,NA	inf,NA	1.58165,NA	0.000542142	0.000542753
2	chr19:17371544:T:C	17371544	C,C	T,T	1,1	inf,-inf	inf,inf	0.772689,1.92727	0.000533552	0.00053422
2	chr19:17448788:A:G	17448788	NA,G	NA,A	NA,1	NA,-inf	NA,inf	NA,1.38777	0.000530349	0.000530931
2	chr19:17410371:A:G	17410371	NA,G	NA,A	NA,1	NA,-inf	NA,inf	NA,1.36937	0.00052386	0.000524419
2	chr19:17029487:A:G	17029487	G,G	A,A	1,1	-inf,inf	inf,inf	1.36735,0.640495	0.000519955	0.000520153
2	chr19:16761174:A:C	16761174	C,C	A,A	1,1	inf,-inf	inf,inf	0.632935,1.96176	0.00051486	0.000515421
2	chr19:17159689:C:G	17159689	G,NA	C,NA	1,NA	-inf,NA	inf,NA	1.77815,NA	0.000496632	0.000497439
2	chr19:17437243:A:G	17437243	NA,G	NA,A	NA,1	NA,-inf	NA,inf	NA,1.30871	0.000488402	0.000488922
2	chr19:16809664:C:T	16809664	NA,T	NA,C	NA,1	NA,inf	NA,inf	NA,1.26064	0.0004847	0.00048519
2	chr19:16978973:CCA:C	16978973	NA,C	NA,CCA	NA,1	NA,-inf	NA,inf	NA,1.3067	0.000481631	0.00048215
2	chr19:17368633:A:C	17368633	NA,C	NA,A	NA,1	NA,-inf	NA,inf	NA,1.3033	0.000479314	0.00047981
2	chr19:16676217:G:A	16676217	A,NA	G,NA	1,NA	-inf,NA	inf,NA	1.43574,NA	0.00047817	0.000478623
2	chr19:17404815:C:T	17404815	NA,T	NA,C	NA,1	NA,-inf	NA,inf	NA,1.3173	0.000477453	0.000477963
2	chr19:17098335:G:A	17098335	A,A	G,G	1,1	-inf,-inf	inf,inf	2.11944,0.560178	0.000476212	0.00047683
2	chr19:17078658:A:G	17078658	G,G	A,A	1,1	-inf,-inf	inf,inf	1.8683,0.643986	0.000473962	0.000474353
2	chr19:17546032:G:A	17546032	NA,A	NA,G	NA,1	NA,-inf	NA,inf	NA,1.32541	0.000472833	0.000473376
2	chr19:17328569:G:A	17328569	NA,A	NA,G	NA,1	NA,inf	NA,inf	NA,1.23209	0.000472697	0.000473154
2	chr19:16823684:T:A	16823684	NA,A	NA,T	NA,1	NA,-inf	NA,inf	NA,1.34515	0.000471922	0.000472454
2	chr19:16813670:TTTCACCATGTTGGCCAGGC:T	16813670	NA,T	NA,TTTCACCATGTTGGCCAGGC	NA,1	NA,inf	NA,inf	NA,1.24187	0.000468573	0.000469047
2	chr19:16809477:C:T	16809477	NA,T	NA,C	NA,1	NA,inf	NA,inf	NA,1.2412	0.000467943	0.000468416
2	chr19:17068974:C:T	17068974	NA,T	NA,C	NA,1	NA,-inf	NA,inf	NA,1.27303	0.000467685	0.000468166
2	chr19:17379577:T:C	17379577	NA,C	NA,T	NA,1	NA,inf	NA,inf	NA,1.19742	0.000467561	0.000467992
2	chr19:17407862:A:G	17407862	NA,G	NA,A	NA,1	NA,-inf	NA,inf	NA,1.29926	0.00046282	0.000463315
2	chr19:17091936:A:T	17091936	T,T	A,A	1,1	inf,inf	inf,inf	1.13817,2.29541	0.000460681	0.000461539
2	chr19:17197226:G:A	17197226	NA,A	NA,G	NA,1	NA,inf	NA,inf	NA,1.20926	0.000459926	0.000460319
2	chr19:16706294:G:A	16706294	NA,A	NA,G	NA,1	NA,inf	NA,inf	NA,1.22293	0.000455499	0.000455966
2	chr19:17331025:T:A	17331025	A,NA	T,NA	1,NA	-inf,NA	inf,NA	1.6613,NA	0.000455049	0.000455717
2	chr19:17015837:G:T	17015837	NA,T	NA,G	NA,1	NA,-inf	NA,inf	NA,1.28288	0.000453939	0.000454429
2	chr19:17582013:A:G	17582013	NA,G	NA,A	NA,1	NA,-inf	NA,inf	NA,1.35867	0.000451081	0.000451602
2	chr19:16736364:G:T	16736364	NA,T	NA,G	NA,1	NA,-inf	NA,inf	NA,1.31614	0.000449599	0.000450107
2	chr19:16813444:G:A	16813444	NA,A	NA,G	NA,1	NA,inf	NA,inf	NA,1.22064	0.000449035	0.000449492
2	chr19:17596797:G:A	17596797	NA,A	NA,G	NA,1	NA,-inf	NA,inf	NA,1.25605	0.00044582	0.000446301
2	chr19:17442325:TC:T	17442325	NA,T	NA,TC	NA,1	NA,-inf	NA,inf	NA,1.25445	0.000443838	0.000444309
2	chr19:17326911:G:A	17326911	NA,A	NA,G	NA,1	NA,inf	NA,inf	NA,1.1888	0.000438928	0.000439355
2	chr19:17015807:G:C	17015807	NA,C	NA,G	NA,1	NA,inf	NA,inf	NA,1.13802	0.000433801	0.000434206
2	chr19:17335492:C:T	17335492	NA,T	NA,C	NA,1	NA,inf	NA,inf	NA,1.1805	0.000430496	0.000430914
2	chr19:17204485:T:C	17204485	NA,C	NA,T	NA,1	NA,-inf	NA,inf	NA,1.21163	0.000428178	0.000428614
2	chr19:17317857:G:A	17317857	NA,A	NA,G	NA,1	NA,inf	NA,inf	NA,1.17677	0.000427745	0.00042816
2	chr19:17314487:A:G	17314487	NA,G	NA,A	NA,1	NA,inf	NA,inf	NA,1.17619	0.000427299	0.000427713
2	chr19:17397815:A:G	17397815	NA,G	NA,A	NA,1	NA,inf	NA,inf	NA,1.18531	0.00042605	0.000426489
2	chr19:17311591:CTCTG:C	17311591	NA,C	NA,CTCTG	NA,1	NA,inf	NA,inf	NA,1.17339	0.000425155	0.000425568
2	chr19:16911904:C:T	16911904	T,NA	C,NA	1,NA	inf,NA	inf,NA	1.26245,NA	0.000423405	0.000423752
2	chr19:16703796:A:G	16703796	NA,G	NA,A	NA,1	NA,-inf	NA,inf	NA,1.28976	0.000423035	0.000423537
2	chr19:17311349:T:G	17311349	NA,G	NA,T	NA,1	NA,inf	NA,inf	NA,1.1663	0.000421923	0.000422333
2	chr19:17334722:C:T	17334722	NA,T	NA,C	NA,1	NA,inf	NA,inf	NA,1.1677	0.000420797	0.000421206
2	chr19:16809799:C:T	16809799	NA,T	NA,C	NA,1	NA,inf	NA,inf	NA,1.18092	0.000420148	0.000420573
2	chr19:17446201:CATCT:C	17446201	C,C	CATCT,CATCT	1,1	inf,inf	inf,inf	0.888376,1.51601	0.000417469	0.000417866
2	chr19:17153474:C:A	17153474	A,A	C,C	1,1	inf,inf	inf,inf	4.3389,1.5573	0.000416852	0.000787803
2	chr19:17312491:A:G	17312491	NA,G	NA,A	NA,1	NA,inf	NA,inf	NA,1.15547	0.000413852	0.000414254
2	chr19:17311244:G:C	17311244	NA,C	NA,G	NA,1	NA,inf	NA,inf	NA,1.1556	0.000413836	0.000414239
2	chr19:17399017:GGGACACTCAGCAGT:G	17399017	NA,G	NA,GGGACACTCAGCAGT	NA,1	NA,-inf	NA,inf	NA,1.22981	0.000410296	0.000410733
2	chr19:17399741:T:C	17399741	NA,C	NA,T	NA,1	NA,-inf	NA,inf	NA,1.22625	0.000408572	0.000409007
2	chr19:17585194:GCCTT:G	17585194	NA,G	NA,GCCTT	NA,1	NA,-inf	NA,inf	NA,1.29665	0.000407942	0.000408425
2	chr19:17257166:G:A	17257166	NA,A	NA,G	NA,1	NA,inf	NA,inf	NA,1.11294	0.000404454	0.000404837
2	chr19:17108653:A:G	17108653	G,G	A,A	1,1	-inf,-inf	inf,inf	1.68602,0.74654	0.000404408	0.000404736
2	chr19:17076708:T:G	17076708	G,G	T,T	1,1	-inf,-inf	inf,inf	1.95231,0.430046	0.000403463	0.000403803
2	chr19:17308495:T:A	17308495	NA,A	NA,T	NA,1	NA,inf	NA,inf	NA,1.14143	0.000403438	0.000403831
2	chr19:17024826:T:C	17024826	C,NA	T,NA	1,NA	-inf,NA	inf,NA	0.290271,NA	0.000400927	0.000400997
2	chr19:17321541:C:T	17321541	NA,T	NA,C	NA,1	NA,inf	NA,inf	NA,1.13774	0.000400754	0.000401144
2	chr19:17316499:G:C	17316499	NA,C	NA,G	NA,1	NA,inf	NA,inf	NA,1.13645	0.00039986	0.000400249
2	chr19:17315598:A:C	17315598	NA,C	NA,A	NA,1	NA,inf	NA,inf	NA,1.13761	0.000398715	0.000399103
2	chr19:17490213:G:A	17490213	NA,A	NA,G	NA,1	NA,-inf	NA,inf	NA,1.22323	0.000394641	0.000395088
2	chr19:17400358:T:C	17400358	NA,C	NA,T	NA,1	NA,-inf	NA,inf	NA,1.20617	0.000393848	0.000394268
2	chr19:17473622:G:A	17473622	NA,A	NA,G	NA,1	NA,-inf	NA,inf	NA,1.20818	0.000390864	0.000391309
2	chr19:16701284:C:T	16701284	NA,T	NA,C	NA,1	NA,-inf	NA,inf	NA,1.23949	0.000388177	0.000388636
2	chr19:17618894:C:T	17618894	NA,T	NA,C	NA,1	NA,-inf	NA,inf	NA,1.21564	0.000388139	0.000388548
2	chr19:16734892:C:T	16734892	NA,T	NA,C	NA,1	NA,-inf	NA,inf	NA,1.18669	0.00038795	0.000388378
2	chr19:17283242:C:T	17283242	NA,T	NA,C	NA,1	NA,inf	NA,inf	NA,1.1195	0.000386689	0.00038707
2	chr19:17378581:G:A	17378581	NA,A	NA,G	NA,1	NA,inf	NA,inf	NA,1.10562	0.000386262	0.000386637
2	chr19:17288882:C:T	17288882	NA,T	NA,C	NA,1	NA,inf	NA,inf	NA,1.11663	0.000385275	0.000385654
2	chr19:17116651:C:T	17116651	NA,T	NA,C	NA,1	NA,-inf	NA,inf	NA,1.20467	0.000383484	0.000383904
2	chr19:17111182:C:T	17111182	T,T	C,C	1,1	-inf,inf	inf,inf	1.3844,1.46057	0.000381546	0.000382364
2	chr19:17087385:A:G	17087385	G,G	A,A	1,1	-inf,-inf	inf,inf	1.69222,0.700876	0.000380339	0.000380648
2	chr19:17571387:G:A	17571387	NA,A	NA,G	NA,1	NA,-inf	NA,inf	NA,1.20105	0.000380115	0.000380534
2	chr19:17174807:A:G	17174807	G,G	A,A	1,1	inf,inf	inf,inf	2.17615,1.69956	0.000378374	0.000383618
2	chr19:17109016:A:G	17109016	G,G	A,A	1,1	-inf,-inf	inf,inf	1.6723,0.720349	0.000378368	0.000378675
2	chr19:17397128:A:G	17397128	NA,G	NA,A	NA,1	NA,inf	NA,inf	NA,1.10061	0.00037596	0.00037633
2	chr19:17463621:G:A	17463621	A,NA	G,NA	1,NA	inf,NA	inf,NA	1.19131,NA	0.000374641	0.000374953
2	chr19:16720703:C:T	16720703	NA,T	NA,C	NA,1	NA,inf	NA,inf	NA,1.10885	0.000374624	0.000375004
2	chr19:17640336:A:G	17640336	G,G	A,A	1,1	-inf,-inf	inf,inf	1.63433,0.790103	0.000373423	0.000373851
2	chr19:17301425:G:A	17301425	NA,A	NA,G	NA,1	NA,inf	NA,inf	NA,1.09833	0.000372193	0.00037256
2	chr19:17096270:G:A	17096270	A,A	G,G	1,1	-inf,-inf	inf,inf	1.65944,0.722003	0.000371603	0.000371904
2	chr19:17428450:ACT:A	17428450	A,NA	ACT,NA	1,NA	-inf,NA	inf,NA	1.47983,NA	0.000365907	0.000366389
2	chr19:17017664:G:A	17017664	NA,A	NA,G	NA,1	NA,-inf	NA,inf	NA,1.15742	0.000363938	0.00036434
2	chr19:17473036:G:A	17473036	NA,A	NA,G	NA,1	NA,-inf	NA,inf	NA,1.13215	0.00036183	0.000362218
2	chr19:17395952:C:T	17395952	NA,T	NA,C	NA,1	NA,inf	NA,inf	NA,1.072	0.000357902	0.000358254
2	chr19:17582796:C:G	17582796	NA,G	NA,C	NA,1	NA,-inf	NA,inf	NA,1.15024	0.000356013	0.000356416
2	chr19:17609103:G:A	17609103	NA,A	NA,G	NA,1	NA,-inf	NA,inf	NA,1.13746	0.00035566	0.000356063
2	chr19:16704795:A:T	16704795	NA,T	NA,A	NA,1	NA,-inf	NA,inf	NA,1.15952	0.000353703	0.000354088
2	chr19:17085215:C:T	17085215	T,T	C,C	1,1	-inf,-inf	inf,inf	1.70701,0.651856	0.000351309	0.000351602
2	chr19:17024417:G:A	17024417	NA,A	NA,G	NA,1	NA,inf	NA,inf	NA,1.03593	0.000349607	0.000349947
2	chr19:17198412:G:A	17198412	NA,A	NA,G	NA,1	NA,inf	NA,inf	NA,1.05946	0.000349302	0.000349606
2	chr19:17542488:C:T	17542488	NA,T	NA,C	NA,1	NA,-inf	NA,inf	NA,1.13713	0.000349238	0.00034961
2	chr19:16664879:A:T	16664879	NA,T	NA,A	NA,1	NA,inf	NA,inf	NA,1.04453	0.00034792	0.000348251
2	chr19:16941367:A:ATC	16941367	ATC,ATC	A,A	1,1	inf,inf	inf,inf	1.97627,0.218503	0.000344959	0.000345355
2	chr19:16839544:C:T	16839544	T,NA	C,NA	1,NA	inf,NA	inf,NA	1.23204,NA	0.000344702	0.00034503
2	chr19:16888334:C:T	16888334	NA,T	NA,C	NA,1	NA,-inf	NA,inf	NA,1.10705	0.000343779	0.000344148
2	chr19:17522800:C:T	17522800	T,T	C,C	1,1	inf,inf	inf,inf	1.01713,1.18842	0.00034256	0.000342823
2	chr19:17622908:C:T	17622908	NA,T	NA,C	NA,1	NA,-inf	NA,inf	NA,1.11151	0.00033938	0.00033973
2	chr19:17303052:G:A	17303052	NA,A	NA,G	NA,1	NA,inf	NA,inf	NA,1.042	0.000338492	0.000338827
2	chr19:17629507:C:T	17629507	NA,T	NA,C	NA,1	NA,-inf	NA,inf	NA,1.11871	0.000336564	0.000336916
2	chr19:17184361:A:G	17184361	G,G	A,A	1,1	inf,-inf	inf,inf	1.74304,1.23224	0.000335277	0.000336371
2	chr19:16872018:G:A	16872018	A,NA	G,NA	1,NA	inf,NA	inf,NA	1.21099,NA	0.000332941	0.000333257
2	chr19:17228626:G:A	17228626	A,A	G,G	1,1	inf,-inf	inf,inf	0.349341,1.52708	0.000332272	0.00033244
2	chr19:17594147:G:A	17594147	NA,A	NA,G	NA,1	NA,-inf	NA,inf	NA,1.07322	0.000331611	0.00033196
2	chr19:17086092:A:C	17086092	NA,C	NA,A	NA,1	NA,inf	NA,inf	NA,1.03754	0.000331169	0.000331507
2	chr19:17182991:G:A	17182991	A,A	G,G	1,1	inf,-inf	inf,inf	1.64992,1.308	0.000329924	0.000330967
2	chr19:17619033:C:T	17619033	NA,T	NA,C	NA,1	NA,-inf	NA,inf	NA,1.11771	0.000328511	0.000328857
2	chr19:16899387:G:T	16899387	NA,T	NA,G	NA,1	NA,inf	NA,inf	NA,1.01492	0.000328027	0.000328326
2	chr19:17380207:T:G	17380207	NA,G	NA,T	NA,1	NA,-inf	NA,inf	NA,1.0764	0.000325133	0.00032549
2	chr19:17160685:A:G	17160685	G,G	A,A	1,1	inf,inf	inf,inf	4.6895,1.17742	0.00032496	0.000714449
2	chr19:17525626:C:T	17525626	NA,T	NA,C	NA,1	NA,-inf	NA,inf	NA,1.09339	0.000323611	0.000323968
2	chr19:16767771:A:T	16767771	NA,T	NA,A	NA,1	NA,-inf	NA,inf	NA,1.09412	0.000322736	0.000323094
2	chr19:17430373:T:C	17430373	NA,C	NA,T	NA,1	NA,-inf	NA,inf	NA,1.14374	0.000319073	0.000319472
2	chr19:17112626:G:T	17112626	T,T	G,G	1,1	inf,-inf	inf,inf	1.94973,0.0240056	0.000318644	0.00031871
2	chr19:17236045:G:C	17236045	C,NA	G,NA	1,NA	-inf,NA	inf,NA	1.64128,NA	0.00031707	0.000317705
2	chr19:16936961:G:A	16936961	A,A	G,G	1,1	-inf,-inf	inf,inf	1.85714,0.3716	0.000316519	0.000316882
2	chr19:17034156:TTTTG:T	17034156	NA,T	NA,TTTTG	NA,1	NA,inf	NA,inf	NA,0.941109	0.000316376	0.000316675
2	chr19:16663853:C:T	16663853	NA,T	NA,C	NA,1	NA,inf	NA,inf	NA,1.00956	0.000315419	0.000315733
2	chr19:17565367:G:A	17565367	NA,A	NA,G	NA,1	NA,-inf	NA,inf	NA,1.07938	0.000313787	0.00031414
2	chr19:16767593:G:A	16767593	NA,A	NA,G	NA,1	NA,-inf	NA,inf	NA,1.09417	0.000310531	0.000310872
2	chr19:16966060:C:T	16966060	NA,T	NA,C	NA,1	NA,inf	NA,inf	NA,0.981517	0.000310376	0.000310676
2	chr19:16654189:A:G	16654189	NA,G	NA,A	NA,1	NA,inf	NA,inf	NA,0.990865	0.000309944	0.00031024
2	chr19:17514682:C:T	17514682	NA,T	NA,C	NA,1	NA,inf	NA,inf	NA,1.02047	0.000308826	0.000309147
2	chr19:16730138:A:G	16730138	NA,G	NA,A	NA,1	NA,-inf	NA,inf	NA,1.05185	0.000308608	0.000308946
2	chr19:17516829:C:T	17516829	NA,T	NA,C	NA,1	NA,-inf	NA,inf	NA,1.08488	0.000308346	0.000308688
2	chr19:17595022:T:C	17595022	NA,C	NA,T	NA,1	NA,-inf	NA,inf	NA,1.04889	0.000307775	0.000308123
2	chr19:17282168:C:T	17282168	NA,T	NA,C	NA,1	NA,-inf	NA,inf	NA,1.09984	0.00030635	0.000306702
2	chr19:17630913:T:C	17630913	NA,C	NA,T	NA,1	NA,-inf	NA,inf	NA,1.04248	0.000306107	0.000306435
2	chr19:16717973:G:A	16717973	NA,A	NA,G	NA,1	NA,-inf	NA,inf	NA,1.05367	0.000304916	0.000305274
2	chr19:16936222:C:T	16936222	T,T	C,C	1,1	-inf,-inf	inf,inf	1.86223,0.336203	0.000304224	0.000304575
2	chr19:17220873:C:T	17220873	NA,T	NA,C	NA,1	NA,-inf	NA,inf	NA,1.06408	0.000303637	0.000303972
2	chr19:17575422:T:C	17575422	C,C	T,T	1,1	inf,-inf	inf,inf	0.16818,1.97644	0.000302779	0.000303086
2	chr19:17062778:G:A	17062778	A,NA	G,NA	1,NA	inf,NA	inf,NA	1.35698,NA	0.00030212	0.000302519
2	chr19:17589281:T:A	17589281	NA,A	NA,T	NA,1	NA,-inf	NA,inf	NA,1.03334	0.000301352	0.00030167
2	chr19:17130716:G:A	17130716	NA,A	NA,G	NA,1	NA,-inf	NA,inf	NA,1.06762	0.00030046	0.000300799
2	chr19:16722255:T:C	16722255	NA,C	NA,T	NA,1	NA,-inf	NA,inf	NA,1.04965	0.000299037	0.000299374
2	chr19:17560572:G:A	17560572	NA,A	NA,G	NA,1	NA,-inf	NA,inf	NA,1.04918	0.000298339	0.000298675
2	chr19:16832221:G:A	16832221	NA,A	NA,G	NA,1	NA,-inf	NA,inf	NA,1.04629	0.000297272	0.000297621
2	chr19:17567849:T:C	17567849	NA,C	NA,T	NA,1	NA,-inf	NA,inf	NA,1.04369	0.00029563	0.000295962
2	chr19:17153287:A:G	17153287	G,G	A,A	1,1	-inf,-inf	inf,inf	1.78211,2.28716	0.000294609	0.000303403
2	chr19:17397403:C:T	17397403	NA,T	NA,C	NA,1	NA,inf	NA,inf	NA,0.96389	0.000294512	0.000294806
2	chr19:17093517:A:G	17093517	G,G	A,A	1,1	inf,-inf	inf,inf	0.808023,1.08194	0.000293857	0.000294022
2	chr19:17568483:G:A	17568483	NA,A	NA,G	NA,1	NA,-inf	NA,inf	NA,1.03883	0.000293246	0.000293576
2	chr19:17340528:G:T	17340528	NA,T	NA,G	NA,1	NA,inf	NA,inf	NA,0.961067	0.000292874	0.000293168
2	chr19:16798479:C:T	16798479	NA,T	NA,C	NA,1	NA,inf	NA,inf	NA,0.951864	0.000291447	0.000291717
2	chr19:16775264:G:T	16775264	T,NA	G,NA	1,NA	inf,NA	inf,NA	1.15436,NA	0.000291307	0.000291589
2	chr19:16694843:C:T	16694843	T,NA	C,NA	1,NA	-inf,NA	inf,NA	1.16504,NA	0.00029129	0.000291564
2	chr19:16896136:A:C	16896136	NA,C	NA,A	NA,1	NA,-inf	NA,inf	NA,1.06648	0.000290521	0.000290857
2	chr19:17281710:G:A	17281710	NA,A	NA,G	NA,1	NA,-inf	NA,inf	NA,1.06765	0.0002905	0.000290834
2	chr19:16714534:A:C	16714534	C,C	A,A	1,1	inf,-inf	inf,inf	1.7108,0.203364	0.00028981	0.000290052
2	chr19:17358983:A:G	17358983	G,G	A,A	1,1	inf,-inf	inf,inf	1.59935,0.415236	0.000289638	0.000289845
2	chr19:16750084:G:A	16750084	NA,A	NA,G	NA,1	NA,-inf	NA,inf	NA,1.02493	0.000287709	0.000288027
2	chr19:17615871:G:A	17615871	NA,A	NA,G	NA,1	NA,-inf	NA,inf	NA,1.03896	0.000287555	0.000287859
2	chr19:17364359:A:G	17364359	G,NA	A,NA	1,NA	-inf,NA	inf,NA	1.32766,NA	0.000286465	0.000286806
2	chr19:17506009:C:T	17506009	NA,T	NA,C	NA,1	NA,inf	NA,inf	NA,0.976561	0.000286078	0.000286375
2	chr19:16758510:C:T	16758510	NA,T	NA,C	NA,1	NA,-inf	NA,inf	NA,1.01892	0.000285837	0.000286142
2	chr19:16827466:G:A	16827466	NA,A	NA,G	NA,1	NA,-inf	NA,inf	NA,1.05772	0.000285542	0.000285865
2	chr19:17596519:T:C	17596519	NA,C	NA,T	NA,1	NA,-inf	NA,inf	NA,1.00087	0.00028382	0.000284132
2	chr19:17090095:T:C	17090095	C,C	T,T	1,1	-inf,-inf	inf,inf	1.57541,0.649777	0.000283358	0.000283587
2	chr19:16749372:C:T	16749372	NA,T	NA,C	NA,1	NA,-inf	NA,inf	NA,1.01562	0.000283267	0.00028358
2	chr19:17474136:G:T	17474136	T,T	G,G	1,1	inf,inf	inf,inf	1.19139,1.12168	0.000282645	0.000282982
2	chr19:16722251:A:G	16722251	NA,G	NA,A	NA,1	NA,-inf	NA,inf	NA,1.0153	0.000282224	0.000282542
2	chr19:17480994:C:T	17480994	NA,T	NA,C	NA,1	NA,-inf	NA,inf	NA,1.02836	0.000280629	0.000280949
2	chr19:16779031:C:T	16779031	NA,T	NA,C	NA,1	NA,-inf	NA,inf	NA,1.00816	0.00027962	0.000279929
2	chr19:17504033:C:T	17504033	NA,T	NA,C	NA,1	NA,-inf	NA,inf	NA,1.01661	0.000278641	0.000278954
2	chr19:16716028:C:A	16716028	NA,A	NA,C	NA,1	NA,-inf	NA,inf	NA,0.998966	0.000278246	0.000278571
2	chr19:17016399:G:A	17016399	NA,A	NA,G	NA,1	NA,inf	NA,inf	NA,0.906235	0.000277829	0.000278102
2	chr19:16903961:C:T	16903961	NA,T	NA,C	NA,1	NA,inf	NA,inf	NA,0.919252	0.000277378	0.000277634
2	chr19:16840757:C:T	16840757	T,NA	C,NA	1,NA	inf,NA	inf,NA	1.05136,NA	0.000276229	0.000276465
2	chr19:17358573:A:G	17358573	G,G	A,A	1,1	inf,-inf	inf,inf	1.58957,0.385726	0.000275785	0.000275981
2	chr19:17471509:C:T	17471509	NA,T	NA,C	NA,1	NA,-inf	NA,inf	NA,1.0159	0.00027482	0.000275133
2	chr19:17618344:C:T	17618344	NA,T	NA,C	NA,1	NA,inf	NA,inf	NA,0.946601	0.000274141	0.000274424
2	chr19:17128231:T:G	17128231	NA,G	NA,T	NA,1	NA,-inf	NA,inf	NA,1.00381	0.000270513	0.000270817
2	chr19:16940883:G:A	16940883	A,A	G,G	1,1	inf,inf	inf,inf	1.55224,0.718716	0.000270188	0.000270518
2	chr19:16642964:C:T	16642964	NA,T	NA,C	NA,1	NA,-inf	NA,inf	NA,1.01099	0.000269741	0.000270053
2	chr19:17342045:A:G	17342045	NA,G	NA,A	NA,1	NA,-inf	NA,inf	NA,0.986535	0.000268163	0.000268464
2	chr19:17261648:T:A	17261648	A,A	T,T	1,1	-inf,inf	inf,inf	0.459174,1.79454	0.000267951	0.000268289
2	chr19:16778062:A:G	16778062	NA,G	NA,A	NA,1	NA,-inf	NA,inf	NA,0.979475	0.000266561	0.000266856
2	chr19:17127571:C:T	17127571	NA,T	NA,C	NA,1	NA,-inf	NA,inf	NA,0.989556	0.000264674	0.000264972
2	chr19:17161438:G:A	17161438	A,A	G,G	1,1	inf,inf	inf,inf	4.71955,1.01772	0.00026417	0.000580015
2	chr19:17536505:A:T	17536505	NA,T	NA,A	NA,1	NA,inf	NA,inf	NA,0.869171	0.000262822	0.000263071
2	chr19:16902324:G:A	16902324	NA,A	NA,G	NA,1	NA,inf	NA,inf	NA,0.886775	0.000262236	0.000262479
2	chr19:17433509:G:A	17433509	NA,A	NA,G	NA,1	NA,inf	NA,inf	NA,0.901981	0.000261501	0.000261766
2	chr19:16763491:A:G	16763491	NA,G	NA,A	NA,1	NA,-inf	NA,inf	NA,0.965464	0.000260472	0.00026076
2	chr19:16718808:G:A	16718808	NA,A	NA,G	NA,1	NA,-inf	NA,inf	NA,0.973504	0.00025994	0.00026023
2	chr19:17435474:C:T	17435474	NA,T	NA,C	NA,1	NA,-inf	NA,inf	NA,0.943024	0.000259772	0.000260052
2	chr19:16940056:G:T	16940056	T,T	G,G	1,1	inf,inf	inf,inf	1.59694,0.615661	0.000259526	0.000259834
2	chr19:17409820:C:T	17409820	NA,T	NA,C	NA,1	NA,-inf	NA,inf	NA,0.988831	0.000259105	0.000259407
2	chr19:17129069:C:T	17129069	NA,T	NA,C	NA,1	NA,-inf	NA,inf	NA,0.978249	0.000259029	0.000259321
2	chr19:16732902:GA:G	16732902	NA,G	NA,GA	NA,1	NA,-inf	NA,inf	NA,0.98303	0.000258496	0.000258783
2	chr19:17410328:G:A	17410328	NA,A	NA,G	NA,1	NA,-inf	NA,inf	NA,0.957508	0.000257989	0.000258271
2	chr19:17502656:G:A	17502656	A,NA	G,NA	1,NA	inf,NA	inf,NA	1.03204,NA	0.000257648	0.000257876
2	chr19:17293413:C:T	17293413	NA,T	NA,C	NA,1	NA,inf	NA,inf	NA,0.885399	0.00025722	0.000257475
2	chr19:17088504:T:C	17088504	C,C	T,T	1,1	inf,-inf	inf,inf	0.771914,1.04569	0.000256645	0.00025679
2	chr19:16727776:G:A	16727776	A,A	G,G	1,1	inf,inf	inf,inf	1.79766,0.274294	0.00025643	0.000256728
2	chr19:17357574:A:G	17357574	G,G	A,A	1,1	inf,-inf	inf,inf	1.49902,0.501949	0.000255893	0.000256086
2	chr19:17240714:G:A	17240714	NA,A	NA,G	NA,1	NA,-inf	NA,inf	NA,0.950067	0.000255479	0.000255756
2	chr19:17132053:C:A	17132053	NA,A	NA,C	NA,1	NA,-inf	NA,inf	NA,0.968975	0.000255195	0.000255482
2	chr19:17178430:A:G	17178430	G,G	A,A	1,1	inf,-inf	inf,inf	2.03125,0.558532	0.000254574	0.000255226
2	chr19:16865517:C:T	16865517	NA,T	NA,C	NA,1	NA,inf	NA,inf	NA,0.873672	0.000253845	0.000254082
2	chr19:17068979:G:A	17068979	A,A	G,G	1,1	-inf,inf	inf,inf	0.099765,1.80498	0.000253347	0.000253561
2	chr19:17177030:G:A	17177030	A,A	G,G	1,1	inf,-inf	inf,inf	1.94002,0.68896	0.000252964	0.000253633
2	chr19:17037610:A:G	17037610	G,G	A,A	1,1	-inf,inf	inf,inf	0.0738276,1.86286	0.000252663	0.000252911
2	chr19:17312166:G:A	17312166	NA,A	NA,G	NA,1	NA,-inf	NA,inf	NA,0.950551	0.000252594	0.000252877
2	chr19:17127736:A:C	17127736	NA,C	NA,A	NA,1	NA,-inf	NA,inf	NA,0.960297	0.000252319	0.000252603
2	chr19:17046796:AC:A	17046796	NA,A	NA,AC	NA,1	NA,-inf	NA,inf	NA,0.935353	0.000251322	0.000251594
2	chr19:17575125:C:T	17575125	NA,T	NA,C	NA,1	NA,-inf	NA,inf	NA,0.942672	0.00025091	0.000251191
2	chr19:17575835:T:C	17575835	NA,C	NA,T	NA,1	NA,-inf	NA,inf	NA,0.94215	0.00025072	0.000251
2	chr19:16649301:G:T	16649301	T,T	G,G	1,1	-inf,inf	inf,inf	1.13812,1.07903	0.000250347	0.000250631
2	chr19:17395710:G:A	17395710	NA,A	NA,G	NA,1	NA,inf	NA,inf	NA,0.864265	0.000249671	0.000249919
2	chr19:17596673:G:A	17596673	NA,A	NA,G	NA,1	NA,-inf	NA,inf	NA,0.921344	0.000249606	0.000249879
2	chr19:17401869:A:G	17401869	NA,G	NA,A	NA,1	NA,-inf	NA,inf	NA,0.939238	0.000249214	0.000249487
2	chr19:16761312:T:C	16761312	NA,C	NA,T	NA,1	NA,-inf	NA,inf	NA,0.937917	0.000249035	0.00024931
2	chr19:16872383:TG:T	16872383	NA,T	NA,TG	NA,1	NA,-inf	NA,inf	NA,0.934174	0.00024853	0.000248815
2	chr19:17129254:T:G	17129254	NA,G	NA,T	NA,1	NA,-inf	NA,inf	NA,0.951612	0.00024797	0.000248249
2	chr19:17390309:C:A	17390309	NA,A	NA,C	NA,1	NA,inf	NA,inf	NA,0.863793	0.000246931	0.000247179
2	chr19:17046798:C:T	17046798	T,NA	C,NA	1,NA	inf,NA	inf,NA	0.052738,NA	0.000246605	0.000246663
2	chr19:17141392:G:C	17141392	NA,C	NA,G	NA,1	NA,-inf	NA,inf	NA,0.952218	0.000246531	0.000246811
2	chr19:17129961:G:A	17129961	A,A	G,G	1,1	inf,inf	inf,inf	5.69049,1.42165	0.000245646	0.00393622
2	chr19:17395531:C:T	17395531	NA,T	NA,C	NA,1	NA,-inf	NA,inf	NA,0.898097	0.000244765	0.000245029
2	chr19:17500686:C:T	17500686	NA,T	NA,C	NA,1	NA,inf	NA,inf	NA,0.839592	0.000243886	0.000244124
2	chr19:16783279:C:G	16783279	NA,G	NA,C	NA,1	NA,-inf	NA,inf	NA,0.916215	0.000243824	0.00024409
2	chr19:17461350:A:C	17461350	NA,C	NA,A	NA,1	NA,-inf	NA,inf	NA,0.909599	0.000243792	0.000244053
2	chr19:17577741:G:A	17577741	NA,A	NA,G	NA,1	NA,-inf	NA,inf	NA,0.917759	0.000243698	0.000243961
2	chr19:17040534:T:C	17040534	C,NA	T,NA	1,NA	inf,NA	inf,NA	0.0551552,NA	0.000241625	0.000241683
2	chr19:17460168:G:A	17460168	NA,A	NA,G	NA,1	NA,-inf	NA,inf	NA,0.905072	0.000241477	0.000241736
2	chr19:16797187:A:C	16797187	NA,C	NA,A	NA,1	NA,-inf	NA,inf	NA,0.898512	0.000241102	0.000241363
2	chr19:17596015:T:C	17596015	NA,C	NA,T	NA,1	NA,-inf	NA,inf	NA,0.901664	0.000240543	0.000240806
2	chr19:17148288:G:A	17148288	NA,A	NA,G	NA,1	NA,inf	NA,inf	NA,0.832402	0.000239575	0.000239818
2	chr19:16849164:T:C	16849164	NA,C	NA,T	NA,1	NA,inf	NA,inf	NA,0.875982	0.000238771	0.000239025
2	chr19:17619328:G:A	17619328	NA,A	NA,G	NA,1	NA,-inf	NA,inf	NA,0.912559	0.000238272	0.000238523
2	chr19:16906537:G:A	16906537	NA,A	NA,G	NA,1	NA,-inf	NA,inf	NA,0.942033	0.000238127	0.0002384
2	chr19:17521418:A:T	17521418	NA,T	NA,A	NA,1	NA,-inf	NA,inf	NA,0.905378	0.000237914	0.000238168
2	chr19:16743195:G:A	16743195	NA,A	NA,G	NA,1	NA,-inf	NA,inf	NA,0.891309	0.000237455	0.000237715
2	chr19:17561645:A:C	17561645	NA,C	NA,A	NA,1	NA,-inf	NA,inf	NA,0.897645	0.000237358	0.000237616
2	chr19:17394299:G:A	17394299	NA,A	NA,G	NA,1	NA,inf	NA,inf	NA,0.832366	0.000237215	0.000237451
2	chr19:17587925:A:T	17587925	T,T	A,A	1,1	-inf,inf	inf,inf	0.0805369,2.11529	0.000236323	0.000236719
2	chr19:17471139:C:T	17471139	T,T	C,C	1,1	-inf,inf	inf,inf	1.53987,0.467289	0.000236112	0.00023634
2	chr19:17122905:A:G	17122905	NA,G	NA,A	NA,1	NA,-inf	NA,inf	NA,0.923497	0.00023588	0.000236153
2	chr19:17475637:G:C	17475637	NA,C	NA,G	NA,1	NA,-inf	NA,inf	NA,0.922805	0.000235782	0.000236049
2	chr19:17451658:G:T	17451658	T,T	G,G	1,1	inf,inf	inf,inf	1.14703,0.876891	0.000235026	0.000235233
2	chr19:17091165:G:A	17091165	NA,A	NA,G	NA,1	NA,-inf	NA,inf	NA,0.876016	0.000234749	0.000234994
2	chr19:17474962:C:T	17474962	NA,T	NA,C	NA,1	NA,inf	NA,inf	NA,0.841567	0.000234291	0.000234529
2	chr19:17135651:G:A	17135651	A,NA	G,NA	1,NA	inf,NA	inf,NA	1.07322,NA	0.000234207	0.000234456
2	chr19:17584484:G:C	17584484	NA,C	NA,G	NA,1	NA,inf	NA,inf	NA,0.83885	0.00023379	0.000234028
2	chr19:17271696:A:T	17271696	T,T	A,A	1,1	-inf,inf	inf,inf	0.314191,1.60481	0.000233765	0.000233958
2	chr19:17070515:C:T	17070515	T,T	C,C	1,1	-inf,-inf	inf,inf	2.01906,0.0465789	0.00023359	0.000233971
2	chr19:17104662:A:G	17104662	NA,G	NA,A	NA,1	NA,inf	NA,inf	NA,0.826286	0.00023358	0.000233819
2	chr19:17357281:G:A	17357281	A,A	G,G	1,1	-inf,-inf	inf,inf	0.904291,1.2724	0.000233556	0.000233804
2	chr19:17381632:A:G	17381632	NA,G	NA,A	NA,1	NA,-inf	NA,inf	NA,0.899563	0.000233472	0.000233733
2	chr19:17012427:G:A	17012427	A,NA	G,NA	1,NA	-inf,NA	inf,NA	1.23576,NA	0.000233391	0.000233702
2	chr19:17509422:C:T	17509422	NA,T	NA,C	NA,1	NA,inf	NA,inf	NA,0.834169	0.000232084	0.000232321
2	chr19:16759333:C:T	16759333	NA,T	NA,C	NA,1	NA,inf	NA,inf	NA,0.807546	0.000231688	0.000231914
2	chr19:17122614:T:G	17122614	NA,G	NA,T	NA,1	NA,-inf	NA,inf	NA,0.909665	0.000231409	0.00023167
2	chr19:16940624:A:C	16940624	C,C	A,A	1,1	inf,inf	inf,inf	1.56503,0.576894	0.000230829	0.000231103
2	chr19:16707466:T:C	16707466	NA,C	NA,T	NA,1	NA,-inf	NA,inf	NA,0.934457	0.000230515	0.000230782
2	chr19:17150338:G:A	17150338	NA,A	NA,G	NA,1	NA,inf	NA,inf	NA,0.829948	0.000228977	0.000229215
2	chr19:17398250:C:T	17398250	T,NA	C,NA	1,NA	-inf,NA	inf,NA	1.0793,NA	0.00022886	0.000229093
2	chr19:17040105:G:C	17040105	C,C	G,G	1,1	-inf,-inf	inf,inf	1.75823,0.598313	0.000228652	0.000229019
2	chr19:17541752:C:T	17541752	NA,T	NA,C	NA,1	NA,-inf	NA,inf	NA,0.923689	0.000228492	0.000228746
2	chr19:17113716:C:T	17113716	T,NA	C,NA	1,NA	-inf,NA	inf,NA	1.45491,NA	0.00022725	0.000227704
2	chr19:17415614:C:T	17415614	NA,T	NA,C	NA,1	NA,-inf	NA,inf	NA,0.927734	0.000226526	0.000226789
2	chr19:17511380:G:T	17511380	NA,T	NA,G	NA,1	NA,inf	NA,inf	NA,0.837686	0.000226454	0.000226693
2	chr19:16668666:T:C	16668666	NA,C	NA,T	NA,1	NA,inf	NA,inf	NA,0.824587	0.00022568	0.000225912
2	chr19:17536528:T:C	17536528	C,C	T,T	1,1	inf,inf	inf,inf	1.14159,0.870428	0.000225598	0.000225805
2	chr19:16741565:C:T	16741565	NA,T	NA,C	NA,1	NA,-inf	NA,inf	NA,0.879054	0.000225536	0.000225792
2	chr19:17466847:G:A	17466847	NA,A	NA,G	NA,1	NA,-inf	NA,inf	NA,0.894062	0.000225519	0.000225774
2	chr19:17513305:G:A	17513305	NA,A	NA,G	NA,1	NA,inf	NA,inf	NA,0.820958	0.000225498	0.000225727
2	chr19:17518358:C:G	17518358	G,G	C,C	1,1	inf,-inf	inf,inf	1.67339,0.0154758	0.000225433	0.000225614
2	chr19:17450041:AT:A	17450041	A,A	AT,AT	1,1	inf,inf	inf,inf	1.08844,0.925344	0.000223708	0.00022391
2	chr19:17235971:G:A	17235971	NA,A	NA,G	NA,1	NA,inf	NA,inf	NA,0.794228	0.000223555	0.000223779
2	chr19:17099338:A:G	17099338	NA,G	NA,A	NA,1	NA,inf	NA,inf	NA,0.79928	0.000223253	0.000223481
2	chr19:17121699:G:A	17121699	A,A	G,G	1,1	-inf,-inf	inf,inf	1.67185,0.2148	0.000222889	0.000223062
2	chr19:16950006:T:C	16950006	NA,C	NA,T	NA,1	NA,-inf	NA,inf	NA,0.863208	0.000222624	0.000222868
2	chr19:16800060:C:G	16800060	NA,G	NA,C	NA,1	NA,-inf	NA,inf	NA,0.868471	0.000221878	0.000222116
2	chr19:17450863:A:G	17450863	NA,G	NA,A	NA,1	NA,-inf	NA,inf	NA,0.856114	0.000221817	0.000222055
2	chr19:16941865:C:T	16941865	T,NA	C,NA	1,NA	inf,NA	inf,NA	1.05551,NA	0.000220978	0.00022122
2	chr19:17613701:T:C	17613701	C,NA	T,NA	1,NA	inf,NA	inf,NA	0.859484,NA	0.000218557	0.00021873
2	chr19:17515523:A:G	17515523	NA,G	NA,A	NA,1	NA,inf	NA,inf	NA,0.801389	0.000218531	0.000218753
2	chr19:16921450:C:T	16921450	T,T	C,C	1,1	inf,-inf	inf,inf	1.71777,0.00912934	0.000218237	0.000218445
2	chr19:17514300:T:C	17514300	NA,C	NA,T	NA,1	NA,inf	NA,inf	NA,0.799695	0.000217949	0.000218171
2	chr19:16646356:G:A	16646356	NA,A	NA,G	NA,1	NA,inf	NA,inf	NA,0.802439	0.000217678	0.000217902
2	chr19:17469417:A:T	17469417	NA,T	NA,A	NA,1	NA,-inf	NA,inf	NA,0.818982	0.000217563	0.000217791
2	chr19:17514584:C:T	17514584	NA,T	NA,C	NA,1	NA,inf	NA,inf	NA,0.798532	0.000217532	0.000217754
2	chr19:17514929:GGC:G	17514929	NA,G	NA,GGC	NA,1	NA,inf	NA,inf	NA,0.79702	0.00021699	0.000217211
2	chr19:17447137:G:A	17447137	NA,A	NA,G	NA,1	NA,-inf	NA,inf	NA,0.833564	0.00021656	0.000216791
2	chr19:17555550:C:G	17555550	NA,G	NA,C	NA,1	NA,-inf	NA,inf	NA,0.850642	0.000216557	0.000216799
2	chr19:17520523:C:G	17520523	NA,G	NA,C	NA,1	NA,inf	NA,inf	NA,0.816387	0.000216406	0.000216634
2	chr19:17228303:G:A	17228303	A,A	G,G	1,1	inf,inf	inf,inf	0.470449,1.68858	0.000215878	0.00021614
2	chr19:17150637:G:A	17150637	NA,A	NA,G	NA,1	NA,inf	NA,inf	NA,0.989119	0.000215813	0.000216119
2	chr19:16866765:T:G	16866765	NA,G	NA,T	NA,1	NA,inf	NA,inf	NA,0.793605	0.000215783	0.000216003
2	chr19:17095283:A:G	17095283	NA,G	NA,A	NA,1	NA,inf	NA,inf	NA,0.778213	0.000215547	0.000215768
2	chr19:17236900:C:A	17236900	A,A	C,C	1,1	inf,-inf	inf,inf	1.24026,0.224238	0.000215041	0.000215142
2	chr19:17517543:T:C	17517543	C,C	T,T	1,1	inf,-inf	inf,inf	1.56306,0.275635	0.000214902	0.000215076
2	chr19:17013252:T:C	17013252	NA,C	NA,T	NA,1	NA,inf	NA,inf	NA,0.757191	0.000214795	0.000215008
2	chr19:16717727:G:A	16717727	NA,A	NA,G	NA,1	NA,-inf	NA,inf	NA,0.848187	0.000214442	0.000214673
2	chr19:17501914:C:A	17501914	A,NA	C,NA	1,NA	inf,NA	inf,NA	0.930069,NA	0.000214045	0.000214235
2	chr19:17542079:G:A	17542079	NA,A	NA,G	NA,1	NA,-inf	NA,inf	NA,0.880137	0.000212945	0.000213182
2	chr19:16716075:A:G	16716075	G,G	A,A	1,1	inf,-inf	inf,inf	1.92852,0.251175	0.000212637	0.000212971
2	chr19:17400483:G:A	17400483	A,NA	G,NA	1,NA	inf,NA	inf,NA	1.22705,NA	0.000210724	0.000211009
2	chr19:17474332:T:C	17474332	C,NA	T,NA	1,NA	-inf,NA	inf,NA	1.07929,NA	0.000210129	0.000210367
2	chr19:17135927:A:T	17135927	T,T	A,A	1,1	inf,inf	inf,inf	6.07037,1.07973	0.000209719	0.00480133
2	chr19:17453346:A:G	17453346	NA,G	NA,A	NA,1	NA,-inf	NA,inf	NA,0.815895	0.000209717	0.000209941
2	chr19:17220486:G:A	17220486	NA,A	NA,G	NA,1	NA,-inf	NA,inf	NA,0.855062	0.000208028	0.000208264
2	chr19:17386965:C:T	17386965	NA,T	NA,C	NA,1	NA,inf	NA,inf	NA,0.752988	0.000207914	0.000208121
2	chr19:17517778:A:G	17517778	G,G	A,A	1,1	inf,-inf	inf,inf	1.55658,0.261622	0.000207687	0.000207857
2	chr19:16787093:G:A	16787093	NA,A	NA,G	NA,1	NA,-inf	NA,inf	NA,0.816951	0.000207476	0.000207703
2	chr19:16672590:AGGCGCAT:A	16672590	NA,A	NA,AGGCGCAT	NA,1	NA,inf	NA,inf	NA,0.770448	0.000206477	0.000206689
2	chr19:17241277:T:C	17241277	NA,C	NA,T	NA,1	NA,inf	NA,inf	NA,0.754455	0.00020561	0.000205818
2	chr19:17004358:G:A	17004358	A,NA	G,NA	1,NA	inf,NA	inf,NA	0.880534,NA	0.000204413	0.000204588
2	chr19:17361389:C:T	17361389	NA,T	NA,C	NA,1	NA,-inf	NA,inf	NA,0.800437	0.000203847	0.00020407
2	chr19:17598016:T:G	17598016	NA,G	NA,T	NA,1	NA,-inf	NA,inf	NA,0.802521	0.00020368	0.000203894
2	chr19:17128263:C:T	17128263	T,T	C,C	1,1	-inf,-inf	inf,inf	1.62944,0.22794	0.000203611	0.000203773
2	chr19:17392474:G:A	17392474	NA,A	NA,G	NA,1	NA,-inf	NA,inf	NA,0.791292	0.000202378	0.000202599
2	chr19:17516324:C:T	17516324	NA,T	NA,C	NA,1	NA,inf	NA,inf	NA,0.767847	0.000201968	0.000202182
2	chr19:16791954:T:C	16791954	NA,C	NA,T	NA,1	NA,-inf	NA,inf	NA,0.796806	0.000200934	0.000201153
2	chr19:17410386:GTCTCAAACTCCTAGGCTCCAAAGA:G	17410386	NA,G	NA,GTCTCAAACTCCTAGGCTCCAAAGA	NA,1	NA,-inf	NA,inf	NA,0.793375	0.000200762	0.000200987
2	chr19:17539416:G:C	17539416	NA,C	NA,G	NA,1	NA,-inf	NA,inf	NA,0.840317	0.000200747	0.00020097
2	chr19:16790794:G:T	16790794	NA,T	NA,G	NA,1	NA,-inf	NA,inf	NA,0.79456	0.000200278	0.000200497
2	chr19:17617481:A:C	17617481	NA,C	NA,A	NA,1	NA,-inf	NA,inf	NA,0.794431	0.000199898	0.000200115
2	chr19:16665020:C:T	16665020	NA,T	NA,C	NA,1	NA,inf	NA,inf	NA,0.750296	0.000199809	0.000200015
2	chr19:17612870:C:A	17612870	A,A	C,C	1,1	inf,-inf	inf,inf	0.481443,1.48075	0.000199733	0.000199924
2	chr19:17407483:C:T	17407483	NA,T	NA,C	NA,1	NA,-inf	NA,inf	NA,0.721114	0.000199726	0.000199916
2	chr19:16817835:A:C	16817835	NA,C	NA,A	NA,1	NA,inf	NA,inf	NA,0.747057	0.000199638	0.000199842
2	chr19:16717948:A:G	16717948	NA,G	NA,A	NA,1	NA,-inf	NA,inf	NA,0.814209	0.000199402	0.000199625
2	chr19:16689133:C:T	16689133	NA,T	NA,C	NA,1	NA,inf	NA,inf	NA,0.711548	0.000199368	0.000199561
2	chr19:17374978:C:A	17374978	NA,A	NA,C	NA,1	NA,-inf	NA,inf	NA,0.801289	0.000199131	0.000199353
2	chr19:17519652:G:A	17519652	A,A	G,G	1,1	inf,-inf	inf,inf	1.57457,0.153183	0.000199031	0.000199192
2	chr19:16792360:G:A	16792360	NA,A	NA,G	NA,1	NA,-inf	NA,inf	NA,0.790515	0.000199004	0.000199221
2	chr19:17272975:G:A	17272975	NA,A	NA,G	NA,1	NA,inf	NA,inf	NA,0.728143	0.00019869	0.000198891
2	chr19:17269170:A:G	17269170	NA,G	NA,A	NA,1	NA,inf	NA,inf	NA,0.725799	0.000197933	0.000198134
2	chr19:16976468:C:T	16976468	NA,T	NA,C	NA,1	NA,inf	NA,inf	NA,0.72078	0.000197722	0.000197894
2	chr19:17265981:G:A	17265981	NA,A	NA,G	NA,1	NA,inf	NA,inf	NA,0.725032	0.000197687	0.000197887
2	chr19:17248206:T:C	17248206	NA,C	NA,T	NA,1	NA,inf	NA,inf	NA,0.685256	0.000197596	0.000197775
2	chr19:17115307:C:T	17115307	T,T	C,C	1,1	inf,-inf	inf,inf	1.4522,0.078008	0.000197574	0.000197697
2	chr19:16717201:C:T	16717201	NA,T	NA,C	NA,1	NA,-inf	NA,inf	NA,0.79637	0.00019753	0.000197742
2	chr19:16793975:T:C	16793975	NA,C	NA,T	NA,1	NA,-inf	NA,inf	NA,0.782637	0.000196485	0.0001967
2	chr19:17113338:G:A	17113338	NA,A	NA,G	NA,1	NA,inf	NA,inf	NA,0.720648	0.000196104	0.000196305
2	chr19:17543987:G:A	17543987	NA,A	NA,G	NA,1	NA,-inf	NA,inf	NA,0.828293	0.000196066	0.000196285
2	chr19:17028822:A:C	17028822	NA,C	NA,A	NA,1	NA,-inf	NA,inf	NA,0.786848	0.000195699	0.000195935
2	chr19:17183552:C:T	17183552	T,T	C,C	1,1	inf,-inf	inf,inf	1.35308,1.24362	0.000195649	0.000196179
2	chr19:17571453:T:A	17571453	NA,A	NA,T	NA,1	NA,-inf	NA,inf	NA,0.769402	0.000195208	0.000195414
2	chr19:16810774:T:C	16810774	C,NA	T,NA	1,NA	-inf,NA	inf,NA	1.06173,NA	0.000194471	0.0001947
2	chr19:17121046:G:A	17121046	NA,A	NA,G	NA,1	NA,-inf	NA,inf	NA,0.804594	0.000194463	0.000194687
2	chr19:17424321:A:C	17424321	NA,C	NA,A	NA,1	NA,-inf	NA,inf	NA,0.801433	0.000194261	0.000194485
2	chr19:17115787:C:T	17115787	T,T	C,C	1,1	inf,-inf	inf,inf	1.44798,0.0255174	0.00019425	0.000194369
2	chr19:17030435:T:C	17030435	C,C	T,T	1,1	inf,inf	inf,inf	0.132385,2.13856	0.000194187	0.000194616
2	chr19:17639263:G:A	17639263	NA,A	NA,G	NA,1	NA,inf	NA,inf	NA,0.718464	0.000193804	0.000194
2	chr19:16938420:G:C	16938420	NA,C	NA,G	NA,1	NA,inf	NA,inf	NA,0.667585	0.000193475	0.000193653
2	chr19:17522698:C:T	17522698	NA,T	NA,C	NA,1	NA,inf	NA,inf	NA,0.748396	0.000193415	0.000193619
2	chr19:16827837:A:G	16827837	NA,G	NA,A	NA,1	NA,-inf	NA,inf	NA,0.810682	0.000192768	0.000192983
2	chr19:17209573:G:A	17209573	NA,A	NA,G	NA,1	NA,inf	NA,inf	NA,0.704278	0.000192482	0.000192677
2	chr19:17584463:G:A	17584463	NA,A	NA,G	NA,1	NA,-inf	NA,inf	NA,0.769276	0.00019232	0.000192532
2	chr19:16694522:G:A	16694522	NA,A	NA,G	NA,1	NA,inf	NA,inf	NA,0.718331	0.000191829	0.000192025
2	chr19:17627437:C:T	17627437	NA,T	NA,C	NA,1	NA,inf	NA,inf	NA,0.70895	0.000191689	0.000191882
2	chr19:16647844:ACAAAT:A	16647844	NA,A	NA,ACAAAT	NA,1	NA,inf	NA,inf	NA,0.724454	0.000191622	0.00019182
2	chr19:17240631:G:A	17240631	NA,A	NA,G	NA,1	NA,inf	NA,inf	NA,0.699406	0.000191574	0.000191761
2	chr19:16971589:G:A	16971589	NA,A	NA,G	NA,1	NA,-inf	NA,inf	NA,0.768276	0.000191406	0.000191616
2	chr19:16658635:T:C	16658635	NA,C	NA,T	NA,1	NA,inf	NA,inf	NA,0.723545	0.000191344	0.000191541
2	chr19:17159030:T:C	17159030	C,C	T,T	1,1	inf,inf	inf,inf	1.36764,1.85767	0.000191128	0.000192835
2	chr19:16662846:A:C	16662846	NA,C	NA,A	NA,1	NA,inf	NA,inf	NA,0.722741	0.000191122	0.000191319
2	chr19:16641430:C:G	16641430	NA,G	NA,C	NA,1	NA,inf	NA,inf	NA,0.722455	0.000191011	0.000191208
2	chr19:17104838:G:T	17104838	T,T	G,G	1,1	inf,inf	inf,inf	0.509506,2.10352	0.000187996	0.000188612
2	chr19:17108165:G:A	17108165	A,NA	G,NA	1,NA	inf,NA	inf,NA	0.198687,NA	0.000186782	0.000186847
2	chr19:17123651:C:T	17123651	NA,T	NA,C	NA,1	NA,-inf	NA,inf	NA,0.752378	0.000186509	0.000186708
2	chr19:17135369:C:A	17135369	NA,A	NA,C	NA,1	NA,-inf	NA,inf	NA,0.786003	0.000186363	0.000186572
2	chr19:17443289:T:A	17443289	A,A	T,T	1,1	inf,inf	inf,inf	0.649314,1.31515	0.000186014	0.000186199
2	chr19:16787626:G:A	16787626	NA,A	NA,G	NA,1	NA,-inf	NA,inf	NA,0.747363	0.000185855	0.000186058
2	chr19:16823418:C:T	16823418	NA,T	NA,C	NA,1	NA,inf	NA,inf	NA,0.702151	0.000185836	0.000186026
2	chr19:16951974:C:T	16951974	NA,T	NA,C	NA,1	NA,-inf	NA,inf	NA,0.764189	0.000185558	0.000185766
2	chr19:17156061:ACTC:A	17156061	NA,A	NA,ACTC	NA,1	NA,inf	NA,inf	NA,0.701847	0.000185093	0.000185285
2	chr19:17275224:A:T	17275224	NA,T	NA,A	NA,1	NA,-inf	NA,inf	NA,0.751207	0.000184817	0.000185023
2	chr19:17489840:A:G	17489840	NA,G	NA,A	NA,1	NA,-inf	NA,inf	NA,0.754142	0.00018401	0.00018421
2	chr19:17156169:G:A	17156169	NA,A	NA,G	NA,1	NA,inf	NA,inf	NA,0.697418	0.000183701	0.000183892
2	chr19:17163542:A:AT	17163542	NA,AT	NA,A	NA,1	NA,inf	NA,inf	NA,0.696529	0.000183446	0.000183637
2	chr19:17398809:A:G	17398809	NA,G	NA,A	NA,1	NA,inf	NA,inf	NA,0.679575	0.000183409	0.000183595
2	chr19:17155473:G:A	17155473	NA,A	NA,G	NA,1	NA,inf	NA,inf	NA,0.69579	0.000183228	0.000183418
2	chr19:17155950:G:A	17155950	NA,A	NA,G	NA,1	NA,inf	NA,inf	NA,0.695128	0.000183058	0.000183249
2	chr19:17164597:G:T	17164597	NA,T	NA,G	NA,1	NA,inf	NA,inf	NA,0.694649	0.000182896	0.000183086
2	chr19:17156394:G:A	17156394	NA,A	NA,G	NA,1	NA,inf	NA,inf	NA,0.693794	0.000182647	0.000182837
2	chr19:17401867:TAA:T	17401867	NA,T	NA,TAA	NA,1	NA,inf	NA,inf	NA,0.675322	0.000182376	0.00018256
2	chr19:17376659:A:G	17376659	NA,G	NA,A	NA,1	NA,-inf	NA,inf	NA,0.734828	0.00018216	0.000182365
2	chr19:17636691:C:A	17636691	NA,A	NA,C	NA,1	NA,-inf	NA,inf	NA,0.73268	0.000181945	0.000182144
2	chr19:17155591:A:G	17155591	NA,G	NA,A	NA,1	NA,inf	NA,inf	NA,0.69094	0.000181816	0.000182005
2	chr19:17356405:G:A	17356405	A,A	G,G	1,1	inf,inf	inf,inf	0.378365,1.35502	0.000181442	0.000181579
2	chr19:17389104:T:C	17389104	NA,C	NA,T	NA,1	NA,-inf	NA,inf	NA,0.729545	0.000180937	0.00018114
2	chr19:16860631:C:T	16860631	NA,T	NA,C	NA,1	NA,-inf	NA,inf	NA,0.770303	0.000180499	0.000180712
2	chr19:17356941:G:A	17356941	A,A	G,G	1,1	inf,inf	inf,inf	0.427246,1.3263	0.000180348	0.000180485
2	chr19:17349584:T:C	17349584	NA,C	NA,T	NA,1	NA,inf	NA,inf	NA,0.662225	0.000180179	0.000180361
2	chr19:17163895:G:A	17163895	NA,A	NA,G	NA,1	NA,inf	NA,inf	NA,0.684518	0.000180112	0.000180299
2	chr19:17235262:C:T	17235262	NA,T	NA,C	NA,1	NA,inf	NA,inf	NA,0.686854	0.000179695	0.000179883
2	chr19:17202613:C:T	17202613	NA,T	NA,C	NA,1	NA,-inf	NA,inf	NA,0.759843	0.00017902	0.000179221
2	chr19:17386705:C:A	17386705	A,NA	C,NA	1,NA	inf,NA	inf,NA	0.762036,NA	0.000178864	0.000179006
2	chr19:17251614:G:A	17251614	NA,A	NA,G	NA,1	NA,inf	NA,inf	NA,0.642728	0.000178828	0.000178995
2	chr19:17263213:T:C	17263213	NA,C	NA,T	NA,1	NA,-inf	NA,inf	NA,0.724644	0.000178745	0.000178943
2	chr19:16956989:T:A	16956989	A,NA	T,NA	1,NA	inf,NA	inf,NA	0.796714,NA	0.000178547	0.0001787
2	chr19:17155977:G:A	17155977	NA,A	NA,G	NA,1	NA,inf	NA,inf	NA,0.678844	0.000178399	0.000178585
2	chr19:16697901:G:T	16697901	NA,T	NA,G	NA,1	NA,inf	NA,inf	NA,0.685022	0.000177982	0.000178169
2	chr19:17016377:G:C	17016377	NA,C	NA,G	NA,1	NA,-inf	NA,inf	NA,0.740993	0.000177526	0.000177724
2	chr19:16831155:C:T	16831155	NA,T	NA,C	NA,1	NA,-inf	NA,inf	NA,0.757729	0.000177174	0.000177372
2	chr19:17627707:G:T	17627707	NA,T	NA,G	NA,1	NA,inf	NA,inf	NA,0.634497	0.000176595	0.000176765
2	chr19:16710755:C:T	16710755	NA,T	NA,C	NA,1	NA,-inf	NA,inf	NA,0.773444	0.000176535	0.000176742
2	chr19:16674964:C:T	16674964	NA,T	NA,C	NA,1	NA,-inf	NA,inf	NA,0.752738	0.000176463	0.000176667
2	chr19:16822724:C:T	16822724	NA,T	NA,C	NA,1	NA,inf	NA,inf	NA,0.669489	0.0001763	0.000176481
2	chr19:17467265:A:G	17467265	NA,G	NA,A	NA,1	NA,inf	NA,inf	NA,0.654827	0.000176209	0.000176387
2	chr19:17077725:C:A	17077725	NA,A	NA,C	NA,1	NA,-inf	NA,inf	NA,0.710311	0.000175744	0.000175933
2	chr19:17126180:C:T	17126180	NA,T	NA,C	NA,1	NA,-inf	NA,inf	NA,0.743989	0.000175377	0.000175573
2	chr19:17068810:T:G	17068810	NA,G	NA,T	NA,1	NA,inf	NA,inf	NA,0.643688	0.000174707	0.000174886
2	chr19:17412219:T:A	17412219	A,NA	T,NA	1,NA	inf,NA	inf,NA	1.00661,NA	0.000174518	0.000174735
2	chr19:16677832:A:G	16677832	NA,G	NA,A	NA,1	NA,-inf	NA,inf	NA,0.744685	0.000174357	0.000174558
2	chr19:17514543:G:T	17514543	NA,T	NA,G	NA,1	NA,inf	NA,inf	NA,0.659408	0.000174292	0.000174472
2	chr19:16764349:C:T	16764349	NA,T	NA,C	NA,1	NA,-inf	NA,inf	NA,0.697321	0.000174234	0.000174423
2	chr19:16999922:C:A	16999922	NA,A	NA,C	NA,1	NA,-inf	NA,inf	NA,0.707658	0.000174212	0.000174403
2	chr19:16730674:ACCACTGC:A	16730674	NA,A	NA,ACCACTGC	NA,1	NA,inf	NA,inf	NA,0.645378	0.00017413	0.000174298
2	chr19:17589297:G:A	17589297	NA,A	NA,G	NA,1	NA,-inf	NA,inf	NA,0.69496	0.00017355	0.000173736
2	chr19:17017001:G:C	17017001	NA,C	NA,G	NA,1	NA,-inf	NA,inf	NA,0.704003	0.000173061	0.000173249
2	chr19:17406944:G:A	17406944	NA,A	NA,G	NA,1	NA,inf	NA,inf	NA,0.640869	0.000172195	0.000172369
2	chr19:16931803:C:A	16931803	NA,A	NA,C	NA,1	NA,inf	NA,inf	NA,0.656601	0.000172061	0.000172238
2	chr19:17476301:T:C	17476301	NA,C	NA,T	NA,1	NA,-inf	NA,inf	NA,0.649107	0.000172026	0.000172201
2	chr19:17206851:C:T	17206851	NA,T	NA,C	NA,1	NA,-inf	NA,inf	NA,0.732738	0.000171913	0.000172106
2	chr19:16925088:C:A	16925088	A,A	C,C	1,1	inf,-inf	inf,inf	1.51374,0.226451	0.000171895	0.000172056
2	chr19:17151210:A:G	17151210	G,G	A,A	1,1	-inf,inf	inf,inf	0.0634649,1.44101	0.000171871	0.000171986
2	chr19:17373300:T:C	17373300	NA,C	NA,T	NA,1	NA,-inf	NA,inf	NA,0.681618	0.000171825	0.000172011
2	chr19:16645607:A:T	16645607	NA,T	NA,A	NA,1	NA,inf	NA,inf	NA,0.642667	0.000171535	0.000171706
2	chr19:16900471:G:C	16900471	C,NA	G,NA	1,NA	-inf,NA	inf,NA	0.96205,NA	0.000171528	0.000171722
2	chr19:17166644:C:T	17166644	T,NA	C,NA	1,NA	inf,NA	inf,NA	1.76617,NA	0.000171524	0.000172455
2	chr19:16698056:T:G	16698056	NA,G	NA,T	NA,1	NA,inf	NA,inf	NA,0.654617	0.000171321	0.000171498
2	chr19:17152452:AC:A	17152452	A,A	AC,AC	1,1	inf,inf	inf,inf	0.199283,1.78493	0.000171265	0.000171508
2	chr19:17174941:T:A	17174941	NA,A	NA,T	NA,1	NA,inf	NA,inf	NA,0.748948	0.000170889	0.000171088
2	chr19:16821086:A:T	16821086	NA,T	NA,A	NA,1	NA,inf	NA,inf	NA,0.650261	0.00017085	0.000171026
2	chr19:17595311:T:C	17595311	C,C	T,T	1,1	inf,inf	inf,inf	1.49195,0.246113	0.000170805	0.000170969
2	chr19:17104571:G:A	17104571	A,A	G,G	1,1	inf,inf	inf,inf	0.506143,2.04665	0.000170693	0.000171244
2	chr19:16977386:C:G	16977386	NA,G	NA,C	NA,1	NA,-inf	NA,inf	NA,0.690382	0.000170619	0.000170803
2	chr19:17039749:C:A	17039749	A,NA	C,NA	1,NA	-inf,NA	inf,NA	1.07719,NA	0.000170535	0.000170775
2	chr19:17011222:A:C	17011222	C,NA	A,NA	1,NA	-inf,NA	inf,NA	0.41273,NA	0.000169629	0.000169713
2	chr19:17413986:G:T	17413986	NA,T	NA,G	NA,1	NA,-inf	NA,inf	NA,0.719116	0.000169409	0.000169604
2	chr19:17349375:C:T	17349375	NA,T	NA,C	NA,1	NA,inf	NA,inf	NA,0.629306	0.00016928	0.000169452
2	chr19:17414219:C:T	17414219	NA,T	NA,C	NA,1	NA,-inf	NA,inf	NA,0.718345	0.00016921	0.000169405
2	chr19:16922935:C:T	16922935	T,T	C,C	1,1	-inf,inf	inf,inf	1.74009,0.149187	0.000168536	0.000168781
2	chr19:17210319:C:T	17210319	NA,T	NA,C	NA,1	NA,-inf	NA,inf	NA,0.701369	0.000168435	0.000168621
2	chr19:17405843:G:A	17405843	NA,A	NA,G	NA,1	NA,-inf	NA,inf	NA,0.715843	0.000168284	0.000168478
2	chr19:16727078:A:G	16727078	NA,G	NA,A	NA,1	NA,-inf	NA,inf	NA,0.687148	0.000168211	0.000168401
2	chr19:17060890:G:C	17060890	NA,C	NA,G	NA,1	NA,-inf	NA,inf	NA,0.685253	0.00016804	0.00016822
2	chr19:17185526:A:G	17185526	NA,G	NA,A	NA,1	NA,-inf	NA,inf	NA,0.703039	0.000168013	0.000168199
2	chr19:17137103:C:T	17137103	NA,T	NA,C	NA,1	NA,inf	NA,inf	NA,0.611171	0.000167843	0.000168013
2	chr19:16708957:C:T	16708957	NA,T	NA,C	NA,1	NA,-inf	NA,inf	NA,0.741136	0.000167784	0.000167982
2	chr19:17209129:T:A	17209129	NA,A	NA,T	NA,1	NA,-inf	NA,inf	NA,0.698638	0.000167747	0.000167932
2	chr19:17407068:C:T	17407068	NA,T	NA,C	NA,1	NA,inf	NA,inf	NA,0.622982	0.000167515	0.000167684
2	chr19:17222041:G:A	17222041	NA,A	NA,G	NA,1	NA,inf	NA,inf	NA,0.638703	0.000167269	0.000167443
2	chr19:17464490:T:A	17464490	NA,A	NA,T	NA,1	NA,-inf	NA,inf	NA,0.705308	0.000166891	0.000167081
2	chr19:17018431:T:C	17018431	NA,C	NA,T	NA,1	NA,-inf	NA,inf	NA,0.698095	0.000166747	0.000166932
2	chr19:17091870:C:T	17091870	T,NA	C,NA	1,NA	-inf,NA	inf,NA	1.31808,NA	0.000166555	0.000166906
2	chr19:16858132:C:G	16858132	NA,G	NA,C	NA,1	NA,-inf	NA,inf	NA,0.678667	0.000166395	0.00016658
2	chr19:17426463:C:A	17426463	NA,A	NA,C	NA,1	NA,inf	NA,inf	NA,0.628691	0.000166376	0.000166547
2	chr19:16710165:T:C	16710165	NA,C	NA,T	NA,1	NA,-inf	NA,inf	NA,0.73588	0.000166343	0.000166539
2	chr19:16964888:G:A	16964888	NA,A	NA,G	NA,1	NA,-inf	NA,inf	NA,0.67494	0.000166044	0.000166225
2	chr19:17538651:A:G	17538651	NA,G	NA,A	NA,1	NA,inf	NA,inf	NA,0.622615	0.000165857	0.000166028
2	chr19:16893962:G:A	16893962	NA,A	NA,G	NA,1	NA,-inf	NA,inf	NA,0.653422	0.000165762	0.000165938
2	chr19:17017230:C:G	17017230	NA,G	NA,C	NA,1	NA,-inf	NA,inf	NA,0.69512	0.00016574	0.000165925
2	chr19:16858913:G:A	16858913	NA,A	NA,G	NA,1	NA,-inf	NA,inf	NA,0.675412	0.000165584	0.000165767
2	chr19:17096885:T:C	17096885	C,NA	T,NA	1,NA	inf,NA	inf,NA	0.9712,NA	0.00016543	0.000165627
2	chr19:17537603:G:A	17537603	NA,A	NA,G	NA,1	NA,-inf	NA,inf	NA,0.686646	0.000165224	0.000165408
2	chr19:17539356:G:A	17539356	NA,A	NA,G	NA,1	NA,-inf	NA,inf	NA,0.686193	0.000165114	0.000165298
2	chr19:16786325:T:C	16786325	NA,C	NA,T	NA,1	NA,inf	NA,inf	NA,0.617442	0.000164976	0.000165144
2	chr19:17548122:C:T	17548122	NA,T	NA,C	NA,1	NA,inf	NA,inf	NA,0.618128	0.000164834	0.000165002
2	chr19:17235129:A:C	17235129	NA,C	NA,A	NA,1	NA,-inf	NA,inf	NA,0.673859	0.000164684	0.000164866
2	chr19:17261422:G:A	17261422	A,A	G,G	1,1	-inf,inf	inf,inf	0.643535,1.27647	0.000164537	0.000164705
2	chr19:16937739:G:A	16937739	NA,A	NA,G	NA,1	NA,-inf	NA,inf	NA,0.710081	0.000164467	0.000164659
2	chr19:17494999:G:T	17494999	NA,T	NA,G	NA,1	NA,inf	NA,inf	NA,0.599306	0.000164378	0.000164541
2	chr19:17593843:G:A	17593843	NA,A	NA,G	NA,1	NA,inf	NA,inf	NA,0.616074	0.000164154	0.000164322
2	chr19:16706777:A:C	16706777	C,C	A,A	1,1	-inf,-inf	inf,inf	1.34699,0.59949	0.000164055	0.000164251
2	chr19:16790950:G:A	16790950	NA,A	NA,G	NA,1	NA,-inf	NA,inf	NA,0.653141	0.000163727	0.000163902
2	chr19:17281427:C:T	17281427	NA,T	NA,C	NA,1	NA,inf	NA,inf	NA,0.608535	0.000163064	0.000163231
2	chr19:17408592:G:A	17408592	A,NA	G,NA	1,NA	-inf,NA	inf,NA	0.883746,NA	0.000162939	0.000163105
2	chr19:17109063:T:C	17109063	C,NA	T,NA	1,NA	-inf,NA	inf,NA	1.30527,NA	0.000162872	0.000163215
2	chr19:17595929:C:T	17595929	NA,T	NA,C	NA,1	NA,-inf	NA,inf	NA,0.660777	0.000162555	0.000162727
2	chr19:17493700:C:T	17493700	T,NA	C,NA	1,NA	inf,NA	inf,NA	0.823605,NA	0.000162529	0.000162686
2	chr19:16888540:C:T	16888540	NA,T	NA,C	NA,1	NA,inf	NA,inf	NA,0.570736	0.000162177	0.000162332
2	chr19:17397872:G:T	17397872	NA,T	NA,G	NA,1	NA,inf	NA,inf	NA,0.601629	0.000162068	0.000162233
2	chr19:16691589:G:A	16691589	NA,A	NA,G	NA,1	NA,inf	NA,inf	NA,0.618258	0.000161936	0.000162103
2	chr19:17624974:G:A	17624974	NA,A	NA,G	NA,1	NA,inf	NA,inf	NA,0.57762	0.000161851	0.000162007
2	chr19:17472024:G:T	17472024	NA,T	NA,G	NA,1	NA,inf	NA,inf	NA,0.596138	0.000161796	0.000161957
2	chr19:16692476:T:C	16692476	NA,C	NA,T	NA,1	NA,inf	NA,inf	NA,0.616911	0.000161604	0.000161771
2	chr19:17162943:C:T	17162943	T,T	C,C	1,1	-inf,-inf	inf,inf	1.47956,1.16332	0.000161553	0.000162161
2	chr19:17567171:G:A	17567171	A,NA	G,NA	1,NA	-inf,NA	inf,NA	0.977701,NA	0.000161541	0.00016174
2	chr19:17514600:C:T	17514600	NA,T	NA,C	NA,1	NA,inf	NA,inf	NA,0.594881	0.000161295	0.000161457
2	chr19:16986182:G:A	16986182	NA,A	NA,G	NA,1	NA,-inf	NA,inf	NA,0.651991	0.000161156	0.000161329
2	chr19:17285524:G:A	17285524	NA,A	NA,G	NA,1	NA,-inf	NA,inf	NA,0.659678	0.000160676	0.000160854
2	chr19:17161554:G:A	17161554	A,A	G,G	1,1	-inf,-inf	inf,inf	1.40716,1.21588	0.000160659	0.000161239
2	chr19:17047653:A:G	17047653	NA,G	NA,A	NA,1	NA,-inf	NA,inf	NA,0.656376	0.000160593	0.000160764
2	chr19:16727681:G:T	16727681	NA,T	NA,G	NA,1	NA,-inf	NA,inf	NA,0.675746	0.000160309	0.000160489
2	chr19:17209529:C:G	17209529	NA,G	NA,C	NA,1	NA,-inf	NA,inf	NA,0.668681	0.000159981	0.000160158
2	chr19:16825945:C:T	16825945	T,NA	C,NA	1,NA	inf,NA	inf,NA	0.849458,NA	0.000159835	0.000160001
2	chr19:17204971:G:A	17204971	NA,A	NA,G	NA,1	NA,-inf	NA,inf	NA,0.667918	0.000159793	0.000159969
2	chr19:17209463:C:T	17209463	T,NA	C,NA	1,NA	inf,NA	inf,NA	0.526409,NA	0.000159451	0.000159549
2	chr19:17109922:A:G	17109922	G,NA	A,NA	1,NA	-inf,NA	inf,NA	1.28947,NA	0.000159426	0.000159759
2	chr19:16692510:G:A	16692510	NA,A	NA,G	NA,1	NA,inf	NA,inf	NA,0.606688	0.000159108	0.000159273
2	chr19:16851217:CTG:C	16851217	NA,C	NA,CTG	NA,1	NA,inf	NA,inf	NA,0.583517	0.000159003	0.000159161
2	chr19:17278374:TC:T	17278374	T,NA	TC,NA	1,NA	-inf,NA	inf,NA	1.00204,NA	0.000158766	0.000158962
2	chr19:17187095:A:G	17187095	G,G	A,A	1,1	inf,-inf	inf,inf	1.63922,0.866255	0.000158724	0.000159209
2	chr19:17537857:A:G	17537857	NA,G	NA,A	NA,1	NA,inf	NA,inf	NA,0.594114	0.00015871	0.000158874
2	chr19:16737054:T:G	16737054	NA,G	NA,T	NA,1	NA,-inf	NA,inf	NA,0.641524	0.000158589	0.000158761
2	chr19:17449085:T:G	17449085	NA,G	NA,T	NA,1	NA,-inf	NA,inf	NA,0.615313	0.00015848	0.000158646
2	chr19:16736431:C:G	16736431	G,NA	C,NA	1,NA	inf,NA	inf,NA	0.897829,NA	0.000158459	0.00015864
2	chr19:16911761:G:A	16911761	NA,A	NA,G	NA,1	NA,inf	NA,inf	NA,0.579966	0.00015845	0.000158609
2	chr19:17430073:T:G	17430073	NA,G	NA,T	NA,1	NA,-inf	NA,inf	NA,0.651903	0.000158262	0.000158434
2	chr19:17083727:G:A	17083727	A,A	G,G	1,1	inf,inf	inf,inf	0.00936146,1.54111	0.000158124	0.000158252
2	chr19:17158700:C:T	17158700	T,T	C,C	1,1	-inf,inf	inf,inf	2.00104,0.501981	0.000157997	0.000158518
2	chr19:17209003:A:C	17209003	NA,C	NA,A	NA,1	NA,-inf	NA,inf	NA,0.661225	0.00015798	0.000158154
2	chr19:17009601:C:T	17009601	NA,T	NA,C	NA,1	NA,inf	NA,inf	NA,0.573376	0.000157978	0.000158137
2	chr19:17444663:G:T	17444663	T,T	G,G	1,1	inf,inf	inf,inf	0.849384,0.960572	0.000157623	0.000157764
2	chr19:17595079:G:C	17595079	C,NA	G,NA	1,NA	inf,NA	inf,NA	0.791601,NA	0.000157524	0.00015767
2	chr19:16994866:C:A	16994866	NA,A	NA,C	NA,1	NA,-inf	NA,inf	NA,0.640292	0.000157381	0.000157553
2	chr19:17594077:C:T	17594077	NA,T	NA,C	NA,1	NA,-inf	NA,inf	NA,0.639081	0.000156622	0.000156791
2	chr19:17181429:A:G	17181429	G,G	A,A	1,1	inf,-inf	inf,inf	1.84025,0.674905	0.000156442	0.000156992
2	chr19:16879841:A:G	16879841	NA,G	NA,A	NA,1	NA,inf	NA,inf	NA,0.599424	0.000156341	0.000156506
2	chr19:17061564:T:C	17061564	NA,C	NA,T	NA,1	NA,-inf	NA,inf	NA,0.639932	0.000156227	0.000156394
2	chr19:17469657:G:C	17469657	C,NA	G,NA	1,NA	-inf,NA	inf,NA	0.807692,NA	0.000156103	0.000156249
2	chr19:16860727:C:G	16860727	NA,G	NA,C	NA,1	NA,-inf	NA,inf	NA,0.63554	0.000156071	0.000156244
2	chr19:17533625:C:T	17533625	NA,T	NA,C	NA,1	NA,-inf	NA,inf	NA,0.668313	0.000155832	0.000156004
2	chr19:16789861:G:A	16789861	NA,A	NA,G	NA,1	NA,inf	NA,inf	NA,0.580264	0.000155751	0.000155909
2	chr19:17618584:A:G	17618584	NA,G	NA,A	NA,1	NA,-inf	NA,inf	NA,0.638886	0.00015517	0.000155334
2	chr19:16900382:G:A	16900382	NA,A	NA,G	NA,1	NA,inf	NA,inf	NA,0.532638	0.000155106	0.000155252
2	chr19:16973388:G:A	16973388	NA,A	NA,G	NA,1	NA,-inf	NA,inf	NA,0.580886	0.000155001	0.000155163
2	chr19:17622096:AAGAG:A	17622096	A,NA	AAGAG,NA	1,NA	inf,NA	inf,NA	0.892655,NA	0.000154998	0.000155171
2	chr19:17145984:TAGAG:T	17145984	NA,T	NA,TAGAG	NA,1	NA,-inf	NA,inf	NA,0.641469	0.000154959	0.000155128
2	chr19:17003852:C:T	17003852	NA,T	NA,C	NA,1	NA,inf	NA,inf	NA,0.531751	0.000154945	0.000155086
2	chr19:17632597:C:CTG	17632597	CTG,CTG	C,C	1,1	-inf,-inf	inf,inf	1.4405,0.551306	0.000154835	0.000155044
2	chr19:17200621:C:T	17200621	NA,T	NA,C	NA,1	NA,-inf	NA,inf	NA,0.645405	0.000154509	0.000154679
2	chr19:17615030:C:T	17615030	NA,T	NA,C	NA,1	NA,-inf	NA,inf	NA,0.635574	0.000154413	0.000154576
2	chr19:17606953:C:T	17606953	NA,T	NA,C	NA,1	NA,-inf	NA,inf	NA,0.625178	0.000154045	0.000154213
2	chr19:16926029:G:A	16926029	A,A	G,G	1,1	inf,-inf	inf,inf	1.53761,0.0107281	0.000154041	0.000154188
2	chr19:17523982:G:A	17523982	NA,A	NA,G	NA,1	NA,inf	NA,inf	NA,0.559109	0.000153547	0.000153703
2	chr19:16854971:C:T	16854971	NA,T	NA,C	NA,1	NA,-inf	NA,inf	NA,0.627253	0.000153419	0.000153593
2	chr19:17075999:C:A	17075999	NA,A	NA,C	NA,1	NA,-inf	NA,inf	NA,0.662029	0.000153399	0.000153571
2	chr19:16993001:G:A	16993001	NA,A	NA,G	NA,1	NA,-inf	NA,inf	NA,0.621533	0.000153366	0.000153533
2	chr19:17523719:A:G	17523719	NA,G	NA,A	NA,1	NA,-inf	NA,inf	NA,0.641894	0.000153267	0.000153439
2	chr19:17097635:G:A	17097635	A,A	G,G	1,1	inf,inf	inf,inf	0.271211,1.86324	0.00015326	0.000153584
2	chr19:17429495:C:G	17429495	G,NA	C,NA	1,NA	-inf,NA	inf,NA	0.660799,NA	0.00015323	0.000153346
2	chr19:17071575:C:T	17071575	NA,T	NA,C	NA,1	NA,-inf	NA,inf	NA,0.626479	0.000153108	0.000153274
2	chr19:17200916:A:G	17200916	NA,G	NA,A	NA,1	NA,-inf	NA,inf	NA,0.652821	0.000153002	0.000153173
2	chr19:17468401:G:A	17468401	NA,A	NA,G	NA,1	NA,inf	NA,inf	NA,0.559062	0.000152793	0.000152945
2	chr19:17195456:C:T	17195456	NA,T	NA,C	NA,1	NA,inf	NA,inf	NA,0.575107	0.000152253	0.000152412
2	chr19:17161149:G:C	17161149	NA,C	NA,G	NA,1	NA,-inf	NA,inf	NA,0.612518	0.000152025	0.00015219
2	chr19:16919984:C:T	16919984	NA,T	NA,C	NA,1	NA,inf	NA,inf	NA,0.56687	0.000151923	0.000152081
2	chr19:17508064:C:T	17508064	NA,T	NA,C	NA,1	NA,-inf	NA,inf	NA,0.632894	0.000151892	0.000152061
2	chr19:16815636:C:T	16815636	NA,T	NA,C	NA,1	NA,-inf	NA,inf	NA,0.610677	0.000151809	0.000151973
2	chr19:17008970:C:A	17008970	NA,A	NA,C	NA,1	NA,inf	NA,inf	NA,0.561487	0.000151793	0.000151949
2	chr19:17458564:C:A	17458564	NA,A	NA,C	NA,1	NA,-inf	NA,inf	NA,0.616476	0.000151662	0.000151827
2	chr19:17158141:G:T	17158141	NA,T	NA,G	NA,1	NA,inf	NA,inf	NA,0.563847	0.000151647	0.000151802
2	chr19:17161414:C:T	17161414	NA,T	NA,C	NA,1	NA,inf	NA,inf	NA,0.563847	0.000151647	0.000151802
2	chr19:16883377:C:T	16883377	T,NA	C,NA	1,NA	inf,NA	inf,NA	0.760411,NA	0.000151487	0.000151626
2	chr19:17181205:C:T	17181205	T,T	C,C	1,1	inf,-inf	inf,inf	2.05538,0.365457	0.000151473	0.000152017
2	chr19:16855270:C:T	16855270	NA,T	NA,C	NA,1	NA,-inf	NA,inf	NA,0.614104	0.000151437	0.000151604
2	chr19:16967818:T:A	16967818	NA,A	NA,T	NA,1	NA,-inf	NA,inf	NA,0.613506	0.000151273	0.000151437
2	chr19:16919948:G:A	16919948	NA,A	NA,G	NA,1	NA,-inf	NA,inf	NA,0.597383	0.000151185	0.000151347
2	chr19:17040588:T:C	17040588	C,NA	T,NA	1,NA	-inf,NA	inf,NA	1.03492,NA	0.000151062	0.000151279
2	chr19:17113545:C:G	17113545	G,NA	C,NA	1,NA	inf,NA	inf,NA	0.689945,NA	0.000150952	0.000151078
2	chr19:16804649:G:A	16804649	NA,A	NA,G	NA,1	NA,-inf	NA,inf	NA,0.617898	0.00015063	0.0001508
2	chr19:17236967:T:C	17236967	NA,C	NA,T	NA,1	NA,inf	NA,inf	NA,0.548482	0.000150598	0.000150752
2	chr19:16783494:C:T	16783494	NA,T	NA,C	NA,1	NA,inf	NA,inf	NA,0.561106	0.000150349	0.000150502
2	chr19:16697462:T:G	16697462	NA,G	NA,T	NA,1	NA,inf	NA,inf	NA,0.568677	0.000150167	0.000150322
2	chr19:17400354:C:T	17400354	NA,T	NA,C	NA,1	NA,inf	NA,inf	NA,0.549813	0.000149888	0.00015004
2	chr19:17138065:T:C	17138065	NA,C	NA,T	NA,1	NA,inf	NA,inf	NA,0.557797	0.000149666	0.00014982
2	chr19:16903932:A:C	16903932	NA,C	NA,A	NA,1	NA,-inf	NA,inf	NA,0.635186	0.000149318	0.000149487
2	chr19:17081005:A:G	17081005	NA,G	NA,A	NA,1	NA,-inf	NA,inf	NA,0.597078	0.000149179	0.000149338
2	chr19:17073108:A:G	17073108	NA,G	NA,A	NA,1	NA,inf	NA,inf	NA,0.545963	0.000149075	0.000149229
2	chr19:17499025:C:T	17499025	NA,T	NA,C	NA,1	NA,inf	NA,inf	NA,0.536813	0.000148871	0.00014902
2	chr19:17198628:G:A	17198628	A,A	G,G	1,1	inf,inf	inf,inf	0.780246,1.49235	0.00014829	0.00014861
2	chr19:17349749:A:G	17349749	NA,G	NA,A	NA,1	NA,inf	NA,inf	NA,0.537672	0.000147782	0.000147932
2	chr19:16878936:G:A	16878936	NA,A	NA,G	NA,1	NA,-inf	NA,inf	NA,0.594483	0.000147554	0.000147717
2	chr19:17203127:G:A	17203127	NA,A	NA,G	NA,1	NA,-inf	NA,inf	NA,0.598678	0.000147486	0.000147646
2	chr19:17136282:A:G	17136282	NA,G	NA,A	NA,1	NA,inf	NA,inf	NA,0.528683	0.000147382	0.000147532
2	chr19:17449430:T:G	17449430	NA,G	NA,T	NA,1	NA,-inf	NA,inf	NA,0.565046	0.000147251	0.000147404
2	chr19:17029986:G:A	17029986	NA,A	NA,G	NA,1	NA,-inf	NA,inf	NA,0.589001	0.000147247	0.000147407
2	chr19:16771232:G:T	16771232	NA,T	NA,G	NA,1	NA,-inf	NA,inf	NA,0.583778	0.000147228	0.000147388
2	chr19:16938243:G:A	16938243	NA,A	NA,G	NA,1	NA,-inf	NA,inf	NA,0.592077	0.000147163	0.000147325
2	chr19:16977413:G:A	16977413	NA,A	NA,G	NA,1	NA,inf	NA,inf	NA,0.520387	0.000146496	0.000146643
2	chr19:17499976:C:T	17499976	T,NA	C,NA	1,NA	inf,NA	inf,NA	1.06924,NA	0.000146312	0.000146555
2	chr19:17462641:T:C	17462641	NA,C	NA,T	NA,1	NA,-inf	NA,inf	NA,0.612756	0.000146265	0.000146429
2	chr19:17594509:G:A	17594509	NA,A	NA,G	NA,1	NA,-inf	NA,inf	NA,0.599559	0.000146154	0.000146315
2	chr19:17512670:T:G	17512670	NA,G	NA,T	NA,1	NA,-inf	NA,inf	NA,0.604563	0.000146026	0.000146195
2	chr19:17374184:C:T	17374184	NA,T	NA,C	NA,1	NA,inf	NA,inf	NA,0.539632	0.000145802	0.000145955
2	chr19:17184615:G:A	17184615	A,A	G,G	1,1	inf,-inf	inf,inf	1.59716,0.852909	0.000145758	0.000146196
2	chr19:17472327:G:A	17472327	NA,A	NA,G	NA,1	NA,inf	NA,inf	NA,0.53783	0.000145723	0.000145873
2	chr19:16785769:AAC:A	16785769	A,A	AAC,AAC	1,1	inf,-inf	inf,inf	0.069573,1.64373	0.00014571	0.000145867
2	chr19:17494298:C:T	17494298	NA,T	NA,C	NA,1	NA,inf	NA,inf	NA,0.564664	0.000145571	0.000145725
2	chr19:16786084:C:T	16786084	T,T	C,C	1,1	-inf,-inf	inf,inf	0.0146917,1.65862	0.000145155	0.000145314
2	chr19:17037140:G:A	17037140	NA,A	NA,G	NA,1	NA,inf	NA,inf	NA,0.508119	0.000145069	0.000145215
2	chr19:16759072:C:G	16759072	G,G	C,C	1,1	inf,-inf	inf,inf	0.639529,1.24207	0.000144989	0.000145143
2	chr19:16976731:T:C	16976731	C,C	T,T	1,1	-inf,-inf	inf,inf	0.919301,1.27138	0.000144842	0.000145092
2	chr19:17031058:T:C	17031058	NA,C	NA,T	NA,1	NA,inf	NA,inf	NA,0.477372	0.000144748	0.000144891
2	chr19:17083800:G:A	17083800	A,NA	G,NA	1,NA	-inf,NA	inf,NA	1.07707,NA	0.000144724	0.000144955
2	chr19:17359417:CTT:C	17359417	NA,C	NA,CTT	NA,1	NA,-inf	NA,inf	NA,0.590048	0.000144641	0.000144801
2	chr19:17639741:G:A	17639741	NA,A	NA,G	NA,1	NA,inf	NA,inf	NA,0.519655	0.00014436	0.000144509
2	chr19:17385818:T:G	17385818	NA,G	NA,T	NA,1	NA,inf	NA,inf	NA,0.544886	0.000144143	0.000144294
2	chr19:16772103:C:T	16772103	T,NA	C,NA	1,NA	inf,NA	inf,NA	0.747163,NA	0.000144069	0.000144205
2	chr19:16714090:C:T	16714090	NA,T	NA,C	NA,1	NA,-inf	NA,inf	NA,0.573513	0.000143849	0.000144012
2	chr19:17375618:A:G	17375618	G,G	A,A	1,1	inf,-inf	inf,inf	0.0561652,1.61342	0.000143816	0.000143973
2	chr19:16925015:A:C	16925015	NA,C	NA,A	NA,1	NA,inf	NA,inf	NA,0.530991	0.000143805	0.000143953
2	chr19:17380174:C:T	17380174	NA,T	NA,C	NA,1	NA,-inf	NA,inf	NA,0.567778	0.000143706	0.00014386
2	chr19:16942595:G:A	16942595	NA,A	NA,G	NA,1	NA,inf	NA,inf	NA,0.512433	0.00014369	0.000143834
2	chr19:16756155:A:T	16756155	NA,T	NA,A	NA,1	NA,inf	NA,inf	NA,0.526195	0.00014337	0.000143519
2	chr19:16983607:A:C	16983607	NA,C	NA,A	NA,1	NA,inf	NA,inf	NA,0.50283	0.000143005	0.000143148
2	chr19:17458260:C:T	17458260	NA,T	NA,C	NA,1	NA,inf	NA,inf	NA,0.516115	0.000142997	0.000143141
2	chr19:17499810:A:T	17499810	NA,T	NA,A	NA,1	NA,inf	NA,inf	NA,0.51755	0.000142908	0.000143053
2	chr19:16947864:T:A	16947864	NA,A	NA,T	NA,1	NA,-inf	NA,inf	NA,0.578129	0.000142904	0.00014306
2	chr19:17551981:AG:A	17551981	NA,A	NA,AG	NA,1	NA,inf	NA,inf	NA,0.540021	0.000142812	0.000142962
2	chr19:16934769:T:C	16934769	NA,C	NA,T	NA,1	NA,inf	NA,inf	NA,0.50691	0.000142633	0.000142776
2	chr19:17248421:C:G	17248421	NA,G	NA,C	NA,1	NA,-inf	NA,inf	NA,0.574157	0.000142625	0.000142786
2	chr19:17475583:G:A	17475583	NA,A	NA,G	NA,1	NA,-inf	NA,inf	NA,0.531644	0.000142416	0.000142563
2	chr19:17631929:G:C	17631929	C,NA	G,NA	1,NA	inf,NA	inf,NA	0.725909,NA	0.000142312	0.000142445
2	chr19:16814030:T:C	16814030	NA,C	NA,T	NA,1	NA,inf	NA,inf	NA,0.490828	0.000142074	0.000142211
2	chr19:16949385:T:C	16949385	NA,C	NA,T	NA,1	NA,inf	NA,inf	NA,0.526452	0.000142056	0.000142203
2	chr19:17223379:C:A	17223379	NA,A	NA,C	NA,1	NA,-inf	NA,inf	NA,0.606342	0.000141935	0.000142096
2	chr19:17414964:G:A	17414964	NA,A	NA,G	NA,1	NA,inf	NA,inf	NA,0.513567	0.000141742	0.000141886
2	chr19:16643976:T:C	16643976	NA,C	NA,T	NA,1	NA,inf	NA,inf	NA,0.534508	0.000141738	0.000141887
2	chr19:17059438:A:G	17059438	G,G	A,A	1,1	inf,-inf	inf,inf	1.13853,1.23547	0.000141647	0.000142012
2	chr19:17000462:T:C	17000462	C,NA	T,NA	1,NA	-inf,NA	inf,NA	0.927229,NA	0.000141579	0.000141759
2	chr19:16937687:C:A	16937687	NA,A	NA,C	NA,1	NA,-inf	NA,inf	NA,0.606241	0.00014157	0.000141733
2	chr19:16842020:G:C	16842020	C,NA	G,NA	1,NA	-inf,NA	inf,NA	0.76197,NA	0.000141451	0.000141587
2	chr19:17357720:T:A	17357720	NA,A	NA,T	NA,1	NA,-inf	NA,inf	NA,0.576044	0.000141414	0.000141568
2	chr19:17448267:T:C	17448267	NA,C	NA,T	NA,1	NA,-inf	NA,inf	NA,0.534349	0.000141265	0.000141412
2	chr19:17205327:C:T	17205327	NA,T	NA,C	NA,1	NA,-inf	NA,inf	NA,0.580765	0.000141227	0.000141382
2	chr19:16994385:C:G	16994385	G,G	C,C	1,1	inf,-inf	inf,inf	1.77993,0.507909	0.000141179	0.000141558
2	chr19:17104793:G:A	17104793	A,NA	G,NA	1,NA	-inf,NA	inf,NA	0.983151,NA	0.000141147	0.000141334
2	chr19:17216989:A:T	17216989	NA,T	NA,A	NA,1	NA,-inf	NA,inf	NA,0.591595	0.000141034	0.000141191
2	chr19:17515349:C:T	17515349	T,T	C,C	1,1	inf,-inf	inf,inf	0.133051,1.49743	0.000140488	0.000140619
2	chr19:16825135:T:C	16825135	NA,C	NA,T	NA,1	NA,inf	NA,inf	NA,0.520551	0.000140448	0.000140594
2	chr19:16910382:C:G	16910382	NA,G	NA,C	NA,1	NA,-inf	NA,inf	NA,0.554198	0.000139994	0.000140145
2	chr19:17289319:A:C	17289319	NA,C	NA,A	NA,1	NA,inf	NA,inf	NA,0.46487	0.000139985	0.000140119
2	chr19:17203791:C:T	17203791	T,NA	C,NA	1,NA	inf,NA	inf,NA	0.46496,NA	0.000139694	0.000139783
2	chr19:16775035:C:A	16775035	NA,A	NA,C	NA,1	NA,-inf	NA,inf	NA,0.556679	0.00013945	0.000139604
2	chr19:16824341:T:C	16824341	NA,C	NA,T	NA,1	NA,inf	NA,inf	NA,0.514974	0.000139373	0.000139517
2	chr19:16768135:C:T	16768135	T,T	C,C	1,1	inf,-inf	inf,inf	0.471835,1.37604	0.00013924	0.000139391
2	chr19:17013070:A:G	17013070	NA,G	NA,A	NA,1	NA,-inf	NA,inf	NA,0.545339	0.000139234	0.000139381
2	chr19:17185235:G:A	17185235	A,A	G,G	1,1	inf,-inf	inf,inf	1.57196,0.846197	0.000139061	0.000139474
2	chr19:16651317:A:G	16651317	G,G	A,A	1,1	-inf,inf	inf,inf	1.07255,0.809901	0.000138942	0.000139102
2	chr19:17535884:G:A	17535884	NA,A	NA,G	NA,1	NA,-inf	NA,inf	NA,0.593463	0.000138703	0.000138858
2	chr19:17526291:C:T	17526291	NA,T	NA,C	NA,1	NA,inf	NA,inf	NA,0.499531	0.000138608	0.00013875
2	chr19:17161751:G:A	17161751	A,A	G,G	1,1	-inf,inf	inf,inf	1.91352,0.506468	0.000138552	0.000138994
2	chr19:17593947:G:A	17593947	NA,A	NA,G	NA,1	NA,-inf	NA,inf	NA,0.552797	0.000138329	0.000138479
2	chr19:17144458:G:A	17144458	NA,A	NA,G	NA,1	NA,-inf	NA,inf	NA,0.562878	0.000138326	0.000138477
2	chr19:17316378:G:A	17316378	NA,A	NA,G	NA,1	NA,-inf	NA,inf	NA,0.575117	0.00013822	0.000138375
2	chr19:17582996:A:G	17582996	NA,G	NA,A	NA,1	NA,inf	NA,inf	NA,0.496903	0.000138192	0.000138334
2	chr19:16935976:G:T	16935976	T,T	G,G	1,1	-inf,inf	inf,inf	1.62621,0.0827995	0.000138034	0.000138222
2	chr19:17536703:T:C	17536703	NA,C	NA,T	NA,1	NA,-inf	NA,inf	NA,0.59143	0.000137949	0.000138103
2	chr19:17063956:G:A	17063956	NA,A	NA,G	NA,1	NA,inf	NA,inf	NA,0.486956	0.000137814	0.000137955
2	chr19:17373164:G:A	17373164	A,A	G,G	1,1	inf,inf	inf,inf	1.31416,0.501072	0.000137416	0.000137564
2	chr19:17363138:C:T	17363138	T,T	C,C	1,1	inf,inf	inf,inf	1.15958,0.0792536	0.000137413	0.000137481
2	chr19:17159311:G:A	17159311	NA,A	NA,G	NA,1	NA,-inf	NA,inf	NA,0.556411	0.000137308	0.000137458
2	chr19:16683248:A:G	16683248	NA,G	NA,A	NA,1	NA,-inf	NA,inf	NA,0.547272	0.000137226	0.000137376
2	chr19:17575137:C:T	17575137	T,T	C,C	1,1	-inf,-inf	inf,inf	0.150161,1.43985	0.000136542	0.000136663
2	chr19:17569519:C:A	17569519	A,NA	C,NA	1,NA	-inf,NA	inf,NA	0.759564,NA	0.000136518	0.000136653
2	chr19:17623721:C:T	17623721	NA,T	NA,C	NA,1	NA,inf	NA,inf	NA,0.49479	0.000136337	0.000136478
2	chr19:17037775:C:T	17037775	NA,T	NA,C	NA,1	NA,-inf	NA,inf	NA,0.562088	0.000136328	0.000136478
2	chr19:17367105:G:T	17367105	T,NA	G,NA	1,NA	inf,NA	inf,NA	0.596296,NA	0.000136246	0.000136354
2	chr19:17062753:G:C	17062753	C,C	G,G	1,1	inf,-inf	inf,inf	1.12558,1.21845	0.000136127	0.000136473
2	chr19:17537257:G:A	17537257	NA,A	NA,G	NA,1	NA,-inf	NA,inf	NA,0.580524	0.000135944	0.000136096
2	chr19:17437819:T:TG	17437819	NA,TG	NA,T	NA,1	NA,-inf	NA,inf	NA,0.534221	0.000135788	0.000135935
2	chr19:17000080:T:A	17000080	NA,A	NA,T	NA,1	NA,inf	NA,inf	NA,0.471286	0.000135785	0.000135921
2	chr19:16704712:A:G	16704712	G,NA	A,NA	1,NA	inf,NA	inf,NA	0.720753,NA	0.000135781	0.000135912
2	chr19:17614116:C:G	17614116	NA,G	NA,C	NA,1	NA,-inf	NA,inf	NA,0.529898	0.000135728	0.000135872
2	chr19:17500119:G:A	17500119	NA,A	NA,G	NA,1	NA,inf	NA,inf	NA,0.478758	0.00013555	0.000135686
2	chr19:17437499:A:G	17437499	NA,G	NA,A	NA,1	NA,-inf	NA,inf	NA,0.532154	0.000135381	0.000135528
2	chr19:16830060:A:G	16830060	NA,G	NA,A	NA,1	NA,inf	NA,inf	NA,0.492876	0.000135305	0.000135444
2	chr19:17275563:T:G	17275563	NA,G	NA,T	NA,1	NA,-inf	NA,inf	NA,0.534598	0.000135259	0.000135411
2	chr19:17631382:G:A	17631382	NA,A	NA,G	NA,1	NA,-inf	NA,inf	NA,0.522283	0.00013513	0.000135276
2	chr19:16793008:G:A	16793008	NA,A	NA,G	NA,1	NA,inf	NA,inf	NA,0.483755	0.000134859	0.000134997
2	chr19:16940610:T:C	16940610	C,NA	T,NA	1,NA	-inf,NA	inf,NA	0.813639,NA	0.000134786	0.000134937
2	chr19:16995860:A:T	16995860	T,T	A,A	1,1	inf,-inf	inf,inf	1.74344,0.489807	0.000134632	0.000134977
2	chr19:16871581:T:C	16871581	NA,C	NA,T	NA,1	NA,-inf	NA,inf	NA,0.531611	0.000134488	0.00013464
2	chr19:16794049:A:G	16794049	G,G	A,A	1,1	inf,inf	inf,inf	1.08773,0.624589	0.000134448	0.000134577
2	chr19:17495061:C:A	17495061	NA,A	NA,C	NA,1	NA,inf	NA,inf	NA,0.473345	0.000134448	0.000134583
2	chr19:16730461:C:T	16730461	NA,T	NA,C	NA,1	NA,inf	NA,inf	NA,0.49056	0.000134427	0.000134567
2	chr19:16855578:G:A	16855578	NA,A	NA,G	NA,1	NA,-inf	NA,inf	NA,0.513808	0.000134211	0.000134354
2	chr19:17464002:A:G	17464002	G,G	A,A	1,1	inf,inf	inf,inf	1.146,0.606441	0.000133961	0.000134097
2	chr19:17482256:C:T	17482256	NA,T	NA,C	NA,1	NA,-inf	NA,inf	NA,0.545149	0.000133793	0.000133946
2	chr19:16982716:T:C	16982716	NA,C	NA,T	NA,1	NA,inf	NA,inf	NA,0.457073	0.00013364	0.000133774
2	chr19:16705972:C:T	16705972	NA,T	NA,C	NA,1	NA,-inf	NA,inf	NA,0.534972	0.000133542	0.000133691
2	chr19:17352450:C:T	17352450	NA,T	NA,C	NA,1	NA,inf	NA,inf	NA,0.468754	0.000133505	0.000133642
2	chr19:16992246:G:A	16992246	NA,A	NA,G	NA,1	NA,inf	NA,inf	NA,0.457091	0.000133438	0.000133572
2	chr19:17253755:G:A	17253755	NA,A	NA,G	NA,1	NA,inf	NA,inf	NA,0.455794	0.000133404	0.000133536
2	chr19:16696607:C:T	16696607	T,NA	C,NA	1,NA	-inf,NA	inf,NA	0.772927,NA	0.0001331	0.000133239
2	chr19:17602735:C:T	17602735	NA,T	NA,C	NA,1	NA,inf	NA,inf	NA,0.47325	0.000133088	0.000133223
2	chr19:17496827:G:A	17496827	NA,A	NA,G	NA,1	NA,-inf	NA,inf	NA,0.497915	0.00013301	0.000133151
2	chr19:17450489:A:C	17450489	NA,C	NA,A	NA,1	NA,inf	NA,inf	NA,0.479556	0.000132937	0.000133074
2	chr19:17618881:G:A	17618881	NA,A	NA,G	NA,1	NA,inf	NA,inf	NA,0.464256	0.000132894	0.000133028
2	chr19:16737699:C:T	16737699	NA,T	NA,C	NA,1	NA,inf	NA,inf	NA,0.482716	0.000132784	0.000132922
2	chr19:16728817:G:A	16728817	NA,A	NA,G	NA,1	NA,-inf	NA,inf	NA,0.511093	0.000132731	0.000132873
2	chr19:17166492:T:C	17166492	C,C	T,T	1,1	-inf,inf	inf,inf	1.9128,0.472944	0.000132595	0.000133015
2	chr19:16665317:A:T	16665317	NA,T	NA,A	NA,1	NA,inf	NA,inf	NA,0.471272	0.000132507	0.000132641
2	chr19:17130075:C:T	17130075	T,T	C,C	1,1	inf,inf	inf,inf	5.63029,0.999915	0.000132503	0.00172273
2	chr19:17284758:T:C	17284758	NA,C	NA,T	NA,1	NA,-inf	NA,inf	NA,0.529799	0.000132435	0.000132581
2	chr19:16993048:A:G	16993048	NA,G	NA,A	NA,1	NA,-inf	NA,inf	NA,0.52043	0.000132382	0.000132526
2	chr19:17484929:CAG:C	17484929	NA,C	NA,CAG	NA,1	NA,inf	NA,inf	NA,0.466044	0.000132361	0.000132495
2	chr19:17515624:T:C	17515624	NA,C	NA,T	NA,1	NA,-inf	NA,inf	NA,0.51506	0.000132358	0.000132502
2	chr19:17179605:T:C	17179605	C,C	T,T	1,1	inf,-inf	inf,inf	1.70638,0.457602	0.000132344	0.000132649
2	chr19:17535169:C:T	17535169	NA,T	NA,C	NA,1	NA,inf	NA,inf	NA,0.469859	0.000132219	0.000132352
2	chr19:17094431:C:T	17094431	T,T	C,C	1,1	inf,inf	inf,inf	0.190401,1.89339	0.000132091	0.000132385
2	chr19:17096992:T:G	17096992	G,G	T,T	1,1	inf,inf	inf,inf	0.142868,1.85852	0.000132047	0.00013231
2	chr19:17515638:G:A	17515638	NA,A	NA,G	NA,1	NA,-inf	NA,inf	NA,0.512738	0.00013193	0.000132074
2	chr19:16814118:C:A	16814118	NA,A	NA,C	NA,1	NA,inf	NA,inf	NA,0.440717	0.000131922	0.00013205
2	chr19:17182657:C:T	17182657	NA,T	NA,C	NA,1	NA,-inf	NA,inf	NA,0.531295	0.00013192	0.000132067
2	chr19:17534752:C:G	17534752	NA,G	NA,C	NA,1	NA,-inf	NA,inf	NA,0.517444	0.000131827	0.00013197
2	chr19:16726518:C:T	16726518	NA,T	NA,C	NA,1	NA,-inf	NA,inf	NA,0.508406	0.000131797	0.000131937
2	chr19:16939879:G:T	16939879	T,T	G,G	1,1	-inf,-inf	inf,inf	1.57073,0.22248	0.000131795	0.000131976
2	chr19:17456542:T:C	17456542	NA,C	NA,T	NA,1	NA,-inf	NA,inf	NA,0.516925	0.000131786	0.000131928
2	chr19:16656118:G:A	16656118	NA,A	NA,G	NA,1	NA,-inf	NA,inf	NA,0.499597	0.000131706	0.000131846
2	chr19:16916752:T:C	16916752	NA,C	NA,T	NA,1	NA,-inf	NA,inf	NA,0.513399	0.000131638	0.000131782
2	chr19:17432484:G:C	17432484	NA,C	NA,G	NA,1	NA,-inf	NA,inf	NA,0.52055	0.000131615	0.000131758
2	chr19:17363622:G:T	17363622	T,T	G,G	1,1	inf,-inf	inf,inf	1.15923,0.0167551	0.000131609	0.000131675
2	chr19:17432331:C:G	17432331	NA,G	NA,C	NA,1	NA,-inf	NA,inf	NA,0.520496	0.000131606	0.000131748
2	chr19:17474357:T:C	17474357	NA,C	NA,T	NA,1	NA,inf	NA,inf	NA,0.484208	0.000131592	0.00013173
2	chr19:16887573:T:C	16887573	C,C	T,T	1,1	-inf,-inf	inf,inf	1.48186,0.0189547	0.000131542	0.000131679
2	chr19:17078312:T:C	17078312	NA,C	NA,T	NA,1	NA,inf	NA,inf	NA,0.458138	0.000131376	0.000131512
2	chr19:16745225:A:G	16745225	NA,G	NA,A	NA,1	NA,-inf	NA,inf	NA,0.543183	0.000131204	0.000131352
2	chr19:17247999:T:A	17247999	NA,A	NA,T	NA,1	NA,inf	NA,inf	NA,0.476094	0.000131153	0.000131287
2	chr19:16901166:G:A	16901166	NA,A	NA,G	NA,1	NA,-inf	NA,inf	NA,0.506395	0.000131138	0.000131279
2	chr19:17526236:C:T	17526236	NA,T	NA,C	NA,1	NA,inf	NA,inf	NA,0.459309	0.000130993	0.000131127
2	chr19:17533011:G:A	17533011	NA,A	NA,G	NA,1	NA,inf	NA,inf	NA,0.481886	0.000130991	0.000131129
2	chr19:16827020:T:C	16827020	NA,C	NA,T	NA,1	NA,inf	NA,inf	NA,0.470696	0.000130754	0.00013089
2	chr19:16871467:G:A	16871467	NA,A	NA,G	NA,1	NA,inf	NA,inf	NA,0.468414	0.000130521	0.000130656
2	chr19:17400550:C:T	17400550	NA,T	NA,C	NA,1	NA,-inf	NA,inf	NA,0.534965	0.000130369	0.000130522
2	chr19:17056097:G:A	17056097	A,A	G,G	1,1	inf,-inf	inf,inf	1.07127,1.22727	0.000130338	0.000130656
2	chr19:16956519:G:C	16956519	NA,C	NA,G	NA,1	NA,inf	NA,inf	NA,0.460064	0.000130328	0.000130462
2	chr19:17009663:A:C	17009663	NA,C	NA,A	NA,1	NA,-inf	NA,inf	NA,0.520667	0.000130299	0.000130441
2	chr19:16927975:G:A	16927975	NA,A	NA,G	NA,1	NA,inf	NA,inf	NA,0.460818	0.000129871	0.000130006
2	chr19:16834097:G:T	16834097	NA,T	NA,G	NA,1	NA,inf	NA,inf	NA,0.463659	0.000129816	0.000129951
2	chr19:16892919:GCACA:G	16892919	NA,G	NA,GCACA	NA,1	NA,-inf	NA,inf	NA,0.499804	0.000129656	0.000129796
2	chr19:17519657:C:T	17519657	NA,T	NA,C	NA,1	NA,inf	NA,inf	NA,0.465937	0.000129622	0.000129755
2	chr19:16801927:AG:A	16801927	NA,A	NA,AG	NA,1	NA,-inf	NA,inf	NA,0.51171	0.000129604	0.000129749
2	chr19:16841440:C:T	16841440	NA,T	NA,C	NA,1	NA,inf	NA,inf	NA,0.462482	0.000129601	0.000129735
2	chr19:17000008:T:C	17000008	C,NA	T,NA	1,NA	-inf,NA	inf,NA	0.636239,NA	0.000129449	0.000129556
2	chr19:17479788:G:C	17479788	NA,C	NA,G	NA,1	NA,-inf	NA,inf	NA,0.46428	0.000129309	0.000129444
2	chr19:17366509:C:T	17366509	T,T	C,C	1,1	inf,-inf	inf,inf	1.14693,0.00191247	0.000129079	0.000129144
2	chr19:16669085:C:T	16669085	NA,T	NA,C	NA,1	NA,inf	NA,inf	NA,0.427459	0.000128857	0.000128985
2	chr19:17102182:C:T	17102182	T,T	C,C	1,1	inf,inf	inf,inf	0.293796,1.88676	0.000128783	0.000129119
2	chr19:16832541:C:T	16832541	T,NA	C,NA	1,NA	inf,NA	inf,NA	0.667203,NA	0.000128378	0.000128497
2	chr19:16971007:G:T	16971007	NA,T	NA,G	NA,1	NA,inf	NA,inf	NA,0.444847	0.000128367	0.000128497
2	chr19:17618636:A:G	17618636	NA,G	NA,A	NA,1	NA,inf	NA,inf	NA,0.435891	0.000128285	0.000128413
2	chr19:17526473:C:T	17526473	NA,T	NA,C	NA,1	NA,-inf	NA,inf	NA,0.502878	0.000128208	0.000128348
2	chr19:17393500:C:T	17393500	T,T	C,C	1,1	-inf,inf	inf,inf	0.693813,0.83193	0.000128145	0.000128236
2	chr19:17272978:A:G	17272978	NA,G	NA,A	NA,1	NA,-inf	NA,inf	NA,0.497514	0.00012799	0.00012813
2	chr19:17488202:T:C	17488202	NA,C	NA,T	NA,1	NA,inf	NA,inf	NA,0.452068	0.000127826	0.000127959
2	chr19:16975361:G:A	16975361	A,NA	G,NA	1,NA	-inf,NA	inf,NA	0.817959,NA	0.000127798	0.000127946
2	chr19:17121435:T:C	17121435	C,C	T,T	1,1	-inf,-inf	inf,inf	1.37158,0.384824	0.000127784	0.000127903
2	chr19:17585474:C:G	17585474	G,G	C,C	1,1	inf,inf	inf,inf	0.880968,0.83218	0.000127775	0.0001279
2	chr19:17424400:G:A	17424400	NA,A	NA,G	NA,1	NA,inf	NA,inf	NA,0.447272	0.000127745	0.000127877
2	chr19:17526299:C:T	17526299	NA,T	NA,C	NA,1	NA,inf	NA,inf	NA,0.441062	0.000127628	0.000127759
2	chr19:16844007:G:A	16844007	NA,A	NA,G	NA,1	NA,-inf	NA,inf	NA,0.495151	0.000127556	0.000127699
2	chr19:17111943:C:T	17111943	T,T	C,C	1,1	inf,inf	inf,inf	0.284247,1.87847	0.000127504	0.00012783
2	chr19:17517933:C:A	17517933	NA,A	NA,C	NA,1	NA,inf	NA,inf	NA,0.454245	0.000127482	0.000127613
2	chr19:16841726:T:A	16841726	NA,A	NA,T	NA,1	NA,-inf	NA,inf	NA,0.493127	0.000127411	0.000127554
2	chr19:17106055:T:C	17106055	NA,C	NA,T	NA,1	NA,inf	NA,inf	NA,0.436765	0.000127411	0.000127543
2	chr19:17410882:C:T	17410882	NA,T	NA,C	NA,1	NA,-inf	NA,inf	NA,0.561866	0.000127403	0.000127555
2	chr19:17585467:C:T	17585467	NA,T	NA,C	NA,1	NA,-inf	NA,inf	NA,0.493171	0.000127398	0.000127536
2	chr19:17022887:T:G	17022887	NA,G	NA,T	NA,1	NA,inf	NA,inf	NA,0.417099	0.000127367	0.000127496
2	chr19:17247389:C:T	17247389	NA,T	NA,C	NA,1	NA,inf	NA,inf	NA,0.441623	0.00012735	0.00012748
2	chr19:16989740:A:T	16989740	T,NA	A,NA	1,NA	inf,NA	inf,NA	0.586502,NA	0.000127179	0.000127286
2	chr19:16922962:C:T	16922962	NA,T	NA,C	NA,1	NA,inf	NA,inf	NA,0.454166	0.000126985	0.000127119
2	chr19:17626969:G:A	17626969	NA,A	NA,G	NA,1	NA,inf	NA,inf	NA,0.433251	0.000126972	0.0001271
2	chr19:17157582:A:G	17157582	G,NA	A,NA	1,NA	inf,NA	inf,NA	0.0849488,NA	0.000126932	0.00012699
2	chr19:17622469:G:A	17622469	A,NA	G,NA	1,NA	inf,NA	inf,NA	0.808015,NA	0.000126716	0.000126871
2	chr19:17508829:A:G	17508829	G,G	A,A	1,1	inf,-inf	inf,inf	1.00381,0.725425	0.000126665	0.000126781
2	chr19:17519040:G:A	17519040	NA,A	NA,G	NA,1	NA,inf	NA,inf	NA,0.449231	0.00012663	0.000126761
2	chr19:17080819:T:C	17080819	NA,C	NA,T	NA,1	NA,inf	NA,inf	NA,0.432031	0.000126623	0.000126754
2	chr19:17613307:G:A	17613307	NA,A	NA,G	NA,1	NA,-inf	NA,inf	NA,0.476877	0.000126616	0.000126752
2	chr19:17497609:G:T	17497609	NA,T	NA,G	NA,1	NA,inf	NA,inf	NA,0.443557	0.000126328	0.000126459
2	chr19:17619247:G:A	17619247	NA,A	NA,G	NA,1	NA,-inf	NA,inf	NA,0.48601	0.00012626	0.000126398
2	chr19:17354016:G:A	17354016	A,A	G,G	1,1	inf,inf	inf,inf	1.45295,0.121145	0.000126252	0.000126367
2	chr19:17027669:C:T	17027669	NA,T	NA,C	NA,1	NA,-inf	NA,inf	NA,0.492831	0.000126042	0.000126178
2	chr19:17035964:A:G	17035964	NA,G	NA,A	NA,1	NA,-inf	NA,inf	NA,0.490124	0.00012594	0.000126075
2	chr19:17567178:T:A	17567178	NA,A	NA,T	NA,1	NA,inf	NA,inf	NA,0.431826	0.000125902	0.000126032
2	chr19:17109910:G:A	17109910	A,A	G,G	1,1	inf,inf	inf,inf	0.280805,1.87105	0.00012582	0.00012614
2	chr19:16861762:T:TC	16861762	NA,TC	NA,T	NA,1	NA,-inf	NA,inf	NA,0.513565	0.000125813	0.000125957
2	chr19:16724751:T:C	16724751	NA,C	NA,T	NA,1	NA,-inf	NA,inf	NA,0.507226	0.000125767	0.000125907
2	chr19:17248885:A:G	17248885	NA,G	NA,A	NA,1	NA,inf	NA,inf	NA,0.445126	0.000125638	0.000125766
2	chr19:17417529:C:T	17417529	NA,T	NA,C	NA,1	NA,-inf	NA,inf	NA,0.500932	0.000125626	0.000125765
2	chr19:16840377:C:T	16840377	NA,T	NA,C	NA,1	NA,-inf	NA,inf	NA,0.465308	0.000125512	0.000125645
2	chr19:16969576:G:C	16969576	C,NA	G,NA	1,NA	inf,NA	inf,NA	0.758511,NA	0.000125446	0.00012559
2	chr19:16887684:A:G	16887684	NA,G	NA,A	NA,1	NA,-inf	NA,inf	NA,0.471718	0.000125404	0.000125538
2	chr19:16883036:A:C	16883036	NA,C	NA,A	NA,1	NA,-inf	NA,inf	NA,0.470834	0.000125243	0.000125378
2	chr19:17505390:C:T	17505390	NA,T	NA,C	NA,1	NA,inf	NA,inf	NA,0.448184	0.000125149	0.00012528
2	chr19:17475694:A:T	17475694	NA,T	NA,A	NA,1	NA,inf	NA,inf	NA,0.458051	0.000125067	0.0001252
2	chr19:17184323:C:T	17184323	NA,T	NA,C	NA,1	NA,-inf	NA,inf	NA,0.490805	0.000125018	0.000125156
2	chr19:16939022:T:C	16939022	C,C	T,T	1,1	inf,inf	inf,inf	1.37836,0.358204	0.000124879	0.000125021
2	chr19:16679800:A:G	16679800	NA,G	NA,A	NA,1	NA,-inf	NA,inf	NA,0.491375	0.000124861	0.000124999
2	chr19:17160572:A:G	17160572	NA,G	NA,A	NA,1	NA,inf	NA,inf	NA,0.388912	0.000124642	0.000124765
2	chr19:16885582:C:T	16885582	NA,T	NA,C	NA,1	NA,-inf	NA,inf	NA,0.490046	0.000124605	0.000124742
2	chr19:17475394:G:T	17475394	NA,T	NA,G	NA,1	NA,inf	NA,inf	NA,0.430194	0.000124598	0.000124728
2	chr19:17202086:G:A	17202086	NA,A	NA,G	NA,1	NA,inf	NA,inf	NA,0.425968	0.00012458	0.000124697
2	chr19:17106397:T:C	17106397	C,C	T,T	1,1	inf,inf	inf,inf	0.52543,1.85571	0.000124414	0.000124811
2	chr19:17260455:G:A	17260455	A,A	G,G	1,1	-inf,inf	inf,inf	0.109441,1.32207	0.000124242	0.000124337
2	chr19:16792009:C:T	16792009	NA,T	NA,C	NA,1	NA,-inf	NA,inf	NA,0.460236	0.000124202	0.000124335
2	chr19:17154175:T:A	17154175	NA,A	NA,T	NA,1	NA,-inf	NA,inf	NA,0.481014	0.000124078	0.000124213
2	chr19:17582641:G:A	17582641	A,A	G,G	1,1	inf,inf	inf,inf	1.03119,0.654398	0.000123949	0.000124068
2	chr19:17354321:G:T	17354321	T,T	G,G	1,1	inf,inf	inf,inf	1.44047,0.128193	0.0001239	0.000124013
2	chr19:16848164:T:G	16848164	NA,G	NA,T	NA,1	NA,-inf	NA,inf	NA,0.455174	0.000123825	0.000123957
2	chr19:17440742:G:A	17440742	NA,A	NA,G	NA,1	NA,inf	NA,inf	NA,0.441644	0.000123777	0.000123908
2	chr19:17183926:G:A	17183926	NA,A	NA,G	NA,1	NA,-inf	NA,inf	NA,0.482791	0.000123766	0.000123902
2	chr19:16804981:C:T	16804981	NA,T	NA,C	NA,1	NA,inf	NA,inf	NA,0.41065	0.000123492	0.000123614
2	chr19:17383794:T:C	17383794	NA,C	NA,T	NA,1	NA,inf	NA,inf	NA,0.431428	0.000123462	0.000123591
2	chr19:17471555:C:T	17471555	NA,T	NA,C	NA,1	NA,-inf	NA,inf	NA,0.429819	0.00012343	0.000123558
2	chr19:16749159:C:T	16749159	NA,T	NA,C	NA,1	NA,-inf	NA,inf	NA,0.466518	0.000123429	0.000123563
2	chr19:17141921:C:T	17141921	NA,T	NA,C	NA,1	NA,inf	NA,inf	NA,0.410322	0.000123422	0.000123548
2	chr19:17553114:T:C	17553114	NA,C	NA,T	NA,1	NA,inf	NA,inf	NA,0.417063	0.000123364	0.000123491
2	chr19:17513832:T:G	17513832	NA,G	NA,T	NA,1	NA,-inf	NA,inf	NA,0.472806	0.000123353	0.00012349
2	chr19:17189497:C:G	17189497	NA,G	NA,C	NA,1	NA,-inf	NA,inf	NA,0.475694	0.000123315	0.000123449
2	chr19:17477456:G:A	17477456	NA,A	NA,G	NA,1	NA,inf	NA,inf	NA,0.414234	0.000123241	0.000123367
2	chr19:16808107:C:T	16808107	NA,T	NA,C	NA,1	NA,-inf	NA,inf	NA,0.459551	0.000123206	0.000123339
2	chr19:16723521:C:T	16723521	NA,T	NA,C	NA,1	NA,-inf	NA,inf	NA,0.491353	0.000123201	0.000123338
2	chr19:16749874:C:T	16749874	NA,T	NA,C	NA,1	NA,inf	NA,inf	NA,0.417519	0.000123186	0.000123313
2	chr19:17015265:G:T	17015265	NA,T	NA,G	NA,1	NA,inf	NA,inf	NA,0.387574	0.000123113	0.000123237
2	chr19:17317369:T:A	17317369	NA,A	NA,T	NA,1	NA,inf	NA,inf	NA,0.413042	0.000123111	0.000123238
2	chr19:16730040:T:C	16730040	NA,C	NA,T	NA,1	NA,-inf	NA,inf	NA,0.455516	0.000123096	0.000123226
2	chr19:17557974:G:A	17557974	A,NA	G,NA	1,NA	inf,NA	inf,NA	0.713571,NA	0.000123071	0.0001232
2	chr19:17143134:GA:G	17143134	NA,G	NA,GA	NA,1	NA,inf	NA,inf	NA,0.408168	0.000123056	0.000123182
2	chr19:17578005:T:G	17578005	NA,G	NA,T	NA,1	NA,-inf	NA,inf	NA,0.466665	0.000122967	0.0001231
2	chr19:16765592:C:T	16765592	NA,T	NA,C	NA,1	NA,inf	NA,inf	NA,0.416815	0.000122931	0.000123058
2	chr19:16908734:G:A	16908734	NA,A	NA,G	NA,1	NA,-inf	NA,inf	NA,0.447066	0.000122797	0.000122928
2	chr19:17508264:C:T	17508264	NA,T	NA,C	NA,1	NA,-inf	NA,inf	NA,0.458889	0.000122687	0.00012282
2	chr19:17475393:T:C	17475393	NA,C	NA,T	NA,1	NA,inf	NA,inf	NA,0.418411	0.000122593	0.000122721
2	chr19:17534747:C:T	17534747	NA,T	NA,C	NA,1	NA,-inf	NA,inf	NA,0.462295	0.000122572	0.000122704
2	chr19:16765293:A:G	16765293	NA,G	NA,A	NA,1	NA,inf	NA,inf	NA,0.414384	0.000122508	0.000122634
2	chr19:17011653:G:A	17011653	NA,A	NA,G	NA,1	NA,inf	NA,inf	NA,0.358147	0.000122309	0.000122429
2	chr19:16873189:G:A	16873189	NA,A	NA,G	NA,1	NA,-inf	NA,inf	NA,0.463082	0.000122217	0.000122352
2	chr19:17518122:AGCATTCAAAT:A	17518122	NA,A	NA,AGCATTCAAAT	NA,1	NA,inf	NA,inf	NA,0.42334	0.00012221	0.000122336
2	chr19:16725656:G:A	16725656	NA,A	NA,G	NA,1	NA,-inf	NA,inf	NA,0.477123	0.000122026	0.000122161
2	chr19:16784657:G:A	16784657	NA,A	NA,G	NA,1	NA,inf	NA,inf	NA,0.417492	0.000121986	0.000122112
2	chr19:17109531:G:A	17109531	A,A	G,G	1,1	inf,inf	inf,inf	0.278217,1.85145	0.000121965	0.000122273
2	chr19:17164870:G:A	17164870	NA,A	NA,G	NA,1	NA,-inf	NA,inf	NA,0.467411	0.000121945	0.000122078
2	chr19:16699438:C:G	16699438	G,NA	C,NA	1,NA	inf,NA	inf,NA	1.0028,NA	0.00012193	0.00012213
2	chr19:17479967:G:A	17479967	NA,A	NA,G	NA,1	NA,-inf	NA,inf	NA,0.421441	0.000121928	0.000122055
2	chr19:16995863:A:C	16995863	C,NA	A,NA	1,NA	-inf,NA	inf,NA	0.84212,NA	0.000121731	0.000121888
2	chr19:16818135:T:A	16818135	NA,A	NA,T	NA,1	NA,inf	NA,inf	NA,0.382696	0.000121684	0.000121803
2	chr19:16774509:T:C	16774509	NA,C	NA,T	NA,1	NA,inf	NA,inf	NA,0.393992	0.000121633	0.000121752
2	chr19:16914256:GA:G	16914256	NA,G	NA,GA	NA,1	NA,-inf	NA,inf	NA,0.473333	0.000121525	0.000121658
2	chr19:17164588:G:A	17164588	NA,A	NA,G	NA,1	NA,inf	NA,inf	NA,0.370795	0.000121463	0.000121584
2	chr19:16684805:G:A	16684805	NA,A	NA,G	NA,1	NA,inf	NA,inf	NA,0.415125	0.000121418	0.000121543
2	chr19:16721480:G:C	16721480	NA,C	NA,G	NA,1	NA,-inf	NA,inf	NA,0.48994	0.000121241	0.000121377
2	chr19:16839882:C:T	16839882	NA,T	NA,C	NA,1	NA,-inf	NA,inf	NA,0.467954	0.000121198	0.000121331
2	chr19:17185147:G:A	17185147	A,A	G,G	1,1	inf,-inf	inf,inf	1.47807,0.84627	0.000121156	0.0001215
2	chr19:17103241:T:G	17103241	G,G	T,T	1,1	inf,inf	inf,inf	0.499978,1.86873	0.000121066	0.000121454
2	chr19:16721705:C:G	16721705	G,NA	C,NA	1,NA	-inf,NA	inf,NA	0.686691,NA	0.000120951	0.000121072
2	chr19:17164657:T:C	17164657	NA,C	NA,T	NA,1	NA,inf	NA,inf	NA,0.367776	0.000120945	0.000121065
2	chr19:17027962:G:A	17027962	A,A	G,G	1,1	-inf,-inf	inf,inf	1.17492,0.2145	0.000120875	0.000120966
2	chr19:16880787:C:T	16880787	NA,T	NA,C	NA,1	NA,-inf	NA,inf	NA,0.454197	0.000120806	0.000120939
2	chr19:17028394:G:A	17028394	A,A	G,G	1,1	-inf,inf	inf,inf	1.05104,1.00221	0.000120755	0.000120983
2	chr19:17358610:C:T	17358610	NA,T	NA,C	NA,1	NA,-inf	NA,inf	NA,0.480479	0.000120707	0.000120842
2	chr19:17481949:G:A	17481949	NA,A	NA,G	NA,1	NA,inf	NA,inf	NA,0.404381	0.000120572	0.000120697
2	chr19:16726081:G:A	16726081	NA,A	NA,G	NA,1	NA,-inf	NA,inf	NA,0.447072	0.000120462	0.000120592
2	chr19:17170097:G:A	17170097	A,A	G,G	1,1	-inf,inf	inf,inf	0.446657,0.546206	0.000120446	0.000120486
2	chr19:16809861:C:T	16809861	NA,T	NA,C	NA,1	NA,inf	NA,inf	NA,0.391234	0.000120435	0.000120553
2	chr19:16895417:G:A	16895417	NA,A	NA,G	NA,1	NA,-inf	NA,inf	NA,0.44288	0.000120387	0.000120517
2	chr19:16850606:G:C	16850606	NA,C	NA,G	NA,1	NA,-inf	NA,inf	NA,0.461442	0.000120363	0.000120495
2	chr19:17438672:A:G	17438672	G,NA	A,NA	1,NA	-inf,NA	inf,NA	0.84881,NA	0.000120311	0.000120472
2	chr19:17585755:G:A	17585755	NA,A	NA,G	NA,1	NA,inf	NA,inf	NA,0.411363	0.000120115	0.00012024
2	chr19:17542668:C:T	17542668	NA,T	NA,C	NA,1	NA,-inf	NA,inf	NA,0.445267	0.000120073	0.000120202
2	chr19:16776330:G:A	16776330	A,A	G,G	1,1	inf,-inf	inf,inf	0.503982,1.27012	0.000120042	0.000120173
2	chr19:17502923:A:G	17502923	NA,G	NA,A	NA,1	NA,inf	NA,inf	NA,0.405908	0.000120022	0.000120147
2	chr19:16904610:C:G	16904610	NA,G	NA,C	NA,1	NA,-inf	NA,inf	NA,0.467643	0.000119756	0.00011989
2	chr19:17640990:C:T	17640990	NA,T	NA,C	NA,1	NA,-inf	NA,inf	NA,0.462063	0.000119717	0.00011985
2	chr19:16798364:C:T	16798364	NA,T	NA,C	NA,1	NA,inf	NA,inf	NA,0.387707	0.000119655	0.000119774
2	chr19:17264441:C:A	17264441	NA,A	NA,C	NA,1	NA,inf	NA,inf	NA,0.402841	0.00011964	0.000119765
2	chr19:16712622:G:A	16712622	NA,A	NA,G	NA,1	NA,-inf	NA,inf	NA,0.452734	0.00011962	0.000119752
2	chr19:16897999:G:A	16897999	NA,A	NA,G	NA,1	NA,-inf	NA,inf	NA,0.4375	0.00011954	0.000119669
2	chr19:16776322:C:T	16776322	NA,T	NA,C	NA,1	NA,inf	NA,inf	NA,0.381161	0.000119518	0.000119636
2	chr19:17493252:G:A	17493252	NA,A	NA,G	NA,1	NA,inf	NA,inf	NA,0.400587	0.000119389	0.000119513
2	chr19:17268554:C:T	17268554	NA,T	NA,C	NA,1	NA,inf	NA,inf	NA,0.401208	0.000119381	0.000119505
2	chr19:16935405:A:G	16935405	NA,G	NA,A	NA,1	NA,inf	NA,inf	NA,0.400195	0.000119345	0.000119469
2	chr19:17099231:G:A	17099231	A,A	G,G	1,1	inf,inf	inf,inf	0.215525,1.82011	0.000119313	0.00011958
2	chr19:17444952:C:T	17444952	NA,T	NA,C	NA,1	NA,inf	NA,inf	NA,0.407648	0.000119254	0.000119379
2	chr19:16745485:T:G	16745485	NA,G	NA,T	NA,1	NA,inf	NA,inf	NA,0.374703	0.000119175	0.000119292
2	chr19:16856634:C:T	16856634	NA,T	NA,C	NA,1	NA,inf	NA,inf	NA,0.399654	0.000119155	0.000119278
2	chr19:17253159:A:G	17253159	NA,G	NA,A	NA,1	NA,-inf	NA,inf	NA,0.439627	0.000118968	0.000119097
2	chr19:17524588:A:C	17524588	NA,C	NA,A	NA,1	NA,inf	NA,inf	NA,0.389797	0.000118955	0.000119078
2	chr19:17036876:G:T	17036876	NA,T	NA,G	NA,1	NA,inf	NA,inf	NA,0.375834	0.000118879	0.000119
2	chr19:17174472:TA:T	17174472	NA,T	NA,TA	NA,1	NA,-inf	NA,inf	NA,0.459867	0.00011887	0.000119001
2	chr19:17525421:C:T	17525421	NA,T	NA,C	NA,1	NA,inf	NA,inf	NA,0.399534	0.000118852	0.000118976
2	chr19:17633118:G:A	17633118	NA,A	NA,G	NA,1	NA,inf	NA,inf	NA,0.396452	0.000118732	0.000118855
2	chr19:16893505:G:A	16893505	NA,A	NA,G	NA,1	NA,-inf	NA,inf	NA,0.420728	0.000118583	0.000118709
2	chr19:17164959:G:A	17164959	NA,A	NA,G	NA,1	NA,inf	NA,inf	NA,0.353176	0.000118509	0.000118627
2	chr19:16789023:G:A	16789023	NA,A	NA,G	NA,1	NA,inf	NA,inf	NA,0.396202	0.000118509	0.000118632
2	chr19:17261979:G:A	17261979	NA,A	NA,G	NA,1	NA,inf	NA,inf	NA,0.39461	0.000118492	0.000118615
2	chr19:16737577:T:C	16737577	NA,C	NA,T	NA,1	NA,-inf	NA,inf	NA,0.423211	0.000118468	0.000118595
2	chr19:17239387:T:C	17239387	NA,C	NA,T	NA,1	NA,inf	NA,inf	NA,0.398022	0.000118439	0.000118563
2	chr19:17433337:G:A	17433337	NA,A	NA,G	NA,1	NA,inf	NA,inf	NA,0.409461	0.00011842	0.000118545
2	chr19:16687562:G:C	16687562	NA,C	NA,G	NA,1	NA,inf	NA,inf	NA,0.367342	0.000118297	0.000118415
2	chr19:17118651:T:G	17118651	G,NA	T,NA	1,NA	-inf,NA	inf,NA	0.839055,NA	0.000118261	0.000118409
2	chr19:17138588:AT:A	17138588	NA,A	NA,AT	NA,1	NA,-inf	NA,inf	NA,0.44191	0.000118244	0.000118372
2	chr19:17524426:C:T	17524426	NA,T	NA,C	NA,1	NA,inf	NA,inf	NA,0.382916	0.000118184	0.000118306
2	chr19:17638316:A:G	17638316	NA,G	NA,A	NA,1	NA,inf	NA,inf	NA,0.388282	0.000118132	0.000118254
2	chr19:17520496:A:G	17520496	NA,G	NA,A	NA,1	NA,inf	NA,inf	NA,0.405	0.000118037	0.000118162
2	chr19:16830514:G:A	16830514	NA,A	NA,G	NA,1	NA,-inf	NA,inf	NA,0.432189	0.000117966	0.000118095
2	chr19:16882805:T:G	16882805	NA,G	NA,T	NA,1	NA,-inf	NA,inf	NA,0.43562	0.000117936	0.000118066
2	chr19:17400843:G:A	17400843	NA,A	NA,G	NA,1	NA,-inf	NA,inf	NA,0.421182	0.000117853	0.00011798
2	chr19:16825268:C:T	16825268	NA,T	NA,C	NA,1	NA,-inf	NA,inf	NA,0.429575	0.000117832	0.00011796
2	chr19:16725536:A:G	16725536	NA,G	NA,A	NA,1	NA,inf	NA,inf	NA,0.388703	0.00011779	0.000117913
2	chr19:17076522:G:A	17076522	NA,A	NA,G	NA,1	NA,inf	NA,inf	NA,0.377172	0.000117651	0.000117772
2	chr19:17246271:C:A	17246271	NA,A	NA,C	NA,1	NA,-inf	NA,inf	NA,0.432653	0.000117615	0.000117743
2	chr19:17480354:T:C	17480354	NA,C	NA,T	NA,1	NA,inf	NA,inf	NA,0.386988	0.000117557	0.00011768
2	chr19:16749276:G:A	16749276	NA,A	NA,G	NA,1	NA,inf	NA,inf	NA,0.382855	0.000117554	0.000117675
2	chr19:17134832:C:T	17134832	NA,T	NA,C	NA,1	NA,-inf	NA,inf	NA,0.429254	0.000117501	0.000117627
2	chr19:16771021:C:T	16771021	NA,T	NA,C	NA,1	NA,inf	NA,inf	NA,0.369432	0.000117436	0.000117552
2	chr19:16768991:T:C	16768991	NA,C	NA,T	NA,1	NA,inf	NA,inf	NA,0.382289	0.000117337	0.000117459
2	chr19:16816407:CA:C	16816407	NA,C	NA,CA	NA,1	NA,inf	NA,inf	NA,0.358417	0.000117335	0.000117453
2	chr19:17418251:A:G	17418251	NA,G	NA,A	NA,1	NA,-inf	NA,inf	NA,0.447406	0.000117323	0.000117452
2	chr19:17616684:G:A	17616684	NA,A	NA,G	NA,1	NA,inf	NA,inf	NA,0.377179	0.000117308	0.000117427
2	chr19:17615507:C:T	17615507	NA,T	NA,C	NA,1	NA,-inf	NA,inf	NA,0.424682	0.00011723	0.000117358
2	chr19:16698512:A:G	16698512	G,G	A,A	1,1	-inf,-inf	inf,inf	1.02609,1.01508	0.000117226	0.000117425
2	chr19:17105380:C:G	17105380	NA,G	NA,C	NA,1	NA,inf	NA,inf	NA,0.376581	0.000117223	0.000117345
2	chr19:17298480:C:G	17298480	NA,G	NA,C	NA,1	NA,inf	NA,inf	NA,0.342435	0.000117179	0.000117294
2	chr19:17073227:T:C	17073227	NA,C	NA,T	NA,1	NA,inf	NA,inf	NA,0.390995	0.000117152	0.000117275
2	chr19:16894544:C:T	16894544	NA,T	NA,C	NA,1	NA,-inf	NA,inf	NA,0.421466	0.000117086	0.000117212
2	chr19:17361314:A:G	17361314	NA,G	NA,A	NA,1	NA,-inf	NA,inf	NA,0.435616	0.000117076	0.000117203
2	chr19:17039677:C:G	17039677	G,NA	C,NA	1,NA	inf,NA	inf,NA	0.563712,NA	0.000117044	0.000117147
2	chr19:17174536:C:T	17174536	T,NA	C,NA	1,NA	inf,NA	inf,NA	0.0972999,NA	0.000117043	0.000117101
2	chr19:17175172:C:T	17175172	T,NA	C,NA	1,NA	-inf,NA	inf,NA	0.602337,NA	0.000116953	0.000117068
2	chr19:17545916:G:A	17545916	NA,A	NA,G	NA,1	NA,inf	NA,inf	NA,0.379057	0.000116899	0.000117018
2	chr19:17050293:G:C	17050293	NA,C	NA,G	NA,1	NA,inf	NA,inf	NA,0.372092	0.000116885	0.000117005
2	chr19:16773923:C:T	16773923	NA,T	NA,C	NA,1	NA,inf	NA,inf	NA,0.364832	0.000116862	0.000116977
2	chr19:17544623:A:G	17544623	NA,G	NA,A	NA,1	NA,inf	NA,inf	NA,0.377716	0.000116791	0.000116909
2	chr19:17281296:T:G	17281296	G,G	T,T	1,1	-inf,inf	inf,inf	0.286381,1.4481	0.00011677	0.000116911
2	chr19:17351506:G:C	17351506	NA,C	NA,G	NA,1	NA,inf	NA,inf	NA,0.381639	0.00011675	0.000116871
2	chr19:17100246:C:G	17100246	NA,G	NA,C	NA,1	NA,inf	NA,inf	NA,0.373465	0.000116738	0.00011686
2	chr19:17354093:C:T	17354093	T,T	C,C	1,1	inf,inf	inf,inf	1.32964,0.32728	0.000116621	0.000116732
2	chr19:16774730:A:G	16774730	NA,G	NA,A	NA,1	NA,inf	NA,inf	NA,0.377543	0.000116609	0.000116729
2	chr19:16967816:T:A	16967816	NA,A	NA,T	NA,1	NA,-inf	NA,inf	NA,0.475508	0.000116515	0.00011665
2	chr19:16778916:G:A	16778916	NA,A	NA,G	NA,1	NA,inf	NA,inf	NA,0.377358	0.000116479	0.000116599
2	chr19:17106204:C:T	17106204	NA,T	NA,C	NA,1	NA,inf	NA,inf	NA,0.371644	0.000116437	0.000116558
2	chr19:16841717:C:T	16841717	NA,T	NA,C	NA,1	NA,-inf	NA,inf	NA,0.41943	0.000116406	0.000116532
2	chr19:17228459:C:T	17228459	NA,T	NA,C	NA,1	NA,-inf	NA,inf	NA,0.451512	0.000116373	0.000116507
2	chr19:16898286:A:G	16898286	NA,G	NA,A	NA,1	NA,-inf	NA,inf	NA,0.416163	0.000116314	0.000116439
2	chr19:17028979:A:C	17028979	NA,C	NA,A	NA,1	NA,-inf	NA,inf	NA,0.429592	0.000116127	0.000116252
2	chr19:16780175:A:G	16780175	NA,G	NA,A	NA,1	NA,inf	NA,inf	NA,0.375511	0.000116026	0.000116146
2	chr19:17546231:A:G	17546231	NA,G	NA,A	NA,1	NA,inf	NA,inf	NA,0.389173	0.000115923	0.000116045
2	chr19:17320640:G:A	17320640	NA,A	NA,G	NA,1	NA,inf	NA,inf	NA,0.368344	0.000115919	0.000116039
2	chr19:17139660:G:A	17139660	NA,A	NA,G	NA,1	NA,-inf	NA,inf	NA,0.417154	0.000115902	0.000116025
2	chr19:17068931:A:C	17068931	NA,C	NA,A	NA,1	NA,inf	NA,inf	NA,0.372333	0.000115862	0.000115982
2	chr19:16646842:C:T	16646842	NA,T	NA,C	NA,1	NA,-inf	NA,inf	NA,0.40376	0.000115828	0.000115952
2	chr19:17613709:T:C	17613709	NA,C	NA,T	NA,1	NA,-inf	NA,inf	NA,0.409539	0.000115816	0.00011594
2	chr19:17005368:A:C	17005368	NA,C	NA,A	NA,1	NA,inf	NA,inf	NA,0.373581	0.000115799	0.000115919
2	chr19:17482235:C:T	17482235	NA,T	NA,C	NA,1	NA,inf	NA,inf	NA,0.373807	0.000115748	0.000115868
2	chr19:16749190:A:T	16749190	NA,T	NA,A	NA,1	NA,inf	NA,inf	NA,0.371159	0.000115736	0.000115855
2	chr19:17073994:C:T	17073994	NA,T	NA,C	NA,1	NA,inf	NA,inf	NA,0.365595	0.00011563	0.00011575
2	chr19:17585362:AT:A	17585362	NA,A	NA,AT	NA,1	NA,inf	NA,inf	NA,0.387858	0.00011557	0.000115692
2	chr19:17460391:A:G	17460391	NA,G	NA,A	NA,1	NA,-inf	NA,inf	NA,0.401165	0.000115455	0.000115578
2	chr19:17001856:G:A	17001856	NA,A	NA,G	NA,1	NA,inf	NA,inf	NA,0.333147	0.000115436	0.000115552
2	chr19:17245629:C:G	17245629	NA,G	NA,C	NA,1	NA,-inf	NA,inf	NA,0.416967	0.000115325	0.00011545
2	chr19:17458500:A:G	17458500	NA,G	NA,A	NA,1	NA,-inf	NA,inf	NA,0.400954	0.000115308	0.000115431
2	chr19:16736495:C:A	16736495	NA,A	NA,C	NA,1	NA,-inf	NA,inf	NA,0.432402	0.000115281	0.000115407
2	chr19:16914253:CA:C	16914253	NA,C	NA,CA	NA,1	NA,-inf	NA,inf	NA,0.431417	0.000115271	0.000115397
2	chr19:17375221:G:A	17375221	A,NA	G,NA	1,NA	inf,NA	inf,NA	0.661871,NA	0.00011522	0.000115326
2	chr19:17492720:C:G	17492720	NA,G	NA,C	NA,1	NA,inf	NA,inf	NA,0.372672	0.000115097	0.000115217
2	chr19:17421642:G:C	17421642	NA,C	NA,G	NA,1	NA,inf	NA,inf	NA,0.364531	0.000114978	0.000115096
2	chr19:17246102:C:T	17246102	NA,T	NA,C	NA,1	NA,inf	NA,inf	NA,0.353722	0.000114976	0.000115093
2	chr19:16792526:C:T	16792526	NA,T	NA,C	NA,1	NA,inf	NA,inf	NA,0.35915	0.000114969	0.000115083
2	chr19:17091800:C:T	17091800	NA,T	NA,C	NA,1	NA,-inf	NA,inf	NA,0.410171	0.000114948	0.00011507
2	chr19:17110804:G:A	17110804	NA,A	NA,G	NA,1	NA,inf	NA,inf	NA,0.361601	0.000114903	0.000115023
2	chr19:16899781:C:T	16899781	NA,T	NA,C	NA,1	NA,inf	NA,inf	NA,0.320494	0.000114783	0.000114895
2	chr19:17076383:G:A	17076383	NA,A	NA,G	NA,1	NA,-inf	NA,inf	NA,0.443481	0.000114683	0.00011481
2	chr19:16704778:C:G	16704778	NA,G	NA,C	NA,1	NA,inf	NA,inf	NA,0.374093	0.00011468	0.000114799
2	chr19:17317893:C:T	17317893	NA,T	NA,C	NA,1	NA,inf	NA,inf	NA,0.359478	0.00011466	0.000114779
2	chr19:17096980:ACGCCCGGC:A	17096980	A,A	ACGCCCGGC,ACGCCCGGC	1,1	inf,inf	inf,inf	0.0958877,1.73514	0.000114641	0.000114841
2	chr19:16952910:T:C	16952910	NA,C	NA,T	NA,1	NA,-inf	NA,inf	NA,0.448971	0.000114588	0.000114717
2	chr19:16766161:TATA:T	16766161	NA,T	NA,TATA	NA,1	NA,inf	NA,inf	NA,0.352836	0.000114548	0.000114661
2	chr19:16656620:C:T	16656620	NA,T	NA,C	NA,1	NA,inf	NA,inf	NA,0.373013	0.000114404	0.000114523
2	chr19:17597097:C:T	17597097	T,NA	C,NA	1,NA	inf,NA	inf,NA	0.715961,NA	0.000114346	0.000114477
2	chr19:16803109:G:A	16803109	NA,A	NA,G	NA,1	NA,inf	NA,inf	NA,0.354593	0.000114334	0.000114448
2	chr19:16977740:G:T	16977740	NA,T	NA,G	NA,1	NA,inf	NA,inf	NA,0.352911	0.000114231	0.000114347
2	chr19:17498815:G:T	17498815	NA,T	NA,G	NA,1	NA,inf	NA,inf	NA,0.366437	0.000114173	0.000114292
2	chr19:17438142:A:G	17438142	G,G	A,A	1,1	inf,inf	inf,inf	0.913834,0.580348	0.000114111	0.0001142
2	chr19:16923753:C:T	16923753	NA,T	NA,C	NA,1	NA,inf	NA,inf	NA,0.365738	0.000114103	0.000114222
2	chr19:17075094:T:C	17075094	NA,C	NA,T	NA,1	NA,inf	NA,inf	NA,0.355435	0.000114084	0.000114202
2	chr19:17391679:T:C	17391679	NA,C	NA,T	NA,1	NA,inf	NA,inf	NA,0.379259	0.000114035	0.000114156
2	chr19:17094658:T:C	17094658	C,C	T,T	1,1	inf,inf	inf,inf	0.206835,1.79554	0.000113999	0.00011425
2	chr19:17280060:C:T	17280060	NA,T	NA,C	NA,1	NA,-inf	NA,inf	NA,0.411391	0.000113866	0.000113991
2	chr19:17074673:C:G	17074673	NA,G	NA,C	NA,1	NA,inf	NA,inf	NA,0.353885	0.000113845	0.000113963
2	chr19:16925277:C:T	16925277	NA,T	NA,C	NA,1	NA,inf	NA,inf	NA,0.315825	0.000113803	0.000113916
2	chr19:17156393:T:C	17156393	C,C	T,T	1,1	-inf,inf	inf,inf	0.415141,0.529805	0.000113754	0.000113791
2	chr19:17460329:T:G	17460329	NA,G	NA,T	NA,1	NA,-inf	NA,inf	NA,0.38879	0.000113667	0.000113788
2	chr19:16839453:G:A	16839453	NA,A	NA,G	NA,1	NA,-inf	NA,inf	NA,0.415999	0.00011357	0.000113695
2	chr19:16896407:A:G	16896407	NA,G	NA,A	NA,1	NA,-inf	NA,inf	NA,0.382907	0.000113528	0.000113648
2	chr19:17074913:G:C	17074913	NA,C	NA,G	NA,1	NA,inf	NA,inf	NA,0.351593	0.000113511	0.000113629
2	chr19:16986841:G:A	16986841	NA,A	NA,G	NA,1	NA,inf	NA,inf	NA,0.362466	0.000113499	0.000113617
2	chr19:17578579:G:T	17578579	NA,T	NA,G	NA,1	NA,inf	NA,inf	NA,0.357896	0.00011341	0.000113527
2	chr19:17233391:G:A	17233391	A,A	G,G	1,1	inf,-inf	inf,inf	0.373871,1.0765	0.00011334	0.000113419
2	chr19:16999124:A:T	16999124	NA,T	NA,A	NA,1	NA,-inf	NA,inf	NA,0.409887	0.000113268	0.000113393
2	chr19:17438839:C:T	17438839	NA,T	NA,C	NA,1	NA,inf	NA,inf	NA,0.349815	0.000113118	0.000113231
2	chr19:17071549:G:C	17071549	NA,C	NA,G	NA,1	NA,inf	NA,inf	NA,0.363067	0.000113009	0.000113128
2	chr19:16722205:G:A	16722205	NA,A	NA,G	NA,1	NA,-inf	NA,inf	NA,0.42784	0.000112992	0.000113117
2	chr19:16727252:G:C	16727252	NA,C	NA,G	NA,1	NA,-inf	NA,inf	NA,0.411557	0.000112931	0.000113054
2	chr19:17387403:A:G	17387403	NA,G	NA,A	NA,1	NA,inf	NA,inf	NA,0.35645	0.000112796	0.000112912
2	chr19:17532316:C:T	17532316	NA,T	NA,C	NA,1	NA,inf	NA,inf	NA,0.337403	0.000112696	0.000112811
2	chr19:17388121:C:T	17388121	NA,T	NA,C	NA,1	NA,inf	NA,inf	NA,0.355518	0.000112645	0.00011276
2	chr19:16931870:A:G	16931870	NA,G	NA,A	NA,1	NA,inf	NA,inf	NA,0.332678	0.000112636	0.000112751
2	chr19:17497230:C:T	17497230	NA,T	NA,C	NA,1	NA,inf	NA,inf	NA,0.345972	0.000112592	0.000112708
2	chr19:16657367:A:G	16657367	NA,G	NA,A	NA,1	NA,inf	NA,inf	NA,0.355602	0.000112456	0.000112573
2	chr19:16774511:C:T	16774511	NA,T	NA,C	NA,1	NA,inf	NA,inf	NA,0.349358	0.000112413	0.000112529
2	chr19:17374492:C:G	17374492	NA,G	NA,C	NA,1	NA,inf	NA,inf	NA,0.35054	0.000112361	0.000112478
2	chr19:17475075:C:T	17475075	NA,T	NA,C	NA,1	NA,inf	NA,inf	NA,0.338551	0.000112325	0.00011244
2	chr19:16816984:C:T	16816984	NA,T	NA,C	NA,1	NA,inf	NA,inf	NA,0.325508	0.000112257	0.000112371
2	chr19:17476935:C:T	17476935	NA,T	NA,C	NA,1	NA,-inf	NA,inf	NA,0.363718	0.000112132	0.00011225
2	chr19:17076018:G:A	17076018	NA,A	NA,G	NA,1	NA,inf	NA,inf	NA,0.35918	0.000112096	0.000112215
2	chr19:17136196:C:T	17136196	T,NA	C,NA	1,NA	-inf,NA	inf,NA	0.933882,NA	0.000112072	0.000112255
2	chr19:17532188:C:T	17532188	NA,T	NA,C	NA,1	NA,inf	NA,inf	NA,0.333135	0.000112057	0.00011217
2	chr19:16968076:G:C	16968076	NA,C	NA,G	NA,1	NA,-inf	NA,inf	NA,0.430182	0.000111993	0.000112119
2	chr19:17120006:A:C	17120006	NA,C	NA,A	NA,1	NA,inf	NA,inf	NA,0.300189	0.000111966	0.000112078
2	chr19:17219899:G:A	17219899	A,NA	G,NA	1,NA	inf,NA	inf,NA	0.512468,NA	0.000111872	0.000111965
2	chr19:16725577:G:A	16725577	NA,A	NA,G	NA,1	NA,-inf	NA,inf	NA,0.411035	0.000111771	0.000111894
2	chr19:17597906:T:A	17597906	A,NA	T,NA	1,NA	inf,NA	inf,NA	0.701411,NA	0.00011166	0.000111788
2	chr19:16680901:C:G	16680901	NA,G	NA,C	NA,1	NA,-inf	NA,inf	NA,0.388502	0.000111614	0.000111735
2	chr19:17198880:GTGTCTTC:G	17198880	NA,G	NA,GTGTCTTC	NA,1	NA,-inf	NA,inf	NA,0.424469	0.000111604	0.000111733
2	chr19:17160581:C:A	17160581	NA,A	NA,C	NA,1	NA,-inf	NA,inf	NA,0.393352	0.000111546	0.00011167
2	chr19:16975478:A:T	16975478	NA,T	NA,A	NA,1	NA,-inf	NA,inf	NA,0.45725	0.00011153	0.000111661
2	chr19:17386792:A:C	17386792	NA,C	NA,A	NA,1	NA,inf	NA,inf	NA,0.355464	0.000111505	0.000111622
2	chr19:16747872:T:C	16747872	NA,C	NA,T	NA,1	NA,inf	NA,inf	NA,0.342178	0.000111469	0.000111585
2	chr19:17364247:A:G	17364247	NA,G	NA,A	NA,1	NA,-inf	NA,inf	NA,0.405199	0.000111444	0.000111566
2	chr19:17441680:G:A	17441680	NA,A	NA,G	NA,1	NA,inf	NA,inf	NA,0.343044	0.000111412	0.000111525
2	chr19:16681395:A:G	16681395	NA,G	NA,A	NA,1	NA,inf	NA,inf	NA,0.351549	0.000111336	0.000111451
2	chr19:17546505:G:A	17546505	NA,A	NA,G	NA,1	NA,inf	NA,inf	NA,0.356777	0.000111324	0.000111442
2	chr19:17460957:A:G	17460957	NA,G	NA,A	NA,1	NA,-inf	NA,inf	NA,0.371421	0.000111247	0.000111365
2	chr19:16780246:C:T	16780246	NA,T	NA,C	NA,1	NA,inf	NA,inf	NA,0.343522	0.000111234	0.000111349
2	chr19:16935649:T:C	16935649	NA,C	NA,T	NA,1	NA,inf	NA,inf	NA,0.322717	0.00011119	0.000111303
2	chr19:17273715:A:G	17273715	NA,G	NA,A	NA,1	NA,inf	NA,inf	NA,0.345917	0.000111173	0.000111289
2	chr19:17398102:C:T	17398102	NA,T	NA,C	NA,1	NA,-inf	NA,inf	NA,0.368649	0.000111171	0.000111288
2	chr19:17397736:C:T	17397736	NA,T	NA,C	NA,1	NA,-inf	NA,inf	NA,0.36797	0.000111086	0.000111203
2	chr19:17532138:T:C	17532138	NA,C	NA,T	NA,1	NA,inf	NA,inf	NA,0.326288	0.000111071	0.000111184
2	chr19:16796765:G:A	16796765	A,A	G,G	1,1	-inf,-inf	inf,inf	0.0545302,1.51262	0.000111068	0.000111191
2	chr19:16742847:A:T	16742847	NA,T	NA,A	NA,1	NA,-inf	NA,inf	NA,0.399012	0.000110941	0.000111062
2	chr19:16897206:C:T	16897206	NA,T	NA,C	NA,1	NA,-inf	NA,inf	NA,0.378584	0.000110835	0.000110954
2	chr19:17072007:T:C	17072007	NA,C	NA,T	NA,1	NA,inf	NA,inf	NA,0.332719	0.000110823	0.000110938
2	chr19:17166740:A:G	17166740	NA,G	NA,A	NA,1	NA,inf	NA,inf	NA,0.301508	0.000110823	0.000110931
2	chr19:17092125:G:A	17092125	A,NA	G,NA	1,NA	-inf,NA	inf,NA	0.822747,NA	0.000110801	0.000110945
2	chr19:17559881:G:A	17559881	NA,A	NA,G	NA,1	NA,inf	NA,inf	NA,0.340821	0.000110792	0.000110907
2	chr19:17426275:G:T	17426275	NA,T	NA,G	NA,1	NA,-inf	NA,inf	NA,0.378394	0.000110783	0.000110901
2	chr19:17436533:G:A	17436533	NA,A	NA,G	NA,1	NA,-inf	NA,inf	NA,0.381629	0.000110779	0.000110898
2	chr19:17107741:A:G	17107741	G,G	A,A	1,1	inf,inf	inf,inf	0.0538764,1.36245	0.000110775	0.000110869
2	chr19:17407576:C:T	17407576	NA,T	NA,C	NA,1	NA,inf	NA,inf	NA,0.341411	0.000110748	0.000110862
2	chr19:17065324:G:A	17065324	A,NA	G,NA	1,NA	-inf,NA	inf,NA	0.803537,NA	0.000110733	0.000110882
2	chr19:17437886:T:C	17437886	C,NA	T,NA	1,NA	-inf,NA	inf,NA	0.733067,NA	0.000110649	0.000110778
2	chr19:17130421:T:A	17130421	NA,A	NA,T	NA,1	NA,inf	NA,inf	NA,0.329008	0.000110577	0.000110691
2	chr19:16770090:G:A	16770090	NA,A	NA,G	NA,1	NA,inf	NA,inf	NA,0.325482	0.000110571	0.000110681
2	chr19:17459393:A:T	17459393	NA,T	NA,A	NA,1	NA,-inf	NA,inf	NA,0.366257	0.000110546	0.000110663
```
