## Supplementary material for "Characterization of shared and ancestry-specific signals driving complex traits using multi-ancestry fine-mapping": susiex_nc2.cs80.snp

```
BP	SNP	PIP(CS1)	LogBF(CS1,Pop1)	LogBF(CS1,Pop2)	PIP(CS2)	LogBF(CS2,Pop1)	LogBF(CS2,Pop2)
16641430	chr19:16641430:C:G	1.96737e-07	-1.69984e-10	-0.529229	0.000191011	-1.69984e-10	-0.500914
16641433	chr19:16641433:G:C	6.21367e-08	-1.68176	-3.3072e-10	5.76463e-05	-1.69892	-3.3072e-10
16641498	chr19:16641498:A:G	5.55232e-08	-0.949907	-0.84439	5.44823e-05	-0.902688	-0.85268
16641827	chr19:16641827:T:C	2.09854e-08	-1.52652	-1.24075	1.69296e-05	-1.64881	-1.27537
16642031	chr19:16642031:G:A	6.29017e-07	-1.69984e-10	0.633059	0.000578316	-1.69984e-10	0.606875
16642051	chr19:16642051:A:G	8.93932e-08	-1.69984e-10	-1.31805	8.47063e-05	-1.69984e-10	-1.31405
16642269	chr19:16642269:A:G	1.18438e-07	-0.415215	-0.621492	0.000101533	-0.61459	-0.518267
16642455	chr19:16642455:C:T	9.04321e-08	-1.69984e-10	-1.3065	8.51845e-05	-1.69984e-10	-1.30842
16642885	chr19:16642885:G:A	9.10948e-08	-1.69984e-10	-1.2992	8.66029e-05	-1.69984e-10	-1.29191
16642964	chr19:16642964:C:T	3.12839e-07	-1.69984e-10	-0.0654099	0.000269741	-1.69984e-10	-0.155784
16643050	chr19:16643050:C:T	9.10574e-08	-1.29961	-3.3072e-10	8.19274e-05	-1.34741	-3.3072e-10
16643066	chr19:16643066:T:C	8.91853e-08	-1.69984e-10	-1.32038	8.39317e-05	-1.69984e-10	-1.32324
16643100	chr19:16643100:C:A	9.90919e-08	-1.21505	-3.3072e-10	9.27772e-05	-1.22304	-3.3072e-10
16643686	chr19:16643686:C:T	1.16169e-07	-0.548219	-0.507837	0.000102101	-0.73561	-0.391672
16643969	chr19:16643969:A:C	2.0204e-08	-1.75111	-1.05411	1.72043e-05	-1.7557	-1.15238
16643976	chr19:16643976:T:C	1.48799e-07	-1.69984e-10	-0.808504	0.000141738	-1.69984e-10	-0.799261
16644603	chr19:16644603:TA:T	7.55244e-07	-1.69984e-10	0.815942	0.000699431	-1.69984e-10	0.797022
16644689	chr19:16644689:G:A	8.91885e-08	-1.69984e-10	-1.32035	8.47447e-05	-1.69984e-10	-1.3136
16644886	chr19:16644886:C:A	8.90108e-08	-1.69984e-10	-1.32234	8.39207e-05	-1.69984e-10	-1.32337
16645229	chr19:16645229:A:AAG	1.00301e-07	-1.1001	-0.102825	8.16109e-05	-1.22279	-0.128496
16645371	chr19:16645371:C:T	5.98209e-08	-1.76379	0.0440418	6.59637e-05	-1.73964	0.175499
16645607	chr19:16645607:A:T	1.71819e-07	-1.69984e-10	-0.664658	0.000171535	-1.69984e-10	-0.608459
16645748	chr19:16645748:G:A	5.94707e-08	-1.72561	-3.3072e-10	5.54805e-05	-1.73721	-3.3072e-10
16645914	chr19:16645914:G:A	1.05878e-07	-1.69984e-10	-1.14881	9.80945e-05	-1.69984e-10	-1.16731
16646165	chr19:16646165:G:A	5.1152e-08	-1.7615	-0.114797	5.61107e-05	-1.73525	0.00932907
16646345	chr19:16646345:T:C	4.73177e-08	-1.03172	-0.922489	4.64966e-05	-0.983879	-0.929987
16646356	chr19:16646356:G:A	2.23578e-07	-1.69984e-10	-0.401339	0.000217678	-1.69984e-10	-0.370228
16646842	chr19:16646842:C:T	1.23743e-07	-1.69984e-10	-0.99289	0.000115828	-1.69984e-10	-1.00114
16646891	chr19:16646891:T:C	4.33203e-08	-1.41238	-0.630094	4.03517e-05	-1.36583	-0.689778
16647098	chr19:16647098:C:T	4.25734e-08	-1.43076	-0.629105	3.95934e-05	-1.38578	-0.688799
16647844	chr19:16647844:ACAAAT:A	1.97361e-07	-1.69984e-10	-0.526064	0.000191622	-1.69984e-10	-0.497718
16648203	chr19:16648203:C:T	1.01815e-06	-1.69984e-10	1.11465	0.00111729	-1.69984e-10	1.26541
16648532	chr19:16648532:G:A	8.31825e-07	-1.69984e-10	0.912524	0.000771771	-1.69984e-10	0.895443
16648774	chr19:16648774:AGGTGGGT:A	8.89848e-08	-1.69984e-10	-1.32263	8.39992e-05	-1.69984e-10	-1.32244
16648993	chr19:16648993:C:T	9.81607e-08	-0.256509	-0.967984	0.000107474	-0.109966	-0.966028
16649146	chr19:16649146:C:T	8.87999e-08	-1.69984e-10	-1.32471	8.41786e-05	-1.69984e-10	-1.3203
16649301	chr19:16649301:G:T	2.84209e-07	-0.218319	0.0569306	0.000250347	-0.44563	0.215233
16650225	chr19:16650225:A:G	8.86608e-08	-1.69984e-10	-1.32628	8.37302e-05	-1.69984e-10	-1.32564
16650266	chr19:16650266:C:A	3.50179e-08	-1.76675	-0.488487	2.692e-05	-1.76666	-0.693719
16650284	chr19:16650284:G:A	1.35049e-06	-1.69984e-10	1.39712	0.00149414	-1.69984e-10	1.55606
16650448	chr19:16650448:G:A	8.91585e-08	-1.69984e-10	-1.32068	8.44736e-05	-1.69984e-10	-1.31681
16650580	chr19:16650580:C:T	5.64004e-08	-1.16024	-0.618387	5.44897e-05	-1.11266	-0.642569
16651317	chr19:16651317:A:G	1.6028e-07	-0.339612	-0.394567	0.000138942	-0.54471	-0.274477
16652126	chr19:16652126:C:T	8.91902e-08	-1.69984e-10	-1.32033	8.4754e-05	-1.69984e-10	-1.31349
16652255	chr19:16652255:G:A	2.49547e-08	-1.68417	-0.90987	2.17489e-05	-1.70832	-0.965364
16653167	chr19:16653167:C:T	8.96127e-08	-1.28194	-0.0336596	8.30282e-05	-1.23182	-0.102241
16653335	chr19:16653335:C:T	7.18812e-08	-1.53608	-3.3072e-10	6.52356e-05	-1.57524	-3.3072e-10
16653868	chr19:16653868:T:G	5.70085e-08	-1.7679	-3.3072e-10	5.36286e-05	-1.77116	-3.3072e-10
16653870	chr19:16653870:A:G	1.21428e-07	-1.68597	0.674198	0.000100546	-1.64961	0.50699
16654189	chr19:16654189:A:G	2.95667e-07	-1.69984e-10	-0.121865	0.000309944	-1.69984e-10	-0.0168521
16654557	chr19:16654557:T:A	8.92785e-08	-1.69984e-10	-1.31934	8.48565e-05	-1.69984e-10	-1.31228
16655076	chr19:16655076:T:C	2.51563e-08	-1.61993	-0.966061	2.18346e-05	-1.65226	-1.01748
16655510	chr19:16655510:G:A	9.26683e-08	-1.69984e-10	-1.28207	8.67129e-05	-1.69984e-10	-1.29064
16655893	chr19:16655893:G:A	4.11946e-08	-1.34257	-0.750223	3.86914e-05	-1.29269	-0.804936
16656091	chr19:16656091:G:A	4.98642e-08	-1.28353	-0.618264	4.67389e-05	-1.2297	-0.67897
16656118	chr19:16656118:G:A	1.40601e-07	-1.69984e-10	-0.86517	0.000131706	-1.69984e-10	-0.872675
16656620	chr19:16656620:C:T	1.18844e-07	-1.69984e-10	-1.03329	0.000114404	-1.69984e-10	-1.01351
16657367	chr19:16657367:A:G	1.1667e-07	-1.69984e-10	-1.05175	0.000112456	-1.69984e-10	-1.03068
16657382	chr19:16657382:G:A	4.26716e-08	-1.32303	-0.734533	4.00496e-05	-1.2732	-0.789929
16657404	chr19:16657404:T:G	2.51735e-08	-1.6076	-0.977706	2.18375e-05	-1.64128	-1.02834
16658207	chr19:16658207:G:A	1.69288e-08	-1.71701	-1.26507	1.53951e-05	-1.73332	-1.28588
16658245	chr19:16658245:T:C	3.55193e-08	-1.43162	-0.809405	3.33701e-05	-1.38535	-0.860229
16658392	chr19:16658392:C:T	1.04052e-07	-1.69984e-10	-1.16621	9.6415e-05	-1.69984e-10	-1.18458
16658405	chr19:16658405:A:G	3.61588e-08	-1.4133	-0.80988	3.40141e-05	-1.36579	-0.860677
16658516	chr19:16658516:G:A	2.44355e-08	-1.66169	-0.953376	2.12964e-05	-1.689	-1.00571
16658635	chr19:16658635:T:C	1.97079e-07	-1.69984e-10	-0.527496	0.000191344	-1.69984e-10	-0.499172
16658662	chr19:16658662:T:A	7.94961e-08	-1.43539	-3.3072e-10	7.35532e-05	-1.45524	-3.3072e-10
16658918	chr19:16658918:G:A	9.7895e-07	-1.69984e-10	1.07538	0.000898543	-1.69984e-10	1.04753
16658957	chr19:16658957:C:A	8.92784e-08	-1.76663	0.447287	6.03216e-05	-1.76585	0.112301
16659099	chr19:16659099:G:A	8.91111e-08	-1.69984e-10	-1.32121	8.38803e-05	-1.69984e-10	-1.32385
16659145	chr19:16659145:T:C	1.07837e-07	-1.69984e-10	-1.13048	9.94101e-05	-1.69984e-10	-1.15399
16659590	chr19:16659590:C:T	1.71519e-06	-1.70429	3.34047	0.00122438	-1.66306	3.02
16659781	chr19:16659781:G:C	3.78375e-08	-1.09078	-1.08702	3.71872e-05	-1.04482	-1.09246
16660195	chr19:16660195:G:A	2.07489e-08	-1.56637	-1.21224	1.70105e-05	-1.66622	-1.2532
16660226	chr19:16660226:G:A	7.93982e-08	-1.28755	-0.14907	7.36823e-05	-1.23896	-0.214518
16660607	chr19:16660607:C:T	6.54696e-08	-1.43468	-0.194831	6.05886e-05	-1.39161	-0.257525
16660814	chr19:16660814:G:A	8.88252e-08	-1.69984e-10	-1.32443	8.41805e-05	-1.69984e-10	-1.32028
16662070	chr19:16662070:C:T	6.81276e-08	-1.39187	-0.197845	6.32398e-05	-1.34605	-0.260258
16662631	chr19:16662631:T:G	5.69659e-08	-1.76865	-3.3072e-10	5.36282e-05	-1.77117	-3.3072e-10
16662781	chr19:16662781:A:G	2.28085e-08	-1.41324	-1.27072	2.05617e-05	-1.49727	-1.23254
16662846	chr19:16662846:A:C	1.96811e-07	-1.69984e-10	-0.528856	0.000191122	-1.69984e-10	-0.500332
16662869	chr19:16662869:T:G	4.04955e-08	-1.07795	-1.03196	3.98116e-05	-1.03126	-1.03783
16663853	chr19:16663853:C:T	3.13418e-07	-1.69984e-10	-0.0635596	0.000315419	-1.69984e-10	0.000658084
16664182	chr19:16664182:G:A	2.24026e-08	-1.68361	-1.01831	1.96956e-05	-1.7074	-1.06545
16664251	chr19:16664251:A:G	7.9104e-08	-1.44034	-3.3072e-10	7.80568e-05	-1.39581	-3.3072e-10
16664403	chr19:16664403:C:A	9.27368e-08	-1.69984e-10	-1.28133	8.68145e-05	-1.69984e-10	-1.28947
16664864	chr19:16664864:T:A	4.36288e-08	-1.76257	-0.272811	3.88929e-05	-1.74857	-0.343865
16664879	chr19:16664879:A:T	3.30813e-07	-1.69984e-10	-0.00954467	0.00034792	-1.69984e-10	0.0987283
16665020	chr19:16665020:C:T	2.05603e-07	-1.69984e-10	-0.485154	0.000199809	-1.69984e-10	-0.455882
16665151	chr19:16665151:G:A	2.24169e-08	-1.66332	-1.03796	1.96881e-05	-1.68977	-1.08346
16665317	chr19:16665317:A:T	1.34298e-07	-1.69984e-10	-0.911035	0.000132507	-1.69984e-10	-0.866612
16665665	chr19:16665665:A:C	2.26038e-08	-1.6502	-1.04278	1.98207e-05	-1.67841	-1.08811
16665728	chr19:16665728:T:C	1.10587e-07	-1.69984e-10	-1.1053	0.000102207	-1.69984e-10	-1.12625
16665729	chr19:16665729:G:A	9.54743e-08	-1.69984e-10	-1.25224	8.88666e-05	-1.69984e-10	-1.26611
16666221	chr19:16666221:C:T	1.22897e-06	-1.69984e-10	1.30284	0.00113178	-1.69984e-10	1.2783
16666435	chr19:16666435:T:A	7.3248e-07	2.07582	-1.29049	0.000546228	1.84922	-1.29943
16666641	chr19:16666641:T:G	1.15885e-07	-1.69984e-10	-1.0585	0.000106977	-1.69984e-10	-1.08063
16666854	chr19:16666854:G:A	9.03979e-08	-1.30688	-3.3072e-10	8.78711e-05	-1.27737	-3.3072e-10
16667216	chr19:16667216:C:T	2.43398e-08	-1.7116	-0.907387	2.1513e-05	-1.72991	-0.954678
16667255	chr19:16667255:G:A	1.11307e-07	-1.69984e-10	-1.09881	0.000102814	-1.69984e-10	-1.12032
16668001	chr19:16668001:A:G	3.21065e-08	-1.37971	-0.962333	2.735e-05	-1.36035	-1.08418
16668302	chr19:16668302:TG:T	8.9343e-08	-1.69984e-10	-1.31862	8.48921e-05	-1.69984e-10	-1.31186
16668666	chr19:16668666:T:C	2.31739e-07	-1.69984e-10	-0.365485	0.00022568	-1.69984e-10	-0.334125
16668999	chr19:16668999:T:A	9.02664e-08	-1.69984e-10	-1.30833	8.60195e-05	-1.69984e-10	-1.29867
16669085	chr19:16669085:C:T	1.27378e-07	-1.69984e-10	-0.963938	0.000128857	-1.69984e-10	-0.894538
16669427	chr19:16669427:G:A	1.90232e-08	-1.62675	-1.23869	1.70202e-05	-1.71752	-1.20132
16669813	chr19:16669813:T:C	1.59953e-08	-1.74614	-1.29267	1.43855e-05	-1.77074	-1.31628
16669978	chr19:16669978:TA:T	9.35331e-08	-1.69984e-10	-1.27278	8.92231e-05	-1.69984e-10	-1.2621
16670129	chr19:16670129:C:T	1.92355e-08	-1.63859	-1.21576	1.69823e-05	-1.67357	-1.2475
16670229	chr19:16670229:A:G	1.91194e-08	-1.66301	-1.19738	1.60879e-05	-1.73016	-1.24501
16670314	chr19:16670314:T:G	1.59461e-08	-1.76863	-1.27326	1.46148e-05	-1.76369	-1.30752
16670709	chr19:16670709:A:C	6.05267e-08	-1.55591	-0.1521	3.80302e-05	-1.60877	-0.506096
16670917	chr19:16670917:C:T	1.9421e-08	-1.5982	-1.24655	1.71471e-05	-1.70092	-1.21049
16671392	chr19:16671392:G:A	1.89867e-08	-1.58338	-1.28398	1.83317e-05	-1.53406	-1.31056
16671721	chr19:16671721:C:T	8.87429e-08	-1.69984e-10	-1.32535	8.38397e-05	-1.69984e-10	-1.32434
16672014	chr19:16672014:T:C	1.07177e-07	-1.69984e-10	-1.13662	0.000100454	-1.69984e-10	-1.14354
16672056	chr19:16672056:C:CCCTA	3.8282e-08	-1.08523	-1.08089	3.74907e-05	-1.04218	-1.08697
16672590	chr19:16672590:AGGCGCAT:A	2.12136e-07	-1.69984e-10	-0.453871	0.000206477	-1.69984e-10	-0.423058
16673056	chr19:16673056:ACTTTT:A	8.91258e-08	-1.69984e-10	-1.32105	8.39831e-05	-1.69984e-10	-1.32263
16673370	chr19:16673370:C:A	7.28135e-08	-1.5232	-3.3072e-10	6.87705e-05	-1.52247	-3.3072e-10
16673468	chr19:16673468:A:C	8.89433e-08	-1.69984e-10	-1.3231	8.40253e-05	-1.69984e-10	-1.32213
16674141	chr19:16674141:T:C	1.07498e-07	-1.69984e-10	-1.13363	0.000100745	-1.69984e-10	-1.14065
16674330	chr19:16674330:G:A	9.27158e-08	-1.28156	-3.3072e-10	8.6913e-05	-1.28834	-3.3072e-10
16674599	chr19:16674599:A:G	2.21488e-08	-1.46149	-1.25182	1.87034e-05	-1.60747	-1.21707
16674819	chr19:16674819:A:C	1.54116e-08	-1.77011	-1.30587	1.44026e-05	-1.76243	-1.32341
16674903	chr19:16674903:A:G	5.68293e-08	-1.77105	-3.3072e-10	5.3708e-05	-1.76968	-3.3072e-10
16674910	chr19:16674910:A:G	1.77226e-08	-1.65928	-1.27698	1.50771e-05	-1.73034	-1.30972
16674964	chr19:16674964:C:T	2.04115e-07	-1.69984e-10	-0.492413	0.000176463	-1.69984e-10	-0.580131
16675401	chr19:16675401:T:C	2.22009e-08	-1.47223	-1.23873	1.88476e-05	-1.61534	-1.20152
16675651	chr19:16675651:C:T	2.14183e-08	-1.5256	-1.22125	1.7377e-05	-1.6358	-1.2623
16675701	chr19:16675701:G:A	9.26478e-08	-1.69984e-10	-1.28229	8.83091e-05	-1.69984e-10	-1.2724
16675738	chr19:16675738:A:G	9.38182e-08	-1.69984e-10	-1.26974	8.95442e-05	-1.69984e-10	-1.25851
16676217	chr19:16676217:G:A	4.52406e-07	0.303481	-3.3072e-10	0.00047817	0.416723	-3.3072e-10
16676592	chr19:16676592:C:G	2.28479e-08	-1.48249	-1.19975	1.82584e-05	-1.60333	-1.24529
16677796	chr19:16677796:G:C	7.16705e-08	-1.53902	-3.3072e-10	6.48229e-05	-1.58159	-3.3072e-10
16677832	chr19:16677832:A:G	2.01556e-07	-1.69984e-10	-0.505032	0.000174357	-1.69984e-10	-0.59214
16678359	chr19:16678359:G:A	9.65489e-08	-1.69984e-10	-1.24105	9.28605e-05	-1.69984e-10	-1.22215
16679539	chr19:16679539:C:CA	1.95537e-08	-1.53808	-1.29985	1.73063e-05	-1.5884	-1.31377
16679800	chr19:16679800:A:G	1.3782e-07	-1.69984e-10	-0.885148	0.000124861	-1.69984e-10	-0.926042
16679809	chr19:16679809:G:A	9.23472e-08	-1.69984e-10	-1.28554	8.79926e-05	-1.69984e-10	-1.27599
16680048	chr19:16680048:C:T	2.65463e-08	-1.70067	-0.831539	2.33235e-05	-1.74738	-0.856408
16680132	chr19:16680132:A:G	9.24048e-08	-1.69984e-10	-1.28492	8.80535e-05	-1.69984e-10	-1.2753
16680369	chr19:16680369:C:G	9.23472e-08	-1.69984e-10	-1.28554	8.79926e-05	-1.69984e-10	-1.27599
16680632	chr19:16680632:T:C	4.04607e-08	-1.47363	-0.637135	2.7599e-05	-1.53591	-0.899558
16680733	chr19:16680733:G:A	8.87211e-08	-1.69984e-10	-1.3256	8.37521e-05	-1.69984e-10	-1.32538
16680901	chr19:16680901:C:G	1.2095e-07	-1.69984e-10	-1.01572	0.000111614	-1.69984e-10	-1.0382
16680940	chr19:16680940:C:T	2.39212e-08	-1.73004	-0.906294	2.13556e-05	-1.76262	-0.929314
16681125	chr19:16681125:C:T	1.02125e-07	-1.69984e-10	-1.1849	9.70204e-05	-1.69984e-10	-1.17832
16681133	chr19:16681133:G:A	5.1492e-08	-0.548068	-1.3216	3.98235e-05	-0.759087	-1.3097
16681395	chr19:16681395:A:G	1.15713e-07	-1.69984e-10	-1.05999	0.000111336	-1.69984e-10	-1.0407
16681960	chr19:16681960:C:T	7.22582e-07	-1.69984e-10	0.771732	0.000661717	-1.69984e-10	0.741593
16682083	chr19:16682083:C:T	9.11241e-08	-1.69984e-10	-1.29888	8.669e-05	-1.69984e-10	-1.29091
16682282	chr19:16682282:C:G	1.12875e-07	-1.69984e-10	-1.08482	0.000110324	-1.69984e-10	-1.04982
16682729	chr19:16682729:G:A	5.64353e-07	0.524582	-3.3072e-10	0.000638506	0.705887	-3.3072e-10
16682739	chr19:16682739:A:G	1.05988e-07	-1.69984e-10	-1.14777	9.93641e-05	-1.69984e-10	-1.15445
16682744	chr19:16682744:G:T	3.53549e-08	-0.923874	-1.32179	2.85234e-05	-1.0927	-1.30982
16682842	chr19:16682842:G:A	1.18605e-07	-1.0353	-3.3072e-10	0.000107712	-1.07378	-3.3072e-10
16682891	chr19:16682891:A:G	5.83069e-08	-1.43514	-0.310237	3.71892e-05	-1.50254	-0.634687
16683248	chr19:16683248:A:G	1.49894e-07	-1.69984e-10	-0.801168	0.000137226	-1.69984e-10	-0.831616
16683708	chr19:16683708:C:T	8.89473e-08	-1.69984e-10	-1.32306	8.39752e-05	-1.69984e-10	-1.32272
16684112	chr19:16684112:AG:A	1.78311e-08	-1.66725	-1.2629	1.59465e-05	-1.69768	-1.28633
16684805	chr19:16684805:G:A	1.25206e-07	-1.69984e-10	-0.981139	0.000121418	-1.69984e-10	-0.954007
16685122	chr19:16685122:C:T	8.86377e-08	-1.69984e-10	-1.32654	8.36827e-05	-1.69984e-10	-1.32621
16685254	chr19:16685254:C:T	8.86425e-08	-1.69984e-10	-1.32649	8.36383e-05	-1.69984e-10	-1.32674
16685371	chr19:16685371:A:G	2.38259e-08	-1.4263	-1.21403	2.07593e-05	-1.4528	-1.26746
16685484	chr19:16685484:T:C	2.22153e-08	-1.75466	-0.955659	1.78521e-05	-1.75067	-1.12045
16685901	chr19:16685901:C:G	1.16999e-07	-1.69984e-10	-1.04893	0.000109554	-1.69984e-10	-1.05683
16685934	chr19:16685934:G:A	3.16218e-06	-1.69984e-10	2.24792	0.0030581	-1.69984e-10	2.2723
16686040	chr19:16686040:G:A	6.9814e-08	-1.56526	-3.3072e-10	6.85175e-05	-1.52615	-3.3072e-10
16686429	chr19:16686429:A:G	2.36998e-08	-1.74986	-0.89577	1.8818e-05	-1.74609	-1.07234
16686459	chr19:16686459:C:T	2.18333e-08	-1.46572	-1.26194	1.88373e-05	-1.53122	-1.28619
16686569	chr19:16686569:A:T	2.75818e-08	-1.74012	-0.753825	2.44561e-05	-1.71209	-0.844277
16686604	chr19:16686604:A:G	3.16168e-08	-1.03654	-1.32087	2.4517e-05	-1.23306	-1.32082
16686653	chr19:16686653:C:T	2.88663e-08	-1.12722	-1.32121	2.27744e-05	-1.30662	-1.32099
16686712	chr19:16686712:C:G	8.97297e-08	-1.69984e-10	-1.3143	8.53165e-05	-1.69984e-10	-1.30688
16686856	chr19:16686856:T:C	2.63549e-08	-1.37663	-1.16281	2.24205e-05	-1.41442	-1.22885
16686907	chr19:16686907:C:T	2.40186e-08	-1.75326	-0.879006	1.89899e-05	-1.74985	-1.05949
16687368	chr19:16687368:A:G	2.00727e-08	-1.76034	-1.05139	1.72761e-05	-1.77044	-1.13348
16687562	chr19:16687562:G:C	1.18189e-07	-1.69984e-10	-1.03882	0.000118297	-1.69984e-10	-0.980047
16687660	chr19:16687660:C:A	1.57507e-08	-1.73623	-1.31798	1.55473e-05	-1.73389	-1.27546
16687798	chr19:16687798:C:T	9.26156e-08	-1.69984e-10	-1.28264	8.73609e-05	-1.69984e-10	-1.2832
16688116	chr19:16688116:T:C	1.60769e-08	-1.71993	-1.31379	1.59621e-05	-1.71734	-1.26569
16688515	chr19:16688515:T:C	1.59958e-08	-1.71259	-1.32618	1.53548e-05	-1.708	-1.31382
16689133	chr19:16689133:C:T	1.92514e-07	-1.69984e-10	-0.550931	0.000199368	-1.69984e-10	-0.45809
16689322	chr19:16689322:C:T	1.80863e-08	-1.58957	-1.32637	1.87733e-05	-1.49565	-1.32516
16689641	chr19:16689641:T:G	3.15499e-08	-1.03839	-1.32113	2.40129e-05	-1.24822	-1.32643
16689752	chr19:16689752:T:C	5.76911e-08	-1.756	-3.3072e-10	5.48864e-05	-1.74798	-3.3072e-10
16690312	chr19:16690312:T:C	1.53579e-08	-1.7527	-1.32677	1.47076e-05	-1.75064	-1.31424
16690757	chr19:16690757:G:A	1.50894e-08	-1.77031	-1.32679	1.45215e-05	-1.76961	-1.30801
16691188	chr19:16691188:TTTGA:T	9.94195e-08	-1.69984e-10	-1.21175	9.33141e-05	-1.69984e-10	-1.21727
16691198	chr19:16691198:T:C	2.63196e-08	-1.62029	-0.920496	2.52501e-05	-1.66793	-0.85649
16691589	chr19:16691589:G:A	1.67408e-07	-1.69984e-10	-0.690663	0.000161936	-1.69984e-10	-0.666045
16691695	chr19:16691695:C:T	6.49574e-08	-1.14417	-0.493196	4.16115e-05	-1.23406	-0.790807
16692041	chr19:16692041:GC:G	9.08571e-08	-1.69984e-10	-1.30181	8.49729e-05	-1.69984e-10	-1.31091
16692382	chr19:16692382:C:T	9.37686e-08	-1.69984e-10	-1.27027	9.02039e-05	-1.69984e-10	-1.25117
16692476	chr19:16692476:T:C	1.6707e-07	-1.69984e-10	-0.692688	0.000161604	-1.69984e-10	-0.668098
16692510	chr19:16692510:G:A	1.64537e-07	-1.69984e-10	-0.707962	0.000159108	-1.69984e-10	-0.683658
16692923	chr19:16692923:G:A	9.61378e-08	-0.848457	-0.39686	9.81885e-05	-0.799495	-0.36686
16692983	chr19:16692983:A:G	9.49961e-08	-1.69984e-10	-1.25726	9.12595e-05	-1.69984e-10	-1.23954
16693134	chr19:16693134:A:C	9.19633e-08	-1.69984e-10	-1.28971	8.64316e-05	-1.69984e-10	-1.29389
16693173	chr19:16693173:G:A	7.01349e-08	-1.15542	-0.405262	4.42348e-05	-1.24388	-0.719857
16693446	chr19:16693446:C:T	6.7245e-08	-1.15004	-0.452713	4.27805e-05	-1.23919	-0.75797
16693771	chr19:16693771:T:C	6.70752e-08	-1.20324	-0.402041	4.2418e-05	-1.28828	-0.717392
16693807	chr19:16693807:A:T	6.08735e-08	-1.20426	-0.498043	3.92476e-05	-1.28873	-0.794624
16693873	chr19:16693873:C:T	5.84315e-08	-1.41359	-0.329658	3.7082e-05	-1.48305	-0.657062
16694014	chr19:16694014:A:G	1.84338e-08	-1.76411	-1.1328	1.65607e-05	-1.74482	-1.20139
16694082	chr19:16694082:C:T	1.19069e-07	-1.761	0.729612	8.42522e-05	-1.73437	0.414944
16694191	chr19:16694191:G:A	6.65828e-08	-1.13381	-0.478846	4.24402e-05	-1.22509	-0.780054
16694522	chr19:16694522:G:A	1.96493e-07	-1.69984e-10	-0.530472	0.000191829	-1.69984e-10	-0.496641
16694593	chr19:16694593:A:C	6.87759e-08	-1.18917	-0.391072	4.33759e-05	-1.27455	-0.708794
16694622	chr19:16694622:C:T	6.37576e-08	-1.19115	-0.464861	4.07739e-05	-1.27696	-0.768247
16694623	chr19:16694623:A:G	6.67354e-08	-1.18182	-0.428545	4.23963e-05	-1.26751	-0.738677
16694630	chr19:16694630:C:T	9.0261e-08	-1.69984e-10	-1.30839	8.45329e-05	-1.69984e-10	-1.3161
16694636	chr19:16694636:T:C	6.69391e-08	-1.17908	-0.428236	4.25076e-05	-1.26511	-0.738451
16694782	chr19:16694782:T:C	7.03777e-08	-1.15093	-0.406288	4.44654e-05	-1.2379	-0.720636
16694843	chr19:16694843:C:T	2.73479e-07	-0.199875	-3.3072e-10	0.00029129	-0.0789244	-3.3072e-10
16695025	chr19:16695025:A:G	5.65545e-08	-1.35425	-0.421644	3.6808e-05	-1.42064	-0.72689
16695092	chr19:16695092:T:C	8.26524e-08	-1.39645	-3.3072e-10	7.7383e-05	-1.40448	-3.3072e-10
16695230	chr19:16695230:TATTTTTAA:T	6.21849e-08	-1.23465	-0.446339	3.97801e-05	-1.31656	-0.753317
16696161	chr19:16696161:T:C	3.08e-08	-1.62141	-0.76217	2.85827e-05	-1.66876	-0.731678
16696312	chr19:16696312:A:T	3.45786e-08	-1.75124	-0.516626	3.34048e-05	-1.76578	-0.478767
16696313	chr19:16696313:A:T	3.35525e-08	-1.55882	-0.739168	3.08031e-05	-1.6168	-0.708829
16696607	chr19:16696607:C:T	1.39006e-07	-0.876578	-3.3072e-10	0.0001331	-0.862143	-3.3072e-10
16696617	chr19:16696617:G:C	5.61699e-08	-0.532029	-1.25069	4.45079e-05	-0.687603	-1.26997
16696837	chr19:16696837:T:C	1.01327e-07	-1.69984e-10	-1.19274	9.72618e-05	-1.69984e-10	-1.17584
16697159	chr19:16697159:A:T	6.05148e-08	-1.18944	-0.51877	3.90196e-05	-1.27668	-0.812498
16697358	chr19:16697358:G:A	8.90458e-08	-1.69984e-10	-1.32195	8.45724e-05	-1.69984e-10	-1.31564
16697372	chr19:16697372:C:T	5.98182e-08	-1.20686	-0.512925	3.86058e-05	-1.29271	-0.807132
16697462	chr19:16697462:T:G	1.55505e-07	-1.69984e-10	-0.764424	0.000150167	-1.69984e-10	-0.741498
16697713	chr19:16697713:G:A	6.50669e-08	-1.63568	-3.3072e-10	6.10726e-05	-1.64118	-3.3072e-10
16697813	chr19:16697813:G:A	8.97761e-08	-1.69984e-10	-1.31378	8.47666e-05	-1.69984e-10	-1.31334
16697901	chr19:16697901:G:T	1.8682e-07	-1.69984e-10	-0.580955	0.000177982	-1.69984e-10	-0.571561
16698010	chr19:16698010:G:A	5.69251e-08	-1.25007	-0.519289	3.69951e-05	-1.33031	-0.812145
16698028	chr19:16698028:A:T	8.59115e-08	-0.136692	-1.22109	5.85624e-05	-0.419098	-1.26405
16698056	chr19:16698056:T:G	1.76912e-07	-1.69984e-10	-0.635445	0.000171321	-1.69984e-10	-0.609704
16698327	chr19:16698327:GA:G	5.99294e-08	-1.24784	-0.470092	3.85674e-05	-1.32813	-0.772709
16698512	chr19:16698512:A:G	1.99265e-07	-0.42186	-0.0946011	0.000117226	-0.689502	-0.29964
16698695	chr19:16698695:C:T	8.73107e-07	-1.69984e-10	0.96096	0.000803641	-1.69984e-10	0.935908
16698812	chr19:16698812:C:A	5.62965e-08	-1.25352	-0.52695	3.64107e-05	-1.3304	-0.827979
16698832	chr19:16698832:A:G	5.79436e-08	-1.22461	-0.52702	3.77063e-05	-1.30556	-0.817853
16698850	chr19:16698850:G:T	9.12642e-08	-1.69984e-10	-1.29734	8.54042e-05	-1.69984e-10	-1.30585
16699078	chr19:16699078:G:C	9.92325e-08	-1.69984e-10	-1.21363	9.5765e-05	-1.69984e-10	-1.19135
16699212	chr19:16699212:T:G	8.88955e-08	-1.69984e-10	-1.32364	8.38328e-05	-1.69984e-10	-1.32442
16699438	chr19:16699438:C:G	2.00007e-07	-0.512748	-3.3072e-10	0.00012193	-0.949798	-3.3072e-10
16699445	chr19:16699445:T:G	1.15552e-07	-1.69984e-10	-1.06138	0.000107791	-1.69984e-10	-1.07305
16699623	chr19:16699623:C:T	8.86179e-08	-1.69984e-10	-1.32677	8.36412e-05	-1.69984e-10	-1.32671
16699801	chr19:16699801:G:T	5.92141e-07	-1.69984e-10	0.572647	0.000542835	-1.69984e-10	0.54356
16700443	chr19:16700443:T:C	2.40602e-08	-1.43553	-1.19501	2.12072e-05	-1.52548	-1.17343
16700796	chr19:16700796:C:G	9.05398e-08	-1.69984e-10	-1.30531	8.4826e-05	-1.69984e-10	-1.31264
16700800	chr19:16700800:G:C	8.5729e-08	-1.35991	-3.3072e-10	8.05101e-05	-1.36486	-3.3072e-10
16701166	chr19:16701166:G:A	9.37884e-08	-1.27006	-3.3072e-10	8.9386e-05	-1.26028	-3.3072e-10
16701170	chr19:16701170:G:T	3.34091e-08	-1.52037	-0.7819	3.47706e-05	-1.518	-0.68647
16701261	chr19:16701261:G:A	8.90378e-08	-1.69984e-10	-1.32204	8.4078e-05	-1.69984e-10	-1.3215
16701284	chr19:16701284:C:T	4.58923e-07	-1.69984e-10	0.317784	0.000388177	-1.69984e-10	0.208218
16701322	chr19:16701322:A:G	8.90852e-08	-1.69984e-10	-1.32151	8.41255e-05	-1.69984e-10	-1.32093
16701343	chr19:16701343:A:G	9.05234e-08	-1.69984e-10	-1.30549	8.48405e-05	-1.69984e-10	-1.31247
16701435	chr19:16701435:G:T	9.29615e-08	-1.69984e-10	-1.27891	8.73764e-05	-1.69984e-10	-1.28302
16701590	chr19:16701590:C:T	1.09539e-07	-1.66261	0.54779	7.58896e-05	-1.64637	0.222404
16702221	chr19:16702221:G:A	6.0014e-08	-1.71652	-3.3072e-10	5.60595e-05	-1.72683	-3.3072e-10
16702500	chr19:16702500:G:A	9.74078e-08	-1.69984e-10	-1.23219	9.13486e-05	-1.69984e-10	-1.23856
16702622	chr19:16702622:C:A	9.41033e-08	-1.69984e-10	-1.26671	9.03881e-05	-1.69984e-10	-1.24913
16702927	chr19:16702927:C:T	2.334e-08	-1.46591	-1.19503	2.30731e-05	-1.46698	-1.1476
16703252	chr19:16703252:C:T	5.77636e-08	-1.75474	-3.3072e-10	5.43633e-05	-1.75755	-3.3072e-10
16703517	chr19:16703517:A:T	6.05003e-08	-1.63238	-0.0760688	3.7352e-05	-1.64668	-0.48618
16703576	chr19:16703576:T:A	1.02274e-07	-1.69984e-10	-1.18344	9.8891e-05	-1.69984e-10	-1.15923
16703755	chr19:16703755:G:A	9.05336e-08	-1.69984e-10	-1.30538	8.4847e-05	-1.69984e-10	-1.3124
16703796	chr19:16703796:A:G	5.01372e-07	-1.69984e-10	0.406249	0.000423035	-1.69984e-10	0.294211
16704206	chr19:16704206:T:C	9.09471e-08	-1.69984e-10	-1.30082	8.65533e-05	-1.69984e-10	-1.29248
16704390	chr19:16704390:G:A	2.5952e-08	-1.40518	-1.14967	2.38073e-05	-1.46899	-1.11426
16704497	chr19:16704497:ATCT:A	9.62956e-08	-1.69984e-10	-1.24368	8.89944e-05	-1.69984e-10	-1.26467
16704665	chr19:16704665:T:C	2.9276e-08	-1.44416	-0.990172	2.70193e-05	-1.50669	-0.950009
16704712	chr19:16704712:A:G	1.31126e-07	-0.934937	-3.3072e-10	0.000135781	-0.842201	-3.3072e-10
16704778	chr19:16704778:C:G	1.19025e-07	-1.69984e-10	-1.03176	0.00011468	-1.69984e-10	-1.0111
16704795	chr19:16704795:A:T	3.85031e-07	-1.69984e-10	0.142226	0.000353703	-1.69984e-10	0.115212
16704892	chr19:16704892:GA:G	1.71128e-08	-1.68742	-1.28385	1.67708e-05	-1.68086	-1.25275
16705272	chr19:16705272:A:C	8.88655e-08	-1.69984e-10	-1.32397	8.41782e-05	-1.69984e-10	-1.32031
16705972	chr19:16705972:C:T	1.48524e-07	-1.69984e-10	-0.810351	0.000133542	-1.69984e-10	-0.858825
16706294	chr19:16706294:G:A	4.6786e-07	-1.69984e-10	0.337071	0.000455499	-1.69984e-10	0.368148
16706468	chr19:16706468:G:A	9.20449e-08	-1.69984e-10	-1.28882	8.7073e-05	-1.69984e-10	-1.2865
16706554	chr19:16706554:C:A	9.02612e-08	-1.69984e-10	-1.30839	8.48496e-05	-1.69984e-10	-1.31236
16706777	chr19:16706777:A:C	1.96148e-07	0.191624	-0.723853	0.000164055	0.139964	-0.793005
16707045	chr19:16707045:G:A	1.15e-06	-1.69984e-10	1.23642	0.00100653	-1.69984e-10	1.16102
16707466	chr19:16707466:T:C	2.66853e-07	-1.69984e-10	-0.224401	0.000230515	-1.69984e-10	-0.312927
16708144	chr19:16708144:C:T	7.61958e-07	-1.69984e-10	0.824793	0.000704305	-1.69984e-10	0.803967
16708957	chr19:16708957:C:T	1.97762e-07	-1.69984e-10	-0.524034	0.000167784	-1.69984e-10	-0.630565
16709216	chr19:16709216:A:G	1.62492e-08	-1.7668	-1.25626	1.54354e-05	-1.73496	-1.28162
16709292	chr19:16709292:T:G	1.63289e-08	-1.76472	-1.25344	1.55566e-05	-1.72938	-1.27938
16709545	chr19:16709545:A:C	7.82925e-07	0.851938	-3.3072e-10	0.000735859	0.847795	-3.3072e-10
16709742	chr19:16709742:G:C	1.12609e-07	-1.69984e-10	-1.08718	0.000102735	-1.69984e-10	-1.12109
16709975	chr19:16709975:G:A	6.06259e-08	-1.70638	-3.3072e-10	5.85369e-05	-1.68359	-3.3072e-10
16710165	chr19:16710165:T:C	1.96226e-07	-1.69984e-10	-0.531831	0.000166343	-1.69984e-10	-0.639194
16710347	chr19:16710347:T:G	3.1768e-08	-1.30861	-1.04403	2.9502e-05	-1.23308	-1.1357
16710381	chr19:16710381:T:C	1.10004e-07	-1.69984e-10	-1.11058	0.000100987	-1.69984e-10	-1.13826
16710530	chr19:16710530:G:A	1.09508e-07	-1.69984e-10	-1.1151	0.000100559	-1.69984e-10	-1.1425
16710635	chr19:16710635:T:C	3.2736e-08	-1.01509	-1.30753	3.08155e-05	-1.02921	-1.29602
16710755	chr19:16710755:C:T	2.07154e-07	-1.69984e-10	-0.477638	0.000176535	-1.69984e-10	-0.579726
16710956	chr19:16710956:A:G	9.01162e-08	-1.69984e-10	-1.31	8.57079e-05	-1.69984e-10	-1.3023
16711407	chr19:16711407:T:C	9.06403e-08	-1.04004	-0.264161	7.85041e-05	-1.08454	-0.305549
16711450	chr19:16711450:C:T	1.03742e-07	-1.69984e-10	-1.16919	9.56619e-05	-1.69984e-10	-1.19242
16711521	chr19:16711521:C:T	8.87517e-08	-1.69984e-10	-1.32526	8.36405e-05	-1.69984e-10	-1.32672
16711854	chr19:16711854:G:C	1.65587e-08	-1.68144	-1.32275	1.48499e-05	-1.74084	-1.31442
16712025	chr19:16712025:T:C	8.89279e-08	-1.69984e-10	-1.32327	8.37042e-05	-1.69984e-10	-1.32596
16712622	chr19:16712622:G:A	1.3225e-07	-1.69984e-10	-0.926402	0.00011962	-1.69984e-10	-0.968923
16712820	chr19:16712820:C:T	1.03552e-07	-1.69984e-10	-1.17102	9.54795e-05	-1.69984e-10	-1.19433
16712821	chr19:16712821:G:A	6.08565e-08	-1.70258	-3.3072e-10	5.72905e-05	-1.70511	-3.3072e-10
16713919	chr19:16713919:T:A	9.00294e-08	-1.31096	-3.3072e-10	8.85554e-05	-1.26962	-3.3072e-10
16713953	chr19:16713953:A:G	8.88699e-08	-1.69984e-10	-1.32392	8.42872e-05	-1.69984e-10	-1.31901
16714090	chr19:16714090:C:T	1.63234e-07	-1.69984e-10	-0.715917	0.000143849	-1.69984e-10	-0.784481
16714363	chr19:16714363:A:T	7.60935e-08	-1.64981	0.170674	6.01691e-05	-1.62458	-0.0315101
16714408	chr19:16714408:C:G	1.05396e-06	1.92776	-0.778552	0.00134357	2.23834	-0.788502
16714534	chr19:16714534:A:C	2.42741e-07	0.909635	-1.22874	0.00028981	1.15504	-1.23906
16714595	chr19:16714595:T:C	1.03379e-07	-1.69984e-10	-1.1727	9.89688e-05	-1.69984e-10	-1.15844
16714761	chr19:16714761:AT:A	9.68948e-08	-1.69984e-10	-1.23747	9.24935e-05	-1.69984e-10	-1.22611
16714785	chr19:16714785:TTC:T	7.42366e-08	-1.50384	-3.3072e-10	6.67859e-05	-1.55175	-3.3072e-10
16715213	chr19:16715213:G:A	9.08453e-08	-1.69984e-10	-1.30194	8.51764e-05	-1.69984e-10	-1.30852
16715884	chr19:16715884:T:C	9.08236e-08	-1.69984e-10	-1.30218	8.52523e-05	-1.69984e-10	-1.30763
16716028	chr19:16716028:C:A	3.25102e-07	-1.69984e-10	-0.0269612	0.000278246	-1.69984e-10	-0.12474
16716075	chr19:16716075:A:G	3.34286e-07	1.17504	-1.17414	0.000212637	0.790918	-1.18458
16716606	chr19:16716606:C:T	7.12575e-08	-1.5448	-3.3072e-10	7.15051e-05	-1.48348	-3.3072e-10
16717192	chr19:16717192:C:T	6.47059e-08	-0.564217	-1.07703	5.70112e-05	-0.646168	-1.06383
16717201	chr19:16717201:C:T	2.1213e-07	-1.69984e-10	-0.453897	0.00019753	-1.69984e-10	-0.467353
16717527	chr19:16717527:T:C	9.10328e-08	-1.29988	-3.3072e-10	8.98179e-05	-1.25546	-3.3072e-10
16717605	chr19:16717605:C:G	9.72758e-08	-1.69984e-10	-1.23355	8.94538e-05	-1.69984e-10	-1.25952
16717727	chr19:16717727:G:A	2.30375e-07	-1.69984e-10	-0.371392	0.000214442	-1.69984e-10	-0.385203
16717948	chr19:16717948:A:G	2.23831e-07	-1.69984e-10	-0.400207	0.000199402	-1.69984e-10	-0.457924
16717973	chr19:16717973:G:A	3.57887e-07	-1.69984e-10	0.0691178	0.000304916	-1.69984e-10	-0.033207
16718769	chr19:16718769:C:A	9.08198e-08	-1.69984e-10	-1.30222	8.51791e-05	-1.69984e-10	-1.30849
16718808	chr19:16718808:G:A	2.90449e-07	-1.69984e-10	-0.139672	0.00025994	-1.69984e-10	-0.192793
16718893	chr19:16718893:C:T	6.84495e-08	-1.585	-3.3072e-10	6.82475e-05	-1.5301	-3.3072e-10
16719193	chr19:16719193:T:C	9.08034e-08	-1.69984e-10	-1.3024	8.50797e-05	-1.69984e-10	-1.30966
16719287	chr19:16719287:C:T	9.76959e-08	-0.34187	-0.887369	8.57001e-05	-0.432281	-0.87011
16719426	chr19:16719426:C:T	9.48448e-08	-1.69984e-10	-1.25886	8.83477e-05	-1.69984e-10	-1.27196
16719613	chr19:16719613:T:A	6.70935e-08	-0.363387	-1.24162	5.88554e-05	-0.448897	-1.22926
16719767	chr19:16719767:C:T	9.14122e-08	-1.69984e-10	-1.29572	8.55331e-05	-1.69984e-10	-1.30434
16719993	chr19:16719993:C:T	9.21941e-08	-1.69984e-10	-1.2872	8.61946e-05	-1.69984e-10	-1.29664
16720144	chr19:16720144:G:A	9.13653e-08	-1.69984e-10	-1.29623	8.55251e-05	-1.69984e-10	-1.30443
16720249	chr19:16720249:C:T	1.51005e-08	-1.77084	-1.32553	1.42569e-05	-1.77102	-1.32499
16720250	chr19:16720250:G:A	9.57215e-08	-1.69984e-10	-1.24966	9.13784e-05	-1.69984e-10	-1.23824
16720318	chr19:16720318:AT:A	9.13837e-08	-1.69984e-10	-1.29603	8.55397e-05	-1.69984e-10	-1.30426
16720324	chr19:16720324:C:T	9.19379e-08	-1.69984e-10	-1.28998	8.59835e-05	-1.69984e-10	-1.29909
16720490	chr19:16720490:A:G	6.50032e-07	-1.69984e-10	0.665923	0.000604592	-1.69984e-10	0.65131
16720567	chr19:16720567:T:A	1.60005e-08	-1.76863	-1.26985	1.51685e-05	-1.76903	-1.26499
16720703	chr19:16720703:C:T	3.80093e-07	-1.69984e-10	0.129317	0.000374624	-1.69984e-10	0.172678
16720734	chr19:16720734:T:C	8.53882e-08	-1.36389	-3.3072e-10	7.52977e-05	-1.4318	-3.3072e-10
16720845	chr19:16720845:A:G	2.26876e-08	-1.76252	-0.926759	2.09171e-05	-1.76262	-0.950056
16720848	chr19:16720848:T:C	2.289e-08	-1.76811	-0.912283	2.10963e-05	-1.76853	-0.935618
16721069	chr19:16721069:C:T	2.7018e-08	-1.18989	-1.3247	2.53023e-05	-1.20065	-1.3217
16721480	chr19:16721480:G:C	1.36123e-07	-1.69984e-10	-0.897541	0.000121241	-1.69984e-10	-0.955461
16721705	chr19:16721705:C:G	1.21661e-07	-1.00986	-3.3072e-10	0.000120951	-0.957861	-3.3072e-10
16722114	chr19:16722114:T:C	3.65384e-08	-1.76562	-0.447118	3.42289e-05	-1.76815	-0.452023
16722123	chr19:16722123:C:A	1.17344e-07	-1.69984e-10	-1.04599	0.00010662	-1.69984e-10	-1.08397
16722170	chr19:16722170:T:C	1.10365e-07	-1.69984e-10	-1.1073	0.000102056	-1.69984e-10	-1.12772
16722205	chr19:16722205:G:A	1.25711e-07	-1.69984e-10	-0.977109	0.000112992	-1.69984e-10	-1.02593
16722251	chr19:16722251:A:G	3.1802e-07	-1.69984e-10	-0.0489837	0.000282224	-1.69984e-10	-0.110544
16722255	chr19:16722255:T:C	3.37378e-07	-1.69984e-10	0.0101056	0.000299037	-1.69984e-10	-0.052678
16722256	chr19:16722256:G:A	1.00119e-06	-1.69984e-10	1.09784	0.000873376	-1.69984e-10	1.01912
16722310	chr19:16722310:A:G	1.106e-07	-1.69984e-10	-1.10518	0.000101878	-1.69984e-10	-1.12946
16722490	chr19:16722490:T:C	4.23314e-08	-1.49835	-0.567223	2.99585e-05	-1.52372	-0.829711
16722935	chr19:16722935:G:C	1.15936e-07	-1.69984e-10	-1.05806	0.00010803	-1.69984e-10	-1.07084
16723521	chr19:16723521:C:T	1.36917e-07	-1.69984e-10	-0.891724	0.000123201	-1.69984e-10	-0.939427
16723626	chr19:16723626:A:C	1.75538e-08	-1.75662	-1.18921	1.62146e-05	-1.7686	-1.19873
16723634	chr19:16723634:T:A	5.71171e-08	-1.766	-3.3072e-10	5.43946e-05	-1.75698	-3.3072e-10
16723730	chr19:16723730:C:T	9.14563e-08	-1.69984e-10	-1.29524	8.67832e-05	-1.69984e-10	-1.28983
16724211	chr19:16724211:T:C	1.09696e-07	-1.11338	-3.3072e-10	0.000107929	-1.07177	-3.3072e-10
16724751	chr19:16724751:T:C	1.40043e-07	-1.69984e-10	-0.869147	0.000125767	-1.69984e-10	-0.918814
16725269	chr19:16725269:G:T	5.78903e-08	-1.75255	-3.3072e-10	5.42494e-05	-1.75965	-3.3072e-10
16725386	chr19:16725386:G:A	5.15684e-08	-1.69315	-0.175043	4.66564e-05	-1.67548	-0.234951
16725536	chr19:16725536:A:G	1.22513e-07	-1.69984e-10	-1.00288	0.00011779	-1.69984e-10	-0.984338
16725561	chr19:16725561:A:G	6.13005e-08	-1.69531	-3.3072e-10	5.87119e-05	-1.6806	-3.3072e-10
16725577	chr19:16725577:G:A	1.2331e-07	-1.69984e-10	-0.996398	0.000111771	-1.69984e-10	-1.0368
16725656	chr19:16725656:G:A	1.35025e-07	-1.69984e-10	-0.905639	0.000122026	-1.69984e-10	-0.949008
16726050	chr19:16726050:C:T	8.87126e-08	-1.69984e-10	-1.3257	8.3661e-05	-1.69984e-10	-1.32647
16726081	chr19:16726081:G:A	1.30326e-07	-1.69984e-10	-0.941058	0.000120462	-1.69984e-10	-0.961913
16726518	chr19:16726518:C:T	1.39213e-07	-1.69984e-10	-0.875096	0.000131797	-1.69984e-10	-0.871979
16727078	chr19:16727078:A:G	1.90003e-07	-1.69984e-10	-0.564058	0.000168211	-1.69984e-10	-0.628027
16727112	chr19:16727112:C:T	2.20104e-06	-1.69984e-10	1.88559	0.00197706	-1.69984e-10	1.83612
16727132	chr19:16727132:A:G	5.02894e-08	-1.73728	-0.156024	3.43384e-05	-1.74865	-0.468333
16727252	chr19:16727252:G:C	1.23465e-07	-1.69984e-10	-0.995138	0.000112931	-1.69984e-10	-1.02647
16727681	chr19:16727681:G:T	1.80361e-07	-1.69984e-10	-0.616139	0.000160309	-1.69984e-10	-0.676144
16727689	chr19:16727689:T:G	7.40712e-08	-1.50607	-3.3072e-10	7.30294e-05	-1.46238	-3.3072e-10
16727698	chr19:16727698:G:A	9.49728e-08	-1.69984e-10	-1.25751	8.83958e-05	-1.69984e-10	-1.27142
16727776	chr19:16727776:G:A	2.97091e-07	1.03789	-1.15495	0.00025643	1.0215	-1.22789
16727831	chr19:16727831:C:T	2.3353e-08	-1.39661	-1.26376	2.08336e-05	-1.46167	-1.25501
16727994	chr19:16727994:G:A	9.18977e-08	-1.69984e-10	-1.29042	8.62832e-05	-1.69984e-10	-1.29561
16728106	chr19:16728106:T:C	9.1336e-08	-1.69984e-10	-1.29655	8.76197e-05	-1.69984e-10	-1.28024
16728710	chr19:16728710:C:T	9.9959e-08	-1.69984e-10	-1.20634	9.53146e-05	-1.69984e-10	-1.19606
16728817	chr19:16728817:G:A	1.42391e-07	-1.69984e-10	-0.852524	0.000132731	-1.69984e-10	-0.864922
16728960	chr19:16728960:A:T	1.72981e-08	-1.75925	-1.20125	1.75444e-05	-1.71921	-1.16929
16730040	chr19:16730040:T:C	1.29336e-07	-1.69984e-10	-0.948683	0.000123096	-1.69984e-10	-0.940277
16730045	chr19:16730045:C:T	9.22654e-08	-1.69984e-10	-1.28643	8.82339e-05	-1.69984e-10	-1.27325
16730061	chr19:16730061:C:T	9.23455e-08	-1.69984e-10	-1.28556	8.8322e-05	-1.69984e-10	-1.27226
16730138	chr19:16730138:A:G	3.3743e-07	-1.69984e-10	0.0102595	0.000308608	-1.69984e-10	-0.0211716
16730461	chr19:16730461:C:T	1.39724e-07	-1.69984e-10	-0.871427	0.000134427	-1.69984e-10	-0.852224
16730472	chr19:16730472:G:C	5.71518e-08	-1.76539	-3.3072e-10	5.39155e-05	-1.76583	-3.3072e-10
16730515	chr19:16730515:G:A	6.63092e-07	-1.69984e-10	0.685815	0.000546709	-1.69984e-10	0.550673
16730568	chr19:16730568:A:G	2.39761e-08	-1.43219	-1.20186	1.796e-05	-1.6205	-1.24459
16730674	chr19:16730674:ACCACTGC:A	1.6806e-07	-1.69984e-10	-0.68678	0.00017413	-1.69984e-10	-0.59344
16730733	chr19:16730733:A:T	3.18883e-08	-1.70304	-0.645814	2.63596e-05	-1.68254	-0.798869
16730914	chr19:16730914:T:TC	8.86172e-08	-1.69984e-10	-1.32677	8.36456e-05	-1.69984e-10	-1.32666
16731020	chr19:16731020:A:G	2.6997e-08	-1.59485	-0.920527	2.13738e-05	-1.6827	-1.00838
16731241	chr19:16731241:G:T	1.59918e-08	-1.71704	-1.32198	1.44935e-05	-1.76141	-1.31814
16731299	chr19:16731299:G:C	9.04927e-08	-1.69984e-10	-1.30583	8.47026e-05	-1.69984e-10	-1.3141
16731410	chr19:16731410:G:A	3.44954e-08	-1.20176	-1.06851	2.63677e-05	-1.37478	-1.10632
16731440	chr19:16731440:G:A	3.91613e-08	-1.65465	-0.488764	3.1795e-05	-1.62932	-0.664619
16731451	chr19:16731451:C:T	1.62928e-08	-1.7025	-1.31787	1.46683e-05	-1.75506	-1.31249
16731568	chr19:16731568:A:G	1.51592e-08	-1.76759	-1.32491	1.43716e-05	-1.76554	-1.32245
16731601	chr19:16731601:A:G	1.59005e-08	-1.7307	-1.31405	1.45657e-05	-1.76709	-1.30748
16731666	chr19:16731666:G:A	1.10044e-07	-1.69984e-10	-1.11022	0.000100449	-1.69984e-10	-1.1436
16731689	chr19:16731689:T:C	1.5864e-08	-1.72413	-1.32291	1.44382e-05	-1.76374	-1.31962
16731715	chr19:16731715:T:C	1.86197e-08	-1.59649	-1.29039	1.61486e-05	-1.69078	-1.28063
16731854	chr19:16731854:C:T	1.76879e-08	-1.65537	-1.28284	1.56518e-05	-1.7291	-1.27356
16732722	chr19:16732722:G:C	1.71885e-08	-1.68224	-1.28462	1.49048e-05	-1.74806	-1.3035
16732847	chr19:16732847:C:T	9.36227e-08	-1.69984e-10	-1.27183	9.11102e-05	-1.69984e-10	-1.24118
16732876	chr19:16732876:G:C	2.2803e-08	-1.49116	-1.19305	1.74477e-05	-1.6582	-1.23584
16732902	chr19:16732902:GA:G	2.87436e-07	-1.69984e-10	-0.1501	0.000258496	-1.69984e-10	-0.198364
16733046	chr19:16733046:A:G	1.7747e-08	-1.62772	-1.30716	1.58891e-05	-1.69355	-1.29406
16733051	chr19:16733051:G:A	6.29442e-08	-1.64295	-0.0259031	4.92961e-05	-1.61385	-0.241547
16733156	chr19:16733156:G:A	1.91427e-08	-1.53632	-1.32286	1.66209e-05	-1.6304	-1.31218
16733191	chr19:16733191:A:C	2.543e-08	-1.76421	-0.810953	2.49439e-05	-1.76773	-0.768885
16733192	chr19:16733192:G:A	2.51278e-08	-1.76362	-0.823506	2.46298e-05	-1.76814	-0.78115
16733280	chr19:16733280:G:A	1.78211e-08	-1.64023	-1.29048	1.60725e-05	-1.70313	-1.273
16733752	chr19:16733752:C:G	2.81377e-08	-1.51123	-0.962759	2.38049e-05	-1.60717	-0.976189
16733869	chr19:16733869:C:T	5.91458e-08	-1.73109	-3.3072e-10	5.56345e-05	-1.73444	-3.3072e-10
16733921	chr19:16733921:G:C	2.45951e-08	-1.63586	-0.972689	2.13911e-05	-1.70347	-0.986801
16734033	chr19:16734033:A:G	2.1723e-08	-1.40874	-1.32399	1.74209e-05	-1.56886	-1.32671
16734612	chr19:16734612:T:C	2.19897e-08	-1.54403	-1.1765	1.91481e-05	-1.65713	-1.14391
16734892	chr19:16734892:C:T	4.28328e-07	-1.69984e-10	0.24879	0.00038795	-1.69984e-10	0.207631
16734929	chr19:16734929:C:A	3.98444e-08	-0.92556	-1.20056	4.40744e-05	-0.730098	-1.23727
16735164	chr19:16735164:G:A	1.66268e-08	-1.76889	-1.23119	1.5409e-05	-1.75783	-1.26046
16735256	chr19:16735256:C:T	2.58281e-08	-1.50492	-1.05471	2.20852e-05	-1.55465	-1.10368
16735501	chr19:16735501:G:A	8.93662e-08	-1.69984e-10	-1.31836	8.46776e-05	-1.69984e-10	-1.31439
16735557	chr19:16735557:A:C	3.04299e-08	-1.70601	-0.689661	2.59744e-05	-1.73823	-0.757909
16736082	chr19:16736082:C:T	9.85402e-08	-1.69984e-10	-1.22063	9.11279e-05	-1.69984e-10	-1.24098
16736364	chr19:16736364:G:T	5.08652e-07	-1.69984e-10	0.420665	0.000449599	-1.69984e-10	0.355111
16736431	chr19:16736431:C:G	1.80355e-07	-0.616174	-3.3072e-10	0.000158459	-0.687747	-3.3072e-10
16736495	chr19:16736495:C:A	1.26675e-07	-1.69984e-10	-0.969475	0.000115281	-1.69984e-10	-1.00588
16737054	chr19:16737054:T:G	1.72469e-07	-1.69984e-10	-0.660882	0.000158589	-1.69984e-10	-0.686931
16737577	chr19:16737577:T:C	1.26515e-07	-1.69984e-10	-0.970736	0.000118468	-1.69984e-10	-0.978601
16737699	chr19:16737699:C:T	1.38345e-07	-1.69984e-10	-0.881351	0.000132784	-1.69984e-10	-0.864524
16738429	chr19:16738429:C:T	9.21121e-08	-1.69984e-10	-1.28809	8.76959e-05	-1.69984e-10	-1.27937
16738448	chr19:16738448:G:A	2.1354e-08	-1.43233	-1.31753	1.6691e-05	-1.63404	-1.30434
16738913	chr19:16738913:C:T	3.70573e-08	-0.902016	-1.29662	2.83417e-05	-1.10182	-1.30709
16739724	chr19:16739724:T:C	1.8961e-08	-1.71875	-1.14996	1.7456e-05	-1.75375	-1.13981
16739922	chr19:16739922:A:G	2.86459e-08	-1.13795	-1.31814	2.06215e-05	-1.42163	-1.30529
16740398	chr19:16740398:A:C	1.60037e-08	-1.72624	-1.31204	1.45407e-05	-1.76343	-1.31287
16741037	chr19:16741037:A:G	1.85216e-08	-1.69462	-1.19754	1.68459e-05	-1.73868	-1.19045
16741104	chr19:16741104:G:A	2.06384e-08	-1.68637	-1.09757	1.87389e-05	-1.73322	-1.08942
16741123	chr19:16741123:A:G	1.73927e-08	-1.63807	-1.31698	1.54703e-05	-1.70463	-1.30969
16741436	chr19:16741436:G:A	9.24103e-08	-1.69984e-10	-1.28486	8.61953e-05	-1.69984e-10	-1.29663
16741565	chr19:16741565:C:T	2.55171e-07	-1.69984e-10	-0.269165	0.000225536	-1.69984e-10	-0.334763
16742635	chr19:16742635:C:A	9.34915e-08	-1.69984e-10	-1.27323	8.9342e-05	-1.69984e-10	-1.26077
16742707	chr19:16742707:G:A	9.43201e-08	-1.69984e-10	-1.2644	8.79877e-05	-1.69984e-10	-1.27605
16742731	chr19:16742731:C:T	9.91839e-08	-1.69984e-10	-1.21412	9.52942e-05	-1.69984e-10	-1.19628
16742847	chr19:16742847:A:T	1.21265e-07	-1.69984e-10	-1.01312	0.000110941	-1.69984e-10	-1.04425
16743195	chr19:16743195:G:A	2.5938e-07	-1.69984e-10	-0.252803	0.000237455	-1.69984e-10	-0.283265
16743296	chr19:16743296:G:A	7.64695e-08	-1.47421	-3.3072e-10	7.63609e-05	-1.41777	-3.3072e-10
16743478	chr19:16743478:G:C	6.60278e-07	-1.69984e-10	0.681562	0.00065172	-1.69984e-10	0.72637
16743648	chr19:16743648:C:CCATA	9.89346e-08	-1.69984e-10	-1.21664	9.46677e-05	-1.69984e-10	-1.20287
16743775	chr19:16743775:C:T	3.23781e-08	-1.6312	-0.702412	2.79939e-05	-1.58526	-0.836
16743833	chr19:16743833:C:T	8.88329e-08	-1.69984e-10	-1.32434	8.39905e-05	-1.69984e-10	-1.32254
16743929	chr19:16743929:C:T	3.4693e-06	1.04972	1.29089	0.00155307	0.576262	1.01848
16743945	chr19:16743945:A:T	9.92074e-08	-1.69984e-10	-1.21389	9.16085e-05	-1.69984e-10	-1.23572
16744130	chr19:16744130:A:T	3.28159e-06	0.660623	1.62436	0.00147876	0.21879	1.32693
16744316	chr19:16744316:G:T	3.3346e-06	3.48946	-1.18845	0.00336039	3.55561	-1.18904
16744454	chr19:16744454:A:G	3.41862e-06	-0.618424	2.94432	0.00227927	-0.667871	2.64624
16744551	chr19:16744551:G:A	8.86665e-08	-1.69984e-10	-1.32622	8.37652e-05	-1.69984e-10	-1.32523
16744622	chr19:16744622:G:T	3.5123e-06	-1.69984e-10	2.35293	0.00317052	-1.69984e-10	2.30841
16745179	chr19:16745179:A:G	1.57245e-08	-1.76092	-1.29496	1.46491e-05	-1.76113	-1.30774
16745204	chr19:16745204:T:C	1.52018e-08	-1.76373	-1.32596	1.46857e-05	-1.7407	-1.32567
16745225	chr19:16745225:A:G	1.47936e-07	-1.69984e-10	-0.814321	0.000131204	-1.69984e-10	-0.876494
16745375	chr19:16745375:C:T	2.50195e-08	-1.28905	-1.30239	2.51715e-05	-1.21115	-1.31638
16745481	chr19:16745481:A:C	6.34613e-08	-0.726227	-0.934442	5.52757e-05	-0.727834	-1.01308
16745485	chr19:16745485:T:G	1.17342e-07	-1.69984e-10	-1.04601	0.000119175	-1.69984e-10	-0.972652
16745508	chr19:16745508:C:T	9.1021e-08	-1.69984e-10	-1.30001	8.48251e-05	-1.69984e-10	-1.31265
16745573	chr19:16745573:A:T	1.2229e-06	-1.69984e-10	1.29788	0.00109568	-1.69984e-10	1.24588
16745679	chr19:16745679:G:A	7.26013e-07	-1.69984e-10	0.776469	0.000656637	-1.69984e-10	0.733887
16745904	chr19:16745904:G:A	9.0367e-08	-1.26054	-0.0466761	8.23364e-05	-1.20802	-0.134406
16745930	chr19:16745930:T:A	1.16833e-07	-1.69984e-10	-1.05035	0.000107938	-1.69984e-10	-1.07169
16746053	chr19:16746053:C:T	3.64029e-08	-1.51859	-0.697863	3.45948e-05	-1.4289	-0.780645
16746145	chr19:16746145:C:T	7.10933e-08	-0.412653	-1.13445	7.79963e-05	-0.273202	-1.12338
16746154	chr19:16746154:G:T	1.033e-07	-1.69984e-10	-1.17346	9.93354e-05	-1.69984e-10	-1.15474
16746189	chr19:16746189:AT:A	9.3907e-08	-1.69984e-10	-1.26879	8.68588e-05	-1.69984e-10	-1.28896
16746278	chr19:16746278:T:C	8.90087e-08	-1.69984e-10	-1.32236	8.44143e-05	-1.69984e-10	-1.31751
16746296	chr19:16746296:A:G	2.22107e-08	-1.69873	-1.0118	2.06456e-05	-1.733	-0.992741
16746449	chr19:16746449:C:T	2.80385e-08	-1.57548	-0.902035	2.54737e-05	-1.63615	-0.879442
16746614	chr19:16746614:A:G	7.47111e-08	-1.32554	-0.171931	6.82337e-05	-1.27588	-0.254428
16747186	chr19:16747186:G:A	1.11238e-07	-1.69984e-10	-1.09942	0.000107374	-1.69984e-10	-1.07692
16747252	chr19:16747252:G:A	9.17481e-08	-1.69984e-10	-1.29205	8.56915e-05	-1.69984e-10	-1.30249
16747279	chr19:16747279:C:A	1.05765e-07	-1.69984e-10	-1.14988	0.000105531	-1.69984e-10	-1.09424
16747282	chr19:16747282:G:A	8.90182e-08	-1.69984e-10	-1.32226	8.37762e-05	-1.69984e-10	-1.3251
16747333	chr19:16747333:C:T	9.06101e-08	-1.69984e-10	-1.30453	8.48254e-05	-1.69984e-10	-1.31265
16747448	chr19:16747448:C:T	4.57335e-08	-0.737643	-1.25063	3.74448e-05	-0.858243	-1.27213
16747872	chr19:16747872:T:C	1.15288e-07	-1.69984e-10	-1.06367	0.000111469	-1.69984e-10	-1.03949
16748006	chr19:16748006:T:C	4.88131e-08	-1.4983	-0.424805	4.40777e-05	-1.43995	-0.527338
16748141	chr19:16748141:G:A	8.86168e-08	-1.69984e-10	-1.32678	8.36522e-05	-1.69984e-10	-1.32658
16748173	chr19:16748173:A:G	4.72442e-08	-1.50431	-0.451455	4.2675e-05	-1.44652	-0.553112
16748841	chr19:16748841:G:T	5.74349e-08	-1.76045	-3.3072e-10	5.40108e-05	-1.76406	-3.3072e-10
16748930	chr19:16748930:C:T	8.91305e-08	-1.69984e-10	-1.321	8.42062e-05	-1.69984e-10	-1.31998
16749008	chr19:16749008:A:G	4.82589e-08	-1.51947	-0.415045	4.33767e-05	-1.46482	-0.518498
16749110	chr19:16749110:C:T	9.06177e-08	-1.69984e-10	-1.30445	8.48214e-05	-1.69984e-10	-1.3127
16749159	chr19:16749159:C:T	1.33514e-07	-1.69984e-10	-0.916891	0.000123429	-1.69984e-10	-0.937576
16749190	chr19:16749190:A:T	1.19481e-07	-1.69984e-10	-1.02794	0.000115736	-1.69984e-10	-1.00194
16749273	chr19:16749273:C:T	6.44704e-08	-1.50389	-0.141003	5.93454e-05	-1.48036	-0.189507
16749276	chr19:16749276:G:A	1.21271e-07	-1.69984e-10	-1.01307	0.000117554	-1.69984e-10	-0.986347
16749372	chr19:16749372:C:T	3.13557e-07	-1.69984e-10	-0.0631181	0.000283267	-1.69984e-10	-0.106856
16749581	chr19:16749581:C:T	4.30457e-08	-0.788852	-1.25998	3.54033e-05	-0.906452	-1.27999
16749747	chr19:16749747:G:A	6.51416e-08	-1.48497	-0.149563	6.00071e-05	-1.46091	-0.19787
16749791	chr19:16749791:T:C	6.15401e-08	-1.54034	-0.151068	5.63518e-05	-1.51917	-0.202457
16749874	chr19:16749874:C:T	1.26823e-07	-1.69984e-10	-0.968307	0.000123186	-1.69984e-10	-0.93955
16750071	chr19:16750071:G:A	5.9962e-08	-1.71739	-3.3072e-10	5.68003e-05	-1.7137	-3.3072e-10
16750084	chr19:16750084:G:A	3.18563e-07	-1.69984e-10	-0.0472777	0.000287709	-1.69984e-10	-0.0912954
16750910	chr19:16750910:AG:A	8.41062e-07	-1.15179	2.07536	0.000777187	-1.14158	2.04402
16750961	chr19:16750961:C:T	5.95433e-08	-1.7244	-3.3072e-10	5.65632e-05	-1.71789	-3.3072e-10
16751093	chr19:16751093:G:A	4.40597e-08	-0.771722	-1.25383	3.61723e-05	-0.890319	-1.27463
16751246	chr19:16751246:A:G	5.70645e-08	-1.50504	-0.26188	5.26427e-05	-1.48127	-0.308443
16751658	chr19:16751658:C:T	6.06558e-08	-0.983484	-0.722399	6.47742e-05	-0.810149	-0.772188
16751860	chr19:16751860:AAAG:A	8.86274e-08	-1.69984e-10	-1.32666	8.37459e-05	-1.69984e-10	-1.32546
16752217	chr19:16752217:TG:T	1.12234e-07	-1.69984e-10	-1.09051	0.000108902	-1.69984e-10	-1.0628
16752259	chr19:16752259:C:T	1.20674e-06	-1.15262	2.4372	0.00110981	-1.14412	2.40282
16752270	chr19:16752270:A:G	8.94295e-08	-1.69984e-10	-1.31765	8.47907e-05	-1.69984e-10	-1.31306
16752892	chr19:16752892:G:A	9.09792e-08	-1.69984e-10	-1.30047	8.46802e-05	-1.69984e-10	-1.31436
16753120	chr19:16753120:C:T	9.09694e-08	-1.69984e-10	-1.30058	8.46804e-05	-1.69984e-10	-1.31436
16753205	chr19:16753205:A:G	8.94576e-08	-1.69984e-10	-1.31733	8.42104e-05	-1.69984e-10	-1.31993
16753553	chr19:16753553:C:T	9.10053e-08	-1.69984e-10	-1.30018	8.47051e-05	-1.69984e-10	-1.31407
16755124	chr19:16755124:T:C	8.40412e-07	-1.11146	2.03426	0.000775669	-1.10563	2.00611
16755293	chr19:16755293:G:A	8.86196e-08	-1.69984e-10	-1.32675	8.37338e-05	-1.69984e-10	-1.3256
16755663	chr19:16755663:C:T	9.01729e-08	-1.69984e-10	-1.30937	8.41953e-05	-1.69984e-10	-1.32011
16755971	chr19:16755971:G:C	5.06992e-08	-0.642742	-1.24245	4.12543e-05	-0.770495	-1.263
16756145	chr19:16756145:T:A	8.86251e-08	-1.69984e-10	-1.32668	8.39254e-05	-1.69984e-10	-1.32332
16756155	chr19:16756155:A:T	1.48825e-07	-1.69984e-10	-0.80833	0.00014337	-1.69984e-10	-0.787813
16756853	chr19:16756853:C:T	8.86713e-08	-1.69984e-10	-1.32616	8.36821e-05	-1.69984e-10	-1.32622
16757447	chr19:16757447:A:G	8.8678e-08	-1.69984e-10	-1.32609	8.36734e-05	-1.69984e-10	-1.32632
16757612	chr19:16757612:G:A	8.70197e-07	-1.12537	2.08299	0.000801712	-1.11575	2.04926
16757632	chr19:16757632:A:G	9.41381e-08	-1.69984e-10	-1.26634	9.00562e-05	-1.69984e-10	-1.25281
16757671	chr19:16757671:A:T	5.01524e-08	-0.631311	-1.26472	4.07931e-05	-0.760478	-1.28425
16757744	chr19:16757744:G:C	2.33165e-08	-1.4643	-1.19764	2.46894e-05	-1.28518	-1.26168
16758073	chr19:16758073:G:C	2.84656e-08	-1.40992	-1.05248	2.945e-05	-1.21728	-1.15327
16758344	chr19:16758344:A:G	7.57326e-07	-1.08349	1.90219	0.000700138	-1.074	1.87203
16758449	chr19:16758449:A:G	2.64588e-08	-1.7251	-0.810406	2.89929e-05	-1.65364	-0.732557
16758510	chr19:16758510:C:T	3.05037e-07	-1.69984e-10	-0.0906659	0.000285837	-1.69984e-10	-0.0978241
16758628	chr19:16758628:A:G	8.8654e-08	-1.69984e-10	-1.32636	8.36969e-05	-1.69984e-10	-1.32604
16758655	chr19:16758655:C:T	8.22135e-08	-0.997405	-0.404374	8.31912e-05	-0.826774	-0.505329
16758849	chr19:16758849:A:G	5.47264e-08	-0.587386	-1.22137	4.4126e-05	-0.719235	-1.24696
16758948	chr19:16758948:G:T	8.87022e-08	-1.69984e-10	-1.32581	8.36507e-05	-1.69984e-10	-1.3266
16758965	chr19:16758965:C:T	1.09891e-07	-1.69984e-10	-1.11161	0.00010587	-1.69984e-10	-1.09104
16759072	chr19:16759072:C:G	1.53946e-07	-1.06135	0.286856	0.000144989	-1.05745	0.280864
16759115	chr19:16759115:T:C	5.14584e-08	-0.663404	-1.20692	4.16417e-05	-0.789582	-1.23456
16759155	chr19:16759155:T:C	8.87281e-08	-1.69984e-10	-1.32552	8.3648e-05	-1.69984e-10	-1.32663
16759333	chr19:16759333:C:T	2.25861e-07	-1.69984e-10	-0.391178	0.000231688	-1.69984e-10	-0.307853
16759759	chr19:16759759:C:T	8.91937e-08	-1.69984e-10	-1.32029	8.46247e-05	-1.69984e-10	-1.31502
16759858	chr19:16759858:G:A	6.074e-08	-1.7045	-3.3072e-10	5.77172e-05	-1.69769	-3.3072e-10
16759976	chr19:16759976:G:C	9.17674e-08	-1.69984e-10	-1.29184	8.7236e-05	-1.69984e-10	-1.28463
16760128	chr19:16760128:C:T	1.06147e-07	-1.69984e-10	-1.14628	0.000102221	-1.69984e-10	-1.1261
16760716	chr19:16760716:G:C	9.44419e-08	-1.69984e-10	-1.26311	8.90438e-05	-1.69984e-10	-1.26412
16760894	chr19:16760894:T:C	8.77885e-08	-0.883772	-0.452396	8.9867e-05	-0.70293	-0.551984
16760896	chr19:16760896:T:C	8.87603e-08	-1.69984e-10	-1.32516	8.36391e-05	-1.69984e-10	-1.32673
16760911	chr19:16760911:G:A	8.8645e-08	-1.69984e-10	-1.32646	8.37102e-05	-1.69984e-10	-1.32588
16761135	chr19:16761135:C:T	8.8755e-08	-1.69984e-10	-1.32522	8.36407e-05	-1.69984e-10	-1.32671
16761174	chr19:16761174:A:C	5.60809e-07	-1.07225	1.59053	0.00051486	-1.06077	1.55142
16761312	chr19:16761312:T:C	2.75053e-07	-1.69984e-10	-0.194135	0.000249035	-1.69984e-10	-0.235649
16761440	chr19:16761440:C:T	8.87436e-08	-1.69984e-10	-1.32535	8.36437e-05	-1.69984e-10	-1.32668
16761475	chr19:16761475:T:A	6.44844e-08	-1.64467	-3.3072e-10	6.0162e-05	-1.6562	-3.3072e-10
16761514	chr19:16761514:G:A	8.86211e-08	-1.69984e-10	-1.32673	8.39063e-05	-1.69984e-10	-1.32354
16761610	chr19:16761610:G:A	9.19847e-08	-0.771362	-0.518114	0.000100548	-0.565592	-0.577022
16761701	chr19:16761701:G:A	1.00642e-07	-0.831287	-0.368238	0.000104314	-0.637649	-0.468186
16761983	chr19:16761983:C:T	8.06264e-08	-1.42127	-3.3072e-10	8.09128e-05	-1.35987	-3.3072e-10
16762129	chr19:16762129:G:A	2.5258e-08	-1.3991	-1.18285	2.72087e-05	-1.22603	-1.22368
16762442	chr19:16762442:A:G	8.88841e-08	-1.69984e-10	-1.32377	8.3635e-05	-1.69984e-10	-1.32678
16762925	chr19:16762925:A:G	5.20453e-08	-0.632688	-1.2263	4.24439e-05	-0.754625	-1.25044
16763165	chr19:16763165:G:A	1.13596e-07	-1.69984e-10	-1.07845	0.000109789	-1.69984e-10	-1.05469
16763320	chr19:16763320:C:T	8.02426e-08	-1.01775	-0.408299	8.16419e-05	-0.843259	-0.507643
16763491	chr19:16763491:A:G	2.87976e-07	-1.69984e-10	-0.14822	0.000260472	-1.69984e-10	-0.190748
16763713	chr19:16763713:T:C	8.86946e-08	-1.69984e-10	-1.3259	8.36728e-05	-1.69984e-10	-1.32633
16764324	chr19:16764324:C:T	8.89613e-08	-1.69984e-10	-1.3229	8.36444e-05	-1.69984e-10	-1.32667
16764349	chr19:16764349:C:T	1.88606e-07	-1.69984e-10	-0.57144	0.000174234	-1.69984e-10	-0.592844
16764369	chr19:16764369:A:G	9.14991e-08	-1.29477	-3.3072e-10	0.00010822	-1.06908	-3.3072e-10
16764385	chr19:16764385:A:G	4.7511e-08	-0.822758	-1.12738	3.85556e-05	-0.937954	-1.16319
16764415	chr19:16764415:T:C	9.03027e-08	-1.69984e-10	-1.30793	8.57013e-05	-1.69984e-10	-1.30238
16764777	chr19:16764777:C:T	4.16176e-08	-1.28311	-0.799467	4.81583e-05	-1.11806	-0.760696
16765288	chr19:16765288:T:C	9.11858e-08	-1.69984e-10	-1.2982	8.87111e-05	-1.69984e-10	-1.26786
16765293	chr19:16765293:A:G	1.26327e-07	-1.69984e-10	-0.972222	0.000122508	-1.69984e-10	-0.94507
16765550	chr19:16765550:T:C	8.25327e-08	-1.03673	-0.361176	8.36003e-05	-0.863855	-0.463343
16765592	chr19:16765592:C:T	1.26733e-07	-1.69984e-10	-0.969019	0.000122931	-1.69984e-10	-0.941618
16765690	chr19:16765690:G:A	5.24148e-08	-0.765959	-1.08595	4.23166e-05	-0.882864	-1.1252
16765704	chr19:16765704:G:A	7.01622e-08	-0.342198	-1.21809	4.84127e-05	-0.592062	-1.28142
16765966	chr19:16765966:G:A	8.89788e-08	-1.69984e-10	-1.3227	8.43336e-05	-1.69984e-10	-1.31846
16766161	chr19:16766161:TATA:T	1.13445e-07	-1.69984e-10	-1.07978	0.000114548	-1.69984e-10	-1.01225
16766277	chr19:16766277:C:T	5.98663e-08	-1.71898	-3.3072e-10	5.68166e-05	-1.71342	-3.3072e-10
16766522	chr19:16766522:T:C	6.87811e-08	-0.358135	-1.22203	4.75773e-05	-0.606516	-1.28437
16767543	chr19:16767543:C:T	6.89572e-08	-0.351353	-1.22626	4.76893e-05	-0.601458	-1.28708
16767593	chr19:16767593:G:A	3.41886e-07	-1.69984e-10	0.0233797	0.000310531	-1.69984e-10	-0.0149621
16767650	chr19:16767650:C:T	6.76713e-08	-0.360513	-1.23592	4.70602e-05	-0.608754	-1.29306
16767771	chr19:16767771:A:T	3.58905e-07	-1.69984e-10	0.0719602	0.000322736	-1.69984e-10	0.0235887
16767894	chr19:16767894:G:A	9.14199e-08	-1.69984e-10	-1.29564	8.86345e-05	-1.69984e-10	-1.26872
16768068	chr19:16768068:C:T	2.55846e-08	-1.49479	-1.07432	2.58534e-05	-1.32381	-1.17699
16768135	chr19:16768135:C:T	1.50908e-07	-1.31849	0.524063	0.00013924	-1.32163	0.504584
16768462	chr19:16768462:A:C	2.0894e-08	-1.55337	-1.21827	2.16025e-05	-1.40032	-1.28011
16768740	chr19:16768740:C:G	2.10579e-08	-1.54239	-1.22143	2.18785e-05	-1.38557	-1.28217
16768795	chr19:16768795:G:A	9.23954e-08	-1.69984e-10	-1.28502	8.61974e-05	-1.69984e-10	-1.2966
16768895	chr19:16768895:A:G	2.05704e-08	-1.57176	-1.21549	2.11307e-05	-1.42424	-1.27828
16768991	chr19:16768991:T:C	1.2118e-07	-1.69984e-10	-1.01382	0.000117337	-1.69984e-10	-0.98819
16769673	chr19:16769673:C:T	7.44716e-08	-1.13096	-0.369725	7.80515e-05	-0.964237	-0.431638
16769734	chr19:16769734:G:A	9.37981e-08	-1.69984e-10	-1.26995	8.79764e-05	-1.69984e-10	-1.27618
16769969	chr19:16769969:C:G	8.89387e-08	-1.69984e-10	-1.32315	8.38024e-05	-1.69984e-10	-1.32478
16770090	chr19:16770090:G:A	1.09951e-07	-1.69984e-10	-1.11106	0.000110571	-1.69984e-10	-1.04759
16770162	chr19:16770162:G:A	6.7222e-08	-0.412946	-1.19015	4.60476e-05	-0.659258	-1.26431
16770354	chr19:16770354:C:T	7.978e-08	-1.43183	-3.3072e-10	6.47831e-05	-1.5822	-3.3072e-10
16770498	chr19:16770498:G:A	6.161e-08	-1.44881	-0.241462	5.79976e-05	-1.37079	-0.322054
16771021	chr19:16771021:C:T	1.15871e-07	-1.69984e-10	-1.05862	0.000117436	-1.69984e-10	-0.987351
16771054	chr19:16771054:C:A	1.03161e-07	-1.69984e-10	-1.17481	0.000102425	-1.69984e-10	-1.12412
16771232	chr19:16771232:G:T	1.59292e-07	-1.69984e-10	-0.740357	0.000147228	-1.69984e-10	-0.761259
16771321	chr19:16771321:A:G	3.96452e-08	-0.991095	-1.14003	3.01193e-05	-1.14909	-1.19899
16771610	chr19:16771610:T:G	5.22168e-08	-0.67693	-1.17876	3.64407e-05	-0.90043	-1.25713
16771746	chr19:16771746:C:T	9.36046e-08	-1.69984e-10	-1.27202	8.65474e-05	-1.69984e-10	-1.29255
16772103	chr19:16772103:C:T	1.35862e-07	-0.899461	-3.3072e-10	0.000144069	-0.78295	-3.3072e-10
16772140	chr19:16772140:A:T	5.91428e-08	-0.546041	-1.1851	4.08024e-05	-0.783682	-1.26082
16773809	chr19:16773809:CA:C	9.15818e-08	-1.22146	-0.0724084	8.4386e-05	-1.23497	-0.0828683
16773923	chr19:16773923:C:T	1.15245e-07	-1.69984e-10	-1.06403	0.000116862	-1.69984e-10	-0.992254
16774050	chr19:16774050:C:G	8.86578e-08	-1.69984e-10	-1.32631	8.40725e-05	-1.69984e-10	-1.32156
16774466	chr19:16774466:TCCATCCAC:T	8.6187e-08	-1.35458	-3.3072e-10	6.57973e-05	-1.56667	-3.3072e-10
16774509	chr19:16774509:T:C	1.19386e-07	-1.69984e-10	-1.02874	0.000121633	-1.69984e-10	-0.952239
16774511	chr19:16774511:C:T	1.16301e-07	-1.69984e-10	-1.05491	0.000112413	-1.69984e-10	-1.03106
16774730	chr19:16774730:A:G	1.20459e-07	-1.69984e-10	-1.01979	0.000116609	-1.69984e-10	-0.994422
16775035	chr19:16775035:C:A	1.54874e-07	-1.69984e-10	-0.768486	0.00013945	-1.69984e-10	-0.815542
16775180	chr19:16775180:A:T	6.47376e-08	-1.64076	-3.3072e-10	5.78277e-05	-1.69578	-3.3072e-10
16775264	chr19:16775264:G:T	2.82286e-07	-0.168179	-3.3072e-10	0.000291307	-0.078868	-3.3072e-10
16775305	chr19:16775305:A:AAT	9.99099e-08	-1.69984e-10	-1.20683	9.33621e-05	-1.69984e-10	-1.21676
16775389	chr19:16775389:G:A	6.95686e-08	-0.3542	-1.21459	4.75102e-05	-0.610809	-1.28149
16775700	chr19:16775700:T:C	6.31716e-08	-0.441435	-1.22381	4.36497e-05	-0.689947	-1.2871
16775730	chr19:16775730:G:A	8.86328e-08	-1.69984e-10	-1.3266	8.39816e-05	-1.69984e-10	-1.32265
16776203	chr19:16776203:G:A	6.30635e-08	-0.440857	-1.2261	4.36048e-05	-0.689556	-1.28852
16776276	chr19:16776276:T:A	3.1823e-08	-1.26362	-1.08729	3.27399e-05	-1.07411	-1.19054
16776322	chr19:16776322:C:T	1.17562e-07	-1.69984e-10	-1.04413	0.000119518	-1.69984e-10	-0.969777
16776330	chr19:16776330:G:A	1.31043e-07	-1.27217	0.33659	0.000120042	-1.28465	0.319245
16776634	chr19:16776634:A:G	5.97251e-08	-0.92824	-0.793107	4.91041e-05	-0.90506	-0.954242
16776718	chr19:16776718:G:A	9.84495e-08	-1.69984e-10	-1.22156	9.70932e-05	-1.69984e-10	-1.17757
16776875	chr19:16776875:G:A	4.58776e-08	-0.713799	-1.27132	3.6999e-05	-0.845129	-1.29722
16778062	chr19:16778062:A:G	2.945e-07	-1.69984e-10	-0.125821	0.000266561	-1.69984e-10	-0.167641
16778916	chr19:16778916:G:A	1.20432e-07	-1.69984e-10	-1.02001	0.000116479	-1.69984e-10	-0.995537
16779031	chr19:16779031:C:T	3.09175e-07	-1.69984e-10	-0.0771906	0.00027962	-1.69984e-10	-0.119815
16779432	chr19:16779432:C:G	6.52698e-08	-0.531968	-1.1006	4.48706e-05	-0.763859	-1.1856
16779500	chr19:16779500:C:G	2.20002e-08	-1.39699	-1.32305	1.81811e-05	-1.52617	-1.32669
16779510	chr19:16779510:A:G	2.18328e-08	-1.40531	-1.32238	1.80579e-05	-1.53289	-1.32677
16779648	chr19:16779648:T:C	9.42594e-08	-1.59025	0.325202	8.65251e-05	-1.60085	0.30804
16779764	chr19:16779764:G:A	1.03276e-07	-1.69984e-10	-1.1737	0.000102557	-1.69984e-10	-1.12283
16779777	chr19:16779777:C:T	8.86153e-08	-1.69984e-10	-1.32679	8.38558e-05	-1.69984e-10	-1.32415
16779946	chr19:16779946:C:T	4.50354e-08	-0.931355	-1.07229	3.64836e-05	-1.0424	-1.11398
16780175	chr19:16780175:A:G	1.19204e-07	-1.69984e-10	-1.03026	0.000116026	-1.69984e-10	-0.999427
16780246	chr19:16780246:C:T	1.14644e-07	-1.69984e-10	-1.06926	0.000111234	-1.69984e-10	-1.04161
16780357	chr19:16780357:C:T	9.70703e-08	-1.61585	0.380183	8.90162e-05	-1.62685	0.362424
16780529	chr19:16780529:T:TCACATTCA	1.03448e-07	-1.69984e-10	-1.17203	0.000102755	-1.69984e-10	-1.1209
16780662	chr19:16780662:C:T	7.9062e-08	-1.28496	-0.155903	5.14417e-05	-1.39587	-0.416923
16780678	chr19:16780678:G:A	9.01664e-08	-1.69984e-10	-1.30944	8.50203e-05	-1.69984e-10	-1.31036
16781012	chr19:16781012:G:A	9.19066e-08	-1.62206	0.331736	8.44554e-05	-1.63213	0.31511
16781189	chr19:16781189:C:T	4.64169e-08	-0.907522	-1.06591	3.75759e-05	-1.01947	-1.10741
16781190	chr19:16781190:G:A	2.16722e-08	-1.41895	-1.31612	1.79764e-05	-1.53847	-1.32571
16782333	chr19:16782333:G:A	1.1122e-07	-1.69984e-10	-1.09959	0.000107263	-1.69984e-10	-1.07796
16783234	chr19:16783234:C:T	8.8616e-08	-1.69984e-10	-1.32679	8.38725e-05	-1.69984e-10	-1.32395
16783279	chr19:16783279:C:G	2.66685e-07	-1.69984e-10	-0.225029	0.000243824	-1.69984e-10	-0.256799
16783494	chr19:16783494:C:T	1.53348e-07	-1.69984e-10	-0.778389	0.000150349	-1.69984e-10	-0.740287
16783969	chr19:16783969:C:T	2.95442e-08	-1.43466	-0.990552	2.79982e-05	-1.4642	-0.956902
16783970	chr19:16783970:G:A	1.02434e-07	-1.69984e-10	-1.18188	9.26178e-05	-1.69984e-10	-1.22476
16783979	chr19:16783979:C:T	8.86509e-08	-1.69984e-10	-1.32639	8.37106e-05	-1.69984e-10	-1.32588
16784536	chr19:16784536:G:A	1.04083e-07	-1.69984e-10	-1.16591	9.56737e-05	-1.69984e-10	-1.1923
16784657	chr19:16784657:G:A	1.26134e-07	-1.69984e-10	-0.973752	0.000121986	-1.69984e-10	-0.949338
16785259	chr19:16785259:C:A	1.07279e-07	-1.69984e-10	-1.13567	0.000107125	-1.69984e-10	-1.07925
16785317	chr19:16785317:G:A	9.00637e-08	-1.69984e-10	-1.31058	8.41399e-05	-1.69984e-10	-1.32076
16785584	chr19:16785584:ATGAC:A	5.55511e-08	-0.470972	-1.32282	4.44737e-05	-0.631681	-1.32666
16785769	chr19:16785769:AAC:A	1.57343e-07	-1.75314	1.00047	0.00014571	-1.74342	0.971792
16785867	chr19:16785867:A:T	8.94741e-08	-1.69984e-10	-1.31715	8.41655e-05	-1.69984e-10	-1.32046
16786084	chr19:16786084:C:T	1.59316e-07	-1.77058	1.03037	0.000145155	-1.77113	0.995686
16786131	chr19:16786131:T:C	4.3304e-08	-0.80602	-1.23684	3.18965e-05	-1.0048	-1.28595
16786217	chr19:16786217:C:T	8.98668e-08	-1.69984e-10	-1.31277	8.40396e-05	-1.69984e-10	-1.32196
16786266	chr19:16786266:T:C	4.10948e-08	-0.858072	-1.23715	3.04491e-05	-1.05117	-1.28602
16786325	chr19:16786325:T:C	1.67383e-07	-1.69984e-10	-0.690813	0.000164976	-1.69984e-10	-0.647442
16786635	chr19:16786635:T:C	6.02468e-08	-0.421472	-1.29118	4.9385e-05	-0.587673	-1.26593
16786854	chr19:16786854:G:A	5.90465e-08	-0.44653	-1.28624	4.8505e-05	-0.611926	-1.25965
16786894	chr19:16786894:G:A	5.46266e-08	-0.483853	-1.32672	4.3991e-05	-0.644194	-1.32507
16787093	chr19:16787093:G:A	2.26852e-07	-1.69984e-10	-0.386802	0.000207476	-1.69984e-10	-0.418227
16787291	chr19:16787291:TA:T	8.86255e-08	-1.69984e-10	-1.32668	8.36679e-05	-1.69984e-10	-1.32639
16787626	chr19:16787626:G:A	2.02883e-07	-1.69984e-10	-0.498469	0.000185855	-1.69984e-10	-0.528279
16787925	chr19:16787925:C:A	6.45056e-08	-1.64435	-3.3072e-10	6.09328e-05	-1.64347	-3.3072e-10
16787928	chr19:16787928:C:A	5.77371e-08	-1.7552	-3.3072e-10	5.43277e-05	-1.75821	-3.3072e-10
16788920	chr19:16788920:A:G	9.81812e-08	-1.08151	-0.142772	6.00448e-05	-1.25408	-0.404071
16789023	chr19:16789023:G:A	1.22645e-07	-1.69984e-10	-1.00181	0.000118509	-1.69984e-10	-0.978256
16789054	chr19:16789054:A:G	4.81797e-08	-0.640533	-1.29563	3.53585e-05	-0.864241	-1.32347
16789118	chr19:16789118:C:T	8.87105e-08	-1.69984e-10	-1.32572	8.39425e-05	-1.69984e-10	-1.32311
16789368	chr19:16789368:C:T	2.71288e-08	-1.38059	-1.12991	2.80373e-05	-1.23304	-1.18667
16789855	chr19:16789855:C:T	9.16198e-08	-1.69984e-10	-1.29345	8.65163e-05	-1.69984e-10	-1.29291
16789861	chr19:16789861:G:A	1.58334e-07	-1.69984e-10	-0.746392	0.000155751	-1.69984e-10	-0.704989
16790067	chr19:16790067:G:A	2.70282e-08	-1.54081	-0.973412	2.58846e-05	-1.39811	-1.10148
16790743	chr19:16790743:C:T	9.01627e-08	-1.69984e-10	-1.30948	8.67336e-05	-1.69984e-10	-1.2904
16790794	chr19:16790794:G:T	2.18468e-07	-1.69984e-10	-0.42446	0.000200278	-1.69984e-10	-0.453537
16790950	chr19:16790950:G:A	1.74562e-07	-1.69984e-10	-0.648817	0.000163727	-1.69984e-10	-0.655042
16791813	chr19:16791813:A:G	5.3558e-08	-1.77032	-0.0600175	4.84327e-05	-1.76696	-0.106113
16791844	chr19:16791844:A:T	9.4165e-08	-1.69984e-10	-1.26605	8.86368e-05	-1.69984e-10	-1.2687
16791954	chr19:16791954:T:C	2.19302e-07	-1.69984e-10	-0.420648	0.000200934	-1.69984e-10	-0.450267
16792009	chr19:16792009:C:T	1.33117e-07	-1.69984e-10	-0.919872	0.000124202	-1.69984e-10	-0.931339
16792360	chr19:16792360:G:A	2.17055e-07	-1.69984e-10	-0.43095	0.000199004	-1.69984e-10	-0.459922
16792443	chr19:16792443:G:A	5.81709e-08	-1.63589	-0.111824	4.54883e-05	-1.67518	-0.260611
16792526	chr19:16792526:C:T	1.14261e-07	-1.69984e-10	-1.07262	0.000114969	-1.69984e-10	-1.00859
16792635	chr19:16792635:T:C	6.71647e-08	-1.60395	-3.3072e-10	6.68547e-05	-1.55072	-3.3072e-10
16793008	chr19:16793008:G:A	1.37958e-07	-1.69984e-10	-0.88415	0.000134859	-1.69984e-10	-0.849015
16793975	chr19:16793975:T:C	2.14353e-07	-1.69984e-10	-0.443476	0.000196485	-1.69984e-10	-0.472656
16794049	chr19:16794049:A:G	1.2858e-07	-0.259948	-0.694599	0.000134448	-0.0810173	-0.771047
16795395	chr19:16795395:T:A	9.72728e-08	-1.69984e-10	-1.23358	9.27811e-05	-1.69984e-10	-1.223
16796560	chr19:16796560:T:C	4.15914e-08	-0.803765	-1.27944	3.58628e-05	-0.915338	-1.25821
16796588	chr19:16796588:T:C	7.10415e-08	-1.60168	0.0538441	5.9197e-05	-1.65068	-0.021692
16796605	chr19:16796605:G:A	8.9417e-08	-1.69984e-10	-1.31779	8.53268e-05	-1.69984e-10	-1.30676
16796696	chr19:16796696:C:CTTT	4.10787e-08	-0.792386	-1.30322	3.53132e-05	-0.901423	-1.28757
16796765	chr19:16796765:G:A	1.23452e-07	-1.76158	0.766337	0.000111068	-1.76826	0.725156
16796904	chr19:16796904:T:C	5.8708e-08	-1.73852	-3.3072e-10	5.56015e-05	-1.73503	-3.3072e-10
16797187	chr19:16797187:A:C	2.61503e-07	-1.69984e-10	-0.244653	0.000241102	-1.69984e-10	-0.268026
16797324	chr19:16797324:ATC:A	9.04283e-08	-1.69984e-10	-1.30654	8.67185e-05	-1.69984e-10	-1.29058
16797555	chr19:16797555:C:T	2.9482e-08	-1.59385	-0.833473	2.34094e-05	-1.67316	-0.926952
16798364	chr19:16798364:C:T	1.18098e-07	-1.69984e-10	-1.03959	0.000119655	-1.69984e-10	-0.968628
16798431	chr19:16798431:A:G	4.24805e-08	-0.822762	-1.23929	3.51261e-05	-0.929832	-1.26447
16798479	chr19:16798479:C:T	2.69705e-07	-1.69984e-10	-0.213769	0.000291447	-1.69984e-10	-0.0783848
16798708	chr19:16798708:C:T	9.08414e-08	-1.69984e-10	-1.30198	8.64055e-05	-1.69984e-10	-1.29419
16798903	chr19:16798903:G:A	9.37095e-08	-1.69984e-10	-1.2709	8.73179e-05	-1.69984e-10	-1.28369
16799528	chr19:16799528:C:T	4.31859e-08	-1.57244	-0.473149	3.62574e-05	-1.6268	-0.535806
16799667	chr19:16799667:T:C	5.3014e-08	-0.514127	-1.32641	4.45678e-05	-0.629585	-1.32665
16799668	chr19:16799668:G:A	5.35291e-08	-0.50459	-1.32628	4.50438e-05	-0.618895	-1.32671
16799669	chr19:16799669:G:A	5.21973e-08	-0.529966	-1.3261	4.38749e-05	-0.645136	-1.32677
16799675	chr19:16799675:T:A	5.19232e-08	-0.535866	-1.32547	4.36634e-05	-0.649965	-1.32677
16799936	chr19:16799936:C:T	5.14997e-07	0.433062	-3.3072e-10	0.000571194	0.594484	-3.3072e-10
16800060	chr19:16800060:C:G	2.37594e-07	-1.69984e-10	-0.340534	0.000221878	-1.69984e-10	-0.351116
16800500	chr19:16800500:C:T	8.93992e-08	-1.69984e-10	-1.31799	8.53135e-05	-1.69984e-10	-1.30691
16800901	chr19:16800901:G:A	9.96744e-08	-1.69984e-10	-1.20919	9.27893e-05	-1.69984e-10	-1.22291
16801589	chr19:16801589:A:G	8.03274e-08	-0.670073	-0.754914	5.1151e-05	-0.891612	-0.926851
16801862	chr19:16801862:A:T	4.09493e-08	-1.25252	-0.846243	4.21287e-05	-1.01962	-0.992898
16801904	chr19:16801904:C:T	8.1577e-08	-1.77108	0.361529	7.39995e-05	-1.76807	0.318887
16801927	chr19:16801927:AG:A	1.45122e-07	-1.69984e-10	-0.833526	0.000129604	-1.69984e-10	-0.888763
16802323	chr19:16802323:G:A	9.37839e-08	-1.69984e-10	-1.27011	9.05006e-05	-1.69984e-10	-1.24789
16802410	chr19:16802410:T:C	5.63144e-08	-1.09318	-0.686973	5.28366e-05	-0.996107	-0.789934
16803105	chr19:16803105:G:A	1.04088e-07	-1.69984e-10	-1.16586	9.56615e-05	-1.69984e-10	-1.19243
16803109	chr19:16803109:G:A	1.13453e-07	-1.69984e-10	-1.07971	0.000114334	-1.69984e-10	-1.01412
16803623	chr19:16803623:C:G	4.37054e-08	-1.64976	-0.383867	3.69466e-05	-1.68928	-0.454494
16803639	chr19:16803639:A:G	7.45345e-08	-1.69967	0.19983	6.04556e-05	-1.73016	0.0788259
16803672	chr19:16803672:T:A	9.14733e-08	-1.69984e-10	-1.29505	8.60344e-05	-1.69984e-10	-1.2985
16804019	chr19:16804019:G:A	8.88084e-08	-1.69984e-10	-1.32462	8.38413e-05	-1.69984e-10	-1.32432
16804370	chr19:16804370:C:G	5.99586e-08	-1.71745	-3.3072e-10	5.36766e-05	-1.77027	-3.3072e-10
16804518	chr19:16804518:C:T	8.95603e-08	-1.75505	0.438863	7.87492e-05	-1.76456	0.377586
16804554	chr19:16804554:C:T	6.59092e-08	-0.307383	-1.31544	5.19347e-05	-0.504716	-1.29854
16804649	chr19:16804649:G:A	1.69856e-07	-1.69984e-10	-0.676146	0.00015063	-1.69984e-10	-0.738419
16804981	chr19:16804981:C:T	1.21422e-07	-1.69984e-10	-1.01182	0.000123492	-1.69984e-10	-0.937065
16805120	chr19:16805120:G:A	9.41709e-08	-1.69984e-10	-1.26599	9.01446e-05	-1.69984e-10	-1.25183
16805328	chr19:16805328:G:A	9.46847e-08	-1.76702	0.506472	8.3477e-05	-1.77084	0.442168
16806084	chr19:16806084:A:G	5.56272e-08	-0.915885	-0.876543	3.9118e-05	-1.07948	-1.00718
16806646	chr19:16806646:G:A	9.97677e-08	-1.69984e-10	-1.20825	9.3062e-05	-1.69984e-10	-1.21998
16806779	chr19:16806779:C:T	9.18925e-08	-1.69984e-10	-1.29048	8.77079e-05	-1.69984e-10	-1.27923
16807512	chr19:16807512:A:G	6.62463e-08	-1.61772	-3.3072e-10	6.37195e-05	-1.59875	-3.3072e-10
16807738	chr19:16807738:G:A	1.10312e-07	-1.69984e-10	-1.10778	0.000102905	-1.69984e-10	-1.11944
16808107	chr19:16808107:C:T	1.32789e-07	-1.69984e-10	-0.92234	0.000123206	-1.69984e-10	-0.939383
16808232	chr19:16808232:C:T	8.86506e-08	-1.69984e-10	-1.3264	8.36688e-05	-1.69984e-10	-1.32638
16808827	chr19:16808827:C:T	1.11442e-07	-1.69984e-10	-1.09759	0.000109988	-1.69984e-10	-1.05287
16809477	chr19:16809477:C:T	4.73335e-07	-1.69984e-10	0.348705	0.000467943	-1.69984e-10	0.395101
16809585	chr19:16809585:T:C	1.97198e-08	-1.77046	-1.05901	2.06915e-05	-1.76821	-0.955315
16809647	chr19:16809647:C:T	9.59314e-08	-1.69984e-10	-1.24747	8.9014e-05	-1.69984e-10	-1.26445
16809664	chr19:16809664:C:T	4.90025e-07	-1.69984e-10	0.383358	0.0004847	-1.69984e-10	0.430286
16809799	chr19:16809799:C:T	4.25539e-07	-1.69984e-10	0.242257	0.000420148	-1.69984e-10	0.287363
16809861	chr19:16809861:C:T	1.18616e-07	-1.69984e-10	-1.03521	0.000120435	-1.69984e-10	-0.962136
16809903	chr19:16809903:T:A	7.68842e-08	-1.4688	-3.3072e-10	7.59216e-05	-1.42354	-3.3072e-10
16810040	chr19:16810040:G:T	8.87019e-08	-1.69984e-10	-1.32582	8.36906e-05	-1.69984e-10	-1.32612
16810332	chr19:16810332:G:C	9.70064e-08	-1.69984e-10	-1.23632	9.38291e-05	-1.69984e-10	-1.21177
16810386	chr19:16810386:C:T	3.04248e-08	-1.15529	-1.24055	2.83899e-05	-1.21195	-1.19526
16810395	chr19:16810395:G:A	1.01735e-07	-1.69984e-10	-1.18873	9.96745e-05	-1.69984e-10	-1.15133
16810719	chr19:16810719:C:T	8.93627e-08	-1.69984e-10	-1.31839	8.5771e-05	-1.69984e-10	-1.30156
16810774	chr19:16810774:T:C	2.29071e-07	-0.377067	-3.3072e-10	0.000194471	-0.482964	-3.3072e-10
16810951	chr19:16810951:C:T	4.88057e-08	-0.972372	-0.95088	5.31159e-05	-0.775269	-1.0055
16811252	chr19:16811252:A:T	7.60115e-08	-1.48021	-3.3072e-10	7.49916e-05	-1.43587	-3.3072e-10
16812683	chr19:16812683:C:G	2.06584e-08	-1.70625	-1.07673	1.92982e-05	-1.64521	-1.14802
16813444	chr19:16813444:G:A	4.56591e-07	-1.69984e-10	0.312689	0.000449035	-1.69984e-10	0.353857
16813670	chr19:16813670:TTTCACCATGTTGGCCAGGC:T	4.73891e-07	-1.69984e-10	0.349878	0.000468573	-1.69984e-10	0.396447
16814030	chr19:16814030:T:C	1.36671e-07	-1.69984e-10	-0.893523	0.000142074	-1.69984e-10	-0.796896
16814118	chr19:16814118:C:A	1.27804e-07	-1.69984e-10	-0.960603	0.000131922	-1.69984e-10	-0.871035
16814141	chr19:16814141:C:A	9.76178e-08	-1.69984e-10	-1.23004	9.12365e-05	-1.69984e-10	-1.23979
16815256	chr19:16815256:A:T	3.1981e-08	-1.10066	-1.2453	3.27521e-05	-1.06444	-1.19984
16815636	chr19:16815636:C:T	1.64546e-07	-1.69984e-10	-0.707911	0.000151809	-1.69984e-10	-0.730624
16815936	chr19:16815936:T:G	9.37695e-08	-1.69984e-10	-1.27026	8.80207e-05	-1.69984e-10	-1.27567
16815974	chr19:16815974:C:T	1.09258e-07	-1.69984e-10	-1.11739	0.000104801	-1.69984e-10	-1.10118
16816217	chr19:16816217:C:T	9.22321e-08	-1.69984e-10	-1.28679	8.69546e-05	-1.69984e-10	-1.28786
16816407	chr19:16816407:CA:C	1.18351e-07	-1.69984e-10	-1.03744	0.000117335	-1.69984e-10	-0.988212
16816684	chr19:16816684:TC:T	1.18077e-07	-1.69984e-10	-1.03977	0.000108121	-1.69984e-10	-1.06999
16816720	chr19:16816720:G:A	1.80805e-08	-1.64956	-1.26671	1.69105e-05	-1.65794	-1.26737
16816984	chr19:16816984:C:T	1.13668e-07	-1.69984e-10	-1.07782	0.000112257	-1.69984e-10	-1.03245
16817329	chr19:16817329:G:A	1.18195e-07	-1.69984e-10	-1.03876	0.000110406	-1.69984e-10	-1.04908
16817701	chr19:16817701:G:T	9.03982e-08	-1.69984e-10	-1.30687	8.56716e-05	-1.69984e-10	-1.30272
16817835	chr19:16817835:A:C	2.0456e-07	-1.69984e-10	-0.490237	0.000199638	-1.69984e-10	-0.456741
16817953	chr19:16817953:A:C	8.88759e-08	-1.69984e-10	-1.32386	8.36936e-05	-1.69984e-10	-1.32608
16818106	chr19:16818106:C:A	9.54102e-08	-1.69984e-10	-1.25291	9.08828e-05	-1.69984e-10	-1.24367
16818135	chr19:16818135:T:A	1.18713e-07	-1.69984e-10	-1.03439	0.000121684	-1.69984e-10	-0.951814
16818231	chr19:16818231:G:T	9.34408e-08	-1.69984e-10	-1.27377	8.75632e-05	-1.69984e-10	-1.28088
16818475	chr19:16818475:C:T	7.68525e-08	-1.46921	-3.3072e-10	7.542e-05	-1.43017	-3.3072e-10
16818563	chr19:16818563:G:A	8.98872e-08	-1.69984e-10	-1.31254	8.65976e-05	-1.69984e-10	-1.29197
16819353	chr19:16819353:T:C	2.07484e-08	-1.45623	-1.3224	1.86686e-05	-1.5154	-1.311
16819778	chr19:16819778:G:A	9.29898e-08	-1.69984e-10	-1.27861	8.62667e-05	-1.69984e-10	-1.2958
16820184	chr19:16820184:G:A	9.02826e-08	-1.69984e-10	-1.30815	8.7177e-05	-1.69984e-10	-1.2853
16820635	chr19:16820635:C:T	2.02347e-08	-1.76073	-1.04297	1.77824e-05	-1.74817	-1.12687
16820774	chr19:16820774:A:T	8.92932e-08	-1.69984e-10	-1.31917	8.3929e-05	-1.69984e-10	-1.32327
16821086	chr19:16821086:A:T	1.75458e-07	-1.69984e-10	-0.643697	0.00017085	-1.69984e-10	-0.612457
16821093	chr19:16821093:G:A	1.0794e-07	-1.69984e-10	-1.12953	0.000108909	-1.69984e-10	-1.06273
16821913	chr19:16821913:G:A	2.14523e-08	-1.60918	-1.13609	2.1074e-05	-1.66326	-1.04195
16822015	chr19:16822015:T:C	1.68704e-08	-1.66097	-1.32457	1.55151e-05	-1.69615	-1.31528
16822724	chr19:16822724:C:T	1.81312e-07	-1.69984e-10	-0.610877	0.0001763	-1.69984e-10	-0.581057
16822922	chr19:16822922:T:A	9.98286e-08	-1.69984e-10	-1.20764	9.221e-05	-1.69984e-10	-1.22918
16823042	chr19:16823042:TTC:T	9.79519e-08	-1.69984e-10	-1.22662	9.19961e-05	-1.69984e-10	-1.2315
16823069	chr19:16823069:C:T	1.9765e-08	-1.60776	-1.21943	1.85464e-05	-1.64939	-1.18357
16823134	chr19:16823134:GC:G	9.61642e-08	-1.69984e-10	-1.24504	9.01532e-05	-1.69984e-10	-1.25173
16823418	chr19:16823418:C:T	1.90658e-07	-1.69984e-10	-0.560616	0.000185836	-1.69984e-10	-0.528381
16823684	chr19:16823684:T:A	5.3185e-07	-1.69984e-10	0.465263	0.000471922	-1.69984e-10	0.40357
16824341	chr19:16824341:T:C	1.44068e-07	-1.69984e-10	-0.840811	0.000139373	-1.69984e-10	-0.816094
16824436	chr19:16824436:A:G	9.088e-08	-1.69984e-10	-1.30156	8.64364e-05	-1.69984e-10	-1.29384
16824524	chr19:16824524:C:T	1.67601e-08	-1.76937	-1.22273	1.59272e-05	-1.77111	-1.21411
16824528	chr19:16824528:G:A	6.01622e-08	-1.23736	-0.476694	4.40611e-05	-1.36316	-0.60451
16825135	chr19:16825135:T:C	1.45268e-07	-1.69984e-10	-0.832517	0.000140448	-1.69984e-10	-0.808404
16825268	chr19:16825268:C:T	1.2744e-07	-1.69984e-10	-0.963451	0.000117832	-1.69984e-10	-0.983982
16825578	chr19:16825578:A:G	2.31889e-08	-1.47802	-1.1894	1.94555e-05	-1.56022	-1.22489
16825603	chr19:16825603:A:G	9.1872e-08	-1.69984e-10	-1.2907	8.70965e-05	-1.69984e-10	-1.28623
16825864	chr19:16825864:G:A	2.56238e-08	-1.46581	-1.10176	2.70913e-05	-1.3401	-1.11393
16825945	chr19:16825945:C:T	1.65326e-07	-0.703178	-3.3072e-10	0.000159835	-0.6791	-3.3072e-10
16826188	chr19:16826188:C:T	5.97863e-08	-1.72032	-3.3072e-10	5.51513e-05	-1.74316	-3.3072e-10
16826382	chr19:16826382:G:A	2.58076e-08	-1.3799	-1.18053	2.13709e-05	-1.47562	-1.2156
16827020	chr19:16827020:T:C	1.35417e-07	-1.69984e-10	-0.902736	0.000130754	-1.69984e-10	-0.879926
16827391	chr19:16827391:G:A	8.88846e-08	-1.69984e-10	-1.32376	8.42623e-05	-1.69984e-10	-1.31931
16827466	chr19:16827466:G:A	3.22176e-07	-1.69984e-10	-0.0359992	0.000285542	-1.69984e-10	-0.0988538
16827816	chr19:16827816:T:C	2.53949e-08	-1.62863	-0.947922	2.59121e-05	-1.52521	-0.973326
16827837	chr19:16827837:A:G	2.14966e-07	-1.69984e-10	-0.440618	0.000192768	-1.69984e-10	-0.491759
16827910	chr19:16827910:G:A	1.04228e-07	-1.69984e-10	-1.16452	9.66716e-05	-1.69984e-10	-1.18192
16828041	chr19:16828041:CAG:C	1.14727e-07	-1.69984e-10	-1.06854	0.000106564	-1.69984e-10	-1.0845
16828355	chr19:16828355:C:T	9.02599e-08	-1.69984e-10	-1.30841	8.44949e-05	-1.69984e-10	-1.31655
16828542	chr19:16828542:A:G	2.75966e-08	-1.45793	-1.03548	2.93463e-05	-1.31759	-1.05649
16828671	chr19:16828671:A:G	3.69875e-08	-1.76946	-0.43106	3.49983e-05	-1.75351	-0.444437
16829366	chr19:16829366:A:G	6.866e-08	-0.349758	-1.23217	8.23619e-05	-0.0942056	-1.24792
16829597	chr19:16829597:G:A	8.86898e-08	-1.69984e-10	-1.32595	8.3956e-05	-1.69984e-10	-1.32295
16830060	chr19:16830060:A:G	1.39642e-07	-1.69984e-10	-0.872019	0.000135305	-1.69984e-10	-0.845715
16830251	chr19:16830251:C:A	9.4706e-08	-1.69984e-10	-1.26032	8.96875e-05	-1.69984e-10	-1.25691
16830266	chr19:16830266:T:C	6.01924e-08	-1.71355	-3.3072e-10	5.58356e-05	-1.73083	-3.3072e-10
16830514	chr19:16830514:G:A	1.29021e-07	-1.69984e-10	-0.951123	0.000117966	-1.69984e-10	-0.982844
16830599	chr19:16830599:G:C	4.21262e-08	-0.961454	-1.10898	3.29398e-05	-1.10846	-1.1501
16830646	chr19:16830646:T:A	1.74031e-08	-1.63182	-1.32263	1.68388e-05	-1.6051	-1.32446
16831155	chr19:16831155:C:T	1.9819e-07	-1.69984e-10	-0.521872	0.000177174	-1.69984e-10	-0.576114
16831831	chr19:16831831:C:T	1.00169e-07	-1.69984e-10	-1.20424	9.48142e-05	-1.69984e-10	-1.20133
16832221	chr19:16832221:G:A	3.48924e-07	-1.69984e-10	0.0437559	0.000297272	-1.69984e-10	-0.0585968
16832541	chr19:16832541:C:T	1.1925e-07	-1.02988	-3.3072e-10	0.000128378	-0.898266	-3.3072e-10
16832723	chr19:16832723:C:T	6.60166e-08	-0.520798	-1.10039	5.26306e-05	-0.646713	-1.14323
16833351	chr19:16833351:C:T	1.19885e-07	-1.69984e-10	-1.02456	0.000109884	-1.69984e-10	-1.05382
16833556	chr19:16833556:T:C	5.78769e-08	-1.52447	-0.228308	5.71045e-05	-1.38015	-0.328212
16834097	chr19:16834097:G:T	1.34129e-07	-1.69984e-10	-0.912293	0.000129816	-1.69984e-10	-0.887123
16834238	chr19:16834238:A:C	3.53788e-08	-0.918343	-1.32664	4.13603e-05	-0.704218	-1.3267
16834374	chr19:16834374:G:A	9.39587e-08	-1.26824	-3.3072e-10	8.91e-05	-1.26349	-3.3072e-10
16834394	chr19:16834394:G:A	1.64653e-08	-1.72559	-1.28425	1.55643e-05	-1.71022	-1.29804
16835793	chr19:16835793:A:G	6.52726e-08	-1.63253	-3.3072e-10	5.69253e-05	-1.71151	-3.3072e-10
16835953	chr19:16835953:T:C	5.71158e-08	-1.76719	0.0011752	5.47872e-05	-1.73982	-0.00996962
16836261	chr19:16836261:T:G	9.52298e-08	-1.69984e-10	-1.25481	8.83478e-05	-1.69984e-10	-1.27196
16836335	chr19:16836335:C:T	1.12258e-07	-1.69984e-10	-1.0903	0.000101423	-1.69984e-10	-1.13395
16836628	chr19:16836628:A:G	9.11101e-08	-1.69984e-10	-1.29903	8.566e-05	-1.69984e-10	-1.30286
16836880	chr19:16836880:G:A	6.40899e-08	-1.65081	-3.3072e-10	5.81287e-05	-1.69058	-3.3072e-10
16838058	chr19:16838058:C:T	9.99753e-08	-1.69984e-10	-1.20618	9.47909e-05	-1.69984e-10	-1.20157
16838194	chr19:16838194:A:T	1.80728e-08	-1.59093	-1.32575	1.79223e-05	-1.56063	-1.30657
16838233	chr19:16838233:AATC:A	6.51754e-08	-0.511951	-1.12207	5.21173e-05	-0.637444	-1.1623
16838665	chr19:16838665:C:T	1.11159e-07	-1.69984e-10	-1.10014	0.000104061	-1.69984e-10	-1.10826
16839154	chr19:16839154:G:C	1.5686e-08	-1.73918	-1.31916	1.49201e-05	-1.72607	-1.32447
16839413	chr19:16839413:C:T	1.10343e-07	-1.69984e-10	-1.10751	0.000102742	-1.69984e-10	-1.12102
16839453	chr19:16839453:G:A	1.24699e-07	-1.69984e-10	-0.985198	0.00011357	-1.69984e-10	-1.02082
16839544	chr19:16839544:C:T	3.28355e-07	-0.0170024	-3.3072e-10	0.000344702	0.0894353	-3.3072e-10
16839882	chr19:16839882:C:T	1.33568e-07	-1.69984e-10	-0.916489	0.000121198	-1.69984e-10	-0.955819
16839952	chr19:16839952:C:T	2.08555e-08	-1.46801	-1.30547	1.90443e-05	-1.48121	-1.32527
16840266	chr19:16840266:A:G	3.43687e-08	-0.947157	-1.32679	3.91145e-05	-0.760508	-1.32624
16840362	chr19:16840362:C:A	1.73514e-08	-1.70695	-1.25048	1.62008e-05	-1.69679	-1.27139
16840377	chr19:16840377:C:T	1.33614e-07	-1.69984e-10	-0.916143	0.000125512	-1.69984e-10	-0.920846
16840757	chr19:16840757:C:T	2.36335e-07	-0.345849	-3.3072e-10	0.000276229	-0.132014	-3.3072e-10
16841078	chr19:16841078:T:C	5.21611e-08	-0.657238	-1.19952	6.05247e-05	-0.432042	-1.21815
16841378	chr19:16841378:G:A	8.88819e-08	-1.69984e-10	-1.32379	8.399e-05	-1.69984e-10	-1.32255
16841440	chr19:16841440:C:T	1.33914e-07	-1.69984e-10	-0.913899	0.000129601	-1.69984e-10	-0.88878
16841717	chr19:16841717:C:T	1.25705e-07	-1.69984e-10	-0.977159	0.000116406	-1.69984e-10	-0.99616
16841726	chr19:16841726:T:A	1.42826e-07	-1.69984e-10	-0.849474	0.000127411	-1.69984e-10	-0.905827
16842020	chr19:16842020:G:C	1.36501e-07	-0.894767	-3.3072e-10	0.000141451	-0.801293	-3.3072e-10
16842606	chr19:16842606:C:T	1.07535e-07	-1.69984e-10	-1.13328	9.82305e-05	-1.69984e-10	-1.16593
16843069	chr19:16843069:G:A	4.80509e-08	-1.63294	-0.305901	4.47847e-05	-1.54706	-0.404316
16843861	chr19:16843861:AT:A	4.1722e-08	-1.77014	-0.309929	3.98101e-05	-1.73805	-0.331072
16843995	chr19:16843995:G:A	1.74679e-08	-1.71827	-1.23246	1.62596e-05	-1.70943	-1.25513
16844007	chr19:16844007:G:A	1.43049e-07	-1.69984e-10	-0.847911	0.000127556	-1.69984e-10	-0.904692
16844730	chr19:16844730:G:A	9.25255e-08	-1.69984e-10	-1.28361	8.70164e-05	-1.69984e-10	-1.28715
16844923	chr19:16844923:C:T	5.75273e-08	-1.75884	-3.3072e-10	5.3862e-05	-1.76682	-3.3072e-10
16845223	chr19:16845223:A:G	1.12983e-07	-1.69984e-10	-1.08386	0.000105067	-1.69984e-10	-1.09865
16845921	chr19:16845921:G:A	9.36584e-08	-1.69984e-10	-1.27144	8.72288e-05	-1.69984e-10	-1.28471
16846055	chr19:16846055:G:A	5.77156e-08	-1.75557	-3.3072e-10	5.45094e-05	-1.75487	-3.3072e-10
16846469	chr19:16846469:C:T	1.00898e-07	-1.69984e-10	-1.19699	9.40542e-05	-1.69984e-10	-1.20937
16846787	chr19:16846787:A:G	9.0035e-08	-1.69984e-10	-1.3109	8.46178e-05	-1.69984e-10	-1.3151
16847352	chr19:16847352:T:C	9.17713e-08	-1.69984e-10	-1.2918	8.53158e-05	-1.69984e-10	-1.30688
16847495	chr19:16847495:T:C	9.2633e-08	-1.69984e-10	-1.28245	8.69956e-05	-1.69984e-10	-1.28739
16848057	chr19:16848057:T:C	4.30358e-08	-1.54234	-0.506724	4.25022e-05	-1.40504	-0.598646
16848144	chr19:16848144:C:T	1.94494e-08	-1.54862	-1.29466	2.04986e-05	-1.42937	-1.30352
16848164	chr19:16848164:T:G	1.31807e-07	-1.69984e-10	-0.929757	0.000123825	-1.69984e-10	-0.934376
16848372	chr19:16848372:A:G	9.37163e-08	-1.69984e-10	-1.27083	8.71e-05	-1.69984e-10	-1.28619
16848400	chr19:16848400:G:C	3.66182e-08	-1.76133	-0.449228	3.5086e-05	-1.72816	-0.467278
16848796	chr19:16848796:C:T	2.68185e-08	-1.74756	-0.774449	2.63795e-05	-1.74848	-0.73218
16849164	chr19:16849164:T:C	2.54362e-07	-1.69984e-10	-0.27234	0.000238771	-1.69984e-10	-0.277741
16849245	chr19:16849245:G:A	1.69409e-08	-1.69092	-1.29045	1.60907e-05	-1.67263	-1.30238
16849824	chr19:16849824:C:T	4.73417e-08	-0.673772	-1.27994	5.5214e-05	-0.450832	-1.2912
16849859	chr19:16849859:A:G	3.49734e-08	-0.930901	-1.32561	3.97009e-05	-0.745308	-1.32656
16850606	chr19:16850606:G:C	1.324e-07	-1.69984e-10	-0.925272	0.000120363	-1.69984e-10	-0.962733
16850817	chr19:16850817:C:T	1.11941e-07	-1.69984e-10	-1.09312	0.000102528	-1.69984e-10	-1.12311
16851058	chr19:16851058:C:T	5.88324e-08	-1.58766	-0.148744	5.6404e-05	-1.46618	-0.254521
16851088	chr19:16851088:T:TG	6.95006e-08	-1.76605	0.196284	6.65093e-05	-1.73671	0.180804
16851217	chr19:16851217:CTG:C	1.58231e-07	-1.69984e-10	-0.747042	0.000159003	-1.69984e-10	-0.684324
16851616	chr19:16851616:G:A	1.06004e-07	-1.69984e-10	-1.14762	0.000102634	-1.69984e-10	-1.12208
16852447	chr19:16852447:G:A	3.57411e-08	-0.909165	-1.32563	4.076e-05	-0.721594	-1.32395
16852923	chr19:16852923:C:T	1.02103e-07	-1.69984e-10	-1.18512	9.41027e-05	-1.69984e-10	-1.20886
16853987	chr19:16853987:C:T	9.01209e-08	-1.69984e-10	-1.30995	8.46678e-05	-1.69984e-10	-1.31451
16854957	chr19:16854957:G:A	8.97306e-08	-1.69984e-10	-1.31429	8.44724e-05	-1.69984e-10	-1.31682
16854971	chr19:16854971:C:T	1.74187e-07	-1.69984e-10	-0.650969	0.000153419	-1.69984e-10	-0.72007
16855270	chr19:16855270:C:T	1.6708e-07	-1.69984e-10	-0.692628	0.000151437	-1.69984e-10	-0.733076
16855486	chr19:16855486:C:T	5.71335e-08	-1.76571	-3.3072e-10	5.43859e-05	-1.75714	-3.3072e-10
16855578	chr19:16855578:G:A	1.42886e-07	-1.69984e-10	-0.849053	0.000134211	-1.69984e-10	-0.853828
16855687	chr19:16855687:C:T	5.75666e-08	-1.75816	-3.3072e-10	5.36664e-05	-1.77046	-3.3072e-10
16856335	chr19:16856335:G:A	9.34498e-08	-1.69984e-10	-1.27367	8.70583e-05	-1.69984e-10	-1.28667
16856587	chr19:16856587:T:C	9.75495e-08	-1.69984e-10	-1.23074	9.02312e-05	-1.69984e-10	-1.25087
16856634	chr19:16856634:C:T	1.23262e-07	-1.69984e-10	-0.996784	0.000119155	-1.69984e-10	-0.972818
16857005	chr19:16857005:C:T	6.1343e-08	-1.69462	-3.3072e-10	5.67427e-05	-1.71472	-3.3072e-10
16858132	chr19:16858132:C:G	1.84394e-07	-1.69984e-10	-0.594025	0.000166395	-1.69984e-10	-0.638878
16858913	chr19:16858913:G:A	1.83466e-07	-1.69984e-10	-0.599071	0.000165584	-1.69984e-10	-0.643767
16858951	chr19:16858951:A:C	1.02268e-07	-1.69984e-10	-1.18351	9.42179e-05	-1.69984e-10	-1.20763
16860226	chr19:16860226:C:T	1.18077e-07	-1.69984e-10	-1.03976	0.000109944	-1.69984e-10	-1.05327
16860631	chr19:16860631:C:T	2.1243e-07	-1.69984e-10	-0.452488	0.000180499	-1.69984e-10	-0.557518
16860711	chr19:16860711:C:T	5.77625e-08	-1.75476	-3.3072e-10	5.37196e-05	-1.76947	-3.3072e-10
16860727	chr19:16860727:C:G	1.72597e-07	-1.69984e-10	-0.660137	0.000156071	-1.69984e-10	-0.702931
16860899	chr19:16860899:G:A	2.12569e-08	-1.44032	-1.31409	2.01951e-05	-1.46262	-1.28518
16861293	chr19:16861293:G:A	9.24302e-08	-1.69984e-10	-1.28465	8.88706e-05	-1.69984e-10	-1.26606
16861762	chr19:16861762:T:TC	1.43943e-07	-1.69984e-10	-0.841682	0.000125813	-1.69984e-10	-0.918446
16861986	chr19:16861986:G:T	1.04066e-07	-1.69984e-10	-1.16607	9.59205e-05	-1.69984e-10	-1.18972
16863945	chr19:16863945:C:T	3.0793e-08	-1.1978	-1.18601	2.65086e-05	-1.26376	-1.21202
16864072	chr19:16864072:T:C	1.09001e-07	-1.69984e-10	-1.11974	0.000101633	-1.69984e-10	-1.13188
16864188	chr19:16864188:A:G	9.19397e-08	-1.69984e-10	-1.28997	8.63902e-05	-1.69984e-10	-1.29437
16864305	chr19:16864305:C:A	1.82484e-08	-1.59302	-1.314	1.74214e-05	-1.5753	-1.32024
16864449	chr19:16864449:C:T	1.61818e-08	-1.75362	-1.27359	1.58361e-05	-1.70801	-1.28294
16865209	chr19:16865209:GT:G	1.15261e-07	-1.69984e-10	-1.0639	0.000107402	-1.69984e-10	-1.07667
16865478	chr19:16865478:T:C	1.9924e-08	-1.6026	-1.21657	2.08947e-05	-1.57492	-1.13883
16865517	chr19:16865517:C:T	2.36985e-07	-1.69984e-10	-0.343101	0.000253845	-1.69984e-10	-0.21652
16865975	chr19:16865975:G:A	1.01947e-07	-1.69984e-10	-1.18664	9.49826e-05	-1.69984e-10	-1.19955
16866676	chr19:16866676:C:G	9.33058e-08	-1.69984e-10	-1.27522	8.73591e-05	-1.69984e-10	-1.28322
16866765	chr19:16866765:T:G	2.20467e-07	-1.69984e-10	-0.41535	0.000215783	-1.69984e-10	-0.378973
16866818	chr19:16866818:G:A	1.08457e-07	-1.69984e-10	-1.12475	0.000100346	-1.69984e-10	-1.14462
16866886	chr19:16866886:G:A	2.67371e-08	-1.62728	-0.897765	2.64331e-05	-1.51916	-0.959463
16867197	chr19:16867197:G:A	7.63957e-08	-0.777832	-0.697341	5.42791e-05	-0.931146	-0.82796
16867387	chr19:16867387:C:G	5.83306e-08	-1.74497	-3.3072e-10	5.51001e-05	-1.74409	-3.3072e-10
16867600	chr19:16867600:C:T	9.74806e-08	-1.69984e-10	-1.23145	9.07113e-05	-1.69984e-10	-1.24556
16867686	chr19:16867686:G:A	2.75752e-08	-1.19642	-1.29776	2.94756e-05	-1.05879	-1.3109
16867711	chr19:16867711:G:A	9.95023e-08	-1.69984e-10	-1.21092	9.20694e-05	-1.69984e-10	-1.2307
16868305	chr19:16868305:C:G	9.80054e-08	-1.69984e-10	-1.22608	9.11623e-05	-1.69984e-10	-1.2406
16868791	chr19:16868791:GGCTGGTGGGA:G	9.05621e-08	-1.69984e-10	-1.30506	8.45699e-05	-1.69984e-10	-1.31567
16869433	chr19:16869433:A:G	1.22923e-07	-1.69984e-10	-0.999539	0.000109172	-1.69984e-10	-1.06032
16870097	chr19:16870097:G:A	1.10031e-07	-1.69984e-10	-1.11034	0.000101392	-1.69984e-10	-1.13425
16870374	chr19:16870374:A:G	3.42241e-08	-1.59881	-0.679358	3.32174e-05	-1.47953	-0.77064
16870806	chr19:16870806:G:A	5.75875e-08	-1.75779	-3.3072e-10	5.50169e-05	-1.7456	-3.3072e-10
16871467	chr19:16871467:G:A	1.34735e-07	-1.69984e-10	-0.907786	0.000130521	-1.69984e-10	-0.881707
16871533	chr19:16871533:C:T	1.05652e-07	-1.69984e-10	-1.15095	9.90792e-05	-1.69984e-10	-1.15732
16871581	chr19:16871581:T:C	1.51962e-07	-1.69984e-10	-0.787466	0.000134488	-1.69984e-10	-0.851769
16871859	chr19:16871859:C:T	9.18177e-08	-1.69984e-10	-1.29129	8.59254e-05	-1.69984e-10	-1.29976
16872018	chr19:16872018:G:A	3.16041e-07	-0.0552264	-3.3072e-10	0.000332941	0.0547209	-3.3072e-10
16872019	chr19:16872019:G:C	2.87624e-08	-1.5706	-0.881429	2.8863e-05	-1.4458	-0.944881
16872330	chr19:16872330:A:G	3.64258e-08	-1.1114	-1.10442	3.09593e-05	-1.18392	-1.13665
16872383	chr19:16872383:TG:T	2.85491e-07	-1.69984e-10	-0.156889	0.00024853	-1.69984e-10	-0.237682
16872442	chr19:16872442:T:G	2.44819e-08	-1.48925	-1.12391	2.3845e-05	-1.5294	-1.05227
16872590	chr19:16872590:C:T	9.71744e-08	-0.638256	-0.596336	7.48013e-05	-0.634507	-0.803902
16872603	chr19:16872603:C:T	8.96379e-08	-1.69984e-10	-1.31532	8.42274e-05	-1.69984e-10	-1.31972
16872686	chr19:16872686:C:T	3.29595e-08	-1.1281	-1.18772	2.82265e-05	-1.19915	-1.21384
16873009	chr19:16873009:T:C	1.11427e-07	-1.69984e-10	-1.09773	0.000103348	-1.69984e-10	-1.11514
16873189	chr19:16873189:G:A	1.34826e-07	-1.69984e-10	-0.907117	0.000122217	-1.69984e-10	-0.947448
16873469	chr19:16873469:A:G	1.18146e-07	-1.69984e-10	-1.03918	0.000108452	-1.69984e-10	-1.06694
16873500	chr19:16873500:A:G	9.93591e-08	-1.69984e-10	-1.21236	9.21401e-05	-1.69984e-10	-1.22993
16873817	chr19:16873817:C:G	9.59477e-08	-1.69984e-10	-1.2473	8.95008e-05	-1.69984e-10	-1.259
16874222	chr19:16874222:A:T	6.98046e-08	-0.746959	-0.81844	5.01837e-05	-0.902563	-0.934991
16874257	chr19:16874257:C:T	9.488e-08	-1.69984e-10	-1.25849	8.82221e-05	-1.69984e-10	-1.27339
16874497	chr19:16874497:TTGATTTGGTC:T	1.0554e-07	-1.69984e-10	-1.15201	9.81051e-05	-1.69984e-10	-1.16721
16875914	chr19:16875914:T:C	8.95341e-08	-1.69984e-10	-1.31648	8.39965e-05	-1.69984e-10	-1.32247
16875943	chr19:16875943:C:T	3.21371e-08	-1.18775	-1.15334	2.75764e-05	-1.25419	-1.18209
16876446	chr19:16876446:T:TGTGCC	8.86939e-08	-1.69984e-10	-1.32591	8.36587e-05	-1.69984e-10	-1.3265
16876620	chr19:16876620:C:T	1.03904e-07	-1.69984e-10	-1.16763	9.73283e-05	-1.69984e-10	-1.17515
16876667	chr19:16876667:C:T	1.85208e-08	-1.75494	-1.13727	1.81603e-05	-1.73696	-1.11705
16876747	chr19:16876747:C:T	1.17642e-07	-1.69984e-10	-1.04345	0.000108003	-1.69984e-10	-1.07109
16877241	chr19:16877241:C:T	1.00411e-07	-1.69984e-10	-1.20183	9.19613e-05	-1.69984e-10	-1.23188
16877645	chr19:16877645:A:G	1.98721e-08	-1.49501	-1.32677	2.05348e-05	-1.40856	-1.32256
16877665	chr19:16877665:T:C	3.58215e-08	-1.74745	-0.485104	3.4905e-05	-1.69891	-0.501709
16877939	chr19:16877939:G:A	1.01256e-07	-1.69984e-10	-1.19345	9.41075e-05	-1.69984e-10	-1.20881
16877975	chr19:16877975:G:A	1.94313e-08	-1.54665	-1.29756	1.85324e-05	-1.52651	-1.30721
16878888	chr19:16878888:C:T	2.28911e-08	-1.71067	-0.969676	2.05111e-05	-1.67447	-1.05781
16878936	chr19:16878936:G:A	1.63739e-07	-1.69984e-10	-0.712825	0.000147554	-1.69984e-10	-0.759053
16879059	chr19:16879059:C:T	5.74792e-08	-1.75967	-3.3072e-10	5.48704e-05	-1.74827	-3.3072e-10
16879352	chr19:16879352:G:A	9.29356e-08	-1.69984e-10	-1.27919	8.65695e-05	-1.69984e-10	-1.2923
16879496	chr19:16879496:G:A	2.57554e-08	-1.40374	-1.15872	2.72604e-05	-1.26193	-1.18588
16879598	chr19:16879598:G:A	9.37474e-08	-1.2705	-3.3072e-10	8.78325e-05	-1.27781	-3.3072e-10
16879822	chr19:16879822:C:T	1.00138e-07	-1.69984e-10	-1.20455	9.5305e-05	-1.69984e-10	-1.19616
16879841	chr19:16879841:A:G	1.65629e-07	-1.69984e-10	-0.701351	0.000156341	-1.69984e-10	-0.701206
16879876	chr19:16879876:A:G	2.60033e-08	-1.59997	-0.952902	2.60324e-05	-1.48362	-1.01029
16879984	chr19:16879984:T:C	2.52631e-08	-1.52052	-1.06123	2.62472e-05	-1.3888	-1.09688
16880055	chr19:16880055:G:A	1.16928e-07	-1.69984e-10	-1.04954	0.000107378	-1.69984e-10	-1.07689
16880163	chr19:16880163:G:A	2.73563e-08	-1.28356	-1.21859	2.37758e-05	-1.34358	-1.241
16880787	chr19:16880787:C:T	1.33191e-07	-1.69984e-10	-0.919318	0.000120806	-1.69984e-10	-0.959056
16881054	chr19:16881054:G:A	9.30521e-08	-1.69984e-10	-1.27794	8.67303e-05	-1.69984e-10	-1.29044
16881419	chr19:16881419:A:G	1.18542e-07	-1.69984e-10	-1.03583	0.000108785	-1.69984e-10	-1.06387
16881620	chr19:16881620:T:G	2.37138e-08	-1.4821	-1.16294	2.47693e-05	-1.35398	-1.18967
16882314	chr19:16882314:A:G	2.86522e-08	-1.55888	-0.896986	2.88742e-05	-1.43162	-0.958679
16882697	chr19:16882697:G:A	2.1097e-08	-1.7694	-0.992565	1.84873e-05	-1.76199	-1.07417
16882708	chr19:16882708:C:T	1.14903e-07	-1.69984e-10	-1.06701	0.000107447	-1.69984e-10	-1.07624
16882805	chr19:16882805:T:G	1.29914e-07	-1.69984e-10	-0.944222	0.000117936	-1.69984e-10	-0.983104
16882814	chr19:16882814:T:C	9.12005e-08	-1.69984e-10	-1.29804	8.65801e-05	-1.69984e-10	-1.29217
16882872	chr19:16882872:A:G	1.14905e-07	-1.69984e-10	-1.06699	0.000105578	-1.69984e-10	-1.0938
16883036	chr19:16883036:A:C	1.34776e-07	-1.69984e-10	-0.907485	0.000125243	-1.69984e-10	-0.922987
16883279	chr19:16883279:G:A	2.13227e-08	-1.43145	-1.31987	2.01657e-05	-1.42498	-1.32429
16883377	chr19:16883377:C:T	1.38737e-07	-0.878517	-3.3072e-10	0.000151487	-0.732744	-3.3072e-10
16883419	chr19:16883419:G:A	2.05957e-08	-1.49803	-1.28798	1.97365e-05	-1.47038	-1.30039
16883632	chr19:16883632:G:A	5.76138e-08	-1.75734	-3.3072e-10	5.50557e-05	-1.7449	-3.3072e-10
16883753	chr19:16883753:G:A	7.66193e-08	-1.47225	-3.3072e-10	6.93147e-05	-1.51459	-3.3072e-10
16883932	chr19:16883932:A:G	2.31867e-08	-1.68842	-0.979097	2.06595e-05	-1.61971	-1.10536
16884105	chr19:16884105:T:C	3.05597e-08	-1.47716	-0.914251	3.16841e-05	-1.32129	-0.976136
16884234	chr19:16884234:A:G	1.16718e-07	-1.69984e-10	-1.05134	0.000108725	-1.69984e-10	-1.06442
16884261	chr19:16884261:C:T	2.11837e-08	-1.76739	-0.99048	1.85414e-05	-1.75378	-1.07946
16884275	chr19:16884275:C:T	1.61237e-08	-1.75903	-1.27178	1.56811e-05	-1.71863	-1.28216
16884810	chr19:16884810:T:C	9.35813e-08	-1.69984e-10	-1.27227	8.75894e-05	-1.69984e-10	-1.28058
16885582	chr19:16885582:C:T	1.3762e-07	-1.69984e-10	-0.8866	0.000124605	-1.69984e-10	-0.928099
16886453	chr19:16886453:C:T	2.61147e-08	-1.35225	-1.19635	2.73386e-05	-1.22744	-1.2175
16886677	chr19:16886677:T:C	1.9386e-08	-1.56746	-1.27909	1.97916e-05	-1.47571	-1.29227
16886878	chr19:16886878:T:C	1.54133e-08	-1.75551	-1.32036	1.42374e-05	-1.7706	-1.32677
16887377	chr19:16887377:T:C	2.42927e-08	-1.44747	-1.17345	1.93614e-05	-1.56241	-1.22756
16887573	chr19:16887573:T:C	1.3783e-07	0.439423	-1.3245	0.000131542	0.452047	-1.32597
16887684	chr19:16887684:A:G	1.34536e-07	-1.69984e-10	-0.909269	0.000125404	-1.69984e-10	-0.921704
16887811	chr19:16887811:G:T	9.33465e-08	-1.69984e-10	-1.27478	8.89986e-05	-1.69984e-10	-1.26462
16887908	chr19:16887908:G:A	2.93793e-08	-1.34271	-1.0881	3.19237e-05	-1.19945	-1.09044
16888325	chr19:16888325:C:T	9.93462e-08	-1.69984e-10	-1.21249	9.25253e-05	-1.69984e-10	-1.22576
16888334	chr19:16888334:C:T	3.68747e-07	-1.69984e-10	0.0990119	0.000343779	-1.69984e-10	0.086755
16888540	chr19:16888540:C:T	1.55926e-07	-1.69984e-10	-0.761717	0.000162177	-1.69984e-10	-0.664559
16888683	chr19:16888683:G:A	8.86748e-08	-1.69984e-10	-1.32612	8.3824e-05	-1.69984e-10	-1.32452
16889086	chr19:16889086:T:C	2.83063e-08	-1.30535	-1.16266	2.08193e-05	-1.47372	-1.24364
16889320	chr19:16889320:G:A	7.27898e-08	-1.08056	-0.442967	4.98021e-05	-1.17179	-0.673394
16889420	chr19:16889420:C:T	6.39003e-08	-1.15802	-0.495751	4.4282e-05	-1.24372	-0.718944
16889821	chr19:16889821:G:A	5.33374e-08	-1.3065	-0.527964	4.12183e-05	-1.34267	-0.691693
16889826	chr19:16889826:T:C	8.87381e-08	-1.69984e-10	-1.32541	8.36369e-05	-1.69984e-10	-1.32676
16890234	chr19:16890234:G:T	1.02917e-07	-1.69984e-10	-1.17718	9.87955e-05	-1.69984e-10	-1.16019
16890392	chr19:16890392:C:T	6.11274e-07	0.604446	-3.3072e-10	0.000542142	0.542284	-3.3072e-10
16890429	chr19:16890429:C:T	9.18954e-08	-1.69984e-10	-1.29045	8.60877e-05	-1.69984e-10	-1.29788
16891046	chr19:16891046:G:A	9.51456e-08	-1.69984e-10	-1.25569	8.8891e-05	-1.69984e-10	-1.26583
16891310	chr19:16891310:C:T	2.9034e-08	-1.72372	-0.718916	2.53423e-05	-1.71737	-0.803397
16892594	chr19:16892594:C:T	2.00419e-08	-1.66284	-1.15043	1.93687e-05	-1.58378	-1.2058
16892742	chr19:16892742:G:A	1.02135e-07	-1.40965	0.224841	8.25303e-05	-1.37524	0.0351617
16892748	chr19:16892748:C:T	2.78665e-08	-1.65394	-0.829733	2.05936e-05	-1.74412	-0.984142
16892919	chr19:16892919:GCACA:G	1.402e-07	-1.69984e-10	-0.868025	0.000129656	-1.69984e-10	-0.88836
16893238	chr19:16893238:T:C	2.07568e-08	-1.75927	-1.01895	1.92744e-05	-1.72928	-1.06519
16893388	chr19:16893388:G:A	1.16415e-07	-1.69984e-10	-1.05394	0.000107619	-1.69984e-10	-1.07465
16893505	chr19:16893505:G:A	1.25761e-07	-1.69984e-10	-0.976718	0.000118583	-1.69984e-10	-0.977632
16893962	chr19:16893962:G:A	1.76057e-07	-1.69984e-10	-0.640293	0.000165762	-1.69984e-10	-0.64269
16894137	chr19:16894137:TG:T	9.8517e-08	-1.69984e-10	-1.22087	9.25759e-05	-1.69984e-10	-1.22522
16894218	chr19:16894218:C:T	8.86152e-08	-1.69984e-10	-1.32679	8.37759e-05	-1.69984e-10	-1.3251
16894544	chr19:16894544:C:T	1.26073e-07	-1.69984e-10	-0.974241	0.000117086	-1.69984e-10	-0.990334
16894675	chr19:16894675:A:G	8.86153e-08	-1.69984e-10	-1.32679	8.37191e-05	-1.69984e-10	-1.32578
16894895	chr19:16894895:G:A	9.64008e-08	-1.69984e-10	-1.24258	8.98247e-05	-1.69984e-10	-1.25538
16895417	chr19:16895417:G:A	1.29703e-07	-1.69984e-10	-0.945848	0.000120387	-1.69984e-10	-0.962534
16895589	chr19:16895589:A:G	8.86153e-08	-1.69984e-10	-1.32679	8.36704e-05	-1.69984e-10	-1.32636
16896136	chr19:16896136:A:C	3.36643e-07	-1.69984e-10	0.0079251	0.000290521	-1.69984e-10	-0.0815704
16896154	chr19:16896154:C:A	9.06906e-08	-1.69984e-10	-1.30365	8.62054e-05	-1.69984e-10	-1.29651
16896407	chr19:16896407:A:G	1.20204e-07	-1.69984e-10	-1.02191	0.000113528	-1.69984e-10	-1.02119
16896567	chr19:16896567:G:T	5.80196e-08	-1.75032	-3.3072e-10	5.73481e-05	-1.70411	-3.3072e-10
16896827	chr19:16896827:T:C	8.87951e-08	-1.69984e-10	-1.32477	8.37699e-05	-1.69984e-10	-1.32517
16897206	chr19:16897206:C:T	1.19382e-07	-1.69984e-10	-1.02877	0.000110835	-1.69984e-10	-1.04521
16897767	chr19:16897767:G:C	2.05593e-08	-1.59018	-1.19761	1.66232e-05	-1.68132	-1.26113
16897999	chr19:16897999:G:A	1.28758e-07	-1.69984e-10	-0.953164	0.00011954	-1.69984e-10	-0.969589
16898286	chr19:16898286:A:G	1.252e-07	-1.69984e-10	-0.981187	0.000116314	-1.69984e-10	-0.996949
16898346	chr19:16898346:A:AT	8.86318e-08	-1.69984e-10	-1.32661	8.38954e-05	-1.69984e-10	-1.32367
16898561	chr19:16898561:A:G	2.72422e-08	-1.23182	-1.27451	2.52199e-05	-1.2461	-1.27951
16898691	chr19:16898691:A:T	6.03859e-08	-1.71034	-3.3072e-10	5.83927e-05	-1.68605	-3.3072e-10
16899387	chr19:16899387:G:T	2.99562e-07	-1.69984e-10	-0.108777	0.000328027	-1.69984e-10	0.0398499
16899388	chr19:16899388:C:G	8.88563e-08	-1.69984e-10	-1.32408	8.36761e-05	-1.69984e-10	-1.32629
16899573	chr19:16899573:G:T	1.05943e-07	-1.69984e-10	-1.1482	9.83251e-05	-1.69984e-10	-1.16497
16899781	chr19:16899781:C:T	1.1184e-07	-1.69984e-10	-1.09403	0.000114783	-1.69984e-10	-1.0102
16900206	chr19:16900206:C:G	1.03414e-07	-1.69984e-10	-1.17236	9.62772e-05	-1.69984e-10	-1.18601
16900382	chr19:16900382:G:A	1.45925e-07	-1.69984e-10	-0.828009	0.000155106	-1.69984e-10	-0.709133
16900436	chr19:16900436:C:A	4.91928e-08	-1.70477	-0.210577	4.50137e-05	-1.64262	-0.303662
16900471	chr19:16900471:G:C	1.93364e-07	-0.546524	-3.3072e-10	0.000171528	-0.608496	-3.3072e-10
16900674	chr19:16900674:T:C	1.69786e-08	-1.75363	-1.22551	1.64435e-05	-1.71487	-1.23844
16900754	chr19:16900754:G:A	2.58911e-08	-1.6953	-0.861899	2.35358e-05	-1.63214	-0.962586
16901166	chr19:16901166:G:A	1.40663e-07	-1.69984e-10	-0.864734	0.000131138	-1.69984e-10	-0.876995
16901547	chr19:16901547:A:G	9.40877e-08	-1.69984e-10	-1.26687	8.68678e-05	-1.69984e-10	-1.28886
16901847	chr19:16901847:G:A	3.02531e-08	-1.76313	-0.638367	3.20578e-05	-1.77076	-0.514946
16901911	chr19:16901911:T:C	9.0503e-08	-1.69984e-10	-1.30572	8.6388e-05	-1.69984e-10	-1.2944
16902053	chr19:16902053:G:T	9.04741e-08	-1.69984e-10	-1.30604	8.63535e-05	-1.69984e-10	-1.2948
16902312	chr19:16902312:C:T	8.90103e-08	-1.69984e-10	-1.32235	8.44256e-05	-1.69984e-10	-1.31737
16902324	chr19:16902324:G:A	2.42507e-07	-1.69984e-10	-0.320068	0.000262236	-1.69984e-10	-0.183998
16903109	chr19:16903109:C:T	2.72014e-08	-1.21322	-1.2946	2.47331e-05	-1.2581	-1.287
16903551	chr19:16903551:A:C	8.13033e-07	-1.69984e-10	0.889673	0.000856804	-1.69984e-10	0.999964
16903670	chr19:16903670:A:C	1.05922e-07	-1.69984e-10	-1.1484	0.000101826	-1.69984e-10	-1.12998
16903908	chr19:16903908:T:C	8.35891e-08	-1.38519	-3.3072e-10	7.57418e-05	-1.42591	-3.3072e-10
16903932	chr19:16903932:A:C	1.68482e-07	-1.69984e-10	-0.684267	0.000149318	-1.69984e-10	-0.747164
16903956	chr19:16903956:C:T	8.87265e-08	-1.69984e-10	-1.32554	8.36347e-05	-1.69984e-10	-1.32679
16903961	chr19:16903961:C:T	2.55577e-07	-1.69984e-10	-0.267576	0.000277378	-1.69984e-10	-0.127862
16904610	chr19:16904610:C:G	1.34364e-07	-1.69984e-10	-0.910548	0.000119756	-1.69984e-10	-0.967791
16904618	chr19:16904618:G:A	1.92869e-08	-1.77104	-1.08064	1.96483e-05	-1.74887	-1.02638
16904689	chr19:16904689:G:A	4.88825e-08	-1.60159	-0.320088	4.404e-05	-1.63286	-0.335284
16904797	chr19:16904797:T:C	3.23054e-08	-1.74923	-0.586633	2.7689e-05	-1.67411	-0.758097
16904873	chr19:16904873:C:T	7.64682e-08	-1.47422	-3.3072e-10	6.87197e-05	-1.52321	-3.3072e-10
16904875	chr19:16904875:C:T	3.02333e-08	-1.73215	-0.670009	3.28904e-05	-1.66574	-0.594329
16905317	chr19:16905317:T:C	2.7337e-08	-1.76839	-0.734473	2.21465e-05	-1.7585	-0.897066
16906104	chr19:16906104:T:C	8.32416e-08	-1.38935	-3.3072e-10	8.39339e-05	-1.32321	-3.3072e-10
16906537	chr19:16906537:G:A	2.7301e-07	-1.69984e-10	-0.201592	0.000238127	-1.69984e-10	-0.280439
16906606	chr19:16906606:A:G	1.87765e-08	-1.71075	-1.16774	1.72935e-05	-1.72449	-1.17842
16907068	chr19:16907068:G:A	3.08779e-08	-1.69351	-0.687547	2.68886e-05	-1.65366	-0.807878
16907381	chr19:16907381:G:A	8.94542e-08	-1.69984e-10	-1.31737	8.39818e-05	-1.69984e-10	-1.32264
16907794	chr19:16907794:A:G	1.75686e-08	-1.76328	-1.1817	1.67502e-05	-1.77002	-1.16482
16908042	chr19:16908042:C:T	2.15257e-08	-1.55475	-1.1871	2.08393e-05	-1.53776	-1.17865
16908376	chr19:16908376:AT:A	6.98693e-08	-1.56447	-3.3072e-10	7.19214e-05	-1.47767	-3.3072e-10
16908734	chr19:16908734:G:A	1.3013e-07	-1.69984e-10	-0.942566	0.000122797	-1.69984e-10	-0.942709
16909097	chr19:16909097:G:A	2.39014e-08	-1.5087	-1.12846	2.31866e-05	-1.49146	-1.11821
16909255	chr19:16909255:T:A	1.07116e-07	-1.69984e-10	-1.13718	0.000104067	-1.69984e-10	-1.10821
16910231	chr19:16910231:G:A	7.61489e-08	-1.29837	-0.180038	7.81354e-05	-1.15254	-0.242264
16910256	chr19:16910256:G:A	2.80057e-08	-1.42424	-1.05445	2.73906e-05	-1.40256	-1.04048
16910382	chr19:16910382:C:G	1.51262e-07	-1.69984e-10	-0.792082	0.000139994	-1.69984e-10	-0.811648
16911761	chr19:16911761:G:A	1.59512e-07	-1.69984e-10	-0.738978	0.00015845	-1.69984e-10	-0.687807
16911904	chr19:16911904:C:T	3.46634e-07	0.0371721	-3.3072e-10	0.000423405	0.295086	-3.3072e-10
16912538	chr19:16912538:C:A	5.01338e-08	-1.36722	-0.529185	5.19642e-05	-1.23654	-0.56615
16912595	chr19:16912595:G:A	1.11931e-07	-1.69984e-10	-1.09322	0.000103073	-1.69984e-10	-1.11781
16913259	chr19:16913259:A:T	9.39992e-08	-1.69984e-10	-1.26781	8.81935e-05	-1.69984e-10	-1.27371
16913723	chr19:16913723:T:C	5.34341e-08	-0.512235	-1.32041	5.91322e-05	-0.350341	-1.32313
16913862	chr19:16913862:G:T	8.25373e-08	-0.076646	-1.3212	9.52084e-05	0.124377	-1.32155
16914253	chr19:16914253:CA:C	1.25884e-07	-1.69984e-10	-0.975735	0.000115271	-1.69984e-10	-1.00595
16914256	chr19:16914256:GA:G	1.33022e-07	-1.69984e-10	-0.920585	0.000121525	-1.69984e-10	-0.953125
16914482	chr19:16914482:G:A	5.19813e-08	-0.752372	-1.10784	4.95922e-05	-0.682548	-1.16686
16914501	chr19:16914501:G:A	3.18982e-08	-1.74306	-0.605488	2.75469e-05	-1.70406	-0.733294
16915638	chr19:16915638:C:T	1.64635e-08	-1.77046	-1.23949	1.4784e-05	-1.77059	-1.28911
16916130	chr19:16916130:C:A	1.79976e-08	-1.76766	-1.1532	1.59069e-05	-1.75925	-1.22724
16916251	chr19:16916251:T:C	1.84402e-08	-1.75349	-1.14308	1.63627e-05	-1.73758	-1.22066
16916752	chr19:16916752:T:C	1.43434e-07	-1.69984e-10	-0.845221	0.000131638	-1.69984e-10	-0.873185
16916797	chr19:16916797:A:G	1.87338e-08	-1.72977	-1.151	1.67363e-05	-1.70996	-1.22571
16916937	chr19:16916937:G:A	8.92139e-08	-1.69984e-10	-1.32006	8.37438e-05	-1.69984e-10	-1.32548
16917397	chr19:16917397:T:A	1.11707e-07	-1.09522	-3.3072e-10	9.95938e-05	-1.15214	-3.3072e-10
16917470	chr19:16917470:G:A	1.65898e-08	-1.73013	-1.27218	1.54189e-05	-1.70977	-1.30788
16917734	chr19:16917734:T:C	8.94327e-08	-1.69984e-10	-1.31761	8.43047e-05	-1.69984e-10	-1.31881
16918056	chr19:16918056:C:T	1.76858e-08	-1.73396	-1.20437	1.60213e-05	-1.71474	-1.26458
16918418	chr19:16918418:TG:T	1.84931e-08	-1.72651	-1.16719	1.66058e-05	-1.70596	-1.23753
16918463	chr19:16918463:T:A	1.76529e-08	-1.74063	-1.19957	1.59437e-05	-1.7229	-1.26128
16918858	chr19:16918858:A:G	9.14866e-08	-1.69984e-10	-1.29491	8.7616e-05	-1.69984e-10	-1.28028
16919402	chr19:16919402:GCCT:G	9.24747e-08	-1.69984e-10	-1.28416	8.87447e-05	-1.69984e-10	-1.26748
16919696	chr19:16919696:G:A	4.12679e-08	-1.37592	-0.715098	3.67784e-05	-1.26174	-0.88659
16919701	chr19:16919701:C:T	1.03035e-07	-1.69984e-10	-1.17603	9.84228e-05	-1.69984e-10	-1.16397
16919783	chr19:16919783:G:A	1.78973e-08	-1.72568	-1.20077	1.62201e-05	-1.70506	-1.26193
16919858	chr19:16919858:A:C	4.51247e-08	-1.59699	-0.404683	4.28841e-05	-1.59525	-0.399496
16919948	chr19:16919948:G:A	1.61193e-07	-1.69984e-10	-0.728496	0.000151185	-1.69984e-10	-0.734738
16919984	chr19:16919984:C:T	1.57558e-07	-1.69984e-10	-0.751303	0.000151923	-1.69984e-10	-0.729868
16920314	chr19:16920314:T:C	8.98001e-08	-1.69984e-10	-1.31351	8.55687e-05	-1.69984e-10	-1.30392
16920593	chr19:16920593:C:T	1.85544e-08	-1.73081	-1.15958	1.66896e-05	-1.70653	-1.23192
16920637	chr19:16920637:T:C	1.86876e-08	-1.7164	-1.16684	1.6901e-05	-1.68861	-1.23726
16920964	chr19:16920964:C:T	6.03734e-08	-1.71055	-3.3072e-10	5.43262e-05	-1.75824	-3.3072e-10
16921015	chr19:16921015:C:T	1.82263e-08	-1.71532	-1.19292	1.65672e-05	-1.68779	-1.25803
16921450	chr19:16921450:C:T	2.07288e-07	0.849287	-1.32628	0.000218237	0.957361	-1.32502
16921458	chr19:16921458:T:A	2.84425e-08	-1.71369	-0.74952	2.47003e-05	-1.6872	-0.859232
16921740	chr19:16921740:A:G	2.81801e-08	-1.54438	-0.9281	2.55013e-05	-1.51395	-1.00057
16921749	chr19:16921749:T:C	2.82796e-08	-1.54129	-0.927671	2.55881e-05	-1.51042	-1.0007
16922159	chr19:16922159:T:C	4.3499e-08	-1.55749	-0.480872	3.93285e-05	-1.51801	-0.563289
16922344	chr19:16922344:A:G	7.33721e-08	-0.313122	-1.20243	5.6561e-05	-0.549498	-1.16843
16922935	chr19:16922935:C:T	2.45745e-07	0.955251	-1.26206	0.000168536	0.60115	-1.22725
16922962	chr19:16922962:C:T	1.34373e-07	-1.69984e-10	-0.910479	0.000126985	-1.69984e-10	-0.909175
16923132	chr19:16923132:T:C	3.60862e-08	-0.980413	-1.24477	2.9608e-05	-1.14712	-1.21808
16923449	chr19:16923449:C:T	3.0196e-08	-1.71072	-0.69267	2.62906e-05	-1.67592	-0.808115
16923753	chr19:16923753:C:T	1.19427e-07	-1.69984e-10	-1.0284	0.000114103	-1.69984e-10	-1.01614
16923756	chr19:16923756:G:C	8.86198e-08	-1.69984e-10	-1.32674	8.36848e-05	-1.69984e-10	-1.32619
16923925	chr19:16923925:C:T	8.97658e-08	-1.69984e-10	-1.31389	8.42235e-05	-1.69984e-10	-1.31977
16924224	chr19:16924224:T:C	8.89667e-08	-1.69984e-10	-1.32284	8.56626e-05	-1.69984e-10	-1.30283
16924609	chr19:16924609:C:T	1.00237e-07	-1.69984e-10	-1.20356	9.56115e-05	-1.69984e-10	-1.19295
16924695	chr19:16924695:C:T	8.96953e-08	-1.69984e-10	-1.31468	8.44768e-05	-1.69984e-10	-1.31677
16924739	chr19:16924739:T:C	2.03409e-08	-1.75704	-1.04142	1.97021e-05	-1.66094	-1.11158
16925015	chr19:16925015:A:C	1.48341e-07	-1.69984e-10	-0.811588	0.000143805	-1.69984e-10	-0.784787
16925088	chr19:16925088:C:A	1.60793e-07	0.456734	-1.18772	0.000171895	0.555427	-1.16179
16925277	chr19:16925277:C:T	1.12751e-07	-1.69984e-10	-1.08591	0.000113803	-1.69984e-10	-1.01877
16925385	chr19:16925385:A:T	6.63404e-08	-1.6163	-3.3072e-10	6.19722e-05	-1.62656	-3.3072e-10
16925436	chr19:16925436:C:T	1.11966e-07	-1.69984e-10	-1.0929	0.000106589	-1.69984e-10	-1.08426
16925961	chr19:16925961:A:C	9.49281e-08	-1.69984e-10	-1.25798	9.31987e-05	-1.69984e-10	-1.21851
16925996	chr19:16925996:G:C	3.05567e-08	-1.51565	-0.875866	2.72183e-05	-1.41631	-1.03304
16926029	chr19:16926029:G:A	1.4666e-07	0.503132	-1.32611	0.000154041	0.60919	-1.32521
16927030	chr19:16927030:A:G	9.38093e-08	-1.69984e-10	-1.26983	9.18292e-05	-1.69984e-10	-1.23331
16927140	chr19:16927140:T:C	9.67813e-08	-1.69984e-10	-1.23864	9.5408e-05	-1.69984e-10	-1.19508
16927975	chr19:16927975:G:A	1.35397e-07	-1.69984e-10	-0.902885	0.000129871	-1.69984e-10	-0.886705
16928213	chr19:16928213:A:C	2.53529e-08	-1.47535	-1.10285	2.27048e-05	-1.54034	-1.09033
16928632	chr19:16928632:A:G	1.0103e-07	-1.69984e-10	-1.19568	9.49683e-05	-1.69984e-10	-1.1997
16928812	chr19:16928812:C:T	9.45272e-08	-1.69984e-10	-1.26221	8.9749e-05	-1.69984e-10	-1.25623
16928825	chr19:16928825:T:C	8.89889e-08	-1.69984e-10	-1.32259	8.51952e-05	-1.69984e-10	-1.3083
16928853	chr19:16928853:T:C	8.87208e-08	-1.69984e-10	-1.3256	8.45901e-05	-1.69984e-10	-1.31543
16928888	chr19:16928888:G:A	8.87788e-08	-1.69984e-10	-1.32495	8.47154e-05	-1.69984e-10	-1.31395
16929436	chr19:16929436:A:G	8.88504e-08	-1.69984e-10	-1.32414	8.48914e-05	-1.69984e-10	-1.31187
16929830	chr19:16929830:G:C	8.91577e-08	-1.69984e-10	-1.32069	8.45912e-05	-1.69984e-10	-1.31541
16930060	chr19:16930060:A:G	7.8661e-08	-0.128339	-1.31761	5.63635e-05	-0.430161	-1.29126
16930125	chr19:16930125:G:A	8.86227e-08	-1.69984e-10	-1.32671	8.41642e-05	-1.69984e-10	-1.32047
16930178	chr19:16930178:C:T	8.86178e-08	-1.69984e-10	-1.32677	8.41169e-05	-1.69984e-10	-1.32104
16930362	chr19:16930362:G:A	7.887e-08	-0.137575	-1.30572	8.23344e-05	-0.0587053	-1.28375
16930801	chr19:16930801:G:A	2.86244e-08	-1.65034	-0.806501	2.44532e-05	-1.58003	-0.976456
16931245	chr19:16931245:G:A	8.8643e-08	-1.69984e-10	-1.32648	8.42856e-05	-1.69984e-10	-1.31903
16931352	chr19:16931352:T:C	7.22266e-08	-0.216877	-1.31441	5.23183e-05	-0.510694	-1.2852
16931478	chr19:16931478:G:A	9.05245e-08	-1.69984e-10	-1.30548	8.55661e-05	-1.69984e-10	-1.30395
16931570	chr19:16931570:T:C	9.39252e-08	-1.69984e-10	-1.2686	8.97478e-05	-1.69984e-10	-1.25624
16931803	chr19:16931803:C:A	1.77812e-07	-1.69984e-10	-0.630369	0.000172061	-1.69984e-10	-0.605398
16931870	chr19:16931870:A:G	1.14861e-07	-1.69984e-10	-1.06737	0.000112636	-1.69984e-10	-1.02908
16932087	chr19:16932087:A:G	1.15257e-07	-1.69984e-10	-1.06393	0.000110204	-1.69984e-10	-1.05092
16932090	chr19:16932090:T:G	6.67696e-06	-1.69984e-10	2.99532	0.00635571	-1.69984e-10	3.00386
16932231	chr19:16932231:G:A	8.86334e-08	-1.69984e-10	-1.32659	8.38928e-05	-1.69984e-10	-1.3237
16932406	chr19:16932406:G:A	9.53875e-08	-1.69984e-10	-1.25315	8.76983e-05	-1.69984e-10	-1.27934
16932650	chr19:16932650:AC:A	8.64936e-08	-0.037074	-1.31395	6.64356e-05	-0.255398	-1.30161
16933039	chr19:16933039:T:C	5.8317e-08	-0.435131	-1.31007	4.35137e-05	-0.701852	-1.27832
16933296	chr19:16933296:T:C	6.71415e-08	-0.285792	-1.3185	4.90117e-05	-0.567559	-1.29363
16933371	chr19:16933371:A:G	8.86441e-08	-1.69984e-10	-1.32647	8.4288e-05	-1.69984e-10	-1.31901
16933391	chr19:16933391:A:C	1.02215e-07	-1.69984e-10	-1.18402	9.33929e-05	-1.69984e-10	-1.21643
16933418	chr19:16933418:A:G	8.8631e-08	-1.69984e-10	-1.32662	8.42171e-05	-1.69984e-10	-1.31985
16933535	chr19:16933535:G:A	8.86491e-08	-1.69984e-10	-1.32641	8.38475e-05	-1.69984e-10	-1.32424
16933953	chr19:16933953:T:C	2.48671e-08	-1.30696	-1.29059	1.99178e-05	-1.44199	-1.31964
16934115	chr19:16934115:G:A	6.07419e-08	-0.379071	-1.32539	4.41712e-05	-0.655098	-1.31007
16934217	chr19:16934217:G:A	8.90595e-08	-1.69984e-10	-1.32179	8.44615e-05	-1.69984e-10	-1.31695
16934537	chr19:16934537:A:C	2.28633e-08	-1.4645	-1.21706	2.03745e-05	-1.53017	-1.20879
16934769	chr19:16934769:T:C	1.43682e-07	-1.69984e-10	-0.843493	0.000142633	-1.69984e-10	-0.792972
16934832	chr19:16934832:T:C	1.13135e-07	-1.69984e-10	-1.08252	0.00010823	-1.69984e-10	-1.06898
16934928	chr19:16934928:G:A	1.12684e-07	-1.69984e-10	-1.08651	0.000107671	-1.69984e-10	-1.07416
16935381	chr19:16935381:C:T	3.47636e-08	-0.994944	-1.26758	2.69759e-05	-1.17302	-1.28528
16935405	chr19:16935405:A:G	1.24811e-07	-1.69984e-10	-0.984302	0.000119345	-1.69984e-10	-0.97123
16935649	chr19:16935649:T:C	1.13483e-07	-1.69984e-10	-1.07944	0.00011119	-1.69984e-10	-1.04201
16935711	chr19:16935711:A:G	5.96886e-08	-0.401567	-1.32039	4.38796e-05	-0.674867	-1.29693
16935976	chr19:16935976:G:T	1.87728e-07	0.729065	-1.30517	0.000138034	0.463991	-1.28973
16936222	chr19:16936222:C:T	3.51597e-07	1.12723	-1.07584	0.000304224	1.02997	-1.06545
16936313	chr19:16936313:T:C	1.01558e-07	-1.69984e-10	-1.19046	9.23108e-05	-1.69984e-10	-1.22808
16936961	chr19:16936961:G:A	3.63448e-07	1.1176	-1.03306	0.000316519	1.02597	-1.02183
16936963	chr19:16936963:T:C	1.10545e-07	-1.10568	-3.3072e-10	0.000100823	-1.13988	-3.3072e-10
16937065	chr19:16937065:C:G	1.06371e-07	-1.14416	-3.3072e-10	0.000105236	-1.09704	-3.3072e-10
16937408	chr19:16937408:C:T	1.00249e-07	-1.69984e-10	-1.20344	9.1379e-05	-1.69984e-10	-1.23823
16937442	chr19:16937442:C:T	7.12953e-08	-0.231669	-1.3126	5.19665e-05	-0.520472	-1.28217
16937452	chr19:16937452:G:A	9.05563e-08	-1.69984e-10	-1.30513	8.62578e-05	-1.69984e-10	-1.2959
16937687	chr19:16937687:C:A	1.63475e-07	-1.69984e-10	-0.714436	0.00014157	-1.69984e-10	-0.800452
16937739	chr19:16937739:G:A	1.91453e-07	-1.69984e-10	-0.556457	0.000164467	-1.69984e-10	-0.650534
16937945	chr19:16937945:C:T	1.0636e-07	-1.14427	-3.3072e-10	0.000104411	-1.10491	-3.3072e-10
16937966	chr19:16937966:T:A	1.04709e-07	-1.69984e-10	-1.15991	9.69291e-05	-1.69984e-10	-1.17927
16938038	chr19:16938038:C:T	2.16e-08	-1.42332	-1.31508	1.81768e-05	-1.53054	-1.32256
16938242	chr19:16938242:C:T	9.28422e-08	-1.69984e-10	-1.2802	8.62651e-05	-1.69984e-10	-1.29582
16938243	chr19:16938243:G:A	1.62769e-07	-1.69984e-10	-0.718769	0.000147163	-1.69984e-10	-0.761706
16938420	chr19:16938420:G:C	1.78485e-07	-1.69984e-10	-0.626594	0.000193475	-1.69984e-10	-0.488098
16938776	chr19:16938776:G:A	3.34433e-08	-1.23231	-1.06894	2.61157e-05	-1.40469	-1.08602
16939022	chr19:16939022:T:C	1.42001e-07	0.197193	-1.05246	0.000124879	0.104095	-1.02999
16939260	chr19:16939260:G:A	2.48332e-08	-1.33131	-1.2676	1.98612e-05	-1.49275	-1.27173
16939584	chr19:16939584:G:A	9.74569e-08	-1.69984e-10	-1.23169	9.00428e-05	-1.69984e-10	-1.25296
16939758	chr19:16939758:T:C	2.39024e-08	-1.43735	-1.19977	2.51281e-05	-1.36015	-1.16911
16939879	chr19:16939879:G:T	1.80983e-07	0.581761	-1.19446	0.000131795	0.335291	-1.20729
16940056	chr19:16940056:G:T	3.07943e-07	0.619173	-0.700357	0.000259526	0.487216	-0.681603
16940103	chr19:16940103:G:A	2.10532e-08	-1.62762	-1.13643	2.00194e-05	-1.59296	-1.16358
16940481	chr19:16940481:C:CG	1.05222e-07	-1.69984e-10	-1.15502	9.62897e-05	-1.69984e-10	-1.18588
16940610	chr19:16940610:T:C	1.50673e-07	-0.795986	-3.3072e-10	0.000134786	-0.849555	-3.3072e-10
16940624	chr19:16940624:A:C	2.73637e-07	0.55815	-0.757446	0.000230829	0.427407	-0.738973
16940861	chr19:16940861:T:A	1.8851e-08	-1.7392	-1.13533	1.86195e-05	-1.72253	-1.10651
16940883	chr19:16940883:G:A	3.29788e-07	0.532773	-0.545422	0.000270188	0.393383	-0.547508
16940991	chr19:16940991:C:T	1.57716e-08	-1.76397	-1.28891	1.53961e-05	-1.75319	-1.26594
16941367	chr19:16941367:A:ATC	3.95825e-07	1.3666	-1.19673	0.000344959	1.28824	-1.19806
16941451	chr19:16941451:C:T	1.04537e-07	-1.69984e-10	-1.16156	9.67666e-05	-1.69984e-10	-1.18094
16941498	chr19:16941498:G:C	5.75807e-08	-1.09309	-0.66482	5.3388e-05	-1.04467	-0.730985
16941865	chr19:16941865:C:T	2.42818e-07	-0.318788	-3.3072e-10	0.000220978	-0.355183	-3.3072e-10
16942487	chr19:16942487:C:T	8.86318e-08	-1.69984e-10	-1.32661	8.45372e-05	-1.69984e-10	-1.31605
16942595	chr19:16942595:G:A	1.43485e-07	-1.69984e-10	-0.844866	0.00014369	-1.69984e-10	-0.785583
16942609	chr19:16942609:G:T	4.08123e-08	-0.940683	-1.16143	3.63456e-05	-0.998638	-1.16153
16942864	chr19:16942864:C:T	3.58358e-08	-1.70713	-0.525024	3.04754e-05	-1.67687	-0.659449
16942935	chr19:16942935:G:C	3.08034e-08	-1.67464	-0.708833	2.65851e-05	-1.67814	-0.794752
16942973	chr19:16942973:T:C	4.02179e-08	-1.09082	-1.02597	3.60632e-05	-1.14275	-1.02522
16943604	chr19:16943604:C:T	8.86439e-08	-1.69984e-10	-1.32647	8.36341e-05	-1.69984e-10	-1.32679
16943682	chr19:16943682:T:C	3.54912e-08	-1.61923	-0.622581	2.98306e-05	-1.62518	-0.732527
16943700	chr19:16943700:T:C	3.2722e-08	-1.64141	-0.681641	2.7655e-05	-1.64695	-0.786489
16943753	chr19:16943753:T:A	3.37013e-08	-1.64715	-0.64641	2.84157e-05	-1.6519	-0.754401
16943826	chr19:16943826:C:T	3.0907e-08	-1.63272	-0.747394	2.85649e-05	-1.63125	-0.769815
16944073	chr19:16944073:AC:A	3.47675e-08	-1.01547	-1.24694	3.09855e-05	-1.07243	-1.2473
16944076	chr19:16944076:C:G	9.49325e-08	-1.69984e-10	-1.25793	8.87064e-05	-1.69984e-10	-1.26791
16944123	chr19:16944123:C:T	9.01588e-08	-1.69984e-10	-1.30953	8.43902e-05	-1.69984e-10	-1.31779
16944148	chr19:16944148:C:T	2.60234e-08	-1.59143	-0.960675	2.2832e-05	-1.5923	-1.03279
16944867	chr19:16944867:T:A	2.5791e-08	-1.60696	-0.954109	2.25985e-05	-1.60838	-1.02699
16944896	chr19:16944896:G:A	7.19197e-08	-1.61997	0.0844256	5.26439e-05	-1.56978	-0.219917
16944909	chr19:16944909:T:C	2.57256e-08	-1.63886	-0.924753	2.29132e-05	-1.6378	-0.983732
16945335	chr19:16945335:G:A	3.79148e-08	-1.36958	-0.806176	3.21646e-05	-1.41625	-0.866131
16945484	chr19:16945484:G:C	2.74057e-08	-1.54627	-0.954077	2.40473e-05	-1.54734	-1.02588
16945989	chr19:16945989:A:T	1.69417e-08	-1.69897	-1.28235	1.52047e-05	-1.7281	-1.30354
16946169	chr19:16946169:T:A	6.01572e-08	-1.24368	-0.470458	5.68249e-05	-1.1353	-0.577972
16946173	chr19:16946173:T:TG	7.01473e-08	-1.07594	-0.484558	6.56761e-05	-0.958529	-0.60998
16946294	chr19:16946294:T:A	2.7726e-08	-1.43227	-1.05646	2.70148e-05	-1.42118	-1.03568
16946392	chr19:16946392:T:C	1.75302e-08	-1.68302	-1.26416	1.66622e-05	-1.70594	-1.23416
16946688	chr19:16946688:G:A	6.20702e-08	-1.00729	-0.675545	5.22406e-05	-1.06479	-0.732596
16946741	chr19:16946741:G:A	8.87073e-08	-1.69984e-10	-1.32576	8.3856e-05	-1.69984e-10	-1.32414
16946750	chr19:16946750:T:G	2.92167e-08	-1.58178	-0.854584	2.70114e-05	-1.61629	-0.840694
16947378	chr19:16947378:T:C	1.03062e-07	-1.69984e-10	-1.17577	9.58691e-05	-1.69984e-10	-1.19026
16947459	chr19:16947459:C:T	8.96375e-08	-1.69984e-10	-1.31533	8.49169e-05	-1.69984e-10	-1.31157
16947845	chr19:16947845:G:A	8.90359e-08	-1.69984e-10	-1.32206	8.40526e-05	-1.69984e-10	-1.3218
16947864	chr19:16947864:T:A	1.56402e-07	-1.69984e-10	-0.758669	0.000142904	-1.69984e-10	-0.791074
16947984	chr19:16947984:G:A	9.07875e-08	-1.69984e-10	-1.30258	8.62197e-05	-1.69984e-10	-1.29635
16948003	chr19:16948003:T:C	2.25195e-08	-1.75057	-0.946152	2.22444e-05	-1.76909	-0.882064
16948083	chr19:16948083:C:T	6.7272e-08	-1.00598	-0.596372	5.63085e-05	-1.0893	-0.633096
16948089	chr19:16948089:C:T	4.73223e-08	-1.30786	-0.646257	3.97796e-05	-1.36336	-0.706533
16948399	chr19:16948399:G:T	6.25291e-08	-1.42317	-0.252298	5.21767e-05	-1.46845	-0.330163
16948465	chr19:16948465:G:A	2.76689e-08	-1.65291	-0.837875	2.59745e-05	-1.68474	-0.811388
16949147	chr19:16949147:A:G	8.91984e-08	-1.69984e-10	-1.32024	8.48333e-05	-1.69984e-10	-1.31256
16949385	chr19:16949385:T:C	1.47582e-07	-1.69984e-10	-0.816718	0.000142056	-1.69984e-10	-0.797026
16949510	chr19:16949510:C:T	8.89772e-08	-1.69984e-10	-1.32272	8.37792e-05	-1.69984e-10	-1.32506
16949554	chr19:16949554:C:T	1.02593e-07	-1.69984e-10	-1.18032	9.96908e-05	-1.69984e-10	-1.15117
16950004	chr19:16950004:A:G	2.38148e-08	-1.74222	-0.898576	2.25819e-05	-1.71172	-0.924373
16950006	chr19:16950006:T:C	2.43922e-07	-1.69984e-10	-0.314251	0.000222624	-1.69984e-10	-0.347761
16950020	chr19:16950020:A:G	2.90098e-08	-1.74078	-0.70268	2.78793e-05	-1.70879	-0.716568
16950175	chr19:16950175:G:A	2.9524e-08	-1.7452	-0.680696	2.83575e-05	-1.71469	-0.693659
16950368	chr19:16950368:A:G	3.23413e-08	-1.73729	-0.597459	3.10851e-05	-1.70397	-0.612545
16950681	chr19:16950681:T:A	3.40315e-08	-1.51783	-0.765988	2.99306e-05	-1.53055	-0.823807
16951584	chr19:16951584:G:C	9.8141e-08	-1.69984e-10	-1.22469	9.49851e-05	-1.69984e-10	-1.19952
16951834	chr19:16951834:T:C	4.47512e-08	-1.65575	-0.354225	3.83841e-05	-1.61767	-0.487935
16951974	chr19:16951974:C:T	2.07912e-07	-1.69984e-10	-0.473986	0.000185558	-1.69984e-10	-0.529878
16952010	chr19:16952010:T:C	1.14047e-07	-1.69984e-10	-1.07449	0.000109868	-1.69984e-10	-1.05396
16952339	chr19:16952339:C:T	9.36537e-08	-1.69984e-10	-1.27149	8.91685e-05	-1.69984e-10	-1.26272
16952685	chr19:16952685:C:A	8.86274e-08	-1.69984e-10	-1.32666	8.36617e-05	-1.69984e-10	-1.32646
16952714	chr19:16952714:GACAAAAAA:G	9.2718e-08	-1.69984e-10	-1.28154	8.88813e-05	-1.69984e-10	-1.26594
16952910	chr19:16952910:T:C	1.29276e-07	-1.69984e-10	-0.94915	0.000114588	-1.69984e-10	-1.0119
16954377	chr19:16954377:T:C	1.69543e-08	-1.65513	-1.32545	1.70291e-05	-1.59153	-1.32679
16955938	chr19:16955938:A:G	9.15194e-08	-1.69984e-10	-1.29455	8.69603e-05	-1.69984e-10	-1.28779
16956519	chr19:16956519:G:C	1.34742e-07	-1.69984e-10	-0.907738	0.000130328	-1.69984e-10	-0.883193
16956581	chr19:16956581:A:G	2.04287e-08	-1.60055	-1.19361	2.02536e-05	-1.52349	-1.22141
16956989	chr19:16956989:T:A	1.53815e-07	-0.775346	-3.3072e-10	0.000178547	-0.568395	-3.3072e-10
16957046	chr19:16957046:T:C	9.14986e-08	-1.29478	-3.3072e-10	9.54331e-05	-1.19482	-3.3072e-10
16957771	chr19:16957771:T:C	9.73148e-08	-1.69984e-10	-1.23315	9.29279e-05	-1.69984e-10	-1.22142
16957811	chr19:16957811:C:G	2.7178e-08	-1.60384	-0.904853	2.53958e-05	-1.54798	-0.970681
16958312	chr19:16958312:C:T	1.12032e-07	-1.69984e-10	-1.09231	0.000108114	-1.69984e-10	-1.07005
16958413	chr19:16958413:G:C	1.95254e-08	-1.55708	-1.2823	1.98262e-05	-1.46861	-1.29763
16958965	chr19:16958965:A:G	9.15813e-08	-1.69984e-10	-1.29387	8.66434e-05	-1.69984e-10	-1.29144
16959228	chr19:16959228:C:T	9.59398e-08	-1.69984e-10	-1.24738	9.15266e-05	-1.69984e-10	-1.23662
16959566	chr19:16959566:A:C	9.87249e-08	-1.69984e-10	-1.21876	9.43495e-05	-1.69984e-10	-1.20624
16959584	chr19:16959584:A:C	8.22336e-08	-1.40154	-3.3072e-10	8.09352e-05	-1.3596	-3.3072e-10
16959869	chr19:16959869:C:T	2.83481e-08	-1.65641	-0.81013	2.60771e-05	-1.6069	-0.885288
16960659	chr19:16960659:C:T	9.13895e-08	-1.69984e-10	-1.29597	8.5959e-05	-1.69984e-10	-1.29937
16960722	chr19:16960722:T:G	9.20916e-08	-1.69984e-10	-1.28832	8.62999e-05	-1.69984e-10	-1.29542
16960855	chr19:16960855:T:C	2.86531e-08	-1.61101	-0.84483	2.6507e-05	-1.55471	-0.921127
16961038	chr19:16961038:G:A	9.16878e-08	-1.69984e-10	-1.29271	8.5511e-05	-1.69984e-10	-1.3046
16961102	chr19:16961102:G:A	2.9329e-08	-1.6267	-0.805817	2.69605e-05	-1.57331	-0.885556
16961126	chr19:16961126:C:G	1.10702e-07	-1.69984e-10	-1.10426	0.00010677	-1.69984e-10	-1.08257
16961223	chr19:16961223:G:A	1.73484e-08	-1.63179	-1.32581	1.76993e-05	-1.55887	-1.32085
16961253	chr19:16961253:T:C	3.37807e-08	-1.49062	-0.800588	3.01996e-05	-1.51068	-0.834731
16961329	chr19:16961329:A:G	1.7797e-08	-1.60532	-1.32675	1.82085e-05	-1.52608	-1.32528
16961457	chr19:16961457:G:A	1.75288e-08	-1.62046	-1.32679	1.78808e-05	-1.54466	-1.32486
16962682	chr19:16962682:A:G	8.86657e-08	-1.69984e-10	-1.32623	8.36404e-05	-1.69984e-10	-1.32672
16962788	chr19:16962788:G:A	8.87213e-08	-1.69984e-10	-1.3256	8.39964e-05	-1.69984e-10	-1.32247
16963251	chr19:16963251:T:C	1.04291e-07	-1.69984e-10	-1.16391	9.4521e-05	-1.69984e-10	-1.20442
16963377	chr19:16963377:G:T	8.86452e-08	-1.69984e-10	-1.32646	8.36347e-05	-1.69984e-10	-1.32679
16964553	chr19:16964553:C:T	2.58671e-08	-1.7384	-0.819731	2.29646e-05	-1.74049	-0.878799
16964693	chr19:16964693:C:A	8.89803e-08	-1.69984e-10	-1.32268	8.43975e-05	-1.69984e-10	-1.31771
16964888	chr19:16964888:G:A	1.80785e-07	-1.69984e-10	-0.613789	0.000166044	-1.69984e-10	-0.640991
16964914	chr19:16964914:T:C	8.86912e-08	-1.69984e-10	-1.32594	8.3651e-05	-1.69984e-10	-1.32659
16965078	chr19:16965078:G:A	1.73404e-08	-1.63137	-1.32669	1.76679e-05	-1.55787	-1.32362
16965396	chr19:16965396:A:G	2.01052e-08	-1.67457	-1.13555	1.75659e-05	-1.73679	-1.15049
16965619	chr19:16965619:C:A	3.31635e-08	-1.56161	-0.748039	3.10538e-05	-1.48921	-0.828317
16966060	chr19:16966060:C:T	3.00342e-07	-1.69984e-10	-0.106176	0.000310376	-1.69984e-10	-0.0154594
16966192	chr19:16966192:T:C	9.58108e-08	-1.69984e-10	-1.24872	9.16869e-05	-1.69984e-10	-1.23487
16966218	chr19:16966218:C:T	3.02279e-08	-1.75663	-0.645708	2.50345e-05	-1.76405	-0.768937
16966533	chr19:16966533:A:G	9.99496e-08	-1.69984e-10	-1.20643	9.55602e-05	-1.69984e-10	-1.19349
16966604	chr19:16966604:G:A	1.5305e-08	-1.75927	-1.32365	1.42603e-05	-1.7712	-1.32457
16966842	chr19:16966842:A:G	1.85297e-08	-1.56582	-1.32591	1.90452e-05	-1.47972	-1.32671
16967568	chr19:16967568:A:C	8.88085e-08	-1.69984e-10	-1.32462	8.41438e-05	-1.69984e-10	-1.32072
16967816	chr19:16967816:T:A	1.34835e-07	-1.69984e-10	-0.907047	0.000116515	-1.69984e-10	-0.995221
16967818	chr19:16967818:T:A	1.64578e-07	-1.69984e-10	-0.707711	0.000151273	-1.69984e-10	-0.73416
16968076	chr19:16968076:G:C	1.26025e-07	-1.69984e-10	-0.974617	0.000111993	-1.69984e-10	-1.03481
16968343	chr19:16968343:G:A	6.41222e-08	-1.65031	-3.3072e-10	6.10116e-05	-1.64218	-3.3072e-10
16968455	chr19:16968455:C:T	1.1197e-07	-1.69984e-10	-1.09287	0.000100555	-1.69984e-10	-1.14254
16968471	chr19:16968471:T:C	1.09893e-07	-1.69984e-10	-1.11159	0.000105684	-1.69984e-10	-1.0928
16968931	chr19:16968931:C:T	8.91593e-08	-1.69984e-10	-1.32067	8.45919e-05	-1.69984e-10	-1.31541
16969576	chr19:16969576:G:C	1.43594e-07	-0.844108	-3.3072e-10	0.000125446	-0.921366	-3.3072e-10
16969580	chr19:16969580:CT:C	7.39062e-08	-1.67179	0.163488	5.19131e-05	-1.6274	-0.176277
16969830	chr19:16969830:T:C	4.19907e-08	-1.493	-0.580651	3.86083e-05	-1.4132	-0.686579
16969960	chr19:16969960:C:T	2.24466e-08	-1.39317	-1.30679	2.33046e-05	-1.29388	-1.31072
16970011	chr19:16970011:A:G	2.49429e-08	-1.28781	-1.3067	2.24892e-05	-1.33044	-1.30977
16970017	chr19:16970017:A:G	8.88509e-08	-1.69984e-10	-1.32414	8.36684e-05	-1.69984e-10	-1.32638
16970635	chr19:16970635:C:A	8.98816e-08	-1.69984e-10	-1.31261	8.42944e-05	-1.69984e-10	-1.31893
16970842	chr19:16970842:G:A	1.16346e-07	-1.69984e-10	-1.05453	0.00010814	-1.69984e-10	-1.06981
16970897	chr19:16970897:G:T	3.1423e-08	-1.61375	-0.749814	2.5557e-05	-1.64439	-0.867944
16971007	chr19:16971007:G:T	1.2984e-07	-1.69984e-10	-0.944794	0.000128367	-1.69984e-10	-0.898349
16971582	chr19:16971582:G:T	1.09415e-07	-1.69984e-10	-1.11595	0.000105629	-1.69984e-10	-1.09331
16971589	chr19:16971589:G:A	2.09751e-07	-1.69984e-10	-0.465177	0.000191406	-1.69984e-10	-0.498847
16971723	chr19:16971723:A:G	8.88098e-08	-1.69984e-10	-1.3246	8.36569e-05	-1.69984e-10	-1.32652
16971855	chr19:16971855:T:G	1.00467e-07	-1.20127	-3.3072e-10	9.54665e-05	-1.19447	-3.3072e-10
16972112	chr19:16972112:C:T	1.07726e-07	-1.13151	-3.3072e-10	0.000102343	-1.12492	-3.3072e-10
16972151	chr19:16972151:C:T	2.04765e-08	-1.72639	-1.06543	1.98276e-05	-1.68096	-1.08521
16972197	chr19:16972197:T:C	9.99947e-08	-1.69984e-10	-1.20598	9.55184e-05	-1.69984e-10	-1.19393
16972240	chr19:16972240:T:TG	9.59697e-08	-1.69984e-10	-1.24707	8.79953e-05	-1.69984e-10	-1.27596
16972625	chr19:16972625:G:A	1.86667e-08	-1.76875	-1.11561	1.68425e-05	-1.77027	-1.15907
16972724	chr19:16972724:G:A	1.17796e-07	-1.69984e-10	-1.04215	0.000107018	-1.69984e-10	-1.08025
16972940	chr19:16972940:G:A	1.11432e-07	-1.69984e-10	-1.09768	0.000101654	-1.69984e-10	-1.13167
16973106	chr19:16973106:C:G	9.39188e-08	-1.69984e-10	-1.26867	8.93767e-05	-1.69984e-10	-1.26038
16973388	chr19:16973388:G:A	1.62019e-07	-1.69984e-10	-0.723388	0.000155001	-1.69984e-10	-0.709814
16973435	chr19:16973435:C:T	9.75742e-08	-1.69984e-10	-1.23049	9.30961e-05	-1.69984e-10	-1.21961
16973779	chr19:16973779:T:C	2.53061e-08	-1.65443	-0.925623	2.25344e-05	-1.60541	-1.03279
16973987	chr19:16973987:G:A	1.07166e-07	-1.69984e-10	-1.13672	9.66074e-05	-1.69984e-10	-1.18259
16974122	chr19:16974122:T:C	2.54825e-08	-1.70232	-0.870787	2.19343e-05	-1.66679	-0.998408
16974226	chr19:16974226:G:A	2.77362e-08	-1.69633	-0.792033	2.40506e-05	-1.65667	-0.91641
16974282	chr19:16974282:C:A	2.26571e-08	-1.65329	-1.03733	2.03461e-05	-1.60669	-1.13366
16975055	chr19:16975055:A:C	1.57494e-08	-1.74059	-1.31371	1.43202e-05	-1.7676	-1.32397
16975086	chr19:16975086:C:T	1.16928e-07	-1.69984e-10	-1.04954	0.000107669	-1.69984e-10	-1.07418
16975361	chr19:16975361:G:A	1.47402e-07	-0.817935	-3.3072e-10	0.000127798	-0.902791	-3.3072e-10
16975443	chr19:16975443:A:G	7.07516e-08	-1.55192	-3.3072e-10	6.40015e-05	-1.59434	-3.3072e-10
16975452	chr19:16975452:A:G	9.3278e-08	-1.69984e-10	-1.27551	8.91386e-05	-1.69984e-10	-1.26305
16975478	chr19:16975478:A:T	1.31358e-07	-1.69984e-10	-0.933176	0.00011153	-1.69984e-10	-1.03895
16975535	chr19:16975535:C:T	8.93578e-08	-1.69984e-10	-1.31845	8.41527e-05	-1.69984e-10	-1.32061
16976468	chr19:16976468:C:T	1.71136e-07	-1.69984e-10	-0.668643	0.000197722	-1.69984e-10	-0.46638
16976731	chr19:16976731:T:C	2.50093e-07	-0.6245	0.335232	0.000144842	-0.906455	0.128854
16976860	chr19:16976860:G:A	1.53246e-07	-0.689708	-0.0893484	8.79551e-05	-1.24407	-0.032347
16976949	chr19:16976949:G:A	7.87569e-08	-1.44473	-3.3072e-10	8.31495e-05	-1.3326	-3.3072e-10
16976979	chr19:16976979:T:C	1.39562e-07	-1.57839	0.705804	9.6968e-05	-1.74685	0.567985
16976997	chr19:16976997:G:A	6.75652e-08	-1.47899	-0.119015	4.74316e-05	-1.70719	-0.186765
16977061	chr19:16977061:T:C	9.4818e-08	-1.69984e-10	-1.25914	8.86552e-05	-1.69984e-10	-1.26849
16977102	chr19:16977102:A:G	1.24966e-07	-1.54422	0.561166	8.83132e-05	-1.73336	0.46101
16977170	chr19:16977170:C:T	1.28166e-07	-1.61159	0.653819	9.1168e-05	-1.75761	0.51707
16977204	chr19:16977204:T:C	1.70393e-06	-0.691193	2.32079	0.00112646	-0.922982	2.19658
16977311	chr19:16977311:T:C	1.06606e-07	-1.49408	0.352122	7.35444e-05	-1.71363	0.258272
16977386	chr19:16977386:C:G	1.8374e-07	-1.69984e-10	-0.597574	0.000170619	-1.69984e-10	-0.61381
16977413	chr19:16977413:G:A	1.46528e-07	-1.69984e-10	-0.823883	0.000146496	-1.69984e-10	-0.766246
16977740	chr19:16977740:G:T	1.15181e-07	-1.69984e-10	-1.0646	0.000114231	-1.69984e-10	-1.01502
16977798	chr19:16977798:G:A	5.8952e-08	-1.73437	-3.3072e-10	5.40514e-05	-1.76331	-3.3072e-10
16978000	chr19:16978000:T:C	1.4628e-06	-0.89662	2.37363	0.00092284	-1.11356	2.18777
16978036	chr19:16978036:T:C	9.52733e-08	-1.69984e-10	-1.25435	8.90496e-05	-1.69984e-10	-1.26405
16978050	chr19:16978050:A:G	9.52733e-08	-1.69984e-10	-1.25435	8.90496e-05	-1.69984e-10	-1.26405
16978080	chr19:16978080:G:A	1.04967e-07	-1.69984e-10	-1.15745	9.73518e-05	-1.69984e-10	-1.17491
16978221	chr19:16978221:A:G	5.82813e-08	-1.74582	-3.3072e-10	5.56829e-05	-1.73357	-3.3072e-10
16978246	chr19:16978246:G:T	1.10303e-07	-1.69984e-10	-1.10787	0.000101328	-1.69984e-10	-1.13488
16978566	chr19:16978566:G:A	3.65374e-08	-1.5644	-0.648365	2.49424e-05	-1.72199	-0.814686
16978572	chr19:16978572:A:G	4.01375e-08	-1.55972	-0.559064	2.71036e-05	-1.71659	-0.736985
16978968	chr19:16978968:C:T	4.81461e-08	-1.56574	-0.371124	3.03385e-05	-1.71975	-0.621082
16978973	chr19:16978973:CCA:C	5.19148e-07	-1.69984e-10	0.44109	0.000481631	-1.69984e-10	0.423934
16979206	chr19:16979206:C:T	2.40843e-08	-1.67292	-0.956613	2.32258e-05	-1.74557	-0.862414
16979245	chr19:16979245:T:C	7.40929e-08	-1.52823	0.0224466	4.75486e-05	-1.70174	-0.189751
16979474	chr19:16979474:C:T	8.99945e-08	-1.69984e-10	-1.31135	8.4463e-05	-1.69984e-10	-1.31693
16979845	chr19:16979845:G:A	5.16428e-08	-1.47675	-0.390001	3.3352e-05	-1.67421	-0.571919
16980003	chr19:16980003:C:G	1.04611e-07	-1.69984e-10	-1.16085	0.000102909	-1.69984e-10	-1.1194
16980047	chr19:16980047:A:G	8.99896e-08	-1.69984e-10	-1.3114	8.46002e-05	-1.69984e-10	-1.31531
16980110	chr19:16980110:A:G	1.0445e-07	-1.69984e-10	-1.16239	9.65649e-05	-1.69984e-10	-1.18303
16980195	chr19:16980195:G:A	7.60978e-08	-1.52349	0.0444139	5.96427e-05	-1.73144	0.0665674
16980316	chr19:16980316:C:G	1.14105e-07	-1.69984e-10	-1.07398	0.000104308	-1.69984e-10	-1.1059
16980319	chr19:16980319:C:T	3.15924e-08	-1.24886	-1.10932	2.68371e-05	-1.45135	-1.01211
16980331	chr19:16980331:G:T	6.24776e-08	-1.50273	-0.173564	4.66774e-05	-1.7186	-0.191386
16980367	chr19:16980367:G:A	8.98904e-08	-1.69984e-10	-1.31251	8.43854e-05	-1.69984e-10	-1.31785
16980558	chr19:16980558:T:G	6.29549e-08	-1.5035	-0.16518	4.7058e-05	-1.71864	-0.183224
16980723	chr19:16980723:C:T	6.72455e-08	-1.60914	0.00639398	5.24204e-05	-1.75696	-0.0369857
16980752	chr19:16980752:C:T	8.90483e-08	-1.69984e-10	-1.32192	8.38026e-05	-1.69984e-10	-1.32478
16980759	chr19:16980759:T:G	9.64058e-08	-1.69984e-10	-1.24253	9.00365e-05	-1.69984e-10	-1.25303
16980796	chr19:16980796:G:A	1.01426e-07	-1.69984e-10	-1.19177	9.66798e-05	-1.69984e-10	-1.18184
16980856	chr19:16980856:A:G	1.00137e-07	-1.69984e-10	-1.20456	9.28466e-05	-1.69984e-10	-1.2223
16980982	chr19:16980982:G:A	1.03617e-07	-1.69984e-10	-1.17039	9.97523e-05	-1.69984e-10	-1.15055
16981156	chr19:16981156:C:A	1.14125e-07	-1.07381	-3.3072e-10	0.000105116	-1.09818	-3.3072e-10
16981384	chr19:16981384:C:T	6.18627e-08	-1.70014	0.0139558	5.29144e-05	-1.77118	-0.0133895
16981525	chr19:16981525:A:G	2.32449e-08	-1.6882	-0.976812	2.29813e-05	-1.75249	-0.866073
16981750	chr19:16981750:AC:A	1.03355e-07	-1.69984e-10	-1.17293	9.56188e-05	-1.69984e-10	-1.19288
16981824	chr19:16981824:C:A	9.52733e-08	-1.69984e-10	-1.25435	8.90496e-05	-1.69984e-10	-1.26405
16982049	chr19:16982049:A:G	9.19702e-08	-1.69984e-10	-1.28963	8.72872e-05	-1.69984e-10	-1.28404
16982085	chr19:16982085:G:A	4.35921e-08	-1.63139	-0.404828	3.53622e-05	-1.76623	-0.421377
16982109	chr19:16982109:T:C	2.38654e-08	-1.67547	-0.963202	2.34887e-05	-1.74624	-0.850481
16982173	chr19:16982173:T:C	2.36191e-08	-1.6835	-0.965546	2.33327e-05	-1.75025	-0.853136
16982189	chr19:16982189:T:C	2.44988e-08	-1.67716	-0.935316	2.4228e-05	-1.74709	-0.818645
16982270	chr19:16982270:G:A	2.3449e-08	-1.68916	-0.967108	2.32252e-05	-1.75305	-0.854955
16982326	chr19:16982326:G:A	1.11215e-07	-1.69984e-10	-1.09963	0.000110035	-1.69984e-10	-1.05244
16982458	chr19:16982458:C:T	8.87627e-08	-1.69984e-10	-1.32513	8.40479e-05	-1.69984e-10	-1.32186
16982705	chr19:16982705:G:A	5.95101e-08	-1.72495	-3.3072e-10	5.42452e-05	-1.75973	-3.3072e-10
16982716	chr19:16982716:T:C	1.34074e-07	-1.69984e-10	-0.912703	0.00013364	-1.69984e-10	-0.858096
16982776	chr19:16982776:C:T	4.00464e-08	-1.69551	-0.425554	3.43364e-05	-1.77109	-0.44595
16982887	chr19:16982887:C:G	9.93015e-08	-1.69984e-10	-1.21294	9.25783e-05	-1.69984e-10	-1.22519
16982937	chr19:16982937:A:G	6.81487e-08	-1.58941	-3.3072e-10	7.00241e-05	-1.5044	-3.3072e-10
16982996	chr19:16982996:T:C	3.39849e-08	-1.76165	-0.523537	2.61753e-05	-1.76067	-0.727759
16983022	chr19:16983022:CTT:C	9.66653e-08	-1.69984e-10	-1.23984	9.0255e-05	-1.69984e-10	-1.25061
16983307	chr19:16983307:C:G	9.53912e-08	-1.69984e-10	-1.25311	8.9152e-05	-1.69984e-10	-1.2629
16983326	chr19:16983326:G:C	9.5418e-08	-1.69984e-10	-1.25283	9.09573e-05	-1.69984e-10	-1.24285
16983584	chr19:16983584:C:T	9.38733e-08	-1.69984e-10	-1.26915	8.79236e-05	-1.69984e-10	-1.27678
16983607	chr19:16983607:A:C	1.42908e-07	-1.69984e-10	-0.848896	0.000143005	-1.69984e-10	-0.790365
16983771	chr19:16983771:T:C	9.60029e-08	-1.69984e-10	-1.24672	9.16223e-05	-1.69984e-10	-1.23557
16983855	chr19:16983855:G:C	8.86413e-08	-1.69984e-10	-1.3265	8.3817e-05	-1.69984e-10	-1.32461
16984014	chr19:16984014:G:A	2.04529e-08	-1.6849	-1.10807	1.74173e-05	-1.68784	-1.20794
16984145	chr19:16984145:G:A	9.58707e-08	-1.69984e-10	-1.2481	8.95711e-05	-1.69984e-10	-1.25821
16984147	chr19:16984147:A:G	9.4411e-08	-1.69984e-10	-1.26344	8.83007e-05	-1.69984e-10	-1.2725
16984274	chr19:16984274:A:C	9.566e-08	-1.69984e-10	-1.2503	8.92928e-05	-1.69984e-10	-1.26132
16984392	chr19:16984392:TAACTC:T	1.69477e-06	0.475308	1.1489	0.00115089	0.200339	1.0947
16984441	chr19:16984441:C:G	2.25326e-08	-1.76361	-0.932527	2.37545e-05	-1.76726	-0.818214
16984477	chr19:16984477:A:G	9.73631e-08	-1.69984e-10	-1.23265	9.08748e-05	-1.69984e-10	-1.24376
16984510	chr19:16984510:C:T	9.53635e-08	-1.69984e-10	-1.2534	8.9128e-05	-1.69984e-10	-1.26317
16984900	chr19:16984900:C:T	2.31618e-08	-1.76633	-0.902269	2.46319e-05	-1.76474	-0.784465
16985078	chr19:16985078:T:C	9.59854e-08	-1.69984e-10	-1.2469	9.15601e-05	-1.69984e-10	-1.23625
16985153	chr19:16985153:T:C	9.51904e-08	-1.69984e-10	-1.25522	8.89773e-05	-1.69984e-10	-1.26486
16986182	chr19:16986182:G:A	1.7333e-07	-1.69984e-10	-0.6559	0.000161156	-1.69984e-10	-0.670875
16986193	chr19:16986193:G:A	9.08358e-08	-1.69984e-10	-1.30204	8.51614e-05	-1.69984e-10	-1.3087
16986263	chr19:16986263:T:C	9.56452e-08	-1.69984e-10	-1.25045	9.11895e-05	-1.69984e-10	-1.2403
16986281	chr19:16986281:G:A	9.62905e-08	-1.69984e-10	-1.24373	8.99331e-05	-1.69984e-10	-1.25418
16986660	chr19:16986660:G:A	1.02985e-07	-1.69984e-10	-1.17651	9.56292e-05	-1.69984e-10	-1.19277
16986841	chr19:16986841:G:A	1.17944e-07	-1.69984e-10	-1.04089	0.000113499	-1.69984e-10	-1.02145
16987072	chr19:16987072:G:T	1.66746e-08	-1.77019	-1.22702	1.61638e-05	-1.76147	-1.209
16987319	chr19:16987319:A:T	9.01578e-08	-1.69984e-10	-1.30954	8.6094e-05	-1.69984e-10	-1.2978
16987888	chr19:16987888:T:C	6.42785e-08	-1.64787	-3.3072e-10	6.39079e-05	-1.5958	-3.3072e-10
16988184	chr19:16988184:G:C	8.90838e-08	-1.69984e-10	-1.32152	8.45255e-05	-1.69984e-10	-1.31619
16988224	chr19:16988224:G:A	9.08869e-08	-1.69984e-10	-1.30148	8.60211e-05	-1.69984e-10	-1.29865
16988553	chr19:16988553:T:C	5.76584e-08	-1.75656	-3.3072e-10	5.36269e-05	-1.77119	-3.3072e-10
16988785	chr19:16988785:C:T	9.2575e-08	-1.69984e-10	-1.28308	8.62525e-05	-1.69984e-10	-1.29597
16988828	chr19:16988828:T:C	1.62805e-08	-1.7049	-1.31623	1.69046e-05	-1.60087	-1.32479
16989170	chr19:16989170:G:A	3.84532e-08	-1.21	-0.95166	3.05826e-05	-1.38219	-0.95063
16989628	chr19:16989628:T:A	2.60524e-08	-1.372	-1.17899	2.00384e-05	-1.53491	-1.22069
16989740	chr19:16989740:A:T	1.07112e-07	-1.13723	-3.3072e-10	0.000127179	-0.907647	-3.3072e-10
16989742	chr19:16989742:A:G	5.04534e-08	-1.36729	-0.522757	4.2997e-05	-1.27828	-0.713839
16989791	chr19:16989791:A:G	1.03569e-07	-1.69984e-10	-1.17086	0.000101362	-1.69984e-10	-1.13455
16989856	chr19:16989856:G:GA	1.74852e-08	-1.65886	-1.29088	1.54826e-05	-1.73664	-1.27689
16989921	chr19:16989921:A:G	2.64651e-08	-1.76892	-0.766355	2.18541e-05	-1.71068	-0.958179
16990009	chr19:16990009:C:T	9.08197e-08	-1.69984e-10	-1.30222	8.61775e-05	-1.69984e-10	-1.29684
16990593	chr19:16990593:G:A	5.53433e-08	-0.49142	-1.30612	3.00709e-05	-1.05888	-1.29081
16990612	chr19:16990612:C:A	9.00341e-08	-1.69984e-10	-1.31091	8.45142e-05	-1.69984e-10	-1.31632
16991106	chr19:16991106:CAA:C	1.80292e-07	0.40202	-1.01854	8.63687e-05	-0.385791	-0.908828
16991681	chr19:16991681:C:A	2.70578e-08	-1.18801	-1.32511	1.99291e-05	-1.43816	-1.32291
16992076	chr19:16992076:C:T	4.15763e-08	-1.74302	-0.340545	4.4079e-05	-1.6047	-0.362564
16992129	chr19:16992129:C:A	2.49795e-08	-1.26792	-1.32512	1.87671e-05	-1.49815	-1.32299
16992246	chr19:16992246:G:A	1.33918e-07	-1.69984e-10	-0.913874	0.000133438	-1.69984e-10	-0.859604
16992377	chr19:16992377:T:G	2.66816e-08	-1.23466	-1.29246	1.82242e-05	-1.54491	-1.30559
16992531	chr19:16992531:G:A	1.64142e-08	-1.77113	-1.24182	1.58333e-05	-1.76968	-1.22145
16993001	chr19:16993001:G:A	1.67386e-07	-1.69984e-10	-0.690797	0.000153366	-1.69984e-10	-0.720419
16993048	chr19:16993048:A:G	1.44296e-07	-1.69984e-10	-0.839233	0.000132382	-1.69984e-10	-0.867553
16993316	chr19:16993316:G:A	5.69394e-08	-1.76911	-3.3072e-10	5.36472e-05	-1.77081	-3.3072e-10
16993429	chr19:16993429:T:C	5.76568e-08	-1.75659	-3.3072e-10	5.38268e-05	-1.76747	-3.3072e-10
16993569	chr19:16993569:G:A	2.10606e-08	-1.67099	-1.0927	1.97094e-05	-1.65597	-1.11618
16994061	chr19:16994061:C:T	8.88829e-08	-1.69984e-10	-1.32378	8.40827e-05	-1.69984e-10	-1.32144
16994082	chr19:16994082:G:A	8.93371e-08	-1.69984e-10	-1.31868	8.45336e-05	-1.69984e-10	-1.3161
16994247	chr19:16994247:T:C	2.70711e-08	-1.18609	-1.32654	1.98536e-05	-1.43949	-1.32537
16994385	chr19:16994385:C:G	3.78867e-07	0.978579	-0.852491	0.000141179	-0.135903	-0.667312
16994470	chr19:16994470:G:A	8.91069e-08	-1.69984e-10	-1.32126	8.3835e-05	-1.69984e-10	-1.32439
16994866	chr19:16994866:C:A	1.72167e-07	-1.69984e-10	-0.662635	0.000157381	-1.69984e-10	-0.694573
16995020	chr19:16995020:C:T	4.69612e-08	-1.7007	-0.26108	5.33543e-05	-1.59103	-0.185264
16995412	chr19:16995412:T:C	1.13897e-07	-1.69984e-10	-1.07581	0.000109772	-1.69984e-10	-1.05484
16995429	chr19:16995429:TCTCA:T	3.58619e-08	-0.961603	-1.26982	2.3716e-05	-1.30054	-1.28656
16995719	chr19:16995719:A:T	1.34763e-07	-0.907584	-3.3072e-10	8.12162e-05	-1.35613	-3.3072e-10
16995860	chr19:16995860:A:T	3.45462e-07	0.910195	-0.876411	0.000134632	-0.152671	-0.698031
16995863	chr19:16995863:A:C	1.56884e-07	-0.755595	-3.3072e-10	0.000121731	-0.951431	-3.3072e-10
16995978	chr19:16995978:C:T	3.3006e-08	-1.47339	-0.841019	2.7328e-05	-1.56038	-0.884955
16996137	chr19:16996137:G:A	7.77904e-08	-0.841387	-0.615694	5.8925e-05	-1.01537	-0.661613
16996519	chr19:16996519:A:G	9.58608e-08	-1.69984e-10	-1.2482	8.91741e-05	-1.69984e-10	-1.26265
16996660	chr19:16996660:A:G	8.9245e-08	-1.69984e-10	-1.31971	8.48087e-05	-1.69984e-10	-1.31285
16996681	chr19:16996681:T:A	3.29533e-08	-1.45949	-0.856515	2.72459e-05	-1.54873	-0.899611
16997013	chr19:16997013:C:T	1.0713e-07	-1.69984e-10	-1.13706	0.000102199	-1.69984e-10	-1.12632
16997015	chr19:16997015:G:A	2.11348e-07	0.274532	-0.732125	9.496e-05	-0.674143	-0.525646
16997100	chr19:16997100:C:T	3.33505e-08	-1.47356	-0.830461	2.57007e-05	-1.63333	-0.873399
16997207	chr19:16997207:G:A	9.15709e-08	-1.69984e-10	-1.29399	8.68331e-05	-1.69984e-10	-1.28926
16997242	chr19:16997242:C:T	5.92744e-08	-1.72892	-3.3072e-10	5.38565e-05	-1.76692	-3.3072e-10
16997243	chr19:16997243:C:T	2.13593e-08	-1.42369	-1.32592	1.66394e-05	-1.61848	-1.32299
16997284	chr19:16997284:C:T	5.9379e-08	-1.72716	-3.3072e-10	5.38874e-05	-1.76635	-3.3072e-10
16997325	chr19:16997325:C:T	2.16964e-07	0.310772	-0.74214	9.59622e-05	-0.652435	-0.536855
16997326	chr19:16997326:G:A	6.11591e-08	-1.69762	-3.3072e-10	5.44846e-05	-1.75533	-3.3072e-10
16997784	chr19:16997784:A:G	2.81095e-08	-1.62179	-0.853205	2.53809e-05	-1.71782	-0.801428
16998540	chr19:16998540:T:C	3.01741e-08	-1.28233	-1.12179	2.21387e-05	-1.57527	-1.08065
16998593	chr19:16998593:G:A	1.63341e-07	-0.0622664	-0.652991	7.97736e-05	-0.91297	-0.461082
16998603	chr19:16998603:G:T	9.09352e-08	-1.69984e-10	-1.30095	8.64166e-05	-1.69984e-10	-1.29406
16998615	chr19:16998615:G:A	2.75635e-08	-1.64651	-0.848097	2.51583e-05	-1.72996	-0.79809
16998626	chr19:16998626:A:G	1.77743e-08	-1.76547	-1.16787	1.72366e-05	-1.75981	-1.1464
16998738	chr19:16998738:A:G	3.08146e-08	-1.26115	-1.12196	2.24376e-05	-1.56169	-1.08082
16998942	chr19:16998942:G:A	2.96236e-08	-1.60724	-0.815287	2.67023e-05	-1.70736	-0.761131
16999124	chr19:16999124:A:T	1.25327e-07	-1.69984e-10	-0.980176	0.000113268	-1.69984e-10	-1.02349
16999187	chr19:16999187:A:G	9.58041e-08	-1.69984e-10	-1.24879	9.10726e-05	-1.69984e-10	-1.24159
16999311	chr19:16999311:T:C	5.97517e-08	-1.7209	-3.3072e-10	5.40069e-05	-1.76413	-3.3072e-10
16999318	chr19:16999318:C:T	3.20774e-08	-1.2204	-1.12255	2.3011e-05	-1.53554	-1.08173
16999323	chr19:16999323:G:A	8.032e-08	-1.42508	-3.3072e-10	7.20763e-05	-1.47552	-3.3072e-10
16999347	chr19:16999347:G:A	3.22474e-08	-1.51791	-0.819756	2.82006e-05	-1.64771	-0.766193
16999377	chr19:16999377:G:A	8.31143e-08	-1.39088	-3.3072e-10	6.54263e-05	-1.57232	-3.3072e-10
16999516	chr19:16999516:C:T	4.61837e-08	-1.77091	-0.207559	4.64817e-05	-1.75324	-0.160944
16999748	chr19:16999748:A:G	2.88598e-08	-1.20944	-1.23921	2.2214e-05	-1.4083	-1.24422
16999762	chr19:16999762:C:T	3.07921e-08	-1.26006	-1.12378	2.24037e-05	-1.56119	-1.08282
16999922	chr19:16999922:C:A	1.91013e-07	-1.69984e-10	-0.558759	0.000174212	-1.69984e-10	-0.59297
16999924	chr19:16999924:C:T	2.34066e-08	-1.43395	-1.22413	1.82678e-05	-1.64163	-1.20648
17000008	chr19:17000008:T:C	1.06608e-07	-1.14194	-3.3072e-10	0.000129449	-0.889956	-3.3072e-10
17000037	chr19:17000037:G:A	8.86761e-08	-1.69984e-10	-1.32611	8.3634e-05	-1.69984e-10	-1.32679
17000080	chr19:17000080:T:A	1.36583e-07	-1.69984e-10	-0.894165	0.000135785	-1.69984e-10	-0.842173
17000188	chr19:17000188:TCACACTTGTCATCCCAG:T	3.6526e-08	-1.16619	-1.04689	2.59031e-05	-1.49986	-0.999021
17000406	chr19:17000406:T:C	8.87562e-08	-1.69984e-10	-1.32521	8.3652e-05	-1.69984e-10	-1.32658
17000462	chr19:17000462:T:C	1.79712e-07	-0.619741	-3.3072e-10	0.000141579	-0.800388	-3.3072e-10
17000487	chr19:17000487:A:G	1.70311e-08	-1.76101	-1.21505	1.64232e-05	-1.76648	-1.18807
17000601	chr19:17000601:A:G	1.65591e-08	-1.758	-1.24617	1.5962e-05	-1.76434	-1.21869
17000864	chr19:17000864:T:C	2.41992e-08	-1.33107	-1.29371	1.84663e-05	-1.55323	-1.28407
17000889	chr19:17000889:A:G	4.55501e-08	-1.05872	-0.933565	3.16048e-05	-1.4251	-0.874838
17001128	chr19:17001128:C:A	4.22561e-08	-1.10738	-0.959971	2.98554e-05	-1.45092	-0.905963
17001250	chr19:17001250:T:G	3.02983e-08	-1.75614	-0.643865	3.0287e-05	-1.76286	-0.579664
17001492	chr19:17001492:G:A	3.2782e-08	-1.13906	-1.18216	2.28031e-05	-1.4683	-1.15804
17001554	chr19:17001554:T:C	3.61111e-08	-1.10984	-1.11466	2.47402e-05	-1.45796	-1.08686
17001591	chr19:17001591:G:A	3.50714e-08	-1.03733	-1.21638	2.36885e-05	-1.39291	-1.19535
17001593	chr19:17001593:C:T	3.42794e-08	-1.05884	-1.21771	2.32897e-05	-1.40843	-1.19681
17001605	chr19:17001605:G:T	5.69408e-08	-1.76909	-3.3072e-10	9.09985e-05	-1.2424	-3.3072e-10
17001837	chr19:17001837:A:G	3.61306e-08	-1.01984	-1.20412	2.42145e-05	-1.38809	-1.1782
17001856	chr19:17001856:G:A	1.15998e-07	-1.69984e-10	-1.05753	0.000115436	-1.69984e-10	-1.00453
17001975	chr19:17001975:A:G	5.18382e-08	-0.925585	-0.937386	3.80928e-05	-1.35763	-0.755587
17002017	chr19:17002017:T:C	3.9163e-08	-0.982342	-1.16102	2.58784e-05	-1.36268	-1.13716
17002071	chr19:17002071:T:A	4.85898e-08	-1.4343	-0.493388	4.26622e-05	-1.65547	-0.34446
17002191	chr19:17002191:C:A	2.02971e-08	-1.5694	-1.23122	1.7564e-05	-1.70053	-1.18686
17002337	chr19:17002337:A:G	2.02195e-08	-1.54559	-1.25886	1.72343e-05	-1.68617	-1.22018
17002572	chr19:17002572:T:TC	3.53293e-08	-1.48915	-0.757235	3.06865e-05	-1.68953	-0.639897
17002657	chr19:17002657:T:C	3.57363e-08	-1.49635	-0.738582	3.12188e-05	-1.69297	-0.619251
17002751	chr19:17002751:T:G	9.14251e-08	-1.69984e-10	-1.29558	8.7235e-05	-1.69984e-10	-1.28464
17002908	chr19:17002908:TTC:T	1.12072e-07	-1.69984e-10	-1.09196	0.000105619	-1.69984e-10	-1.09341
17002909	chr19:17002909:TC:T	8.86289e-08	-1.69984e-10	-1.32664	8.36564e-05	-1.69984e-10	-1.32653
17003142	chr19:17003142:A:G	9.22835e-08	-1.69984e-10	-1.28623	8.79918e-05	-1.69984e-10	-1.276
17003180	chr19:17003180:G:C	9.17644e-08	-1.69984e-10	-1.29187	8.60854e-05	-1.69984e-10	-1.29791
17003193	chr19:17003193:A:G	2.25863e-08	-1.36819	-1.32557	1.68884e-05	-1.59983	-1.32679
17003335	chr19:17003335:G:A	2.03796e-08	-1.47137	-1.3252	1.62883e-05	-1.63666	-1.32613
17003404	chr19:17003404:T:C	9.04129e-08	-1.69984e-10	-1.30671	8.44518e-05	-1.69984e-10	-1.31706
17003852	chr19:17003852:C:T	1.41169e-07	-1.69984e-10	-0.86114	0.000154945	-1.69984e-10	-0.710175
17003872	chr19:17003872:C:T	1.75688e-08	-1.63332	-1.31165	2.26979e-05	-1.30428	-1.32669
17003895	chr19:17003895:C:A	3.08728e-08	-1.17123	-1.20999	1.89424e-05	-1.67254	-1.1393
17004075	chr19:17004075:T:C	2.02582e-08	-1.48482	-1.31772	1.62422e-05	-1.64555	-1.32009
17004358	chr19:17004358:G:A	1.7559e-07	-0.642945	-3.3072e-10	0.000204413	-0.433103	-3.3072e-10
17004587	chr19:17004587:G:A	1.09547e-07	-1.69984e-10	-1.11474	0.000100996	-1.69984e-10	-1.13817
17004772	chr19:17004772:T:C	2.03376e-08	-1.53774	-1.26089	1.65322e-05	-1.68017	-1.26776
17004896	chr19:17004896:C:T	1.89351e-08	-1.5708	-1.29928	1.55757e-05	-1.70137	-1.30617
17005037	chr19:17005037:A:G	2.45388e-08	-1.436	-1.17484	2.78277e-05	-1.27793	-1.14928
17005088	chr19:17005088:A:G	5.1389e-08	-1.30596	-0.565709	5.24075e-05	-1.353	-0.441191
17005368	chr19:17005368:A:C	1.20052e-07	-1.69984e-10	-1.02318	0.000115799	-1.69984e-10	-1.00139
17005785	chr19:17005785:T:C	2.90545e-08	-1.12627	-1.31565	2.45179e-05	-1.24647	-1.30737
17006228	chr19:17006228:C:G	4.08805e-08	-1.09797	-1.00248	2.54172e-05	-1.64313	-0.874689
17006565	chr19:17006565:A:G	3.42489e-08	-1.04108	-1.23636	3.91487e-05	-0.849196	-1.23668
17006752	chr19:17006752:T:C	3.30526e-08	-1.75493	-0.558065	3.27667e-05	-1.68668	-0.577149
17006973	chr19:17006973:T:C	3.91312e-08	-1.12318	-1.021	2.31837e-05	-1.6462	-0.963596
17007061	chr19:17007061:G:A	9.82447e-08	-1.69984e-10	-1.22364	9.09438e-05	-1.69984e-10	-1.243
17007601	chr19:17007601:C:T	3.65915e-08	-0.886344	-1.32494	4.65672e-05	-0.589942	-1.32241
17007772	chr19:17007772:T:C	1.96579e-08	-1.56688	-1.26574	1.60379e-05	-1.7117	-1.26659
17007838	chr19:17007838:A:G	6.22797e-08	-1.67946	-3.3072e-10	5.50896e-05	-1.74428	-3.3072e-10
17007890	chr19:17007890:G:A	1.11885e-07	-1.69984e-10	-1.09363	0.000108874	-1.69984e-10	-1.06305
17007919	chr19:17007919:C:A	8.33476e-08	-0.413569	-0.97451	0.00010797	-0.133182	-0.938205
17008266	chr19:17008266:C:T	2.28284e-08	-1.62125	-1.06184	2.287e-05	-1.41943	-1.20398
17008791	chr19:17008791:C:A	8.86643e-08	-1.69984e-10	-1.32624	8.39431e-05	-1.69984e-10	-1.32311
17008935	chr19:17008935:T:C	1.93213e-08	-1.5264	-1.32349	1.58088e-05	-1.67088	-1.3218
17008968	chr19:17008968:C:T	2.03469e-08	-1.71578	-1.08238	1.92284e-05	-1.57771	-1.21915
17008970	chr19:17008970:C:A	1.55671e-07	-1.69984e-10	-0.763352	0.000151793	-1.69984e-10	-0.730726
17009124	chr19:17009124:A:G	3.06243e-08	-1.15587	-1.23344	1.79947e-05	-1.65678	-1.20639
17009601	chr19:17009601:C:T	1.58431e-07	-1.69984e-10	-0.745782	0.000157978	-1.69984e-10	-0.690786
17009609	chr19:17009609:C:T	8.95578e-08	-1.69984e-10	-1.31621	8.39517e-05	-1.69984e-10	-1.323
17009643	chr19:17009643:G:A	9.78299e-08	-1.69984e-10	-1.22787	9.35756e-05	-1.69984e-10	-1.21447
17009663	chr19:17009663:A:C	1.41296e-07	-1.69984e-10	-0.860245	0.000130299	-1.69984e-10	-0.88341
17009667	chr19:17009667:G:A	2.23917e-08	-1.44658	-1.25583	2.5767e-05	-1.24884	-1.25531
17009699	chr19:17009699:A:G	5.1266e-08	-0.552023	-1.32205	2.94669e-05	-1.04363	-1.32635
17009722	chr19:17009722:G:A	4.19694e-08	-0.82033	-1.25383	2.55158e-05	-1.23783	-1.27611
17009730	chr19:17009730:C:T	1.07664e-07	-1.69984e-10	-1.13209	9.97731e-05	-1.69984e-10	-1.15035
17010714	chr19:17010714:A:C	6.23357e-08	-1.67856	-3.3072e-10	6.17871e-05	-1.62955	-3.3072e-10
17010723	chr19:17010723:A:C	2.76826e-08	-1.16385	-1.32644	2.01334e-05	-1.42732	-1.32354
17011036	chr19:17011036:A:G	6.16469e-08	-1.68968	-3.3072e-10	5.5658e-05	-1.73402	-3.3072e-10
17011134	chr19:17011134:G:A	2.0559e-08	-1.47457	-1.31323	1.63827e-05	-1.64101	-1.31601
17011222	chr19:17011222:A:C	8.36652e-08	-1.38428	-3.3072e-10	0.000169629	-0.619629	-3.3072e-10
17011653	chr19:17011653:G:A	1.19623e-07	-1.69984e-10	-1.02675	0.000122309	-1.69984e-10	-0.946694
17011820	chr19:17011820:G:A	3.00727e-08	-1.5952	-0.812281	2.9905e-05	-1.4544	-0.900821
17011838	chr19:17011838:G:A	3.66241e-08	-1.68046	-0.529937	3.14049e-05	-1.72358	-0.582698
17012348	chr19:17012348:TTC:T	3.54032e-08	-1.74988	-0.494421	3.79859e-05	-1.7692	-0.346832
17012427	chr19:17012427:G:A	3.10659e-07	-0.0724022	-3.3072e-10	0.000233391	-0.300529	-3.3072e-10
17012874	chr19:17012874:T:C	1.74399e-08	-1.6899	-1.26243	2.26147e-05	-1.37722	-1.25743
17013070	chr19:17013070:A:G	1.47607e-07	-1.69984e-10	-0.816543	0.000139234	-1.69984e-10	-0.81709
17013252	chr19:17013252:T:C	2.13265e-07	-1.69984e-10	-0.448564	0.000214795	-1.69984e-10	-0.383561
17013330	chr19:17013330:G:A	9.73361e-08	-1.69984e-10	-1.23293	9.12677e-05	-1.69984e-10	-1.23945
17013450	chr19:17013450:GCC:G	3.26972e-08	-0.998733	-1.32508	2.71119e-05	-1.13933	-1.31394
17013562	chr19:17013562:T:C	8.19535e-08	-1.40495	-3.3072e-10	6.87083e-05	-1.52337	-3.3072e-10
17013691	chr19:17013691:T:C	9.65485e-08	-1.69984e-10	-1.24105	9.05619e-05	-1.69984e-10	-1.24721
17013771	chr19:17013771:A:G	4.55292e-08	-0.683137	-1.30961	3.72877e-05	-0.849892	-1.28469
17013777	chr19:17013777:T:C	3.38056e-08	-0.965985	-1.32449	2.7959e-05	-1.11016	-1.31235
17014875	chr19:17014875:C:G	9.76838e-08	-1.69984e-10	-1.22936	9.15922e-05	-1.69984e-10	-1.2359
17015265	chr19:17015265:G:T	1.24917e-07	-1.69984e-10	-0.983448	0.000123113	-1.69984e-10	-0.940146
17015433	chr19:17015433:G:T	8.86175e-08	-1.69984e-10	-1.32677	8.37774e-05	-1.69984e-10	-1.32508
17015456	chr19:17015456:T:C	1.61952e-08	-1.71974	-1.30664	1.49918e-05	-1.75105	-1.2947
17015462	chr19:17015462:C:T	9.12158e-08	-1.69984e-10	-1.29787	8.55545e-05	-1.69984e-10	-1.30409
17015779	chr19:17015779:C:T	1.43217e-07	-1.76097	0.914237	7.19095e-05	-1.61038	0.132544
17015807	chr19:17015807:G:C	4.04349e-07	-1.69984e-10	0.191179	0.000433801	-1.69984e-10	0.319342
17015837	chr19:17015837:G:T	4.8936e-07	-1.69984e-10	0.382001	0.000453939	-1.69984e-10	0.364719
17015879	chr19:17015879:G:C	1.52979e-08	-1.76998	-1.3134	1.48235e-05	-1.74479	-1.31224
17016237	chr19:17016237:C:G	2.77034e-08	-1.62499	-0.86455	3.08985e-05	-1.43418	-0.888357
17016377	chr19:17016377:G:C	1.98763e-07	-1.69984e-10	-0.518985	0.000177526	-1.69984e-10	-0.57413
17016399	chr19:17016399:G:A	2.72591e-07	-1.69984e-10	-0.203126	0.000277829	-1.69984e-10	-0.126237
17017001	chr19:17017001:G:C	1.88362e-07	-1.69984e-10	-0.572734	0.000173061	-1.69984e-10	-0.599602
17017230	chr19:17017230:C:G	1.85095e-07	-1.69984e-10	-0.590232	0.00016574	-1.69984e-10	-0.642823
17017357	chr19:17017357:A:G	3.68716e-08	-1.19964	-1.00402	2.25022e-05	-1.51864	-1.12099
17017664	chr19:17017664:G:A	4.01877e-07	-1.69984e-10	0.185046	0.000363938	-1.69984e-10	0.143739
17017907	chr19:17017907:C:T	9.91552e-08	-1.69984e-10	-1.21441	9.45585e-05	-1.69984e-10	-1.20403
17018421	chr19:17018421:G:C	1.07966e-07	-1.69984e-10	-1.12928	0.000101055	-1.69984e-10	-1.13758
17018431	chr19:17018431:T:C	1.85799e-07	-1.69984e-10	-0.586434	0.000166747	-1.69984e-10	-0.636769
17018499	chr19:17018499:T:G	5.92458e-08	-0.533226	-1.19618	3.0246e-05	-1.13049	-1.21339
17018829	chr19:17018829:A:G	6.35997e-08	-0.558965	-1.09953	5.09284e-05	-0.770828	-1.052
17019591	chr19:17019591:T:C	2.00263e-08	-1.51156	-1.3025	2.42759e-05	-1.27016	-1.29359
17019847	chr19:17019847:A:G	6.64152e-08	-0.897804	-0.717369	2.72175e-05	-1.53083	-0.918559
17019931	chr19:17019931:C:T	5.33651e-08	-0.540394	-1.29355	2.73274e-05	-1.14423	-1.30113
17020060	chr19:17020060:C:T	2.17883e-08	-1.4145	-1.31523	2.68301e-05	-1.15236	-1.31136
17020950	chr19:17020950:A:G	1.17687e-07	-1.69984e-10	-1.04307	0.000105317	-1.69984e-10	-1.09627
17021151	chr19:17021151:G:A	2.73403e-08	-1.63515	-0.867583	2.11484e-05	-1.76832	-0.933358
17021179	chr19:17021179:A:C	2.38017e-08	-1.66692	-0.974426	2.22752e-05	-1.67024	-0.979528
17021388	chr19:17021388:G:C	5.75179e-08	-1.759	-3.3072e-10	5.69058e-05	-1.71185	-3.3072e-10
17022381	chr19:17022381:A:G	2.32107e-08	-1.74797	-0.918509	2.28592e-05	-1.74428	-0.879609
17022456	chr19:17022456:C:T	8.49483e-08	-0.5907	-0.778355	7.00255e-05	-0.799561	-0.704824
17022477	chr19:17022477:T:C	9.43363e-08	-1.69984e-10	-1.26423	8.86298e-05	-1.69984e-10	-1.26878
17022685	chr19:17022685:G:A	8.94852e-08	-1.69984e-10	-1.31703	8.40782e-05	-1.69984e-10	-1.3215
17022887	chr19:17022887:T:G	1.29274e-07	-1.69984e-10	-0.949164	0.000127367	-1.69984e-10	-0.906174
17022988	chr19:17022988:G:A	1.08888e-07	-1.69984e-10	-1.12078	0.000101924	-1.69984e-10	-1.12901
17024164	chr19:17024164:C:T	9.24119e-08	-1.69984e-10	-1.28484	8.69012e-05	-1.69984e-10	-1.28847
17024193	chr19:17024193:C:T	2.00805e-08	-1.51642	-1.29493	2.40728e-05	-1.28395	-1.28821
17024417	chr19:17024417:G:A	3.40727e-07	-1.69984e-10	0.0199833	0.000349607	-1.69984e-10	0.103564
17024536	chr19:17024536:G:A	9.41119e-08	-1.69984e-10	-1.26661	8.74716e-05	-1.69984e-10	-1.28193
17024733	chr19:17024733:C:T	9.4666e-08	-1.69984e-10	-1.26074	8.79177e-05	-1.69984e-10	-1.27684
17024826	chr19:17024826:T:C	6.98339e-08	-1.56498	-3.3072e-10	0.000400927	0.240535	-3.3072e-10
17026480	chr19:17026480:A:C	2.86136e-07	-0.307775	0.153143	4.72395e-05	-1.4253	-0.47271
17026979	chr19:17026979:A:C	5.14606e-08	-1.07829	-0.791996	2.87783e-05	-1.42557	-0.968058
17027653	chr19:17027653:T:G	1.02113e-07	-1.69984e-10	-1.18502	9.52848e-05	-1.69984e-10	-1.19637
17027669	chr19:17027669:C:T	1.36465e-07	-1.69984e-10	-0.895032	0.000126042	-1.69984e-10	-0.91663
17027962	chr19:17027962:G:A	9.03735e-08	-0.069063	-1.23809	0.000120875	0.321134	-1.27962
17028175	chr19:17028175:T:C	1.56856e-08	-1.7595	-1.29885	1.58183e-05	-1.67214	-1.31993
17028394	chr19:17028394:G:A	2.2838e-07	-0.265351	-0.114736	0.000120755	-0.924496	-0.0349856
17028822	chr19:17028822:A:C	2.3652e-07	-1.69984e-10	-0.345067	0.000195699	-1.69984e-10	-0.476669
17028890	chr19:17028890:C:G	1.66186e-08	-1.76643	-1.23415	1.76604e-05	-1.62347	-1.25845
17028979	chr19:17028979:A:C	1.25498e-07	-1.69984e-10	-0.978805	0.000116127	-1.69984e-10	-0.998564
17029175	chr19:17029175:G:A	1.62817e-08	-1.73198	-1.28908	1.84733e-05	-1.54266	-1.29426
17029487	chr19:17029487:A:G	1.97539e-07	0.0885443	-0.613709	0.000519955	1.12303	-0.622529
17029547	chr19:17029547:C:T	1.4554e-07	-0.748775	-0.0818734	8.94249e-05	-1.29126	0.0314137
17029731	chr19:17029731:G:A	1.95706e-08	-1.77105	-1.06602	2.21274e-05	-1.66021	-0.996224
17029986	chr19:17029986:G:A	1.59588e-07	-1.69984e-10	-0.738505	0.000147247	-1.69984e-10	-0.761133
17030240	chr19:17030240:G:A	9.83031e-08	-1.69984e-10	-1.22304	9.21713e-05	-1.69984e-10	-1.2296
17030270	chr19:17030270:T:C	1.55185e-08	-1.74708	-1.32198	1.68565e-05	-1.60485	-1.32367
17030435	chr19:17030435:T:C	4.28723e-07	-1.69726	1.94698	0.000194187	-1.38153	0.897102
17031058	chr19:17031058:T:C	1.4355e-07	-1.69984e-10	-0.844416	0.000144748	-1.69984e-10	-0.778252
17031754	chr19:17031754:T:C	5.92223e-08	-1.7298	-3.3072e-10	6.0952e-05	-1.64316	-3.3072e-10
17031807	chr19:17031807:G:C	1.55091e-08	-1.75876	-1.31092	1.79141e-05	-1.58318	-1.28448
17032797	chr19:17032797:G:A	8.862e-08	-1.69984e-10	-1.32674	8.3657e-05	-1.69984e-10	-1.32652
17033299	chr19:17033299:G:A	1.93341e-08	-1.74234	-1.10688	2.40187e-05	-1.5315	-1.04291
17033365	chr19:17033365:C:G	1.04481e-07	-1.69984e-10	-1.16209	9.74812e-05	-1.69984e-10	-1.17359
17034156	chr19:17034156:TTTTG:T	2.99957e-07	-1.69984e-10	-0.107461	0.000316376	-1.69984e-10	0.00368541
17034462	chr19:17034462:A:G	1.89281e-08	-1.5617	-1.30875	2.66678e-05	-1.15873	-1.31106
17035030	chr19:17035030:G:A	4.97482e-08	-1.76368	-0.140447	5.07387e-05	-1.68684	-0.139715
17035741	chr19:17035741:A:C	6.64101e-08	-1.61525	-3.3072e-10	6.08361e-05	-1.64506	-3.3072e-10
17035964	chr19:17035964:A:G	1.34769e-07	-1.69984e-10	-0.907535	0.00012594	-1.69984e-10	-0.91744
17035990	chr19:17035990:C:T	3.7047e-08	-1.6004	-0.598513	3.0708e-05	-1.728	-0.600721
17036077	chr19:17036077:C:G	1.93614e-08	-1.65957	-1.18825	2.51276e-05	-1.34588	-1.1834
17036108	chr19:17036108:G:A	9.04452e-08	-1.69984e-10	-1.30635	8.55943e-05	-1.69984e-10	-1.30363
17036455	chr19:17036455:G:C	9.32566e-08	-1.69984e-10	-1.27574	8.81155e-05	-1.69984e-10	-1.2746
17036876	chr19:17036876:G:T	1.21208e-07	-1.69984e-10	-1.01359	0.000118879	-1.69984e-10	-0.975139
17037140	chr19:17037140:G:A	1.45599e-07	-1.69984e-10	-0.830244	0.000145069	-1.69984e-10	-0.776035
17037150	chr19:17037150:C:T	9.33431e-08	-1.69984e-10	-1.27482	8.81983e-05	-1.69984e-10	-1.27366
17037346	chr19:17037346:G:A	2.03551e-08	-1.61623	-1.18153	2.76813e-05	-1.32148	-1.11101
17037355	chr19:17037355:C:T	1.5805e-08	-1.76103	-1.28974	1.50668e-05	-1.75993	-1.28082
17037610	chr19:17037610:A:G	2.48065e-07	-1.76726	1.46985	0.000252663	-1.3201	1.09891
17037775	chr19:17037775:C:T	1.49329e-07	-1.69984e-10	-0.804945	0.000136328	-1.69984e-10	-0.838179
17039269	chr19:17039269:C:T	2.12295e-08	-1.76554	-0.990164	2.26885e-05	-1.6968	-0.934587
17039581	chr19:17039581:T:C	5.69322e-08	-1.2621	-0.50714	4.36218e-05	-1.38953	-0.588157
17039677	chr19:17039677:C:G	1.03147e-07	-1.17494	-3.3072e-10	0.000117044	-0.990694	-3.3072e-10
17039749	chr19:17039749:C:A	2.40239e-07	-0.329465	-3.3072e-10	0.000170535	-0.614302	-3.3072e-10
17039852	chr19:17039852:G:A	1.06717e-07	-1.69984e-10	-1.14092	0.000103881	-1.69984e-10	-1.11
17039960	chr19:17039960:T:A	9.2625e-08	-1.69984e-10	-1.28254	8.90366e-05	-1.69984e-10	-1.2642
17040105	chr19:17040105:G:C	3.67065e-07	0.828712	-0.734273	0.000228652	0.533463	-0.854508
17040534	chr19:17040534:T:C	5.80711e-08	-1.74943	-3.3072e-10	0.000241625	-0.265857	-3.3072e-10
17040588	chr19:17040588:T:C	2.16841e-07	-0.431933	-3.3072e-10	0.000151062	-0.735552	-3.3072e-10
17040599	chr19:17040599:C:A	4.63506e-08	-1.61363	-0.361235	4.36936e-05	-1.72697	-0.249073
17040872	chr19:17040872:T:C	9.20786e-08	-1.69984e-10	-1.28846	8.82396e-05	-1.69984e-10	-1.27319
17040891	chr19:17040891:T:C	9.6722e-08	-1.69984e-10	-1.23926	8.92744e-05	-1.69984e-10	-1.26153
17040929	chr19:17040929:A:G	2.23132e-08	-1.71683	-0.989087	2.33584e-05	-1.75213	-0.850153
17041023	chr19:17041023:C:T	9.01594e-08	-1.69984e-10	-1.30952	8.54665e-05	-1.69984e-10	-1.30512
17041094	chr19:17041094:TC:T	1.02864e-07	-1.69984e-10	-1.17769	9.80872e-05	-1.69984e-10	-1.16739
17041422	chr19:17041422:C:T	4.83431e-08	-1.31156	-0.621214	2.27874e-05	-1.76858	-0.858463
17041519	chr19:17041519:A:T	4.91341e-08	-1.27222	-0.644321	2.26488e-05	-1.76438	-0.868758
17042010	chr19:17042010:C:T	4.47627e-08	-1.63828	-0.37144	4.62279e-05	-1.7166	-0.203066
17042052	chr19:17042052:A:G	5.66399e-08	-1.73907	-0.0353134	5.96482e-05	-1.7656	0.100824
17042339	chr19:17042339:G:A	4.95972e-08	-1.7343	-0.172868	5.84827e-05	-1.74195	0.0574399
17042442	chr19:17042442:C:T	5.40566e-07	0.790324	-0.308805	0.000735331	1.05674	-0.20966
17042458	chr19:17042458:C:T	1.38278e-06	-1.69984e-10	1.42075	0.00316755	-1.69984e-10	2.30747
17042678	chr19:17042678:T:C	8.40537e-08	-1.47449	0.0948514	7.77728e-05	-1.66089	0.261436
17042806	chr19:17042806:T:C	8.98319e-08	-1.69984e-10	-1.31316	8.48824e-05	-1.69984e-10	-1.31198
17042822	chr19:17042822:A:G	1.90141e-07	-0.0959397	-0.467395	7.03061e-05	-1.06792	-0.432463
17043290	chr19:17043290:A:G	2.30907e-08	-1.65658	-1.01509	2.33407e-05	-1.72678	-0.87627
17043385	chr19:17043385:C:T	5.02903e-08	-1.21671	-0.67658	2.22393e-05	-1.75694	-0.894441
17043778	chr19:17043778:G:A	9.58912e-08	-1.69984e-10	-1.24788	8.86446e-05	-1.69984e-10	-1.26861
17044162	chr19:17044162:G:T	7.82675e-08	-1.69106	0.240092	7.95225e-05	-1.7599	0.382698
17044303	chr19:17044303:G:T	2.57705e-08	-1.28121	-1.28066	1.4735e-05	-1.76059	-1.30243
17044558	chr19:17044558:C:G	1.01866e-07	-1.69984e-10	-1.18744	9.71012e-05	-1.69984e-10	-1.17749
17044861	chr19:17044861:GATTT:G	9.52939e-08	-1.69984e-10	-1.25413	8.81769e-05	-1.69984e-10	-1.2739
17045177	chr19:17045177:C:T	9.46578e-08	-1.26083	-3.3072e-10	7.25071e-05	-1.46956	-3.3072e-10
17045190	chr19:17045190:C:T	8.86589e-08	-1.69984e-10	-1.3263	8.36719e-05	-1.69984e-10	-1.32634
17045363	chr19:17045363:C:T	1.81692e-08	-1.76149	-1.14988	1.76039e-05	-1.66528	-1.21984
17045492	chr19:17045492:T:C	7.90333e-08	-1.71261	0.271381	8.365e-05	-1.76671	0.44011
17045602	chr19:17045602:A:G	3.59538e-08	-1.68808	-0.540779	4.71425e-05	-1.66857	-0.2315
17045612	chr19:17045612:C:G	9.27947e-08	-1.69984e-10	-1.28071	8.79637e-05	-1.69984e-10	-1.27632
17045691	chr19:17045691:T:C	3.58922e-07	0.0246395	0.0473662	0.000577583	0.269708	0.3359
17045727	chr19:17045727:C:T	7.69354e-08	-1.71472	0.246587	7.97602e-05	-1.76742	0.393202
17045850	chr19:17045850:C:T	1.41048e-07	0.430957	-1.29295	6.13234e-05	-0.332591	-1.30449
17045960	chr19:17045960:CAT:C	1.82056e-08	-1.58309	-1.32628	1.63551e-05	-1.63205	-1.32665
17046253	chr19:17046253:C:T	9.15538e-08	-0.0536758	-1.2405	3.41543e-05	-0.980748	-1.24161
17046254	chr19:17046254:C:T	9.17122e-08	-0.0519481	-1.2405	3.4194e-05	-0.979584	-1.24161
17046403	chr19:17046403:TG:T	1.89534e-08	-1.5428	-1.32632	1.69354e-05	-1.59715	-1.32668
17046484	chr19:17046484:C:T	5.33847e-08	-0.598887	-1.23469	2.46821e-05	-1.30839	-1.23878
17046493	chr19:17046493:T:C	1.03613e-07	-1.69984e-10	-1.17043	9.66458e-05	-1.69984e-10	-1.18219
17046796	chr19:17046796:AC:A	2.71351e-07	-1.69984e-10	-0.207685	0.000251322	-1.69984e-10	-0.226509
17046798	chr19:17046798:C:T	5.79993e-08	-1.75067	-3.3072e-10	0.000246605	-0.245456	-3.3072e-10
17047217	chr19:17047217:C:T	4.0983e-08	-1.2825	-0.815438	1.97274e-05	-1.76597	-1.00527
17047246	chr19:17047246:G:A	3.94453e-08	-1.27535	-0.860838	1.9042e-05	-1.76517	-1.04142
17047282	chr19:17047282:G:A	1.80097e-08	-1.59394	-1.32625	1.62264e-05	-1.64097	-1.32563
17047335	chr19:17047335:T:C	3.08503e-08	-1.69384	-0.688116	3.45435e-05	-1.77011	-0.440915
17047477	chr19:17047477:A:G	1.79515e-08	-1.74332	-1.18011	1.65473e-05	-1.70387	-1.24315
17047653	chr19:17047653:A:G	1.71268e-07	-1.69984e-10	-0.667872	0.000160593	-1.69984e-10	-0.674373
17047884	chr19:17047884:G:A	4.34878e-08	-1.19386	-0.84476	1.95048e-05	-1.75344	-1.02915
17047979	chr19:17047979:A:T	1.68406e-08	-1.72736	-1.25995	1.67901e-05	-1.75839	-1.17407
17048087	chr19:17048087:G:A	4.22476e-08	-1.21425	-0.853299	1.93069e-05	-1.75693	-1.03586
17048536	chr19:17048536:C:A	9.05534e-08	-1.68573	0.380566	9.32414e-05	-1.75808	0.540025
17048734	chr19:17048734:A:G	1.04113e-07	-1.69984e-10	-1.16562	9.84608e-05	-1.69984e-10	-1.16359
17048913	chr19:17048913:C:G	4.23835e-08	-1.29955	-0.764789	2.028e-05	-1.76791	-0.975698
17048969	chr19:17048969:A:C	2.79566e-08	-1.24578	-1.23466	3.17216e-05	-1.06878	-1.22747
17049152	chr19:17049152:G:A	1.81923e-08	-1.58332	-1.32679	1.63645e-05	-1.6314	-1.32673
17049184	chr19:17049184:G:A	1.04316e-07	-1.69984e-10	-1.16368	9.95154e-05	-1.69984e-10	-1.15293
17049212	chr19:17049212:G:A	1.85663e-07	0.680281	-1.26745	7.98665e-05	-0.124833	-1.24805
17049417	chr19:17049417:C:T	6.84612e-08	-1.58483	-3.3072e-10	6.59083e-05	-1.56498	-3.3072e-10
17049569	chr19:17049569:AAAGT:A	5.9136e-07	0.97773	-0.406404	0.000772234	1.21024	-0.3142
17049754	chr19:17049754:T:C	7.9383e-08	-1.17084	-0.265975	6.13211e-05	-1.49208	-0.145035
17049910	chr19:17049910:G:A	2.59529e-06	1.26715	0.783206	0.081551	3.8496	1.70614
17050083	chr19:17050083:C:T	6.80222e-08	-1.59126	-3.3072e-10	6.54243e-05	-1.57235	-3.3072e-10
17050084	chr19:17050084:G:A	1.01786e-07	-1.69984e-10	-1.18822	9.70219e-05	-1.69984e-10	-1.17831
17050283	chr19:17050283:T:C	4.88595e-08	-1.72135	-0.200803	5.3182e-05	-1.75663	-0.0228943
17050293	chr19:17050293:G:C	1.20659e-07	-1.69984e-10	-1.01813	0.000116885	-1.69984e-10	-0.992057
17050333	chr19:17050333:C:A	2.05589e-06	1.15204	0.665325	0.0609302	3.69925	1.56499
17050608	chr19:17050608:T:A	1.27998e-06	-1.26562	2.60912	0.00293019	0.49603	1.73355
17050780	chr19:17050780:C:T	3.26745e-08	-1.15078	-1.17372	3.76715e-05	-0.960867	-1.16347
17050877	chr19:17050877:G:A	1.79224e-08	-1.60056	-1.32449	1.61475e-05	-1.64608	-1.3254
17051782	chr19:17051782:C:T	9.49107e-06	-1.27118	4.61819	0.0159115	0.489978	3.43158
17052587	chr19:17052587:G:A	8.87784e-08	-1.69984e-10	-1.32496	8.38092e-05	-1.69984e-10	-1.3247
17052676	chr19:17052676:A:G	8.87639e-08	-1.69984e-10	-1.32512	8.37942e-05	-1.69984e-10	-1.32488
17052851	chr19:17052851:C:T	1.01187e-07	-1.55465	0.36053	9.97713e-05	-1.66674	0.51638
17053040	chr19:17053040:G:A	8.8763e-08	-1.69984e-10	-1.32513	8.37932e-05	-1.69984e-10	-1.32489
17053320	chr19:17053320:G:A	1.41423e-07	-0.859343	-3.3072e-10	6.7191e-05	-1.5457	-3.3072e-10
17053363	chr19:17053363:C:T	6.16067e-07	0.961843	-0.349586	0.000808342	1.19633	-0.254591
17053744	chr19:17053744:C:T	8.96531e-08	-1.14055	-0.174598	6.91973e-05	-1.47301	-0.0432712
17053751	chr19:17053751:T:C	7.07726e-08	-1.76841	0.216779	7.83303e-05	-1.76522	0.372906
17053865	chr19:17053865:G:A	9.05297e-08	-1.69984e-10	-1.30542	8.55185e-05	-1.69984e-10	-1.30451
17054136	chr19:17054136:C:T	1.04371e-07	-1.69984e-10	-1.16315	9.87128e-05	-1.69984e-10	-1.16103
17054143	chr19:17054143:G:A	9.07924e-08	-1.69984e-10	-1.30252	8.57717e-05	-1.69984e-10	-1.30156
17054306	chr19:17054306:AGAGACT:A	9.04657e-08	-1.69984e-10	-1.30613	8.54565e-05	-1.69984e-10	-1.30524
17054356	chr19:17054356:T:C	9.05651e-08	-1.69984e-10	-1.30503	8.55524e-05	-1.69984e-10	-1.30412
17054550	chr19:17054550:C:T	2.3236e-08	-1.34549	-1.3199	1.93617e-05	-1.47204	-1.31791
17054552	chr19:17054552:A:G	8.96333e-07	-1.73224	2.71945	0.00295309	-1.60683	3.84419
17054630	chr19:17054630:T:C	5.36251e-08	-1.76603	-0.0630538	5.90516e-05	-1.76794	0.0931095
17054631	chr19:17054631:G:A	9.04442e-08	-1.69984e-10	-1.30637	8.54223e-05	-1.69984e-10	-1.30564
17054723	chr19:17054723:C:T	9.05588e-08	-1.69984e-10	-1.3051	8.46778e-05	-1.69984e-10	-1.31439
17054949	chr19:17054949:T:C	9.05972e-08	-1.69984e-10	-1.30468	8.55781e-05	-1.69984e-10	-1.30381
17055031	chr19:17055031:T:C	5.26639e-07	-1.76685	2.22227	0.00192588	-1.46905	3.27894
17055419	chr19:17055419:G:C	2.16493e-08	-1.41776	-1.31837	1.82176e-05	-1.53449	-1.31637
17055456	chr19:17055456:GC:G	5.89368e-08	-0.510515	-1.22412	2.63529e-05	-1.25348	-1.22819
17055497	chr19:17055497:C:T	6.88595e-07	1.02467	-0.301111	0.000908855	1.26234	-0.203402
17055534	chr19:17055534:C:T	5.17909e-08	-1.27966	-0.584221	2.34859e-05	-1.76602	-0.830826
17055590	chr19:17055590:G:C	9.05051e-08	-1.69984e-10	-1.30569	8.54947e-05	-1.69984e-10	-1.30479
17055824	chr19:17055824:G:A	4.71115e-06	-1.69984e-10	2.64659	0.0147434	-1.69984e-10	3.84531
17056086	chr19:17056086:TAA:T	8.38458e-08	-1.15442	-0.227695	6.44753e-05	-1.48318	-0.103786
17056097	chr19:17056097:G:A	3.17897e-07	-0.314131	0.264761	0.000130338	-1.20834	0.325226
17056171	chr19:17056171:G:A	2.14134e-08	-1.50245	-1.24463	2.46888e-05	-1.30949	-1.2374
17056651	chr19:17056651:C:T	1.27187e-07	-0.965442	-3.3072e-10	7.70654e-05	-1.40859	-3.3072e-10
17056907	chr19:17056907:T:G	5.2317e-08	-1.23884	-0.614938	2.30108e-05	-1.76135	-0.855928
17057020	chr19:17057020:T:C	8.24942e-07	-1.71659	2.62081	0.00256705	-1.63501	3.73228
17057208	chr19:17057208:G:A	2.17301e-08	-1.4057	-1.3267	1.82537e-05	-1.52208	-1.3268
17057676	chr19:17057676:C:G	6.65569e-08	-1.75854	0.145496	7.16635e-05	-1.77087	0.289608
17057780	chr19:17057780:A:G	2.27379e-08	-1.37455	-1.31252	1.90287e-05	-1.49781	-1.30948
17057830	chr19:17057830:G:A	1.00788e-07	-1.69984e-10	-1.19808	9.24462e-05	-1.69984e-10	-1.22662
17057902	chr19:17057902:G:A	9.62093e-08	-0.115903	-1.12867	3.65705e-05	-1.02567	-1.12834
17058162	chr19:17058162:T:C	2.28337e-08	-1.36844	-1.31442	1.90893e-05	-1.49248	-1.31164
17058271	chr19:17058271:G:A	2.15887e-08	-1.50377	-1.23515	2.48871e-05	-1.3113	-1.2276
17058948	chr19:17058948:G:C	2.30745e-08	-1.35792	-1.31445	1.9259e-05	-1.4836	-1.31166
17059126	chr19:17059126:G:A	2.25623e-08	-1.36838	-1.32643	1.88154e-05	-1.49266	-1.32591
17059438	chr19:17059438:A:G	3.6511e-07	-0.191149	0.280249	0.000141647	-1.13512	0.335212
17059521	chr19:17059521:C:T	9.4232e-08	-1.26534	-3.3072e-10	9.49455e-05	-1.19994	-3.3072e-10
17059641	chr19:17059641:G:A	1.02544e-07	-1.69984e-10	-1.18081	9.77853e-05	-1.69984e-10	-1.17047
17059730	chr19:17059730:G:A	2.31907e-08	-1.34546	-1.32189	1.93246e-05	-1.47169	-1.32018
17059731	chr19:17059731:G:T	2.30926e-08	-1.3565	-1.31509	1.92657e-05	-1.48255	-1.31237
17059979	chr19:17059979:G:A	9.14187e-08	-1.69984e-10	-1.29565	8.63788e-05	-1.69984e-10	-1.2945
17060417	chr19:17060417:C:T	2.37457e-08	-1.33207	-1.31163	1.97441e-05	-1.46182	-1.30857
17060477	chr19:17060477:C:T	8.89688e-08	-1.69984e-10	-1.32281	8.36714e-05	-1.69984e-10	-1.32635
17060637	chr19:17060637:G:A	6.59449e-08	-1.76337	0.141086	7.14292e-05	-1.76941	0.284877
17060772	chr19:17060772:A:G	2.26905e-08	-1.37197	-1.31719	1.8973e-05	-1.49549	-1.31474
17060869	chr19:17060869:G:A	8.4653e-08	-0.159457	-1.21308	3.35504e-05	-1.02478	-1.21541
17060879	chr19:17060879:T:C	2.16364e-08	-1.44197	-1.29475	1.84828e-05	-1.54615	-1.29026
17060890	chr19:17060890:G:C	1.80182e-07	-1.69984e-10	-0.617129	0.00016804	-1.69984e-10	-0.629045
17061564	chr19:17061564:T:C	1.6677e-07	-1.69984e-10	-0.694485	0.000156227	-1.69984e-10	-0.701933
17061795	chr19:17061795:G:A	1.18487e-07	-1.69984e-10	-1.03629	0.000110336	-1.69984e-10	-1.04971
17062060	chr19:17062060:T:C	1.46167e-07	0.404576	-1.23093	4.77763e-05	-0.654202	-1.23251
17062071	chr19:17062071:C:T	8.88282e-08	-1.3244	-3.3072e-10	6.90566e-05	-1.51832	-3.3072e-10
17062124	chr19:17062124:C:T	5.36024e-08	-1.75889	-0.0706168	5.7214e-05	-1.77082	0.0643706
17062334	chr19:17062334:G:A	8.22579e-08	-1.13023	-0.27101	6.26576e-05	-1.46654	-0.149021
17062424	chr19:17062424:A:G	8.99573e-08	-1.69984e-10	-1.31176	8.4624e-05	-1.69984e-10	-1.31503
17062608	chr19:17062608:A:G	4.46737e-08	-1.23146	-0.780252	2.02271e-05	-1.76002	-0.986197
17062677	chr19:17062677:A:G	2.28576e-08	-1.36683	-1.31499	1.90968e-05	-1.49142	-1.3123
17062753	chr19:17062753:G:C	3.45667e-07	-0.214865	0.249243	0.000136127	-1.146	0.306341
17062778	chr19:17062778:G:A	3.99917e-07	0.180158	-3.3072e-10	0.00030212	-0.0424213	-3.3072e-10
17063016	chr19:17063016:T:C	4.2019e-08	-1.23716	-0.835817	1.93415e-05	-1.76085	-1.03014
17063127	chr19:17063127:G:A	2.34379e-08	-1.34031	-1.31643	1.94972e-05	-1.46909	-1.31389
17063234	chr19:17063234:C:T	8.55818e-08	-1.11541	-0.246217	6.50017e-05	-1.45671	-0.12212
17063451	chr19:17063451:G:C	4.96192e-08	-1.23071	-0.676015	2.19324e-05	-1.76	-0.905282
17063956	chr19:17063956:G:A	1.40995e-07	-1.69984e-10	-0.862375	0.000137814	-1.69984e-10	-0.827341
17064866	chr19:17064866:G:A	8.45595e-08	-1.24208	-0.131559	3.41737e-05	-1.76149	-0.4603
17065324	chr19:17065324:G:A	1.48765e-07	-0.808728	-3.3072e-10	0.000110733	-1.04612	-3.3072e-10
17065947	chr19:17065947:C:G	2.22082e-08	-1.47465	-1.23598	2.58404e-05	-1.27296	-1.22835
17066091	chr19:17066091:G:A	9.67385e-08	-1.69984e-10	-1.23909	9.22758e-05	-1.69984e-10	-1.22846
17067013	chr19:17067013:T:C	8.86622e-08	-1.69984e-10	-1.32627	8.36561e-05	-1.69984e-10	-1.32653
17067309	chr19:17067309:A:C	2.16655e-08	-1.4141	-1.32128	1.82069e-05	-1.53187	-1.31957
17067606	chr19:17067606:C:A	8.92563e-08	-1.69984e-10	-1.31959	8.44498e-05	-1.69984e-10	-1.31709
17068145	chr19:17068145:G:A	7.04752e-07	1.03386	-0.287111	0.000963789	1.29245	-0.174819
17068810	chr19:17068810:T:G	1.7867e-07	-1.69984e-10	-0.625557	0.000174707	-1.69984e-10	-0.590132
17068815	chr19:17068815:G:C	9.14822e-08	-1.69984e-10	-1.29495	8.64408e-05	-1.69984e-10	-1.29379
17068931	chr19:17068931:A:C	1.20098e-07	-1.69984e-10	-1.02279	0.000115862	-1.69984e-10	-1.00085
17068966	chr19:17068966:C:T	1.01742e-07	-1.69984e-10	-1.18866	9.69783e-05	-1.69984e-10	-1.17876
17068974	chr19:17068974:C:T	4.81882e-07	-1.69984e-10	0.3666	0.000467685	-1.69984e-10	0.39455
17068979	chr19:17068979:G:A	2.14346e-07	-1.72072	1.27722	0.000253347	-1.71463	1.49614
17069216	chr19:17069216:A:T	9.22631e-08	-1.69984e-10	-1.28645	8.59595e-05	-1.69984e-10	-1.29937
17069223	chr19:17069223:C:T	5.5371e-08	-1.36686	-0.430182	2.89697e-05	-1.77114	-0.615857
17069337	chr19:17069337:A:G	8.86217e-08	-1.69984e-10	-1.32672	8.36432e-05	-1.69984e-10	-1.32668
17069548	chr19:17069548:C:A	2.13446e-08	-1.42648	-1.32382	2.511e-05	-1.2049	-1.32508
17069606	chr19:17069606:GCCCAACCCCAGGTC:G	2.0014e-08	-1.53512	-1.27954	1.72426e-05	-1.63009	-1.27577
17069715	chr19:17069715:G:C	9.93226e-08	-1.69984e-10	-1.21273	9.46023e-05	-1.69984e-10	-1.20356
17069925	chr19:17069925:A:C	1.16987e-07	-1.69984e-10	-1.04904	0.000108862	-1.69984e-10	-1.06316
17069929	chr19:17069929:T:C	1.09309e-07	-1.69984e-10	-1.11692	0.000104423	-1.69984e-10	-1.10479
17069976	chr19:17069976:C:A	2.55278e-06	2.03384	-3.3072e-10	0.00513156	2.78992	-3.3072e-10
17070058	chr19:17070058:A:C	7.37568e-08	-0.68935	-0.820975	3.42258e-05	-1.43864	-0.781623
17070073	chr19:17070073:C:A	9.29783e-08	-1.69984e-10	-1.27873	8.7786e-05	-1.69984e-10	-1.27834
17070158	chr19:17070158:TCTC:T	1.06598e-07	-1.69984e-10	-1.14203	0.000100158	-1.69984e-10	-1.14649
17070515	chr19:17070515:C:T	3.80862e-07	1.45666	-1.32532	0.00023359	1.0259	-1.32557
17070800	chr19:17070800:T:G	7.86873e-08	-1.44562	-3.3072e-10	8.18267e-05	-1.34864	-3.3072e-10
17071207	chr19:17071207:T:C	1.70682e-08	-1.77119	-1.20269	1.81803e-05	-1.76138	-1.09153
17071433	chr19:17071433:T:C	8.88555e-08	-1.69984e-10	-1.32409	8.37528e-05	-1.69984e-10	-1.32537
17071549	chr19:17071549:G:C	1.1904e-07	-1.69984e-10	-1.03164	0.000113009	-1.69984e-10	-1.02578
17071575	chr19:17071575:C:T	1.66003e-07	-1.69984e-10	-0.699095	0.000153108	-1.69984e-10	-0.722104
17071827	chr19:17071827:T:C	5.68223e-08	-1.77117	-3.3072e-10	5.44878e-05	-1.75527	-3.3072e-10
17071878	chr19:17071878:T:C	7.20655e-07	1.7421	-0.973039	0.0112654	4.45761	-0.881363
17072007	chr19:17072007:T:C	1.15295e-07	-1.69984e-10	-1.0636	0.000110823	-1.69984e-10	-1.04531
17072129	chr19:17072129:T:C	3.13096e-08	-1.17945	-1.18773	2.32771e-05	-1.47721	-1.12856
17072375	chr19:17072375:G:A	2.92045e-08	-1.50149	-0.935284	3.40754e-05	-1.31301	-0.911659
17072381	chr19:17072381:C:G	9.7812e-07	2.07751	-1.00298	0.0168328	4.89328	-0.915437
17072652	chr19:17072652:T:G	9.66292e-08	-1.69984e-10	-1.24022	9.132e-05	-1.69984e-10	-1.23888
17072800	chr19:17072800:C:T	6.31695e-07	1.5223	-0.884994	0.00909661	4.14784	-0.785425
17073015	chr19:17073015:C:T	8.8624e-08	-1.69984e-10	-1.3267	8.37642e-05	-1.69984e-10	-1.32524
17073108	chr19:17073108:A:G	1.53818e-07	-1.69984e-10	-0.775325	0.000149075	-1.69984e-10	-0.748796
17073227	chr19:17073227:T:C	1.2337e-07	-1.69984e-10	-0.995907	0.000117152	-1.69984e-10	-0.989775
17073910	chr19:17073910:G:A	8.17663e-07	1.85637	-0.961014	0.013288	4.60856	-0.867191
17073915	chr19:17073915:C:T	2.19216e-08	-1.44206	-1.28156	1.69165e-05	-1.66887	-1.25608
17073994	chr19:17073994:C:T	1.20158e-07	-1.69984e-10	-1.02229	0.00011563	-1.69984e-10	-1.00285
17074222	chr19:17074222:T:C	7.9166e-07	1.82261	-0.959576	0.0127526	4.56582	-0.865575
17074673	chr19:17074673:C:G	1.18385e-07	-1.69984e-10	-1.03715	0.000113845	-1.69984e-10	-1.01841
17074710	chr19:17074710:T:C	8.8661e-08	-1.69984e-10	-1.32628	8.37825e-05	-1.69984e-10	-1.32502
17074764	chr19:17074764:TCA:T	1.01216e-07	-1.69984e-10	-1.19384	9.64479e-05	-1.69984e-10	-1.18424
17074778	chr19:17074778:G:C	8.86226e-08	-1.69984e-10	-1.32671	8.36934e-05	-1.69984e-10	-1.32608
17074913	chr19:17074913:G:C	1.18079e-07	-1.69984e-10	-1.03975	0.000113511	-1.69984e-10	-1.02134
17075094	chr19:17075094:T:C	1.18617e-07	-1.69984e-10	-1.0352	0.000114084	-1.69984e-10	-1.01631
17075317	chr19:17075317:A:C	3.4318e-08	-0.997526	-1.2779	2.66955e-05	-1.19194	-1.27681
17075560	chr19:17075560:G:A	1.02154e-07	-1.69984e-10	-1.18462	9.75838e-05	-1.69984e-10	-1.17253
17075999	chr19:17075999:C:A	1.72044e-07	-1.69984e-10	-0.663349	0.000153399	-1.69984e-10	-0.720203
17076018	chr19:17076018:G:A	1.18486e-07	-1.69984e-10	-1.03631	0.000112096	-1.69984e-10	-1.03389
17076130	chr19:17076130:G:C	5.55603e-07	1.51613	-1.00717	0.00792785	4.15065	-0.92576
17076383	chr19:17076383:G:A	1.26751e-07	-1.69984e-10	-0.968875	0.000114683	-1.69984e-10	-1.01107
17076452	chr19:17076452:C:T	1.00493e-07	-1.69984e-10	-1.20101	9.43761e-05	-1.69984e-10	-1.20596
17076522	chr19:17076522:G:A	1.21518e-07	-1.69984e-10	-1.01103	0.000117651	-1.69984e-10	-0.985523
17076708	chr19:17076708:T:G	3.39599e-07	1.00418	-0.987517	0.000403463	1.20076	-0.953922
17077514	chr19:17077514:G:A	2.4979e-08	-1.72371	-0.869353	2.53857e-05	-1.76088	-0.758181
17077725	chr19:17077725:C:A	1.89048e-07	-1.69984e-10	-0.569099	0.000175744	-1.69984e-10	-0.584214
17077728	chr19:17077728:A:G	9.12315e-08	-1.69984e-10	-1.2977	8.57701e-05	-1.69984e-10	-1.30157
17078312	chr19:17078312:T:C	1.36001e-07	-1.69984e-10	-0.898435	0.000131376	-1.69984e-10	-0.875184
17078658	chr19:17078658:A:G	3.91024e-07	0.846427	-0.688756	0.000473962	1.0416	-0.633716
17078976	chr19:17078976:G:A	1.79155e-08	-1.63138	-1.29406	2.05562e-05	-1.45316	-1.27692
17079584	chr19:17079584:G:A	9.65017e-08	-1.69984e-10	-1.24154	9.03877e-05	-1.69984e-10	-1.24914
17080105	chr19:17080105:G:T	9.66838e-08	-1.69984e-10	-1.23965	9.0552e-05	-1.69984e-10	-1.24732
17080702	chr19:17080702:T:C	3.31368e-08	-1.23317	-1.07729	3.00965e-05	-1.28105	-1.06779
17080819	chr19:17080819:T:C	1.31195e-07	-1.69984e-10	-0.934415	0.000126623	-1.69984e-10	-0.91203
17080932	chr19:17080932:T:C	1.06172e-07	-1.69984e-10	-1.14604	0.000101596	-1.69984e-10	-1.13225
17081005	chr19:17081005:A:G	1.59475e-07	-1.69984e-10	-0.739212	0.000149179	-1.69984e-10	-0.748098
17081256	chr19:17081256:G:C	1.71784e-07	-0.592654	-0.0722088	7.4943e-05	-1.42333	-0.0131913
17081757	chr19:17081757:C:T	8.81728e-08	-0.994204	-0.337596	6.22844e-05	-1.22709	-0.394441
17082605	chr19:17082605:T:C	1.63733e-07	-0.625528	-0.0873345	7.24386e-05	-1.44182	-0.0286809
17082708	chr19:17082708:A:G	1.27527e-07	-0.512185	-0.450586	8.12285e-05	-0.847908	-0.50807
17082741	chr19:17082741:A:G	7.3173e-08	-0.650844	-0.867428	4.73117e-05	-0.975452	-0.921034
17082825	chr19:17082825:C:G	5.68488e-08	-1.7707	-3.3072e-10	5.47036e-05	-1.75132	-3.3072e-10
17083310	chr19:17083310:G:A	1.08873e-07	-1.69984e-10	-1.12091	0.000104276	-1.69984e-10	-1.1062
17083458	chr19:17083458:C:T	8.86514e-08	-1.69984e-10	-1.32639	8.36611e-05	-1.69984e-10	-1.32647
17083524	chr19:17083524:A:G	8.86783e-08	-1.69984e-10	-1.32608	8.37384e-05	-1.69984e-10	-1.32555
17083727	chr19:17083727:G:A	1.28294e-07	-1.77051	0.813733	0.000158124	-1.75555	1.06569
17083800	chr19:17083800:G:A	2.31299e-07	-0.367386	-3.3072e-10	0.000144724	-0.778415	-3.3072e-10
17083984	chr19:17083984:G:T	8.36653e-07	1.56456	-0.646253	0.0179115	4.29018	-0.250228
17084023	chr19:17084023:TGGTTAATAACCCTTTG:T	4.20217e-06	0.093382	2.43888	0.00217654	-0.612572	2.54482
17084245	chr19:17084245:G:A	9.44893e-07	1.75542	-0.715445	0.0239352	4.55915	-0.229285
17084743	chr19:17084743:C:T	9.80973e-08	-1.69984e-10	-1.22514	9.18135e-05	-1.69984e-10	-1.23349
17085039	chr19:17085039:G:A	9.80328e-07	1.71536	-0.638574	0.0221423	4.4926	-0.240602
17085187	chr19:17085187:A:G	1.34659e-07	-0.52649	-0.381865	8.60032e-05	-0.860017	-0.438843
17085189	chr19:17085189:T:C	8.87554e-08	-1.69984e-10	-1.32521	8.40926e-05	-1.69984e-10	-1.32133
17085208	chr19:17085208:C:G	9.74648e-08	-1.69984e-10	-1.23161	9.12494e-05	-1.69984e-10	-1.23965
17085215	chr19:17085215:C:T	2.93524e-07	0.548016	-0.677154	0.000351309	0.729481	-0.62106
17085313	chr19:17085313:C:T	1.04586e-07	0.113822	-1.27491	6.20383e-05	-0.356804	-1.26869
17085566	chr19:17085566:G:A	1.70344e-08	-1.65506	-1.32081	1.90531e-05	-1.49296	-1.31306
17086092	chr19:17086092:A:C	3.38162e-07	-1.69984e-10	0.0124271	0.000331169	-1.69984e-10	0.0493848
17086202	chr19:17086202:A:G	1.68074e-08	-1.66818	-1.3211	1.86449e-05	-1.51384	-1.31383
17086442	chr19:17086442:A:G	9.74447e-08	-1.69984e-10	-1.23181	9.12317e-05	-1.69984e-10	-1.23984
17086549	chr19:17086549:A:G	5.68378e-08	-1.7709	-3.3072e-10	5.36974e-05	-1.76988	-3.3072e-10
17087303	chr19:17087303:G:C	9.84612e-08	-1.69984e-10	-1.22144	9.22288e-05	-1.69984e-10	-1.22897
17087385	chr19:17087385:A:G	3.09609e-07	0.521707	-0.597496	0.000380339	0.703289	-0.515471
17087477	chr19:17087477:A:G	1.28471e-07	-0.605996	-0.349403	8.29776e-05	-0.927445	-0.407228
17088504	chr19:17088504:T:C	1.45558e-07	-0.835903	0.00538057	0.000256645	-0.460194	0.254643
17088756	chr19:17088756:T:C	8.94299e-08	-1.69984e-10	-1.31764	8.44382e-05	-1.69984e-10	-1.31722
17088941	chr19:17088941:G:A	3.24122e-08	-1.24142	-1.09114	2.94068e-05	-1.28945	-1.08257
17089104	chr19:17089104:C:T	3.3463e-08	-1.22342	-1.07724	3.03483e-05	-1.27219	-1.06832
17090095	chr19:17090095:T:C	2.2877e-07	0.300172	-0.678552	0.000283358	0.492657	-0.599189
17090880	chr19:17090880:C:T	3.24644e-08	-1.19143	-1.13952	2.93298e-05	-1.24278	-1.13186
17091165	chr19:17091165:G:A	2.45329e-07	-1.69984e-10	-0.308499	0.000234749	-1.69984e-10	-0.29473
17091326	chr19:17091326:G:A	5.57794e-08	-0.912791	-0.876904	3.5894e-05	-1.23937	-0.933305
17091382	chr19:17091382:C:T	1.05528e-07	-1.69984e-10	-1.15212	9.8591e-05	-1.69984e-10	-1.16226
17091472	chr19:17091472:C:T	2.86069e-08	-1.19114	-1.26631	2.588e-05	-1.24081	-1.25896
17091800	chr19:17091800:C:T	1.221e-07	-1.69984e-10	-1.00626	0.000114948	-1.69984e-10	-1.00876
17091870	chr19:17091870:C:T	3.51216e-07	0.0503017	-3.3072e-10	0.000166555	-0.637921	-3.3072e-10
17091936	chr19:17091936:A:T	8.58151e-07	-0.597756	1.54144	0.000460681	-1.24268	1.62214
17092125	chr19:17092125:G:A	1.43772e-07	-0.842871	-3.3072e-10	0.000110801	-1.04551	-3.3072e-10
17092958	chr19:17092958:CAT:C	1.27927e-07	-0.836593	-0.123044	6.27531e-05	-1.54798	-0.0660605
17093103	chr19:17093103:G:A	9.77127e-08	-1.69984e-10	-1.22907	9.14731e-05	-1.69984e-10	-1.2372
17093484	chr19:17093484:G:A	9.89589e-08	-1.69984e-10	-1.21639	9.26791e-05	-1.69984e-10	-1.2241
17093517	chr19:17093517:A:G	1.64672e-07	-0.7752	0.068059	0.000293857	-0.392726	0.322575
17094431	chr19:17094431:C:T	2.94812e-07	-1.61558	1.49082	0.000132091	-1.70646	0.836706
17094658	chr19:17094658:T:C	2.51088e-07	-1.59653	1.31124	0.000113999	-1.71695	0.699895
17094886	chr19:17094886:T:C	1.01342e-07	-1.1926	-3.3072e-10	8.00304e-05	-1.37084	-3.3072e-10
17095283	chr19:17095283:A:G	2.20888e-07	-1.69984e-10	-0.413441	0.000215547	-1.69984e-10	-0.380066
17095655	chr19:17095655:A:G	2.16354e-08	-1.57594	-1.16082	2.89864e-05	-1.22689	-1.15953
17095746	chr19:17095746:A:G	9.02642e-08	-1.69984e-10	-1.30836	8.5398e-05	-1.69984e-10	-1.30592
17096201	chr19:17096201:G:T	4.28737e-08	-1.77097	-0.281867	4.89501e-05	-1.75779	-0.104657
17096270	chr19:17096270:G:A	3.00765e-07	0.461709	-0.566478	0.000371603	0.647294	-0.482713
17096346	chr19:17096346:T:G	2.49333e-08	-1.34963	-1.24527	3.68457e-05	-0.969678	-1.17683
17096885	chr19:17096885:T:C	1.96972e-07	-0.528038	-3.3072e-10	0.00016543	-0.644695	-3.3072e-10
17096980	chr19:17096980:ACGCCCGGC:A	2.00461e-07	-1.70939	1.19891	0.000114641	-1.60954	0.598097
17096992	chr19:17096992:T:G	2.63381e-07	-1.66619	1.4287	0.000132047	-1.66212	0.792031
17097006	chr19:17097006:A:G	8.91971e-08	-0.0461143	-1.27414	0.000560577	1.7555	-1.17978
17097041	chr19:17097041:G:A	2.45792e-08	-1.37827	-1.23093	3.60984e-05	-1.00931	-1.15768
17097448	chr19:17097448:A:G	9.72275e-08	-1.69984e-10	-1.23405	9.10364e-05	-1.69984e-10	-1.24199
17097560	chr19:17097560:A:G	9.83012e-08	-1.69984e-10	-1.22306	9.20008e-05	-1.69984e-10	-1.23145
17097635	chr19:17097635:G:A	3.23959e-07	-1.51581	1.48532	0.00015326	-1.75284	1.03173
17097804	chr19:17097804:C:G	7.05502e-06	3.0504	-3.3072e-10	0.00624346	2.98604	-3.3072e-10
17098215	chr19:17098215:C:T	1.10826e-07	-1.69984e-10	-1.10314	0.000106305	-1.69984e-10	-1.08693
17098335	chr19:17098335:G:A	6.18794e-07	1.40112	-0.784444	0.000476212	1.14861	-0.735987
17098488	chr19:17098488:C:T	1.09976e-07	-1.69984e-10	-1.11084	0.000105464	-1.69984e-10	-1.09488
17098634	chr19:17098634:T:C	1.63436e-07	-0.667853	-0.0468235	7.36498e-05	-1.46407	0.0101445
17098650	chr19:17098650:C:T	9.95855e-08	-1.69984e-10	-1.21008	9.31527e-05	-1.69984e-10	-1.219
17099045	chr19:17099045:A:G	4.11681e-08	-1.77003	-0.323402	4.69561e-05	-1.75308	-0.150956
17099048	chr19:17099048:G:T	2.57384e-08	-1.32329	-1.23983	3.85016e-05	-0.932845	-1.1697
17099082	chr19:17099082:C:CT	1.10249e-07	-1.69984e-10	-1.10836	0.000105746	-1.69984e-10	-1.0922
17099104	chr19:17099104:G:A	1.58534e-08	-1.72117	-1.32655	1.81046e-05	-1.54347	-1.31361
17099231	chr19:17099231:G:A	2.67903e-07	-1.58489	1.36442	0.000119313	-1.71895	0.747455
17099338	chr19:17099338:A:G	2.28637e-07	-1.69984e-10	-0.378961	0.000223253	-1.69984e-10	-0.344941
17099669	chr19:17099669:T:C	1.09335e-07	-1.69984e-10	-1.11668	0.000104831	-1.69984e-10	-1.1009
17100137	chr19:17100137:C:T	1.09529e-07	-1.69984e-10	-1.11491	0.000104983	-1.69984e-10	-1.09945
17100246	chr19:17100246:C:G	1.2133e-07	-1.69984e-10	-1.01259	0.000116738	-1.69984e-10	-0.993309
17100494	chr19:17100494:A:G	1.14913e-07	-1.69984e-10	-1.06692	0.000110264	-1.69984e-10	-1.05036
17100707	chr19:17100707:T:G	1.08737e-07	-1.69984e-10	-1.12217	0.000104233	-1.69984e-10	-1.10662
17100756	chr19:17100756:T:A	2.44473e-08	-1.52326	-1.09132	3.38199e-05	-1.14236	-1.08984
17100758	chr19:17100758:T:C	1.71342e-08	-1.73604	-1.23399	2.07899e-05	-1.56301	-1.15577
17100860	chr19:17100860:T:C	6.25351e-07	1.77135	-1.14414	0.00070586	1.98848	-1.18231
17100957	chr19:17100957:C:T	1.09387e-07	-1.69984e-10	-1.1162	0.000104883	-1.69984e-10	-1.1004
17101291	chr19:17101291:T:C	2.39638e-08	-1.53573	-1.09882	3.2882e-05	-1.16272	-1.0976
17101372	chr19:17101372:G:T	2.24911e-08	-1.47132	-1.22666	3.22469e-05	-1.1277	-1.15213
17101600	chr19:17101600:C:T	2.42448e-08	-1.4191	-1.2038	3.58619e-05	-1.05258	-1.12099
17101884	chr19:17101884:G:A	1.0469e-07	-1.69984e-10	-1.1601	9.82656e-05	-1.69984e-10	-1.16557
17102179	chr19:17102179:C:T	1.25008e-07	-0.982719	-3.3072e-10	5.6205e-05	-1.72424	-3.3072e-10
17102182	chr19:17102182:C:T	3.35373e-07	-1.48672	1.49086	0.000128783	-1.75356	0.858447
17102377	chr19:17102377:C:T	8.86224e-08	-1.69984e-10	-1.32671	8.36692e-05	-1.69984e-10	-1.32637
17102726	chr19:17102726:T:C	3.31339e-08	-1.72865	-0.581889	3.72581e-05	-1.55452	-0.580857
17103241	chr19:17103241:T:G	3.87363e-07	-1.26621	1.41447	0.000121066	-1.75148	0.794573
17103263	chr19:17103263:C:T	1.96312e-08	-1.66345	-1.17053	2.27333e-05	-1.47954	-1.14987
17103898	chr19:17103898:A:G	6.74104e-08	-1.6003	-3.3072e-10	6.47078e-05	-1.58336	-3.3072e-10
17104392	chr19:17104392:G:A	2.40083e-08	-1.41777	-1.21493	3.5548e-05	-1.04691	-1.13545
17104571	chr19:17104571:G:A	5.50738e-07	-1.2571	1.75726	0.000170693	-1.74967	1.13629
17104615	chr19:17104615:G:A	8.86608e-08	-1.69984e-10	-1.32628	8.39015e-05	-1.69984e-10	-1.3236
17104662	chr19:17104662:A:G	2.39044e-07	-1.69984e-10	-0.33445	0.00023358	-1.69984e-10	-0.299722
17104793	chr19:17104793:G:A	1.87973e-07	-0.574799	-3.3072e-10	0.000141147	-0.803446	-3.3072e-10
17104838	chr19:17104838:G:T	6.1619e-07	-1.25205	1.86451	0.000187996	-1.74863	1.2318
17104955	chr19:17104955:T:C	9.02239e-08	-1.69984e-10	-1.3088	8.55032e-05	-1.69984e-10	-1.30469
17104995	chr19:17104995:G:A	1.38737e-06	-1.69984e-10	1.42407	0.00308174	-1.69984e-10	2.28
17105380	chr19:17105380:C:G	1.21795e-07	-1.69984e-10	-1.00876	0.000117223	-1.69984e-10	-0.989169
17105486	chr19:17105486:C:A	2.50726e-08	-1.2676	-1.32172	4.95769e-05	-0.536285	-1.31344
17105665	chr19:17105665:T:C	4.39666e-08	-1.7712	-0.256472	5.01022e-05	-1.76114	-0.0780359
17105683	chr19:17105683:C:T	1.14411e-07	-1.69984e-10	-1.0713	0.00010999	-1.69984e-10	-1.05285
17105819	chr19:17105819:A:G	1.14549e-07	-1.69984e-10	-1.07009	0.000109968	-1.69984e-10	-1.05305
17106055	chr19:17106055:T:C	1.31992e-07	-1.69984e-10	-0.928359	0.000127411	-1.69984e-10	-0.90583
17106204	chr19:17106204:C:T	1.21018e-07	-1.69984e-10	-1.01516	0.000116437	-1.69984e-10	-0.995893
17106341	chr19:17106341:A:G	1.11923e-07	-1.69984e-10	-1.09329	0.000107395	-1.69984e-10	-1.07673
17106397	chr19:17106397:T:C	3.96467e-07	-1.22822	1.39971	0.000124414	-1.74323	0.813607
17106632	chr19:17106632:C:G	1.01603e-07	-1.69984e-10	-1.19003	9.49379e-05	-1.69984e-10	-1.20002
17106918	chr19:17106918:C:G	1.11231e-07	-1.69984e-10	-1.09949	0.000106707	-1.69984e-10	-1.08316
17106950	chr19:17106950:G:C	5.04504e-08	-1.69747	-0.192633	6.16365e-05	-1.52881	-0.103178
17106967	chr19:17106967:G:T	1.11231e-07	-1.69984e-10	-1.09949	0.000106707	-1.69984e-10	-1.08316
17107614	chr19:17107614:T:C	8.86239e-08	-1.69984e-10	-1.3267	8.36724e-05	-1.69984e-10	-1.32634
17107741	chr19:17107741:A:G	9.34958e-08	-1.7679	0.494721	0.000110775	-1.76932	0.72358
17107791	chr19:17107791:G:A	3.76576e-08	-1.19608	-0.986486	3.40462e-05	-1.24569	-0.979833
17108071	chr19:17108071:C:T	9.99434e-08	-1.69984e-10	-1.20649	9.35671e-05	-1.69984e-10	-1.21457
17108160	chr19:17108160:C:A	6.58119e-08	-1.31987	-0.304425	2.94784e-05	-1.7601	-0.609484
17108165	chr19:17108165:G:A	6.53456e-08	-1.63141	-3.3072e-10	0.000186782	-0.523305	-3.3072e-10
17108295	chr19:17108295:G:A	4.2647e-08	-0.997623	-1.06052	7.76225e-05	-0.489338	-0.912049
17108584	chr19:17108584:A:AG	2.33052e-08	-1.33867	-1.32375	2.07773e-05	-1.39485	-1.32453
17108653	chr19:17108653:A:G	3.28148e-07	0.510337	-0.52797	0.000404408	0.693691	-0.44451
17108874	chr19:17108874:C:T	5.78003e-08	-1.7541	-3.3072e-10	5.42825e-05	-1.75904	-3.3072e-10
17109016	chr19:17109016:A:G	3.07309e-07	0.485218	-0.568464	0.000378368	0.669101	-0.486477
17109063	chr19:17109063:T:C	3.42927e-07	0.026418	-3.3072e-10	0.000162872	-0.660277	-3.3072e-10
17109456	chr19:17109456:C:T	8.98137e-08	-1.69984e-10	-1.31336	8.49426e-05	-1.69984e-10	-1.31127
17109531	chr19:17109531:G:A	3.07542e-07	-1.50785	1.42536	0.000121965	-1.74797	0.798465
17109910	chr19:17109910:G:A	3.2023e-07	-1.50431	1.46225	0.00012582	-1.74892	0.830525
17109922	chr19:17109922:A:G	3.33179e-07	-0.00241806	-3.3072e-10	0.000159426	-0.681664	-3.3072e-10
17109930	chr19:17109930:A:T	1.87694e-07	-0.663848	0.0875617	8.40199e-05	-1.46391	0.141721
17109936	chr19:17109936:C:T	3.71823e-08	-1.21618	-0.979085	3.3584e-05	-1.26689	-0.972306
17110278	chr19:17110278:C:T	1.00651e-07	-1.69984e-10	-1.19944	9.41405e-05	-1.69984e-10	-1.20846
17110379	chr19:17110379:A:G	3.76623e-08	-1.22368	-0.958758	3.40643e-05	-1.27307	-0.951927
17110571	chr19:17110571:C:T	1.01294e-07	-1.69984e-10	-1.19307	9.47217e-05	-1.69984e-10	-1.2023
17110727	chr19:17110727:C:T	1.44695e-07	-0.83647	-3.3072e-10	0.000105466	-1.09486	-3.3072e-10
17110804	chr19:17110804:G:A	1.19472e-07	-1.69984e-10	-1.02802	0.000114903	-1.69984e-10	-1.00915
17110979	chr19:17110979:C:T	3.48105e-08	-1.25148	-1.0097	3.15183e-05	-1.29933	-1.00335
17111062	chr19:17111062:T:G	1.10574e-07	-1.69984e-10	-1.10541	0.000106054	-1.69984e-10	-1.08929
17111182	chr19:17111182:C:T	8.18103e-07	0.168677	0.727212	0.000381546	-0.582715	0.773703
17111207	chr19:17111207:C:G	3.78315e-08	-1.21928	-0.958677	3.42215e-05	-1.26855	-0.95184
17111557	chr19:17111557:A:G	5.17942e-08	-1.61655	-0.247269	7.18851e-05	-1.30257	-0.175607
17111723	chr19:17111723:C:T	1.07576e-07	-1.69984e-10	-1.1329	0.000103069	-1.69984e-10	-1.11784
17111774	chr19:17111774:A:G	4.41289e-08	-1.76769	-0.256297	4.16305e-05	-1.52461	-0.4998
17111943	chr19:17111943:C:T	3.26214e-07	-1.49974	1.4762	0.000127504	-1.75021	0.84511
17112295	chr19:17112295:A:G	3.68343e-08	-1.24533	-0.959343	3.33472e-05	-1.29376	-0.952515
17112318	chr19:17112318:A:C	1.86276e-05	4.0213	-3.3072e-10	0.00258645	2.1048	-3.3072e-10
17112626	chr19:17112626:G:T	6.65043e-08	-0.341392	-1.27244	0.000318644	1.32128	-1.31045
17112924	chr19:17112924:T:C	9.05912e-08	-1.69984e-10	-1.30474	8.56202e-05	-1.69984e-10	-1.30332
17113107	chr19:17113107:T:A	8.86494e-08	-1.69984e-10	-1.32641	8.36394e-05	-1.69984e-10	-1.32673
17113301	chr19:17113301:G:A	4.23651e-07	0.678826	-0.441016	0.000555711	0.88707	-0.320067
17113338	chr19:17113338:G:A	2.01263e-07	-1.69984e-10	-0.506485	0.000196104	-1.69984e-10	-0.4746
17113355	chr19:17113355:C:T	5.70108e-08	-1.76786	-3.3072e-10	5.42134e-05	-1.76032	-3.3072e-10
17113440	chr19:17113440:C:T	8.4026e-08	-0.759292	-0.62068	7.74289e-05	-0.793156	-0.610729
17113519	chr19:17113519:A:G	3.93053e-08	-0.845376	-1.29436	3.50671e-05	-0.898905	-1.29708
17113545	chr19:17113545:C:G	1.26241e-07	-0.972903	-3.3072e-10	0.000150952	-0.736284	-3.3072e-10
17113716	chr19:17113716:C:T	4.53907e-07	0.306793	-3.3072e-10	0.00022725	-0.327195	-3.3072e-10
17113861	chr19:17113861:C:T	1.83111e-07	-0.64234	0.0413342	8.0982e-05	-1.45179	0.092776
17113862	chr19:17113862:A:G	2.89791e-08	-1.57598	-0.868543	4.16661e-05	-1.19041	-0.833146
17114084	chr19:17114084:G:A	5.47775e-06	2.79735	-3.3072e-10	0.00484536	2.73253	-3.3072e-10
17114245	chr19:17114245:C:T	4.24235e-08	-0.917643	-1.14575	3.78474e-05	-0.967318	-1.15237
17114318	chr19:17114318:G:A	3.70499e-08	-1.18399	-1.01484	6.56477e-05	-0.70577	-0.863172
17114777	chr19:17114777:C:T	9.28332e-08	-1.69984e-10	-1.28029	8.83761e-05	-1.69984e-10	-1.27164
17114998	chr19:17114998:T:A	4.297e-08	-0.759735	-1.29086	3.82864e-05	-0.813866	-1.29428
17115307	chr19:17115307:C:T	1.23237e-07	0.288744	-1.28574	0.000197574	0.851571	-1.3187
17115419	chr19:17115419:G:A	1.62622e-07	-1.51068	0.791013	6.75013e-05	-1.74695	0.205851
17115787	chr19:17115787:C:T	1.1876e-07	0.280829	-1.31482	0.00019425	0.842693	-1.32679
17116092	chr19:17116092:C:T	1.1118e-07	-1.09995	-3.3072e-10	5.85909e-05	-1.68267	-3.3072e-10
17116525	chr19:17116525:C:T	2.71162e-08	-1.40586	-1.1051	4.3289e-05	-1.01102	-0.974328
17116651	chr19:17116651:C:T	4.1995e-07	-1.69984e-10	0.229038	0.000383484	-1.69984e-10	0.196053
17117151	chr19:17117151:G:T	6.15582e-08	-0.482556	-1.20856	5.79516e-05	-0.495064	-1.19857
17117744	chr19:17117744:C:T	2.66015e-08	-1.26809	-1.26204	4.08838e-05	-0.842339	-1.20017
17118296	chr19:17118296:T:A	5.52629e-08	-0.598803	-1.20019	5.20801e-05	-0.610545	-1.18992
17118352	chr19:17118352:G:A	9.57062e-08	-1.69984e-10	-1.24982	9.14418e-05	-1.69984e-10	-1.23754
17118454	chr19:17118454:T:A	9.96346e-08	-1.69984e-10	-1.20959	9.53165e-05	-1.69984e-10	-1.19604
17118629	chr19:17118629:G:A	6.17308e-08	-1.22308	-0.465237	2.6204e-05	-1.7426	-0.744738
17118638	chr19:17118638:C:T	5.68728e-08	-1.77028	-3.3072e-10	5.41131e-05	-1.76217	-3.3072e-10
17118651	chr19:17118651:T:G	1.48061e-07	-0.813473	-3.3072e-10	0.000118261	-0.980354	-3.3072e-10
17118822	chr19:17118822:C:T	5.48584e-07	0.925026	-0.428784	0.00067321	1.11558	-0.356765
17119389	chr19:17119389:C:T	3.40939e-08	-1.4245	-0.857483	2.56649e-05	-1.7705	-0.737625
17119552	chr19:17119552:A:G	9.60221e-08	-1.69984e-10	-1.24652	9.10108e-05	-1.69984e-10	-1.24227
17120006	chr19:17120006:A:C	1.11577e-07	-1.69984e-10	-1.09638	0.000111966	-1.69984e-10	-1.03505
17120250	chr19:17120250:A:G	2.96612e-08	-1.39672	-1.02453	2.06776e-05	-1.64653	-1.07767
17120262	chr19:17120262:G:A	4.31209e-08	-1.38794	-0.659146	2.91302e-05	-1.64142	-0.740049
17120268	chr19:17120268:G:A	9.05711e-07	-1.69984e-10	0.997622	0.000831935	-1.69984e-10	0.97051
17120928	chr19:17120928:T:C	3.64649e-08	-1.03489	-1.17986	1.59244e-05	-1.73002	-1.25537
17121046	chr19:17121046:G:A	2.24034e-07	-1.69984e-10	-0.399301	0.000194463	-1.69984e-10	-0.483001
17121221	chr19:17121221:A:G	4.01212e-08	-0.941907	-1.17729	1.6343e-05	-1.70554	-1.25391
17121435	chr19:17121435:T:C	1.18759e-07	0.00954709	-1.04355	0.000127784	0.151126	-1.05403
17121599	chr19:17121599:G:A	2.77153e-08	-1.50936	-0.979753	2.2382e-05	-1.71094	-0.934043
17121689	chr19:17121689:C:T	9.53569e-07	1.79178	-0.742665	2.56051e-05	-1.52421	-0.986247
17121699	chr19:17121699:G:A	1.73088e-07	0.564975	-1.22227	0.000222889	0.873358	-1.21993
17121806	chr19:17121806:T:TA	1.01975e-07	-1.69984e-10	-1.18637	9.82551e-05	-1.69984e-10	-1.16568
17121965	chr19:17121965:G:A	1.0382e-06	1.8644	-0.730251	2.65096e-05	-1.50015	-0.975585
17122179	chr19:17122179:A:G	1.02728e-07	-1.69984e-10	-1.17901	9.90324e-05	-1.69984e-10	-1.1578
17122485	chr19:17122485:C:G	6.57477e-08	-1.62527	-3.3072e-10	6.77012e-05	-1.53814	-3.3072e-10
17122614	chr19:17122614:T:G	2.60695e-07	-1.69984e-10	-0.247748	0.000231409	-1.69984e-10	-0.309058
17122880	chr19:17122880:G:A	9.94642e-08	-1.69984e-10	-1.2113	9.75821e-05	-1.69984e-10	-1.17255
17122905	chr19:17122905:A:G	2.7322e-07	-1.69984e-10	-0.200822	0.00023588	-1.69984e-10	-0.289921
17123651	chr19:17123651:C:T	1.99464e-07	-1.69984e-10	-0.515463	0.000186509	-1.69984e-10	-0.524767
17124210	chr19:17124210:G:A	3.69889e-08	-1.57139	-0.629088	2.66302e-05	-1.74351	-0.72769
17124242	chr19:17124242:C:T	9.15121e-08	-1.69984e-10	-1.29463	8.62156e-05	-1.69984e-10	-1.29639
17125025	chr19:17125025:T:C	3.75918e-08	-1.5788	-0.605508	2.71121e-05	-1.74658	-0.706686
17125071	chr19:17125071:G:A	3.74699e-08	-1.61816	-0.569397	2.7703e-05	-1.75897	-0.672728
17125658	chr19:17125658:C:T	9.10144e-08	-1.69984e-10	-1.30008	8.69615e-05	-1.69984e-10	-1.28778
17125793	chr19:17125793:A:G	2.33345e-08	-1.35128	-1.30989	1.43062e-05	-1.76658	-1.32598
17126043	chr19:17126043:C:T	5.80542e-08	-1.33148	-0.418243	3.87546e-05	-1.75734	-0.338658
17126180	chr19:17126180:C:T	1.9598e-07	-1.69984e-10	-0.533087	0.000175377	-1.69984e-10	-0.586306
17126580	chr19:17126580:T:C	3.92912e-08	-1.56471	-0.57539	2.80455e-05	-1.74131	-0.678105
17126853	chr19:17126853:G:A	1.09415e-07	-1.69984e-10	-1.11595	0.00010878	-1.69984e-10	-1.06392
17127360	chr19:17127360:C:T	2.79043e-08	-1.74949	-0.732833	7.70269e-05	-0.56147	-0.84762
17127362	chr19:17127362:T:C	2.58172e-08	-1.29819	-1.26187	1.47342e-05	-1.76015	-1.30292
17127571	chr19:17127571:C:T	2.97772e-07	-1.69984e-10	-0.11477	0.000264674	-1.69984e-10	-0.174745
17127603	chr19:17127603:A:G	1.97253e-06	2.10422	-0.328247	3.54276e-05	-1.50747	-0.678285
17127620	chr19:17127620:T:C	2.94579e-08	-1.76967	-0.658466	5.9462e-05	-0.883811	-0.784096
17127714	chr19:17127714:G:A	9.05452e-08	-1.69984e-10	-1.30525	8.69485e-05	-1.69984e-10	-1.28793
17127736	chr19:17127736:A:C	2.83345e-07	-1.69984e-10	-0.164433	0.000252319	-1.69984e-10	-0.222549
17128230	chr19:17128230:T:C	9.03503e-08	-1.69984e-10	-1.3074	8.56711e-05	-1.69984e-10	-1.30273
17128231	chr19:17128231:T:G	3.04611e-07	-1.69984e-10	-0.0920623	0.000270513	-1.69984e-10	-0.152925
17128263	chr19:17128263:C:T	1.61815e-07	0.486084	-1.21073	0.000203611	0.770891	-1.20792
17128269	chr19:17128269:T:C	9.6461e-08	-1.69984e-10	-1.24196	9.23274e-05	-1.69984e-10	-1.2279
17128305	chr19:17128305:C:T	2.18951e-06	2.27162	-0.391279	3.5122e-05	-1.46558	-0.72884
17128347	chr19:17128347:C:T	8.88725e-08	-1.69984e-10	-1.3239	8.4392e-05	-1.69984e-10	-1.31777
17128684	chr19:17128684:G:C	1.05807e-07	-1.69984e-10	-1.14949	0.000102184	-1.69984e-10	-1.12647
17128756	chr19:17128756:G:A	3.79408e-08	-1.43936	-0.735708	3.8739e-05	-1.1426	-0.953793
17128883	chr19:17128883:A:G	3.69475e-06	2.24154	0.162033	5.53883e-05	-1.47333	-0.265545
17129069	chr19:17129069:C:T	2.91728e-07	-1.69984e-10	-0.135276	0.000259029	-1.69984e-10	-0.196304
17129254	chr19:17129254:T:G	2.79006e-07	-1.69984e-10	-0.179867	0.00024797	-1.69984e-10	-0.239936
17129434	chr19:17129434:A:G	0.00397958	9.38559	-3.3072e-10	0.00446381	2.65051	-3.3072e-10
17129583	chr19:17129583:G:A	0.00021108	7.53358	-1.08469	0.0103904	4.64571	-1.15032
17129616	chr19:17129616:G:A	6.62703e-08	-1.61736	-3.3072e-10	8.03737e-05	-1.36656	-3.3072e-10
17129727	chr19:17129727:A:G	9.28089e-08	-1.69984e-10	-1.28056	8.66482e-05	-1.69984e-10	-1.29139
17129961	chr19:17129961:G:A	0.00369148	8.80573	0.504712	0.000245646	-0.101583	-0.147768
17130075	chr19:17130075:C:T	0.00159043	8.67828	-0.209858	0.000132503	-0.155303	-0.711333
17130324	chr19:17130324:A:G	1.22941e-06	-1.69984e-10	1.30319	0.00112857	-1.69984e-10	1.27546
17130328	chr19:17130328:G:A	3.2898e-08	-1.08695	-1.23073	1.77995e-05	-1.70641	-1.16767
17130421	chr19:17130421:T:A	1.13968e-07	-1.69984e-10	-1.07518	0.000110577	-1.69984e-10	-1.04753
17130551	chr19:17130551:C:T	1.12226e-07	-1.69984e-10	-1.09059	0.000108804	-1.69984e-10	-1.0637
17130716	chr19:17130716:G:A	3.39396e-07	-1.69984e-10	0.0160683	0.00030046	-1.69984e-10	-0.0479301
17130839	chr19:17130839:C:A	1.57145e-08	-1.75665	-1.29986	2.9802e-05	-1.04017	-1.3185
17131403	chr19:17131403:G:A	1.85514e-08	-1.63039	-1.26016	3.44086e-05	-0.936462	-1.27848
17131865	chr19:17131865:A:T	3.20692e-08	-1.13299	-1.21021	1.80054e-05	-1.72112	-1.14146
17131975	chr19:17131975:G:A	7.23947e-05	6.66646	-1.28767	0.0044092	3.94515	-1.30694
17132046	chr19:17132046:T:A	2.99535e-08	-1.20699	-1.20446	1.78068e-05	-1.73948	-1.13418
17132053	chr19:17132053:C:A	2.87268e-07	-1.69984e-10	-0.150682	0.000255195	-1.69984e-10	-0.211216
17132131	chr19:17132131:T:C	2.25963e-08	-1.75324	-0.940071	3.94131e-05	-1.04037	-1.03878
17132138	chr19:17132138:G:A	2.70309e-08	-1.22981	-1.2843	1.59196e-05	-1.75048	-1.23522
17132146	chr19:17132146:T:G	3.00228e-08	-1.20649	-1.20265	1.7851e-05	-1.74039	-1.1308
17132411	chr19:17132411:C:T	3.19642e-08	-1.11866	-1.22782	1.76701e-05	-1.71857	-1.1628
17132598	chr19:17132598:G:A	2.74992e-08	-1.28912	-1.20782	1.74136e-05	-1.75575	-1.14025
17132787	chr19:17132787:G:A	3.0743e-08	-1.17874	-1.20669	1.7855e-05	-1.73352	-1.13744
17133028	chr19:17133028:G:A	2.5742e-08	-1.27908	-1.2839	1.45881e-05	-1.75785	-1.31519
17133285	chr19:17133285:G:T	3.2326e-08	-1.16416	-1.17107	1.87609e-05	-1.72839	-1.09308
17133302	chr19:17133302:T:A	2.08788e-08	-1.76841	-1.00396	4.52603e-05	-0.872319	-1.06849
17133362	chr19:17133362:C:T	1.51914e-08	-1.76772	-1.32265	3.52688e-05	-0.86378	-1.32646
17133652	chr19:17133652:A:G	1.13427e-06	-1.69984e-10	1.22265	0.00104474	-1.69984e-10	1.19828
17134273	chr19:17134273:C:A	2.55724e-08	-1.26558	-1.30401	1.44966e-05	-1.75546	-1.32387
17134752	chr19:17134752:A:G	3.31514e-08	-0.999848	-1.31017	1.484e-05	-1.72913	-1.32679
17134811	chr19:17134811:C:T	2.39244e-08	-1.34165	-1.29455	1.43906e-05	-1.76615	-1.32052
17134832	chr19:17134832:C:T	1.25523e-07	-1.69984e-10	-0.978606	0.000117501	-1.69984e-10	-0.986795
17134891	chr19:17134891:G:A	1.1201e-07	-1.69984e-10	-1.09251	0.000108592	-1.69984e-10	-1.06565
17135299	chr19:17135299:C:T	6.32146e-07	-1.69984e-10	0.638022	0.000580748	-1.69984e-10	0.611073
17135362	chr19:17135362:C:T	2.33943e-08	-1.36063	-1.29798	1.43423e-05	-1.76801	-1.32202
17135369	chr19:17135369:C:A	2.09347e-07	-1.69984e-10	-0.467107	0.000186363	-1.69984e-10	-0.525547
17135402	chr19:17135402:T:C	2.91231e-08	-1.13305	-1.30652	1.44615e-05	-1.75512	-1.32664
17135651	chr19:17135651:G:A	2.48919e-07	-0.293969	-3.3072e-10	0.000234207	-0.297037	-3.3072e-10
17135892	chr19:17135892:A:G	2.44852e-08	-1.32099	-1.29204	1.44437e-05	-1.76371	-1.31928
17135927	chr19:17135927:A:T	0.00459258	9.60845	-0.0795937	0.000209719	0.208113	-0.615591
17135975	chr19:17135975:G:A	2.85676e-08	-1.38096	-1.07787	1.90273e-05	-1.76514	-1.04223
17136196	chr19:17136196:C:T	1.8273e-07	-0.603091	-3.3072e-10	0.000112072	-1.0341	-3.3072e-10
17136282	chr19:17136282:A:G	1.49926e-07	-1.69984e-10	-0.800955	0.000147382	-1.69984e-10	-0.760217
17136546	chr19:17136546:C:T	7.03126e-07	-1.69984e-10	0.744437	0.00124494	-1.69984e-10	1.3736
17136629	chr19:17136629:G:C	2.45149e-08	-1.30762	-1.3042	1.43988e-05	-1.76187	-1.32423
17137097	chr19:17137097:G:A	6.6824e-07	-1.69984e-10	0.693549	0.000613969	-1.69984e-10	0.666699
17137103	chr19:17137103:C:T	1.69595e-07	-1.69984e-10	-0.677686	0.000167843	-1.69984e-10	-0.630215
17137375	chr19:17137375:G:A	2.54121e-08	-1.64301	-0.932864	2.02698e-05	-1.763	-0.981116
17137416	chr19:17137416:C:T	2.60971e-08	-1.45576	-1.09352	2.01976e-05	-1.67891	-1.06877
17137521	chr19:17137521:C:T	2.53364e-08	-1.4643	-1.11456	1.96546e-05	-1.68351	-1.09142
17137805	chr19:17137805:G:A	1.01256e-07	-1.69984e-10	-1.19345	9.79964e-05	-1.69984e-10	-1.16831
17138056	chr19:17138056:C:T	0.000211305	7.46906	-1.0191	0.0102858	4.57857	-1.0933
17138065	chr19:17138065:T:C	1.54108e-07	-1.69984e-10	-0.773447	0.000149666	-1.69984e-10	-0.74484
17138155	chr19:17138155:G:C	4.13742e-08	-1.34205	-0.746387	2.18201e-05	-1.76714	-0.903273
17138349	chr19:17138349:C:T	4.19783e-08	-1.30134	-0.772601	2.14752e-05	-1.76219	-0.92416
17138363	chr19:17138363:G:A	5.68622e-08	-1.77047	-3.3072e-10	5.5262e-05	-1.74116	-3.3072e-10
17138588	chr19:17138588:AT:A	1.27913e-07	-1.69984e-10	-0.959751	0.000118244	-1.69984e-10	-0.980496
17139048	chr19:17139048:G:A	2.60263e-08	-1.31977	-1.23222	1.51893e-05	-1.76077	-1.27189
17139411	chr19:17139411:C:T	3.85123e-08	-1.21533	-0.944791	1.88584e-05	-1.74708	-1.06921
17139660	chr19:17139660:G:A	1.2368e-07	-1.69984e-10	-0.993401	0.000115902	-1.69984e-10	-1.0005
17139695	chr19:17139695:T:C	3.88796e-08	-1.1839	-0.966734	1.86461e-05	-1.74026	-1.08735
17140506	chr19:17140506:TG:T	9.09681e-08	-1.69984e-10	-1.30059	8.5891e-05	-1.69984e-10	-1.30017
17140869	chr19:17140869:G:A	3.73044e-08	-1.49678	-0.69521	3.0402e-05	-1.70483	-0.633905
17140994	chr19:17140994:C:T	7.04298e-08	-1.55648	-3.3072e-10	5.59786e-05	-1.72828	-3.3072e-10
17141231	chr19:17141231:G:A	0.978437	14.3609	0.529432	1.51337e-05	-1.73402	-1.3023
17141341	chr19:17141341:T:C	0.00201001	9.06933	-0.366773	0.00413939	3.31447	-0.739415
17141392	chr19:17141392:G:C	2.79698e-07	-1.69984e-10	-0.177387	0.000246531	-1.69984e-10	-0.245755
17141469	chr19:17141469:A:T	6.49739e-08	-1.63711	-3.3072e-10	5.57064e-05	-1.73315	-3.3072e-10
17141921	chr19:17141921:C:T	1.26275e-07	-1.69984e-10	-0.972635	0.000123422	-1.69984e-10	-0.937634
17142614	chr19:17142614:T:C	9.43886e-08	-1.69984e-10	-1.26368	8.91114e-05	-1.69984e-10	-1.26336
17142730	chr19:17142730:T:C	9.87419e-08	-1.69984e-10	-1.21859	9.17312e-05	-1.69984e-10	-1.23438
17143042	chr19:17143042:C:T	9.36309e-08	-1.69984e-10	-1.27174	8.88795e-05	-1.69984e-10	-1.26596
17143134	chr19:17143134:GA:G	1.25917e-07	-1.69984e-10	-0.975477	0.000123056	-1.69984e-10	-0.940607
17143660	chr19:17143660:G:A	0.000167469	7.40624	-1.18878	0.00567694	4.13221	-1.24129
17144133	chr19:17144133:T:C	1.00707e-07	-1.69984e-10	-1.19888	9.89037e-05	-1.69984e-10	-1.1591
17144458	chr19:17144458:G:A	1.50737e-07	-1.69984e-10	-0.795565	0.000138326	-1.69984e-10	-0.823629
17144748	chr19:17144748:T:C	9.10806e-08	-1.69984e-10	-1.29935	8.74693e-05	-1.69984e-10	-1.28196
17145222	chr19:17145222:G:A	0.000363184	7.91664	-0.925076	0.0106806	4.54127	-1.01833
17145656	chr19:17145656:C:T	7.14604e-08	-1.54196	-3.3072e-10	5.63419e-05	-1.72181	-3.3072e-10
17145984	chr19:17145984:TAGAG:T	1.68916e-07	-1.69984e-10	-0.681697	0.000154959	-1.69984e-10	-0.710085
17145988	chr19:17145988:G:C	0.000649973	8.49853	-0.924945	0.00184867	2.91758	-1.1486
17146992	chr19:17146992:T:C	0.00107498	8.67666	-0.599949	0.00267304	3.05364	-0.915911
17147341	chr19:17147341:A:G	6.74715e-08	-1.59939	-3.3072e-10	5.49719e-05	-1.74642	-3.3072e-10
17147510	chr19:17147510:C:T	4.4758e-08	-0.860794	-1.14903	0.000110258	0.084368	-1.13479
17148018	chr19:17148018:T:C	0.000311004	8.15899	-1.32253	6.26988e-05	-0.354448	-1.26046
17148288	chr19:17148288:G:A	2.43433e-07	-1.69984e-10	-0.316256	0.000239575	-1.69984e-10	-0.274378
17148432	chr19:17148432:G:A	3.64713e-08	-1.11861	-1.09596	2.5413e-05	-1.47767	-1.04031
17148622	chr19:17148622:C:T	7.80498e-08	-1.45375	-3.3072e-10	5.95115e-05	-1.66707	-3.3072e-10
17148647	chr19:17148647:T:C	8.91489e-08	-1.69984e-10	-1.32079	8.37237e-05	-1.69984e-10	-1.32572
17149311	chr19:17149311:T:C	3.26836e-08	-1.00336	-1.32086	1.59009e-05	-1.6608	-1.32607
17149549	chr19:17149549:C:T	8.86153e-08	-1.69984e-10	-1.32679	8.36356e-05	-1.69984e-10	-1.32678
17150287	chr19:17150287:A:G	9.0514e-08	-1.69984e-10	-1.30559	8.61939e-05	-1.69984e-10	-1.29664
17150338	chr19:17150338:G:A	2.37979e-07	-1.69984e-10	-0.338914	0.000228977	-1.69984e-10	-0.319621
17150430	chr19:17150430:A:G	1.84531e-08	-1.64299	-1.25288	4.84371e-05	-0.592404	-1.28058
17150524	chr19:17150524:C:T	8.86153e-08	-1.69984e-10	-1.32679	8.36356e-05	-1.69984e-10	-1.32678
17150637	chr19:17150637:G:A	3.05961e-07	-1.69984e-10	-0.0876419	0.000215813	-1.69984e-10	-0.378832
17150990	chr19:17150990:AT:A	1.10635e-07	-1.69984e-10	-1.10486	0.000103314	-1.69984e-10	-1.11547
17151209	chr19:17151209:C:T	1.05085e-07	-1.69984e-10	-1.15633	9.92966e-05	-1.69984e-10	-1.15513
17151210	chr19:17151210:A:G	1.14372e-07	-1.76074	0.6891	0.000171871	-1.04863	0.442131
17151314	chr19:17151314:C:T	2.64438e-08	-1.29211	-1.24396	1.91073e-05	-1.59346	-1.20972
17151659	chr19:17151659:G:A	3.65424e-08	-0.889998	-1.32263	1.66676e-05	-1.61445	-1.32533
17151719	chr19:17151719:C:G	7.59097e-08	-1.48155	-3.3072e-10	5.851e-05	-1.68405	-3.3072e-10
17152281	chr19:17152281:T:C	7.54971e-08	-1.76256	0.275553	8.63198e-05	-1.349	0.0538106
17152282	chr19:17152282:G:A	2.95757e-08	-1.11904	-1.30511	1.52464e-05	-1.70375	-1.32515
17152422	chr19:17152422:G:T	1.34676e-07	-1.60513	0.696904	9.34025e-05	-1.32701	0.110687
17152452	chr19:17152452:AC:A	2.43266e-07	-1.6485	1.33156	0.000171265	-1.32277	0.712737
17153287	chr19:17153287:A:G	8.79715e-06	1.02328	2.2478	0.000294609	-1.74352	1.67593
17153305	chr19:17153305:G:A	1.02348e-07	-1.69984e-10	-1.18272	9.64469e-05	-1.69984e-10	-1.18425
17153474	chr19:17153474:C:A	0.000371106	6.12104	0.892109	0.000416852	-0.242633	0.522119
17154153	chr19:17154153:C:T	1.11779e-05	3.85716	-0.346566	0.000613773	1.12198	-0.455601
17154175	chr19:17154175:T:A	1.34862e-07	-1.69984e-10	-0.906845	0.000124078	-1.69984e-10	-0.932331
17154274	chr19:17154274:G:A	1.13717e-06	-1.69984e-10	1.2252	0.0014067	-1.69984e-10	1.49576
17154434	chr19:17154434:G:A	9.17094e-08	-1.69984e-10	-1.29247	8.59966e-05	-1.69984e-10	-1.29894
17154699	chr19:17154699:C:T	9.13875e-08	-1.69984e-10	-1.29599	8.57604e-05	-1.69984e-10	-1.30169
17155018	chr19:17155018:G:A	9.90585e-08	-1.69984e-10	-1.21539	9.2892e-05	-1.69984e-10	-1.22181
17155106	chr19:17155106:T:C	4.87005e-08	-1.76621	-0.159201	7.8684e-05	-1.16082	-0.226987
17155473	chr19:17155473:G:A	1.90558e-07	-1.69984e-10	-0.561143	0.000183228	-1.69984e-10	-0.542514
17155591	chr19:17155591:A:G	1.8911e-07	-1.69984e-10	-0.568772	0.000181816	-1.69984e-10	-0.550248
17155950	chr19:17155950:G:A	1.90356e-07	-1.69984e-10	-0.562203	0.000183058	-1.69984e-10	-0.543439
17155977	chr19:17155977:G:A	1.85597e-07	-1.69984e-10	-0.587522	0.000178399	-1.69984e-10	-0.56922
17156061	chr19:17156061:ACTC:A	1.92392e-07	-1.69984e-10	-0.551561	0.000185093	-1.69984e-10	-0.532386
17156169	chr19:17156169:G:A	1.91044e-07	-1.69984e-10	-0.558593	0.000183701	-1.69984e-10	-0.539936
17156393	chr19:17156393:T:C	3.69467e-08	-1.40113	-0.80049	0.000113754	-0.249851	-0.769352
17156394	chr19:17156394:G:A	1.89961e-07	-1.69984e-10	-0.564278	0.000182647	-1.69984e-10	-0.545688
17157582	chr19:17157582:A:G	5.75996e-08	-1.75758	-3.3072e-10	0.000126932	-0.909593	-3.3072e-10
17157810	chr19:17157810:GT:G	1.02263e-07	-1.69984e-10	-1.18355	9.54225e-05	-1.69984e-10	-1.19493
17157823	chr19:17157823:G:A	1.19663e-07	-1.69984e-10	-1.02642	0.000108213	-1.69984e-10	-1.06914
17157934	chr19:17157934:T:C	6.32076e-07	-1.69984e-10	0.637911	0.000672586	-1.69984e-10	0.757885
17158141	chr19:17158141:G:T	1.55394e-07	-1.69984e-10	-0.765135	0.000151647	-1.69984e-10	-0.731692
17158352	chr19:17158352:G:A	2.00226e-08	-1.77106	-1.04318	2.96241e-05	-1.28506	-1.0796
17158631	chr19:17158631:C:G	8.93189e-08	-1.69984e-10	-1.31889	8.39024e-05	-1.69984e-10	-1.32359
17158700	chr19:17158700:C:T	5.20584e-07	1.33831	-0.894456	0.000157997	0.143649	-0.834317
17158755	chr19:17158755:C:T	5.69676e-08	-1.76862	-3.3072e-10	5.41921e-05	-1.76071	-3.3072e-10
17158767	chr19:17158767:T:C	8.92815e-08	-1.69984e-10	-1.3193	8.38803e-05	-1.69984e-10	-1.32385
17158852	chr19:17158852:C:T	9.29814e-08	-1.69984e-10	-1.2787	9.05729e-05	-1.69984e-10	-1.24709
17159012	chr19:17159012:A:G	1.89451e-08	-1.76837	-1.10118	3.09199e-05	-1.19047	-1.13138
17159030	chr19:17159030:T:C	1.70732e-06	0.197018	1.43456	0.000191128	-1.71268	1.21237
17159311	chr19:17159311:G:A	1.50314e-07	-1.69984e-10	-0.798369	0.000137308	-1.69984e-10	-0.831018
17159689	chr19:17159689:C:G	8.06457e-07	0.881552	-3.3072e-10	0.000496632	0.454606	-3.3072e-10
17160572	chr19:17160572:A:G	1.22588e-07	-1.69984e-10	-1.00227	0.000124642	-1.69984e-10	-0.927798
17160581	chr19:17160581:C:A	1.23747e-07	-1.69984e-10	-0.992856	0.000111546	-1.69984e-10	-1.0388
17160587	chr19:17160587:A:T	6.15998e-08	-1.69044	-3.3072e-10	5.40161e-05	-1.76396	-3.3072e-10
17160647	chr19:17160647:A:G	1.90525e-08	-1.76335	-1.10055	1.89974e-05	-1.76658	-1.04236
17160685	chr19:17160685:A:G	0.000389616	6.85401	0.207804	0.00032496	0.115255	-0.0847989
17160785	chr19:17160785:C:T	1.09917e-07	-1.69984e-10	-1.11138	0.000104502	-1.69984e-10	-1.10403
17161113	chr19:17161113:G:C	5.85531e-08	-1.74116	-3.3072e-10	5.37656e-05	-1.76861	-3.3072e-10
17161149	chr19:17161149:G:C	1.65578e-07	-1.69984e-10	-0.701658	0.000152025	-1.69984e-10	-0.729201
17161200	chr19:17161200:C:T	8.8731e-08	-1.69984e-10	-1.32549	8.40728e-05	-1.69984e-10	-1.32156
17161317	chr19:17161317:G:A	9.28027e-08	-1.69984e-10	-1.28062	8.98647e-05	-1.69984e-10	-1.25494
17161414	chr19:17161414:C:T	1.55394e-07	-1.69984e-10	-0.765135	0.000151647	-1.69984e-10	-0.731692
17161438	chr19:17161438:G:A	0.000315929	6.91748	-0.0653076	0.00026417	0.150807	-0.32746
17161554	chr19:17161554:G:A	5.8062e-07	0.285882	0.267115	0.000160659	-0.829447	0.155485
17161751	chr19:17161751:G:A	4.41542e-07	1.16765	-0.888475	0.000138552	0.0104373	-0.832433
17161767	chr19:17161767:G:A	1.07551e-07	-0.347959	-0.785173	6.20737e-05	-0.851607	-0.773315
17162091	chr19:17162091:A:G	9.00458e-08	-1.69984e-10	-1.31078	8.39491e-05	-1.69984e-10	-1.32303
17162778	chr19:17162778:G:C	8.87381e-08	-1.69984e-10	-1.32541	8.3634e-05	-1.69984e-10	-1.32679
17162943	chr19:17162943:C:T	6.08519e-07	0.424735	0.175196	0.000161553	-0.734296	0.0658827
17163083	chr19:17163083:G:T	1.57442e-08	-1.73556	-1.31907	3.12879e-05	-0.993479	-1.31654
17163542	chr19:17163542:A:AT	1.90777e-07	-1.69984e-10	-0.559993	0.000183446	-1.69984e-10	-0.541322
17163895	chr19:17163895:G:A	1.87117e-07	-1.69984e-10	-0.579363	0.000180112	-1.69984e-10	-0.559664
17163985	chr19:17163985:G:A	1.02962e-07	-1.69984e-10	-1.17673	9.63571e-05	-1.69984e-10	-1.18518
17164588	chr19:17164588:G:A	1.20831e-07	-1.69984e-10	-1.01671	0.000121463	-1.69984e-10	-0.953636
17164597	chr19:17164597:G:T	1.90216e-07	-1.69984e-10	-0.562936	0.000182896	-1.69984e-10	-0.544328
17164657	chr19:17164657:T:C	1.20361e-07	-1.69984e-10	-1.0206	0.000120945	-1.69984e-10	-0.957909
17164870	chr19:17164870:G:A	1.32278e-07	-1.69984e-10	-0.926193	0.000121945	-1.69984e-10	-0.949671
17164919	chr19:17164919:A:C	9.84796e-08	-1.69984e-10	-1.22125	9.22759e-05	-1.69984e-10	-1.22846
17164959	chr19:17164959:G:A	1.18157e-07	-1.69984e-10	-1.03909	0.000118509	-1.69984e-10	-0.978256
17165514	chr19:17165514:G:A	9.26843e-08	-1.69984e-10	-1.2819	8.97195e-05	-1.69984e-10	-1.25656
17165542	chr19:17165542:C:T	9.25887e-08	-1.69984e-10	-1.28293	8.96041e-05	-1.69984e-10	-1.25784
17165561	chr19:17165561:T:C	9.2741e-08	-1.69984e-10	-1.28129	8.97856e-05	-1.69984e-10	-1.25582
17165735	chr19:17165735:G:A	9.44159e-08	-1.69984e-10	-1.26339	9.17845e-05	-1.69984e-10	-1.2338
17165738	chr19:17165738:G:T	8.86363e-08	-1.69984e-10	-1.32656	8.4176e-05	-1.69984e-10	-1.32033
17165886	chr19:17165886:A:G	9.25876e-08	-1.69984e-10	-1.28294	8.9603e-05	-1.69984e-10	-1.25786
17166080	chr19:17166080:T:A	1.03498e-07	-1.69984e-10	-1.17154	9.68505e-05	-1.69984e-10	-1.18008
17166492	chr19:17166492:T:C	4.20777e-07	1.16421	-0.933208	0.000132595	0.0180014	-0.883949
17166644	chr19:17166644:C:T	9.30435e-07	1.02455	-3.3072e-10	0.000171524	-0.60852	-3.3072e-10
17166740	chr19:17166740:A:G	1.08539e-07	-1.69984e-10	-1.12399	0.000110823	-1.69984e-10	-1.04531
17166982	chr19:17166982:C:T	8.86251e-08	-1.69984e-10	-1.32668	8.42877e-05	-1.69984e-10	-1.31901
17167265	chr19:17167265:T:C	9.83296e-08	-1.69984e-10	-1.22277	9.82264e-05	-1.69984e-10	-1.16597
17167518	chr19:17167518:C:T	1.01611e-07	-1.69984e-10	-1.18994	0.000102167	-1.69984e-10	-1.12664
17167759	chr19:17167759:G:A	9.57266e-08	-1.69984e-10	-1.2496	9.50355e-05	-1.69984e-10	-1.19899
17167927	chr19:17167927:C:T	9.62621e-08	-1.69984e-10	-1.24402	9.55277e-05	-1.69984e-10	-1.19383
17168199	chr19:17168199:C:G	9.16542e-08	-1.29308	-3.3072e-10	9.46132e-05	-1.20345	-3.3072e-10
17168260	chr19:17168260:G:T	9.48414e-08	-1.69984e-10	-1.25889	9.37302e-05	-1.69984e-10	-1.21282
17168271	chr19:17168271:C:T	6.55289e-07	-1.69984e-10	0.673978	0.000621513	-1.69984e-10	0.678913
17168486	chr19:17168486:T:G	9.48774e-08	-1.69984e-10	-1.25851	9.37849e-05	-1.69984e-10	-1.21224
17168639	chr19:17168639:C:T	1.06669e-07	-1.14136	-3.3072e-10	7.32304e-05	-1.45963	-3.3072e-10
17168644	chr19:17168644:C:G	9.39819e-08	-1.69984e-10	-1.268	9.26285e-05	-1.69984e-10	-1.22465
17169009	chr19:17169009:T:C	1.07853e-07	-1.69984e-10	-1.13033	0.000102314	-1.69984e-10	-1.1252
17169027	chr19:17169027:C:T	8.96387e-08	-1.69984e-10	-1.31531	8.40809e-05	-1.69984e-10	-1.32147
17169086	chr19:17169086:C:T	9.53631e-08	-1.69984e-10	-1.25341	9.44073e-05	-1.69984e-10	-1.20563
17169276	chr19:17169276:G:A	0.000776805	6.67374	1.07811	0.000955962	0.209897	0.899577
17169547	chr19:17169547:AG:A	9.42607e-08	-1.69984e-10	-1.26503	9.29752e-05	-1.69984e-10	-1.22091
17169691	chr19:17169691:C:T	8.9315e-08	-1.69984e-10	-1.31893	8.51688e-05	-1.69984e-10	-1.30861
17169774	chr19:17169774:G:A	2.01641e-05	1.1011	2.99946	0.00150995	-1.4661	3.03269
17169966	chr19:17169966:C:T	7.95952e-08	-1.43414	-3.3072e-10	6.52045e-05	-1.57572	-3.3072e-10
17170097	chr19:17170097:G:A	3.94859e-08	-1.35804	-0.777117	0.000120446	-0.21455	-0.747489
17170324	chr19:17170324:A:G	9.52471e-08	0.055355	-1.30998	8.05196e-05	-0.0805037	-1.28424
17170723	chr19:17170723:C:CTGAG	1.18687e-07	0.292054	-1.32666	9.55234e-05	0.128023	-1.3219
17170786	chr19:17170786:T:C	1.03265e-07	0.138308	-1.31211	8.70018e-05	0.000107833	-1.28742
17170895	chr19:17170895:T:G	5.68628e-08	-1.77046	-3.3072e-10	5.46873e-05	-1.75161	-3.3072e-10
17170902	chr19:17170902:G:T	1.02389e-07	0.120159	-1.30248	8.70204e-05	-0.0143446	-1.27276
17170938	chr19:17170938:C:G	8.97283e-08	-1.69984e-10	-1.31431	8.41385e-05	-1.69984e-10	-1.32078
17171096	chr19:17171096:T:C	1.00423e-07	0.107857	-1.30956	8.47882e-05	-0.0295511	-1.28354
17171440	chr19:17171440:G:C	1.94819e-08	-1.69768	-1.14393	4.21528e-05	-0.864028	-1.14791
17171994	chr19:17171994:C:T	6.39908e-08	-1.65236	-3.3072e-10	8.37254e-05	-1.3257	-3.3072e-10
17172022	chr19:17172022:A:G	1.04229e-07	0.139158	-1.30367	8.81516e-05	0.000267728	-1.27445
17172032	chr19:17172032:A:G	1.03085e-07	0.128932	-1.30447	8.7173e-05	-0.00968286	-1.27567
17172089	chr19:17172089:A:G	1.00444e-07	0.110011	-1.31151	8.46831e-05	-0.0277047	-1.28662
17172117	chr19:17172117:T:C	5.78032e-08	-0.797566	-0.956489	3.27126e-05	-1.36226	-0.903222
17172231	chr19:17172231:C:A	6.54607e-07	-1.69984e-10	0.672936	0.000620661	-1.69984e-10	0.67754
17172450	chr19:17172450:C:T	1.11687e-07	-1.69984e-10	-1.0954	0.000104804	-1.69984e-10	-1.10116
17172493	chr19:17172493:T:C	6.05291e-06	4.13264	-1.23544	0.00177889	2.95367	-1.22317
17172682	chr19:17172682:T:C	5.91122e-08	-0.778019	-0.953642	3.32321e-05	-1.34953	-0.900203
17172848	chr19:17172848:C:T	5.97946e-06	4.14268	-1.25769	0.000736313	2.07118	-1.22277
17173007	chr19:17173007:G:C	9.46506e-08	-1.69984e-10	-1.26091	9.10589e-05	-1.69984e-10	-1.24174
17173081	chr19:17173081:G:A	4.73064e-06	3.93276	-1.28204	0.000599333	1.89707	-1.25449
17173133	chr19:17173133:C:T	5.22151e-08	-0.841471	-1.01426	2.99681e-05	-1.3899	-0.963211
17173180	chr19:17173180:G:C	1.94795e-08	-1.6605	-1.18124	4.56e-05	-0.73759	-1.19575
17173217	chr19:17173217:C:T	4.0109e-08	-0.938082	-1.18142	2.35043e-05	-1.45068	-1.14538
17173449	chr19:17173449:T:C	5.49361e-08	-0.792161	-1.01277	3.0969e-05	-1.35851	-0.961752
17173569	chr19:17173569:G:A	5.25867e-08	-0.834463	-1.01417	3.01014e-05	-1.38529	-0.963383
17173585	chr19:17173585:T:G	9.84831e-08	-1.69984e-10	-1.22121	9.19197e-05	-1.69984e-10	-1.23233
17173603	chr19:17173603:C:T	5.50019e-08	-0.788326	-1.0154	3.09677e-05	-1.35558	-0.964719
17173636	chr19:17173636:T:C	5.34859e-08	-0.817893	-1.01379	3.04343e-05	-1.3747	-0.962979
17173761	chr19:17173761:G:A	4.69425e-06	3.90483	-1.26184	0.000601853	1.87471	-1.22794
17173788	chr19:17173788:A:G	5.12455e-08	-0.83074	-1.04373	2.92485e-05	-1.38206	-0.995352
17174120	chr19:17174120:C:T	5.56961e-08	-0.78493	-1.00626	3.13608e-05	-1.35451	-0.953179
17174122	chr19:17174122:C:T	1.42252e-07	-0.853501	-3.3072e-10	8.00033e-05	-1.37118	-3.3072e-10
17174155	chr19:17174155:A:G	5.20419e-08	-0.860799	-0.99825	3.01295e-05	-1.40142	-0.94632
17174165	chr19:17174165:G:A	5.5873e-08	-0.794634	-0.993383	3.15797e-05	-1.35999	-0.940737
17174268	chr19:17174268:C:T	5.16962e-08	-0.850511	-1.0152	2.97625e-05	-1.39549	-0.964502
17174279	chr19:17174279:G:C	2.04458e-08	-1.65896	-1.13436	4.8322e-05	-0.736849	-1.13851
17174282	chr19:17174282:C:T	4.83733e-08	-0.829264	-1.10289	2.74299e-05	-1.382	-1.05961
17174307	chr19:17174307:A:G	9.16288e-08	-1.69984e-10	-1.29335	8.72443e-05	-1.69984e-10	-1.28453
17174423	chr19:17174423:G:A	5.71503e-08	-0.751808	-1.01361	3.17758e-05	-1.3317	-0.962838
17174470	chr19:17174470:A:G	5.26884e-08	-0.831687	-1.01502	3.01263e-05	-1.38376	-0.96408
17174472	chr19:17174472:TA:T	1.30763e-07	-1.69984e-10	-0.937713	0.00011887	-1.69984e-10	-0.975214
17174536	chr19:17174536:C:T	5.79184e-08	-1.75206	-3.3072e-10	0.000117043	-0.990702	-3.3072e-10
17174554	chr19:17174554:T:C	5.71019e-08	-1.76626	-3.3072e-10	5.85304e-05	-1.6837	-3.3072e-10
17174602	chr19:17174602:A:G	4.30068e-08	-1.03457	-1.01517	2.65989e-05	-1.50795	-0.964427
17174686	chr19:17174686:A:G	4.60201e-08	-0.952755	-1.02927	2.75379e-05	-1.45749	-0.98019
17174761	chr19:17174761:C:T	3.74407e-08	-0.952604	-1.23574	2.19706e-05	-1.45497	-1.20856
17174807	chr19:17174807:A:G	5.24565e-06	1.64228	1.11177	0.000378374	-0.839587	1.02223
17174835	chr19:17174835:G:A	4.08049e-08	-0.91694	-1.18536	2.37335e-05	-1.43447	-1.15188
17174913	chr19:17174913:G:A	1.51359e-07	0.533333	-1.32478	0.000103178	0.209957	-1.32674
17174941	chr19:17174941:T:A	1.9916e-07	-1.69984e-10	-0.516988	0.000170889	-1.69984e-10	-0.612232
17174944	chr19:17174944:AT:A	3.91838e-08	-1.0333	-1.10954	2.40335e-05	-1.50529	-1.06851
17174961	chr19:17174961:T:A	2.74611e-07	1.12842	-1.32416	2.13635e-05	-1.36758	-1.32398
17175151	chr19:17175151:T:A	1.12119e-07	-1.69984e-10	-1.09154	0.000106976	-1.69984e-10	-1.08064
17175172	chr19:17175172:C:T	1.15666e-07	-1.06039	-3.3072e-10	0.000116953	-0.991475	-3.3072e-10
17175178	chr19:17175178:T:C	2.5994e-08	-1.42122	-1.13202	1.9148e-05	-1.7099	-1.09115
17175221	chr19:17175221:G:A	2.90393e-08	-1.29693	-1.14552	1.99049e-05	-1.65742	-1.10485
17175629	chr19:17175629:A:T	5.14311e-08	-1.40214	-0.468714	9.65582e-05	-0.705113	-0.477986
17175995	chr19:17175995:G:A	3.57669e-08	-1.74298	-0.491093	4.05057e-05	-1.52857	-0.523234
17176313	chr19:17176313:G:A	6.02876e-08	-0.448705	-1.26327	8.24673e-05	-0.0548978	-1.28595
17176316	chr19:17176316:G:A	1.18069e-07	-1.69984e-10	-1.03983	0.000107676	-1.69984e-10	-1.07412
17176781	chr19:17176781:T:A	1.10217e-07	-1.69984e-10	-1.10865	0.00010515	-1.69984e-10	-1.09786
17177030	chr19:17177030:G:A	6.69004e-07	1.30654	-0.611845	0.000252964	0.382923	-0.602919
17177062	chr19:17177062:G:A	9.21045e-08	-1.69984e-10	-1.28817	8.61051e-05	-1.69984e-10	-1.29768
17177284	chr19:17177284:TG:T	8.10344e-08	-1.41622	-3.3072e-10	6.28998e-05	-1.6117	-3.3072e-10
17177402	chr19:17177402:G:C	8.97411e-08	-1.69984e-10	-1.31417	8.40443e-05	-1.69984e-10	-1.3219
17177806	chr19:17177806:G:A	9.86282e-08	-1.69984e-10	-1.21974	9.13291e-05	-1.69984e-10	-1.23878
17178168	chr19:17178168:C:T	9.26572e-08	-1.69984e-10	-1.28219	8.91006e-05	-1.69984e-10	-1.26348
17178430	chr19:17178430:A:G	6.5227e-07	1.48723	-0.817873	0.000254574	0.674073	-0.887726
17179246	chr19:17179246:G:A	2.278e-08	-1.36066	-1.32455	1.53683e-05	-1.69655	-1.32439
17179355	chr19:17179355:AG:A	2.13087e-08	-1.74115	-1.01083	1.86003e-05	-1.7622	-1.06787
17179534	chr19:17179534:G:A	2.21948e-08	-1.38463	-1.32662	1.51554e-05	-1.70837	-1.32652
17179605	chr19:17179605:T:C	3.05056e-07	0.845708	-0.93631	0.000132344	0.150371	-1.01821
17179961	chr19:17179961:G:A	9.06941e-08	-1.69984e-10	-1.30361	8.48433e-05	-1.69984e-10	-1.31244
17180010	chr19:17180010:C:T	2.19196e-08	-1.39888	-1.32484	1.51162e-05	-1.71276	-1.32472
17180212	chr19:17180212:G:A	7.03348e-08	-1.55783	-3.3072e-10	6.494e-05	-1.57978	-3.3072e-10
17180583	chr19:17180583:C:A	9.24848e-08	-1.69984e-10	-1.28405	8.6276e-05	-1.69984e-10	-1.29569
17180639	chr19:17180639:C:T	4.92217e-08	-1.76531	-0.149451	3.08105e-05	-1.66575	-0.659642
17180791	chr19:17180791:G:T	1.03382e-07	-1.69984e-10	-1.17266	9.89284e-05	-1.69984e-10	-1.15885
17181205	chr19:17181205:C:T	5.43787e-07	1.52912	-1.04166	0.000151473	0.364389	-1.09722
17181280	chr19:17181280:C:T	9.02129e-08	-1.69984e-10	-1.30893	8.55853e-05	-1.69984e-10	-1.30373
17181429	chr19:17181429:A:G	5.49451e-07	1.10611	-0.608288	0.000156442	-0.00849881	-0.692058
17182325	chr19:17182325:C:T	8.22042e-08	-1.40189	-3.3072e-10	6.87688e-05	-1.52249	-3.3072e-10
17182399	chr19:17182399:A:C	1.5178e-08	-1.76662	-1.32463	1.51853e-05	-1.76282	-1.27009
17182657	chr19:17182657:C:T	1.46512e-07	-1.69984e-10	-0.823994	0.00013192	-1.69984e-10	-0.871048
17182991	chr19:17182991:G:A	1.0424e-06	0.740162	0.398018	0.000329924	-0.254642	0.300262
17183487	chr19:17183487:C:T	4.19687e-08	-1.76614	-0.30803	2.77931e-05	-1.65375	-0.774711
17183552	chr19:17183552:C:T	5.30256e-07	0.17402	0.288242	0.000195649	-0.713863	0.236938
17183926	chr19:17183926:G:A	1.36821e-07	-1.69984e-10	-0.892425	0.000123766	-1.69984e-10	-0.934854
17184183	chr19:17184183:G:C	5.75292e-08	-1.75881	-3.3072e-10	5.68129e-05	-1.71348	-3.3072e-10
17184323	chr19:17184323:C:T	1.38291e-07	-1.69984e-10	-0.88174	0.000125018	-1.69984e-10	-0.924787
17184361	chr19:17184361:A:G	1.09383e-06	0.921496	0.264845	0.000335277	-0.10907	0.170783
17184615	chr19:17184615:G:A	4.3804e-07	0.637324	-0.366112	0.000145758	-0.320655	-0.450639
17184631	chr19:17184631:T:C	9.85678e-08	-1.22035	-3.3072e-10	9.20397e-05	-1.23102	-3.3072e-10
17184707	chr19:17184707:A:G	2.85218e-07	0.437805	-0.595648	9.84565e-05	-0.463289	-0.700341
17185101	chr19:17185101:C:T	9.63987e-08	-1.69984e-10	-1.24261	9.28946e-05	-1.69984e-10	-1.22178
17185147	chr19:17185147:G:A	3.44528e-07	0.410331	-0.379254	0.000121156	-0.523399	-0.432769
17185204	chr19:17185204:C:T	1.78331e-08	-1.70605	-1.22399	1.67574e-05	-1.74834	-1.18606
17185235	chr19:17185235:G:A	4.12877e-07	0.58891	-0.37686	0.000139061	-0.357438	-0.460895
17185242	chr19:17185242:C:T	9.72025e-08	-1.69984e-10	-1.2343	9.02389e-05	-1.69984e-10	-1.25078
17185526	chr19:17185526:A:G	1.86301e-07	-1.69984e-10	-0.583737	0.000168013	-1.69984e-10	-0.629204
17185870	chr19:17185870:G:A	2.91649e-08	-1.24888	-1.18925	3.41855e-05	-0.997274	-1.22417
17186159	chr19:17186159:T:C	2.16581e-07	0.402605	-0.835738	7.77558e-05	-0.477201	-0.922471
17186286	chr19:17186286:T:C	3.08791e-07	0.764676	-0.843111	9.90085e-05	-0.299323	-0.858716
17186475	chr19:17186475:G:A	9.73005e-08	-1.69984e-10	-1.23329	9.27757e-05	-1.69984e-10	-1.22306
17186917	chr19:17186917:G:A	8.86724e-08	-1.69984e-10	-1.32615	8.36624e-05	-1.69984e-10	-1.32645
17187095	chr19:17187095:A:G	4.85546e-07	0.718588	-0.344413	0.000158724	-0.250809	-0.43527
17187870	chr19:17187870:G:C	1.76978e-08	-1.64957	-1.2881	1.62921e-05	-1.64442	-1.31815
17187915	chr19:17187915:G:C	1.76561e-08	-1.65647	-1.28355	1.62174e-05	-1.65122	-1.31594
17188200	chr19:17188200:A:G	1.79639e-08	-1.65032	-1.27241	1.64087e-05	-1.64553	-1.3099
17188337	chr19:17188337:G:A	2.63796e-08	-1.70945	-0.829059	2.57142e-05	-1.75922	-0.74698
17188369	chr19:17188369:C:T	1.77031e-08	-1.66079	-1.27657	1.61854e-05	-1.65694	-1.3122
17188378	chr19:17188378:A:G	1.70137e-08	-1.67734	-1.29974	1.57538e-05	-1.67304	-1.32312
17188636	chr19:17188636:A:G	1.78635e-08	-1.64667	-1.28167	1.6385e-05	-1.64189	-1.31499
17188842	chr19:17188842:A:G	1.76652e-08	-1.64554	-1.29396	1.63141e-05	-1.64051	-1.3207
17188895	chr19:17188895:T:G	1.73129e-08	-1.66667	-1.29298	1.59657e-05	-1.66253	-1.32027
17189042	chr19:17189042:C:T	3.97837e-08	-1.77027	-0.35737	2.74824e-05	-1.62736	-0.812335
17189460	chr19:17189460:AC:A	2.66343e-08	-1.71433	-0.814566	2.60448e-05	-1.76139	-0.732037
17189497	chr19:17189497:C:G	1.34045e-07	-1.69984e-10	-0.912919	0.000123315	-1.69984e-10	-0.938499
17189720	chr19:17189720:G:A	1.74152e-08	-1.66061	-1.29315	1.60713e-05	-1.65567	-1.32053
17189785	chr19:17189785:T:C	1.64481e-08	-1.68629	-1.3246	1.56627e-05	-1.68127	-1.3207
17189792	chr19:17189792:A:G	1.79161e-08	-1.65272	-1.27269	1.63595e-05	-1.64802	-1.31042
17189905	chr19:17189905:A:T	2.70143e-08	-1.529	-0.985736	1.89898e-05	-1.76965	-1.03969
17190032	chr19:17190032:C:T	1.79525e-08	-1.63142	-1.29194	1.65658e-05	-1.62598	-1.31993
17190515	chr19:17190515:G:A	9.00231e-08	-1.69984e-10	-1.31103	8.53813e-05	-1.69984e-10	-1.30612
17190606	chr19:17190606:C:T	1.02953e-07	-1.69984e-10	-1.17682	9.81019e-05	-1.69984e-10	-1.16724
17190673	chr19:17190673:T:C	1.97099e-08	-1.57471	-1.25527	1.66751e-05	-1.75042	-1.18891
17190712	chr19:17190712:A:G	1.61474e-08	-1.70416	-1.32518	1.53861e-05	-1.70006	-1.31972
17190890	chr19:17190890:A:C	1.67062e-08	-1.6742	-1.32111	1.58008e-05	-1.66883	-1.32435
17190897	chr19:17190897:G:A	1.75639e-08	-1.66226	-1.28299	1.61231e-05	-1.65725	-1.31575
17190924	chr19:17190924:T:C	1.65083e-08	-1.69572	-1.31151	1.54172e-05	-1.69097	-1.32679
17191054	chr19:17191054:G:A	1.78997e-08	-1.65644	-1.26988	1.63006e-05	-1.65327	-1.30877
17191071	chr19:17191071:T:C	5.13662e-08	-1.76513	-0.106985	3.18911e-05	-1.66361	-0.627302
17191126	chr19:17191126:G:A	1.42065e-07	-0.854817	-3.3072e-10	9.30392e-05	-1.22022	-3.3072e-10
17191247	chr19:17191247:A:G	4.86754e-08	-1.7687	-0.157224	3.12962e-05	-1.64473	-0.665018
17191303	chr19:17191303:ACT:A	1.71772e-08	-1.65764	-1.30987	1.60001e-05	-1.65388	-1.32677
17191438	chr19:17191438:G:A	2.29648e-08	-1.733	-0.94413	2.24859e-05	-1.76752	-0.872836
17191439	chr19:17191439:C:T	4.66799e-07	-1.69984e-10	0.3348	0.000552438	-1.69984e-10	0.561097
17191576	chr19:17191576:C:A	3.19677e-08	-1.32443	-1.02195	2.00085e-05	-1.68705	-1.07004
17191802	chr19:17191802:C:T	1.74988e-08	-1.636	-1.31296	1.63497e-05	-1.6323	-1.32674
17191956	chr19:17191956:CT:C	1.66257e-08	-1.68059	-1.31956	1.56493e-05	-1.67763	-1.32519
17192002	chr19:17192002:T:C	1.74838e-08	-1.63156	-1.31826	1.64509e-05	-1.62714	-1.32573
17192043	chr19:17192043:G:A	1.80032e-08	-1.64108	-1.27947	1.64567e-05	-1.63842	-1.31409
17192137	chr19:17192137:G:A	9.33945e-08	-1.69984e-10	-1.27427	8.87928e-05	-1.69984e-10	-1.26694
17192333	chr19:17192333:C:T	7.65839e-08	-1.47271	-3.3072e-10	9.85751e-05	-1.16243	-3.3072e-10
17192588	chr19:17192588:C:T	1.73275e-08	-1.65164	-1.30716	1.6052e-05	-1.65085	-1.32656
17192651	chr19:17192651:A:G	1.71367e-08	-1.6604	-1.30947	1.59141e-05	-1.65929	-1.32675
17192696	chr19:17192696:A:G	1.79409e-07	-0.621431	-3.3072e-10	5.39981e-05	-1.7643	-3.3072e-10
17193427	chr19:17193427:C:A	2.04114e-08	-1.70346	-1.09155	1.92901e-05	-1.75495	-1.03871
17194058	chr19:17194058:G:T	1.01486e-07	-1.69984e-10	-1.19118	0.000102284	-1.69984e-10	-1.12549
17194060	chr19:17194060:T:C	1.00673e-07	-1.69984e-10	-1.19922	0.000101288	-1.69984e-10	-1.13528
17194341	chr19:17194341:G:A	1.15156e-07	-1.69984e-10	-1.06481	0.000105147	-1.69984e-10	-1.09788
17194631	chr19:17194631:T:C	1.68218e-08	-1.67917	-1.30926	1.56388e-05	-1.67676	-1.32673
17194972	chr19:17194972:T:G	2.23492e-07	0.0900286	-0.491754	8.32086e-05	-0.72823	-0.603664
17195222	chr19:17195222:T:C	5.28559e-08	-1.76192	-0.081611	3.19107e-05	-1.67708	-0.613223
17195265	chr19:17195265:G:A	8.84427e-08	-1.32874	-3.3072e-10	0.000106587	-1.08428	-3.3072e-10
17195456	chr19:17195456:C:T	1.5827e-07	-1.69984e-10	-0.746795	0.000152253	-1.69984e-10	-0.727698
17195588	chr19:17195588:G:A	2.45015e-07	-0.0203199	-0.289459	9.25315e-05	-0.812078	-0.413617
17195851	chr19:17195851:G:A	2.36527e-07	0.0133798	-0.358417	9.15854e-05	-0.791283	-0.44469
17195901	chr19:17195901:C:T	9.33248e-08	-1.69984e-10	-1.27501	8.87051e-05	-1.69984e-10	-1.26793
17195988	chr19:17195988:A:G	1.44971e-07	-0.116075	-0.718492	5.80775e-05	-0.877848	-0.813618
17196169	chr19:17196169:G:T	2.1523e-08	-1.70039	-1.04159	2.02502e-05	-1.75318	-0.991898
17197004	chr19:17197004:G:A	1.51201e-08	-1.77097	-1.3241	1.4453e-05	-1.76032	-1.32202
17197189	chr19:17197189:A:C	9.38255e-08	-1.69984e-10	-1.26966	9.03815e-05	-1.69984e-10	-1.2492
17197226	chr19:17197226:G:A	3.92997e-07	-1.69984e-10	0.162704	0.000459926	-1.69984e-10	0.377822
17197296	chr19:17197296:A:G	1.68434e-08	-1.68135	-1.30579	1.55886e-05	-1.68069	-1.32601
17197320	chr19:17197320:G:A	8.97337e-08	-1.69984e-10	-1.31425	8.42517e-05	-1.69984e-10	-1.31944
17197483	chr19:17197483:C:A	6.51279e-08	-1.63475	-3.3072e-10	5.49638e-05	-1.74657	-3.3072e-10
17198412	chr19:17198412:G:A	3.04383e-07	-1.69984e-10	-0.0928125	0.000349302	-1.69984e-10	0.102692
17198506	chr19:17198506:G:A	8.95315e-08	-1.69984e-10	-1.31651	8.42971e-05	-1.69984e-10	-1.3189
17198571	chr19:17198571:C:G	9.38003e-08	-1.69984e-10	-1.26993	8.75058e-05	-1.69984e-10	-1.28154
17198628	chr19:17198628:G:A	3.19754e-07	-0.823313	0.779766	0.00014829	-1.48837	0.734294
17198768	chr19:17198768:C:T	1.82234e-06	1.69678	-3.3072e-10	5.46029e-05	-1.75316	-3.3072e-10
17198880	chr19:17198880:GTGTCTTC:G	1.28564e-07	-1.69984e-10	-0.954671	0.000111604	-1.69984e-10	-1.03829
17199583	chr19:17199583:C:A	6.56163e-08	-1.77096	0.143683	4.03665e-05	-1.62364	-0.4316
17199699	chr19:17199699:TC:T	5.73908e-08	-1.76121	-3.3072e-10	5.41695e-05	-1.76113	-3.3072e-10
17200189	chr19:17200189:C:T	2.13181e-08	-1.44009	-1.31146	1.54115e-05	-1.71931	-1.29882
17200499	chr19:17200499:C:T	1.91164e-08	-1.76508	-1.09548	2.08164e-05	-1.58798	-1.12953
17200621	chr19:17200621:C:T	1.70532e-07	-1.69984e-10	-0.672176	0.000154509	-1.69984e-10	-0.712994
17200916	chr19:17200916:A:G	1.70958e-07	-1.69984e-10	-0.669683	0.000153002	-1.69984e-10	-0.722795
17200982	chr19:17200982:T:C	2.2845e-08	-1.63216	-1.05021	2.20518e-05	-1.7366	-0.92325
17201403	chr19:17201403:G:A	9.87433e-08	0.108059	-1.32663	3.59057e-05	-0.846216	-1.32613
17201870	chr19:17201870:G:A	1.07152e-07	-1.69984e-10	-1.13685	0.000102818	-1.69984e-10	-1.12028
17202086	chr19:17202086:G:A	1.1709e-07	-1.69984e-10	-1.04816	0.00012458	-1.69984e-10	-0.928298
17202183	chr19:17202183:C:T	2.12547e-08	-1.63962	-1.11489	1.94439e-05	-1.73766	-1.04805
17202613	chr19:17202613:C:T	2.01069e-07	-1.69984e-10	-0.507451	0.00017902	-1.69984e-10	-0.565749
17202804	chr19:17202804:G:A	1.0688e-07	-1.69984e-10	-1.13939	0.000102543	-1.69984e-10	-1.12296
17202810	chr19:17202810:C:A	1.7449e-08	-1.63744	-1.31437	1.52536e-05	-1.7378	-1.29063
17203024	chr19:17203024:G:A	1.73673e-08	-1.643	-1.31351	1.52326e-05	-1.74091	-1.2889
17203127	chr19:17203127:G:A	1.60261e-07	-1.69984e-10	-0.734294	0.000147486	-1.69984e-10	-0.759511
17203303	chr19:17203303:A:G	8.86164e-08	-1.69984e-10	-1.32678	8.41793e-05	-1.69984e-10	-1.3203
17203380	chr19:17203380:C:T	1.70389e-08	-1.66	-1.3156	1.50575e-05	-1.74862	-1.29275
17203445	chr19:17203445:A:T	1.70789e-08	-1.65359	-1.31967	1.51683e-05	-1.74703	-1.28701
17203670	chr19:17203670:G:T	8.89348e-08	-1.69984e-10	-1.3232	8.3659e-05	-1.69984e-10	-1.3265
17203674	chr19:17203674:G:A	2.38938e-08	-1.6419	-0.99558	2.22636e-05	-1.73867	-0.911622
17203791	chr19:17203791:C:T	8.93078e-08	-1.31901	-3.3072e-10	0.000139694	-0.813789	-3.3072e-10
17203839	chr19:17203839:C:T	8.86171e-08	-1.69984e-10	-1.32677	8.41961e-05	-1.69984e-10	-1.3201
17204485	chr19:17204485:T:C	4.35926e-07	-1.69984e-10	0.266373	0.000428178	-1.69984e-10	0.306294
17204719	chr19:17204719:C:T	5.73528e-08	-1.76188	-3.3072e-10	5.37025e-05	-1.76979	-3.3072e-10
17204769	chr19:17204769:G:A	8.86893e-08	-1.69984e-10	-1.32596	8.3652e-05	-1.69984e-10	-1.32658
17204921	chr19:17204921:G:A	1.79726e-08	-1.76707	-1.15519	1.76039e-05	-1.77091	-1.11422
17204971	chr19:17204971:G:A	1.75997e-07	-1.69984e-10	-0.640632	0.000159793	-1.69984e-10	-0.679365
17205076	chr19:17205076:G:A	8.86208e-08	-1.69984e-10	-1.32673	8.42185e-05	-1.69984e-10	-1.31983
17205327	chr19:17205327:C:T	1.54817e-07	-1.69984e-10	-0.768852	0.000141227	-1.69984e-10	-0.802875
17205328	chr19:17205328:G:A	8.86163e-08	-1.69984e-10	-1.32678	8.40756e-05	-1.69984e-10	-1.32153
17205444	chr19:17205444:T:C	1.65382e-08	-1.69621	-1.30921	1.51638e-05	-1.76387	-1.27047
17205452	chr19:17205452:G:A	1.62183e-07	-0.08834	-0.634035	6.49553e-05	-0.928553	-0.650992
17205973	chr19:17205973:T:C	1.64225e-08	-1.69806	-1.31439	1.50312e-05	-1.76095	-1.28217
17206797	chr19:17206797:C:T	8.8743e-08	-1.69984e-10	-1.32535	8.3634e-05	-1.69984e-10	-1.32679
17206851	chr19:17206851:C:T	1.92773e-07	-1.69984e-10	-0.549586	0.000171913	-1.69984e-10	-0.606257
17207146	chr19:17207146:A:G	1.63624e-08	-1.70202	-1.3141	1.50204e-05	-1.76235	-1.28148
17207353	chr19:17207353:C:T	8.87218e-08	-1.69984e-10	-1.32559	8.36354e-05	-1.69984e-10	-1.32678
17207768	chr19:17207768:T:C	1.02407e-07	-1.69984e-10	-1.18214	9.80331e-05	-1.69984e-10	-1.16794
17207855	chr19:17207855:G:A	1.63223e-08	-1.70543	-1.31314	1.50278e-05	-1.76364	-1.2797
17208315	chr19:17208315:G:A	6.17294e-08	-1.68834	-3.3072e-10	7.18768e-05	-1.47829	-3.3072e-10
17209003	chr19:17209003:A:C	1.74225e-07	-1.69984e-10	-0.650751	0.00015798	-1.69984e-10	-0.690775
17209129	chr19:17209129:T:A	1.8441e-07	-1.69984e-10	-0.593939	0.000167747	-1.69984e-10	-0.630786
17209380	chr19:17209380:C:T	5.8107e-08	-1.74881	-3.3072e-10	5.36298e-05	-1.77114	-3.3072e-10
17209463	chr19:17209463:C:T	9.79095e-08	-1.22705	-3.3072e-10	0.000159451	-0.681507	-3.3072e-10
17209499	chr19:17209499:C:T	1.72129e-07	-0.0979225	-0.564929	6.90987e-05	-0.933942	-0.583767
17209529	chr19:17209529:C:G	1.762e-07	-1.69984e-10	-0.639476	0.000159981	-1.69984e-10	-0.678187
17209573	chr19:17209573:G:A	1.9523e-07	-1.69984e-10	-0.536921	0.000192482	-1.69984e-10	-0.493244
17209856	chr19:17209856:C:G	1.04072e-07	-1.69984e-10	-1.16602	9.54139e-05	-1.69984e-10	-1.19502
17209889	chr19:17209889:G:A	1.02846e-07	-1.69984e-10	-1.17787	9.8475e-05	-1.69984e-10	-1.16344
17210075	chr19:17210075:A:T	1.62876e-08	-1.69459	-1.3261	1.44469e-05	-1.75851	-1.32425
17210319	chr19:17210319:C:T	1.85184e-07	-1.69984e-10	-0.589746	0.000168435	-1.69984e-10	-0.626692
17210678	chr19:17210678:A:G	1.62363e-08	-1.70664	-1.31721	1.49055e-05	-1.764	-1.28752
17210983	chr19:17210983:T:C	8.73735e-08	-0.034722	-1.30618	3.35004e-05	-0.950796	-1.29089
17211751	chr19:17211751:G:A	9.03862e-08	-1.69984e-10	-1.30701	8.49863e-05	-1.69984e-10	-1.31075
17212448	chr19:17212448:G:A	9.59395e-08	-1.69984e-10	-1.24738	9.14163e-05	-1.69984e-10	-1.23782
17212617	chr19:17212617:A:C	8.57624e-08	-1.18585	-0.173672	6.29356e-05	-1.4146	-0.196534
17212865	chr19:17212865:A:T	3.64555e-08	-1.69577	-0.519233	4.51928e-05	-1.38975	-0.552557
17212911	chr19:17212911:A:G	6.82997e-08	-1.76206	0.174864	4.44668e-05	-1.56782	-0.390686
17213301	chr19:17213301:C:T	3.01463e-08	-1.59592	-0.80912	2.75702e-05	-1.66909	-0.767421
17213916	chr19:17213916:G:A	1.1111e-07	-1.69984e-10	-1.10058	0.00010306	-1.69984e-10	-1.11793
17214111	chr19:17214111:C:T	8.87679e-08	-1.69984e-10	-1.32507	8.36345e-05	-1.69984e-10	-1.32679
17214192	chr19:17214192:G:A	1.05426e-07	-1.69984e-10	-1.15309	9.66721e-05	-1.69984e-10	-1.18192
17214444	chr19:17214444:TATG:T	1.08756e-07	-1.69984e-10	-1.12199	9.93103e-05	-1.69984e-10	-1.155
17214822	chr19:17214822:G:A	8.87732e-08	-1.69984e-10	-1.32501	8.36349e-05	-1.69984e-10	-1.32678
17214958	chr19:17214958:G:A	1.11089e-07	-1.69984e-10	-1.10077	0.000103048	-1.69984e-10	-1.11805
17214972	chr19:17214972:G:A	8.97656e-08	-1.69984e-10	-1.3139	8.55663e-05	-1.69984e-10	-1.30395
17215020	chr19:17215020:G:A	2.29103e-08	-1.41144	-1.26807	1.64535e-05	-1.70708	-1.24562
17215101	chr19:17215101:T:G	6.91529e-08	-1.36153	-0.213251	5.24655e-05	-1.54497	-0.24812
17215315	chr19:17215315:G:A	5.81113e-08	-1.1007	-0.648037	0.000101341	-0.491566	-0.643184
17215777	chr19:17215777:G:A	5.73941e-08	-1.76116	-3.3072e-10	5.66382e-05	-1.71656	-3.3072e-10
17216234	chr19:17216234:C:T	8.87561e-08	-1.69984e-10	-1.32521	8.3634e-05	-1.69984e-10	-1.32679
17216249	chr19:17216249:C:T	9.90566e-08	-1.69984e-10	-1.21541	9.12753e-05	-1.69984e-10	-1.23936
17216989	chr19:17216989:A:T	1.57689e-07	-1.69984e-10	-0.750475	0.000141034	-1.69984e-10	-0.804247
17216991	chr19:17216991:T:A	4.23952e-08	-1.26089	-0.803168	7.27348e-05	-0.669355	-0.79707
17217543	chr19:17217543:A:AT	8.86578e-08	-1.69984e-10	-1.32631	8.36344e-05	-1.69984e-10	-1.32679
17217745	chr19:17217745:C:T	8.96351e-08	-1.69984e-10	-1.31535	8.42673e-05	-1.69984e-10	-1.31925
17218455	chr19:17218455:G:A	8.94043e-08	-1.69984e-10	-1.31793	8.39803e-05	-1.69984e-10	-1.32266
17218540	chr19:17218540:C:A	2.13741e-08	-1.72879	-1.02013	1.59372e-05	-1.75949	-1.2251
17218743	chr19:17218743:C:T	2.29018e-08	-1.35363	-1.32625	1.56253e-05	-1.68217	-1.32219
17218851	chr19:17218851:G:A	2.24978e-08	-1.3803	-1.31738	1.5634e-05	-1.6974	-1.3064
17218908	chr19:17218908:C:T	1.86186e-08	-1.64879	-1.23815	1.62506e-05	-1.77002	-1.1951
17219094	chr19:17219094:T:G	1.05616e-07	-1.69984e-10	-1.15129	9.80776e-05	-1.69984e-10	-1.16749
17219403	chr19:17219403:G:A	9.21456e-08	-1.69984e-10	-1.28773	8.85447e-05	-1.69984e-10	-1.26974
17219494	chr19:17219494:G:A	9.0442e-08	-1.69984e-10	-1.30639	8.52352e-05	-1.69984e-10	-1.30783
17219899	chr19:17219899:G:A	9.30501e-08	-1.27796	-3.3072e-10	0.000111872	-1.03589	-3.3072e-10
17220075	chr19:17220075:T:C	1.57207e-08	-1.72956	-1.32656	1.4364e-05	-1.77012	-1.3184
17220486	chr19:17220486:G:A	2.36639e-07	-1.69984e-10	-0.344563	0.000208028	-1.69984e-10	-0.415572
17220696	chr19:17220696:C:T	2.28913e-08	-1.46004	-1.2203	1.99317e-05	-1.49634	-1.26459
17220868	chr19:17220868:AT:A	2.85788e-08	-1.70037	-0.758067	2.71011e-05	-1.48697	-0.966702
17220873	chr19:17220873:C:T	3.35709e-07	-1.69984e-10	0.00514626	0.000303637	-1.69984e-10	-0.0374127
17221007	chr19:17221007:C:T	1.2088e-07	-1.69984e-10	-1.0163	0.000109824	-1.69984e-10	-1.05436
17221008	chr19:17221008:G:A	2.05505e-08	-1.46631	-1.32191	1.50363e-05	-1.7339	-1.30888
17221249	chr19:17221249:G:A	2.37832e-08	-1.46335	-1.17877	1.80295e-05	-1.73355	-1.12768
17221328	chr19:17221328:G:A	2.15498e-08	-1.47825	-1.26248	1.62689e-05	-1.73803	-1.22596
17221772	chr19:17221772:T:C	2.16159e-08	-1.52606	-1.21161	1.70376e-05	-1.75295	-1.16487
17221838	chr19:17221838:C:T	8.99256e-08	-1.69984e-10	-1.31212	8.58828e-05	-1.69984e-10	-1.30026
17222041	chr19:17222041:G:A	1.74453e-07	-1.69984e-10	-0.649445	0.000167269	-1.69984e-10	-0.633642
17222332	chr19:17222332:A:T	2.17916e-08	-1.49452	-1.23506	1.67314e-05	-1.74394	-1.19202
17222448	chr19:17222448:C:T	2.20863e-08	-1.47496	-1.24118	1.67245e-05	-1.73701	-1.19936
17222587	chr19:17222587:C:T	2.38559e-08	-1.41332	-1.22574	1.73694e-05	-1.71827	-1.18026
17222740	chr19:17222740:G:A	1.75579e-08	-1.61926	-1.32633	1.43006e-05	-1.76949	-1.32346
17222796	chr19:17222796:C:T	2.09798e-08	-1.58507	-1.18247	1.74048e-05	-1.76657	-1.12993
17222849	chr19:17222849:G:C	2.20004e-08	-1.61684	-1.1032	2.4451e-05	-1.4442	-1.11238
17223040	chr19:17223040:T:C	1.68107e-08	-1.75543	-1.23366	1.90048e-05	-1.56767	-1.24089
17223122	chr19:17223122:G:A	8.84744e-08	-1.32838	-3.3072e-10	5.59821e-05	-1.72821	-3.3072e-10
17223175	chr19:17223175:A:ATAAAAATT	3.01194e-08	-1.32982	-1.07611	2.16818e-05	-1.66702	-1.00976
17223241	chr19:17223241:T:A	1.9849e-08	-1.58088	-1.24206	1.62549e-05	-1.76464	-1.20021
17223369	chr19:17223369:A:G	1.52151e-08	-1.76905	-1.31977	1.44447e-05	-1.75696	-1.32596
17223379	chr19:17223379:C:A	1.61067e-07	-1.69984e-10	-0.729279	0.000141935	-1.69984e-10	-0.797873
17223601	chr19:17223601:C:G	6.35728e-08	-1.36578	-0.293135	3.97277e-05	-1.69355	-0.377644
17223697	chr19:17223697:G:A	2.14062e-08	-1.57365	-1.17377	1.77516e-05	-1.76265	-1.11412
17223705	chr19:17223705:G:A	2.50076e-08	-1.26686	-1.32506	1.62308e-05	-1.6526	-1.31373
17223823	chr19:17223823:A:G	2.14678e-08	-1.57077	-1.17378	1.77608e-05	-1.76209	-1.11416
17224428	chr19:17224428:C:T	2.26745e-08	-1.67496	-1.01489	2.46684e-05	-1.52331	-1.02441
17224515	chr19:17224515:T:C	6.31427e-08	-1.35016	-0.31554	3.93399e-05	-1.68277	-0.39823
17224725	chr19:17224725:C:A	1.91598e-08	-1.74484	-1.11345	1.7158e-05	-1.76926	-1.14152
17224814	chr19:17224814:T:C	3.00896e-08	-1.6853	-0.721622	2.88626e-05	-1.74686	-0.643838
17224818	chr19:17224818:T:G	2.13342e-08	-1.55011	-1.20067	1.72956e-05	-1.75679	-1.146
17224931	chr19:17224931:G:A	2.24087e-08	-1.5571	-1.14455	1.84395e-05	-1.75858	-1.08017
17225364	chr19:17225364:A:G	6.49001e-08	-1.36425	-0.273996	4.07296e-05	-1.68888	-0.357407
17225488	chr19:17225488:G:T	2.07555e-08	-1.59784	-1.18044	1.75438e-05	-1.76672	-1.12183
17225714	chr19:17225714:T:C	2.28619e-08	-1.56783	-1.1138	1.90513e-05	-1.76124	-1.04487
17225832	chr19:17225832:C:T	2.35679e-08	-1.59718	-1.05403	2.02914e-05	-1.76663	-0.976419
17226216	chr19:17226216:C:T	2.31482e-08	-1.76794	-0.901246	2.2592e-05	-1.74292	-0.892729
17226414	chr19:17226414:G:A	1.60376e-08	-1.70937	-1.32679	1.64145e-05	-1.64409	-1.31099
17226499	chr19:17226499:T:C	4.27744e-08	-1.50094	-0.554214	3.51169e-05	-1.74517	-0.44939
17226638	chr19:17226638:C:T	5.28379e-08	-1.48455	-0.359319	4.30855e-05	-1.7415	-0.248555
17226746	chr19:17226746:C:A	2.40691e-08	-1.76087	-0.869304	2.29493e-05	-1.75482	-0.86514
17226748	chr19:17226748:G:T	1.62186e-08	-1.72849	-1.29645	1.48919e-05	-1.76547	-1.28696
17226924	chr19:17226924:C:T	4.1597e-08	-1.66048	-0.422586	3.98177e-05	-1.76971	-0.299221
17227062	chr19:17227062:A:G	3.10325e-08	-1.63126	-0.744805	2.80009e-05	-1.77109	-0.649914
17227073	chr19:17227073:C:G	3.15976e-08	-1.63545	-0.72257	2.868e-05	-1.77118	-0.625864
17227119	chr19:17227119:C:T	1.63498e-08	-1.76903	-1.24785	1.57664e-05	-1.76378	-1.23158
17227224	chr19:17227224:C:T	2.04226e-08	-1.77109	-1.02337	2.12792e-05	-1.63449	-1.06102
17227412	chr19:17227412:G:C	3.43325e-08	-1.6696	-0.605406	3.26001e-05	-1.76921	-0.499717
17227499	chr19:17227499:C:T	1.89308e-08	-1.56124	-1.30907	2.38936e-05	-1.33626	-1.24338
17227511	chr19:17227511:T:C	3.89088e-08	-1.48669	-0.663185	3.22506e-05	-1.52455	-0.75516
17227660	chr19:17227660:C:T	4.17526e-08	-1.44956	-0.629779	6.81319e-05	-0.797594	-0.734204
17228216	chr19:17228216:C:G	1.55432e-08	-1.75913	-1.30834	1.51376e-05	-1.72146	-1.31461
17228303	chr19:17228303:G:A	2.61523e-07	-1.37583	1.13125	0.000215878	-1.70332	1.32479
17228416	chr19:17228416:C:T	3.21836e-08	-1.04019	-1.29945	4.64451e-05	-0.591562	-1.32341
17228459	chr19:17228459:C:T	1.33661e-07	-1.69984e-10	-0.915791	0.000116373	-1.69984e-10	-0.996441
17228626	chr19:17228626:G:A	1.67601e-07	-1.5027	0.81319	0.000332272	-0.650723	0.703433
17229138	chr19:17229138:C:T	1.51208e-08	-1.77119	-1.32384	1.44826e-05	-1.75717	-1.32312
17229346	chr19:17229346:G:A	3.95776e-08	-1.08448	-1.04836	5.21539e-05	-0.764748	-1.0343
17229380	chr19:17229380:T:A	1.50849e-08	-1.77099	-1.32641	1.44783e-05	-1.75448	-1.32611
17229591	chr19:17229591:C:T	1.07773e-07	-1.27847	0.147394	7.94711e-05	-1.66766	0.289804
17229667	chr19:17229667:A:G	1.50771e-08	-1.7712	-1.32672	1.44237e-05	-1.75782	-1.32655
17230508	chr19:17230508:GAC:G	1.5462e-08	-1.77079	-1.30192	1.50881e-05	-1.73591	-1.30343
17230532	chr19:17230532:G:C	1.66487e-08	-1.70273	-1.29604	1.69904e-05	-1.62144	-1.29916
17231095	chr19:17231095:C:G	9.70991e-08	-1.51612	0.280753	8.75883e-05	-1.75389	0.473294
17231115	chr19:17231115:G:A	1.5536e-08	-1.76374	-1.3042	1.5689e-05	-1.70729	-1.29299
17231759	chr19:17231759:G:C	9.68091e-07	-1.72451	2.78874	0.00116714	-1.76091	3.06998
17232751	chr19:17232751:G:A	1.15296e-07	-1.42505	0.361451	9.66886e-05	-1.72568	0.543928
17232861	chr19:17232861:G:C	9.07433e-08	-1.69984e-10	-1.30306	8.65365e-05	-1.69984e-10	-1.29268
17233074	chr19:17233074:G:A	6.01449e-08	-1.71434	-3.3072e-10	5.62664e-05	-1.72315	-3.3072e-10
17233113	chr19:17233113:C:T	5.69189e-08	-1.76947	-3.3072e-10	5.53106e-05	-1.74028	-3.3072e-10
17233391	chr19:17233391:G:A	7.93102e-08	-1.44856	0.010826	0.00011334	-0.944704	-0.0781518
17233441	chr19:17233441:G:A	1.11954e-07	-1.69984e-10	-1.09301	0.000101708	-1.69984e-10	-1.13114
17233685	chr19:17233685:C:T	7.55825e-08	-1.5096	0.0237256	0.000104562	-1.04519	-0.0582695
17234226	chr19:17234226:A:C	7.44683e-08	-0.819927	-0.680798	5.72946e-05	-1.12303	-0.582012
17234618	chr19:17234618:G:C	4.27558e-08	-0.800371	-1.25522	6.89296e-05	-0.203478	-1.31668
17234866	chr19:17234866:G:A	6.14634e-08	-1.69266	-3.3072e-10	6.31967e-05	-1.60699	-3.3072e-10
17235027	chr19:17235027:G:T	8.65457e-08	-1.35043	-3.3072e-10	8.23117e-05	-1.34273	-3.3072e-10
17235129	chr19:17235129:A:C	1.82355e-07	-1.69984e-10	-0.605143	0.000164684	-1.69984e-10	-0.649216
17235262	chr19:17235262:C:T	1.87612e-07	-1.69984e-10	-0.576724	0.000179695	-1.69984e-10	-0.561981
17235632	chr19:17235632:A:T	6.92852e-08	-1.57287	-3.3072e-10	5.72497e-05	-1.70582	-3.3072e-10
17235971	chr19:17235971:G:A	2.23755e-07	-1.69984e-10	-0.400546	0.000223555	-1.69984e-10	-0.343585
17236045	chr19:17236045:G:C	6.34633e-07	0.641948	-3.3072e-10	0.00031707	0.00587828	-3.3072e-10
17236333	chr19:17236333:G:A	1.00778e-07	-1.19818	-3.3072e-10	7.42057e-05	-1.4464	-3.3072e-10
17236787	chr19:17236787:A:G	6.16135e-08	-1.69022	-3.3072e-10	6.35435e-05	-1.60152	-3.3072e-10
17236900	chr19:17236900:C:A	1.00825e-07	0.0113834	-1.20909	0.000215041	0.834359	-1.21678
17236967	chr19:17236967:T:C	1.53849e-07	-1.69984e-10	-0.775124	0.000150598	-1.69984e-10	-0.738628
17237245	chr19:17237245:C:T	1.04957e-07	-1.69984e-10	-1.15754	9.61625e-05	-1.69984e-10	-1.1872
17237261	chr19:17237261:C:G	9.06e-08	-1.69984e-10	-1.30464	8.50119e-05	-1.69984e-10	-1.31045
17237263	chr19:17237263:T:A	9.14926e-08	-1.69984e-10	-1.29484	8.85896e-05	-1.69984e-10	-1.26923
17237325	chr19:17237325:C:T	9.85178e-08	-1.69984e-10	-1.22086	9.07779e-05	-1.69984e-10	-1.24483
17237565	chr19:17237565:C:T	9.18286e-08	-1.69984e-10	-1.29118	8.50387e-05	-1.69984e-10	-1.31014
17237874	chr19:17237874:TC:T	9.87158e-08	-1.69984e-10	-1.21885	8.99061e-05	-1.69984e-10	-1.25448
17238029	chr19:17238029:A:G	9.90664e-08	-1.69984e-10	-1.21531	9.35656e-05	-1.69984e-10	-1.21458
17238497	chr19:17238497:A:C	6.39716e-08	-1.65266	-3.3072e-10	6.68061e-05	-1.55145	-3.3072e-10
17238683	chr19:17238683:A:C	3.37563e-08	-1.09726	-1.19467	3.75815e-05	-0.912083	-1.21465
17238847	chr19:17238847:C:T	9.39033e-08	-1.69984e-10	-1.26883	8.86765e-05	-1.69984e-10	-1.26825
17238988	chr19:17238988:G:A	1.05668e-07	-1.69984e-10	-1.1508	0.000102495	-1.69984e-10	-1.12343
17239387	chr19:17239387:T:C	1.23991e-07	-1.69984e-10	-0.990892	0.000118439	-1.69984e-10	-0.978847
17239483	chr19:17239483:C:T	9.19513e-08	-1.69984e-10	-1.28984	8.67971e-05	-1.69984e-10	-1.28967
17239842	chr19:17239842:G:T	9.26447e-08	-1.69984e-10	-1.28233	8.99508e-05	-1.69984e-10	-1.25398
17240266	chr19:17240266:C:T	6.94166e-08	-1.17944	-0.391536	4.01626e-05	-1.7174	-0.342907
17240567	chr19:17240567:AG:A	2.7778e-08	-1.18818	-1.29868	3.07666e-05	-1.01548	-1.31134
17240631	chr19:17240631:G:A	1.86878e-07	-1.69984e-10	-0.580644	0.000191574	-1.69984e-10	-0.497971
17240714	chr19:17240714:G:A	2.77244e-07	-1.69984e-10	-0.186202	0.000255479	-1.69984e-10	-0.210105
17240726	chr19:17240726:G:A	2.31203e-08	-1.50681	-1.16358	1.77819e-05	-1.7508	-1.12426
17241005	chr19:17241005:G:A	1.12594e-07	-1.69984e-10	-1.08731	0.000106615	-1.69984e-10	-1.08402
17241277	chr19:17241277:T:C	2.0845e-07	-1.69984e-10	-0.471397	0.00020561	-1.69984e-10	-0.427265
17241332	chr19:17241332:TAAAC:T	1.72478e-08	-1.74858	-1.21484	1.56e-05	-1.76461	-1.24136
17241679	chr19:17241679:AG:A	1.00812e-07	-1.69984e-10	-1.19784	9.75357e-05	-1.69984e-10	-1.17303
17242029	chr19:17242029:A:G	9.559e-08	-1.69984e-10	-1.25103	9.47856e-05	-1.69984e-10	-1.20163
17242152	chr19:17242152:C:T	2.47299e-08	-1.67066	-0.932422	2.92702e-05	-1.39541	-0.981264
17242176	chr19:17242176:G:C	2.52417e-08	-1.67226	-0.910337	2.97988e-05	-1.39834	-0.960436
17242784	chr19:17242784:C:G	7.67203e-08	-1.47093	-3.3072e-10	6.5218e-05	-1.57551	-3.3072e-10
17243117	chr19:17243117:A:T	3.44901e-08	-1.4235	-0.846922	3.29678e-05	-1.4485	-0.809214
17243777	chr19:17243777:C:A	2.51229e-08	-1.45559	-1.13173	2.98627e-05	-1.10004	-1.25659
17244337	chr19:17244337:G:A	7.72749e-08	-0.651048	-0.812682	6.90825e-05	-0.887924	-0.630018
17244504	chr19:17244504:G:A	5.88999e-08	-1.73526	-3.3072e-10	5.3831e-05	-1.7674	-3.3072e-10
17244740	chr19:17244740:G:A	8.27624e-08	-1.08983	-0.305296	6.15127e-05	-1.16031	-0.473695
17244786	chr19:17244786:C:T	1.13263e-07	-1.69984e-10	-1.08138	0.000105575	-1.69984e-10	-1.09382
17245143	chr19:17245143:G:A	9.90543e-08	-1.69984e-10	-1.21543	9.41732e-05	-1.69984e-10	-1.20811
17245629	chr19:17245629:C:G	1.25675e-07	-1.69984e-10	-0.977399	0.000115325	-1.69984e-10	-1.00549
17246102	chr19:17246102:C:T	1.17246e-07	-1.69984e-10	-1.04683	0.000114976	-1.69984e-10	-1.00852
17246254	chr19:17246254:C:T	4.64934e-08	-0.687462	-1.28433	3.91987e-05	-0.819943	-1.26466
17246271	chr19:17246271:C:A	1.28289e-07	-1.69984e-10	-0.956812	0.000117615	-1.69984e-10	-0.985827
17246601	chr19:17246601:G:A	9.66355e-08	-1.69984e-10	-1.24015	9.02564e-05	-1.69984e-10	-1.25059
17246625	chr19:17246625:G:A	5.68608e-08	-1.77049	-3.3072e-10	5.47477e-05	-1.75051	-3.3072e-10
17247310	chr19:17247310:G:A	5.74014e-08	-1.76103	-3.3072e-10	5.44453e-05	-1.75605	-3.3072e-10
17247324	chr19:17247324:G:A	3.4653e-08	-1.03078	-1.23493	3.5649e-05	-1.01391	-1.16561
17247379	chr19:17247379:T:A	2.46192e-08	-1.54176	-1.06581	1.86909e-05	-1.73369	-1.09152
17247389	chr19:17247389:C:T	1.30016e-07	-1.69984e-10	-0.943444	0.00012735	-1.69984e-10	-0.906307
17247892	chr19:17247892:G:A	2.58672e-08	-1.40054	-1.15758	2.55198e-05	-1.33328	-1.18051
17247999	chr19:17247999:T:A	1.33575e-07	-1.69984e-10	-0.916434	0.000131153	-1.69984e-10	-0.876879
17248206	chr19:17248206:T:C	1.79693e-07	-1.69984e-10	-0.61985	0.000197596	-1.69984e-10	-0.467021
17248302	chr19:17248302:G:A	8.90326e-08	-1.69984e-10	-1.3221	8.36372e-05	-1.69984e-10	-1.32676
17248421	chr19:17248421:C:G	1.61344e-07	-1.69984e-10	-0.727562	0.000142625	-1.69984e-10	-0.793025
17248490	chr19:17248490:C:T	3.73184e-08	-0.892069	-1.29954	2.90536e-05	-1.07281	-1.31129
17248726	chr19:17248726:C:T	2.17352e-08	-1.4969	-1.23526	1.64618e-05	-1.70627	-1.24593
17248885	chr19:17248885:A:G	1.28208e-07	-1.69984e-10	-0.957441	0.000125638	-1.69984e-10	-0.919841
17248999	chr19:17248999:G:A	6.12593e-08	-1.69598	-3.3072e-10	5.64294e-05	-1.72025	-3.3072e-10
17249422	chr19:17249422:A:G	9.5845e-08	-1.24837	-3.3072e-10	9.40658e-05	-1.20925	-3.3072e-10
17249446	chr19:17249446:A:G	9.36626e-08	-1.2714	-3.3072e-10	9.17348e-05	-1.23434	-3.3072e-10
17249620	chr19:17249620:C:T	9.52256e-08	-1.69984e-10	-1.25485	8.92631e-05	-1.69984e-10	-1.26166
17249638	chr19:17249638:C:G	9.51357e-08	-1.69984e-10	-1.25579	8.89059e-05	-1.69984e-10	-1.26567
17249707	chr19:17249707:A:G	1.73934e-06	-1.69984e-10	1.65016	0.00169291	-1.69984e-10	1.68096
17249724	chr19:17249724:G:A	5.73153e-08	-1.76253	-3.3072e-10	5.60066e-05	-1.72777	-3.3072e-10
17249973	chr19:17249973:C:G	9.04429e-08	-1.69984e-10	-1.30638	8.41985e-05	-1.69984e-10	-1.32007
17250055	chr19:17250055:C:T	5.39897e-08	-1.07621	-0.746093	5.09681e-05	-1.04545	-0.776594
17250069	chr19:17250069:A:G	5.5737e-08	-1.0534	-0.737054	5.25999e-05	-1.0221	-0.768427
17250107	chr19:17250107:C:T	9.76639e-08	-1.69984e-10	-1.22957	9.14239e-05	-1.69984e-10	-1.23774
17250255	chr19:17250255:C:T	1.9793e-08	-1.52445	-1.30132	1.55672e-05	-1.73478	-1.2733
17250300	chr19:17250300:G:A	8.87526e-08	-1.69984e-10	-1.32525	8.39209e-05	-1.69984e-10	-1.32337
17250307	chr19:17250307:G:A	2.15431e-08	-1.48875	-1.2523	2.67117e-05	-1.21988	-1.24827
17250453	chr19:17250453:G:A	9.59137e-08	-1.69984e-10	-1.24765	9.17283e-05	-1.69984e-10	-1.23441
17250776	chr19:17250776:A:G	9.61398e-08	-1.69984e-10	-1.2453	9.19586e-05	-1.69984e-10	-1.23191
17250829	chr19:17250829:C:T	1.05778e-07	-1.69984e-10	-1.14976	0.000102335	-1.69984e-10	-1.12499
17250963	chr19:17250963:C:T	1.75811e-08	-1.67971	-1.26457	1.48899e-05	-1.7712	-1.28136
17251079	chr19:17251079:C:T	5.78153e-08	-1.75385	-3.3072e-10	5.70479e-05	-1.70935	-3.3072e-10
17251306	chr19:17251306:G:A	5.79657e-08	-1.75125	-3.3072e-10	5.73171e-05	-1.70464	-3.3072e-10
17251614	chr19:17251614:G:A	1.67554e-07	-1.69984e-10	-0.689793	0.000178828	-1.69984e-10	-0.566821
17251717	chr19:17251717:A:G	4.06616e-08	-1.29168	-0.814135	5.24027e-05	-0.859663	-0.934623
17251811	chr19:17251811:A:G	9.5046e-08	-1.69984e-10	-1.25674	8.88282e-05	-1.69984e-10	-1.26654
17252097	chr19:17252097:C:A	9.59327e-08	-1.69984e-10	-1.24745	9.1748e-05	-1.69984e-10	-1.2342
17252206	chr19:17252206:T:A	9.35157e-08	-1.69984e-10	-1.27297	8.86408e-05	-1.69984e-10	-1.26865
17252241	chr19:17252241:G:C	1.03065e-07	-1.69984e-10	-1.17574	9.95162e-05	-1.69984e-10	-1.15292
17252259	chr19:17252259:G:A	4.40902e-08	-1.34092	-0.683946	5.49557e-05	-0.929549	-0.817168
17252281	chr19:17252281:C:T	9.83984e-08	-1.69984e-10	-1.22207	9.40743e-05	-1.69984e-10	-1.20916
17253003	chr19:17253003:C:G	5.79677e-08	-1.75121	-3.3072e-10	5.72975e-05	-1.70499	-3.3072e-10
17253159	chr19:17253159:A:G	1.29376e-07	-1.69984e-10	-0.948374	0.000118968	-1.69984e-10	-0.97439
17253283	chr19:17253283:T:TA	2.25563e-08	-1.71888	-0.976206	2.92715e-05	-1.39327	-0.983359
17253755	chr19:17253755:G:A	1.31965e-07	-1.69984e-10	-0.92856	0.000133404	-1.69984e-10	-0.859859
17254110	chr19:17254110:G:A	9.17983e-08	-1.69984e-10	-1.29151	8.58241e-05	-1.69984e-10	-1.30095
17254238	chr19:17254238:T:A	2.14549e-08	-1.53115	-1.214	1.65437e-05	-1.72238	-1.22486
17254278	chr19:17254278:C:T	5.96536e-08	-1.72254	-3.3072e-10	6.16567e-05	-1.63166	-3.3072e-10
17254524	chr19:17254524:C:T	8.97845e-08	-1.69984e-10	-1.31369	8.74867e-05	-1.69984e-10	-1.28176
17254611	chr19:17254611:G:A	9.05248e-08	-1.69984e-10	-1.30547	8.56868e-05	-1.69984e-10	-1.30255
17255209	chr19:17255209:T:C	6.09312e-08	-1.70135	-3.3072e-10	6.19478e-05	-1.62695	-3.3072e-10
17255382	chr19:17255382:C:T	8.98033e-08	-1.69984e-10	-1.31348	8.61517e-05	-1.69984e-10	-1.29713
17255469	chr19:17255469:T:C	5.83587e-08	-1.52203	-0.222464	5.04665e-05	-1.17207	-0.659869
17255504	chr19:17255504:C:T	2.33148e-08	-1.38433	-1.27768	2.03256e-05	-1.45115	-1.29021
17256251	chr19:17256251:A:G	2.26106e-08	-1.69476	-0.997922	2.26601e-05	-1.61312	-1.01952
17256283	chr19:17256283:T:C	5.99429e-08	-1.71771	-3.3072e-10	6.0508e-05	-1.65047	-3.3072e-10
17256329	chr19:17256329:C:G	9.89429e-08	-1.69984e-10	-1.21656	9.47539e-05	-1.69984e-10	-1.20196
17256545	chr19:17256545:G:A	6.77781e-08	-1.59486	-3.3072e-10	5.85638e-05	-1.68313	-3.3072e-10
17256567	chr19:17256567:T:C	9.88488e-08	-1.69984e-10	-1.21751	9.51374e-05	-1.69984e-10	-1.19792
17257106	chr19:17257106:C:A	2.42716e-06	1.98338	-3.3072e-10	0.0015798	1.61181	-3.3072e-10
17257166	chr19:17257166:G:A	3.82538e-07	-1.69984e-10	0.135728	0.000404454	-1.69984e-10	0.249294
17257731	chr19:17257731:C:G	2.57479e-08	-1.77045	-0.792294	2.6754e-05	-1.76177	-0.704789
17257787	chr19:17257787:C:T	9.56378e-08	-1.69984e-10	-1.25053	9.17835e-05	-1.69984e-10	-1.23381
17258085	chr19:17258085:G:A	1.75958e-08	-1.66988	-1.27356	1.80367e-05	-1.57585	-1.28499
17259280	chr19:17259280:T:G	1.66145e-06	-1.69984e-10	1.60435	0.00157352	-1.69984e-10	1.60783
17259381	chr19:17259381:T:G	6.03705e-08	-1.74558	0.0349784	7.67077e-05	-1.70013	0.286892
17259393	chr19:17259393:T:C	1.02505e-07	-1.69984e-10	-1.18119	0.000100286	-1.69984e-10	-1.14522
17260423	chr19:17260423:G:A	1.10127e-07	-1.69984e-10	-1.10947	0.000105288	-1.69984e-10	-1.09655
17260425	chr19:17260425:A:G	6.62309e-08	-1.76943	0.151476	8.23971e-05	-1.76103	0.419338
17260455	chr19:17260455:G:A	9.50044e-08	-1.72545	0.468279	0.000124242	-1.66547	0.73446
17260759	chr19:17260759:T:C	2.86257e-08	-1.33007	-1.12673	2.04539e-05	-1.60146	-1.13361
17260962	chr19:17260962:C:T	3.60871e-08	-1.66966	-0.555507	3.32579e-05	-1.74055	-0.508404
17261153	chr19:17261153:C:G	3.84326e-08	-1.67598	-0.486214	3.55772e-05	-1.73342	-0.448118
17261302	chr19:17261302:C:T	1.09528e-07	-1.69984e-10	-1.11492	0.000100914	-1.69984e-10	-1.13898
17261390	chr19:17261390:C:T	3.51103e-08	-0.970009	-1.2826	2.24975e-05	-1.37675	-1.26309
17261422	chr19:17261422:G:A	1.681e-07	-1.09595	0.409416	0.000164537	-1.32873	0.678618
17261648	chr19:17261648:T:A	3.3838e-07	-1.36532	1.37839	0.000267951	-1.52412	1.36168
17261672	chr19:17261672:C:T	5.6821e-08	-1.77119	-3.3072e-10	5.41464e-05	-1.76155	-3.3072e-10
17261979	chr19:17261979:G:A	1.23582e-07	-1.69984e-10	-0.994196	0.000118492	-1.69984e-10	-0.978402
17262145	chr19:17262145:C:G	1.08709e-07	-1.69984e-10	-1.12242	9.6977e-05	-1.69984e-10	-1.17877
17262162	chr19:17262162:G:A	9.04759e-08	-1.69984e-10	-1.30602	8.51353e-05	-1.69984e-10	-1.309
17262186	chr19:17262186:G:C	9.93308e-08	-1.69984e-10	-1.21264	9.56448e-05	-1.69984e-10	-1.1926
17263213	chr19:17263213:T:C	1.97662e-07	-1.69984e-10	-0.524541	0.000178745	-1.69984e-10	-0.567283
17263391	chr19:17263391:G:A	2.04753e-08	-1.76093	-1.03095	2.04711e-05	-1.72226	-1.01197
17263637	chr19:17263637:T:G	9.80638e-08	-1.69984e-10	-1.22548	9.30845e-05	-1.69984e-10	-1.21974
17264203	chr19:17264203:G:A	6.44148e-08	-1.64575	-3.3072e-10	6.44545e-05	-1.58729	-3.3072e-10
17264404	chr19:17264404:C:T	5.01873e-08	-1.63034	-0.264999	4.88501e-05	-1.62411	-0.24038
17264441	chr19:17264441:C:A	1.24859e-07	-1.69984e-10	-0.983911	0.00011964	-1.69984e-10	-0.968755
17265412	chr19:17265412:C:T	6.32805e-08	-1.58333	-0.0801862	6.26962e-05	-1.5758	-0.0391461
17265892	chr19:17265892:T:C	1.59345e-08	-1.7302	-1.31241	1.61064e-05	-1.66612	-1.30791
17265981	chr19:17265981:G:A	1.99996e-07	-1.69984e-10	-0.512801	0.000197687	-1.69984e-10	-0.466559
17266137	chr19:17266137:TTG:T	7.14054e-08	-1.54273	-3.3072e-10	7.10442e-05	-1.48994	-3.3072e-10
17266550	chr19:17266550:G:C	6.26462e-08	-1.6736	-3.3072e-10	6.0209e-05	-1.65542	-3.3072e-10
17266803	chr19:17266803:C:G	3.73332e-08	-1.31093	-0.880288	3.67766e-05	-1.25949	-0.88889
17267286	chr19:17267286:C:G	9.27347e-08	-1.69984e-10	-1.28136	8.6567e-05	-1.69984e-10	-1.29233
17267350	chr19:17267350:T:C	6.96777e-08	-1.49199	-0.0752279	6.91644e-05	-1.48328	-0.033481
17267967	chr19:17267967:C:T	6.01377e-08	-1.71446	-3.3072e-10	6.07503e-05	-1.64647	-3.3072e-10
17268285	chr19:17268285:A:T	8.44714e-08	-1.37469	-3.3072e-10	6.71843e-05	-1.5458	-3.3072e-10
17268546	chr19:17268546:C:A	1.8443e-08	-1.72042	-1.176	1.74882e-05	-1.74923	-1.14249
17268554	chr19:17268554:C:T	1.24594e-07	-1.69984e-10	-0.98604	0.000119381	-1.69984e-10	-0.970927
17268649	chr19:17268649:G:A	1.88018e-08	-1.72032	-1.15683	1.7847e-05	-1.75453	-1.11688
17268749	chr19:17268749:C:T	7.0015e-08	-0.336927	-1.22546	3.88034e-05	-0.932705	-1.16203
17269170	chr19:17269170:A:G	2.00241e-07	-1.69984e-10	-0.511575	0.000197933	-1.69984e-10	-0.465314
17269737	chr19:17269737:T:G	8.90072e-08	-1.69984e-10	-1.32238	8.44033e-05	-1.69984e-10	-1.31764
17270166	chr19:17270166:C:T	2.22984e-08	-1.72593	-0.980656	2.06676e-05	-1.77117	-0.953508
17270654	chr19:17270654:T:C	2.5537e-08	-1.74746	-0.82351	2.4358e-05	-1.76848	-0.791905
17270832	chr19:17270832:C:T	1.47497e-06	-1.69984e-10	1.4853	0.00143827	-1.69984e-10	1.51795
17271297	chr19:17271297:G:T	5.96554e-08	-1.50408	-0.218435	5.86942e-05	-1.49624	-0.184659
17271437	chr19:17271437:A:G	9.7176e-08	-1.23458	-3.3072e-10	8.8006e-05	-1.27584	-3.3072e-10
17271696	chr19:17271696:A:T	1.93706e-07	-1.56091	1.01615	0.000233765	-1.73297	1.43404
17272391	chr19:17272391:C:T	9.6765e-08	-1.69984e-10	-1.23881	8.97148e-05	-1.69984e-10	-1.25661
17272751	chr19:17272751:G:A	7.00271e-08	-0.495154	-1.06706	6.14536e-05	-0.617134	-1.01783
17272756	chr19:17272756:T:C	6.7057e-08	-0.539889	-1.06567	5.91986e-05	-0.657276	-1.01507
17272793	chr19:17272793:C:T	6.272e-08	-1.66997	-0.0024535	7.21698e-05	-1.77095	0.296723
17272923	chr19:17272923:C:T	3.04008e-08	-1.22406	-1.17257	2.07341e-05	-1.53937	-1.18209
17272975	chr19:17272975:G:A	2.00988e-07	-1.69984e-10	-0.507855	0.00019869	-1.69984e-10	-0.461498
17272978	chr19:17272978:A:G	1.40268e-07	-1.69984e-10	-0.867545	0.00012799	-1.69984e-10	-0.901294
17273194	chr19:17273194:C:A	3.41264e-08	-1.27012	-1.01091	2.41595e-05	-1.54908	-1.01949
17273458	chr19:17273458:G:A	2.74867e-08	-1.74192	-0.755481	2.95188e-05	-1.77103	-0.597187
17273715	chr19:17273715:A:G	1.16117e-07	-1.69984e-10	-1.0565	0.000111173	-1.69984e-10	-1.04216
17274367	chr19:17274367:T:C	2.43352e-08	-1.29241	-1.32676	1.74619e-05	-1.56684	-1.32638
17274661	chr19:17274661:CAGTCA:C	2.6162e-08	-1.75	-0.796792	2.80586e-05	-1.77107	-0.647885
17274693	chr19:17274693:A:G	2.3567e-08	-1.32449	-1.32676	1.71018e-05	-1.58766	-1.32639
17274824	chr19:17274824:T:C	3.01663e-08	-1.77089	-0.633487	2.99718e-05	-1.75189	-0.601099
17274841	chr19:17274841:T:C	8.01439e-08	-1.42727	-3.3072e-10	7.76998e-05	-1.40039	-3.3072e-10
17274868	chr19:17274868:CT:C	2.41873e-08	-1.5715	-1.05377	1.92985e-05	-1.7106	-1.08262
17275197	chr19:17275197:A:G	2.34246e-08	-1.33061	-1.3267	1.70335e-05	-1.59151	-1.32655
17275224	chr19:17275224:A:T	2.05115e-07	-1.69984e-10	-0.487529	0.000184817	-1.69984e-10	-0.533876
17275563	chr19:17275563:T:G	1.52179e-07	-1.69984e-10	-0.786042	0.000135259	-1.69984e-10	-0.846051
17275655	chr19:17275655:G:T	7.80755e-07	-1.53341	2.38257	0.000569201	-1.65153	2.24252
17275951	chr19:17275951:G:A	8.93853e-08	-1.69984e-10	-1.31814	8.36946e-05	-1.69984e-10	-1.32607
17276367	chr19:17276367:A:G	2.17637e-08	-1.40515	-1.3257	1.63168e-05	-1.63771	-1.32334
17276445	chr19:17276445:G:A	3.72777e-08	-1.36019	-0.832516	2.71897e-05	-1.60637	-0.844031
17277256	chr19:17277256:T:C	2.3283e-08	-1.34606	-1.31731	1.69424e-05	-1.60241	-1.32102
17277772	chr19:17277772:G:A	1.04021e-07	-1.69984e-10	-1.16651	9.58914e-05	-1.69984e-10	-1.19003
17277797	chr19:17277797:A:T	2.3971e-08	-1.74051	-0.893745	1.92723e-05	-1.77117	-1.02341
17277981	chr19:17277981:C:T	2.12902e-08	-1.42618	-1.32667	1.60536e-05	-1.65073	-1.32658
17278311	chr19:17278311:ACT:A	3.6249e-08	-0.946897	-1.27379	3.09082e-05	-1.06518	-1.25704
17278347	chr19:17278347:C:T	1.88813e-08	-1.63568	-1.23725	1.63761e-05	-1.75658	-1.20085
17278374	chr19:17278374:TC:T	1.95877e-07	-0.533612	-3.3072e-10	0.000158766	-0.685813	-3.3072e-10
17278394	chr19:17278394:C:T	6.2908e-08	-1.66943	-3.3072e-10	6.77667e-05	-1.53717	-3.3072e-10
17278653	chr19:17278653:T:A	1.03477e-07	-1.69984e-10	-1.17175	9.93104e-05	-1.69984e-10	-1.15499
17278839	chr19:17278839:C:T	2.26433e-08	-1.37715	-1.31409	1.6878e-05	-1.62023	-1.307
17278895	chr19:17278895:G:A	2.00618e-08	-1.4976	-1.31468	1.55004e-05	-1.69175	-1.32063
17279482	chr19:17279482:T:C	4.51927e-08	-1.15119	-0.848978	3.00104e-05	-1.53041	-0.82129
17279669	chr19:17279669:C:T	1.64252e-08	-1.76774	-1.24455	1.48687e-05	-1.75291	-1.30107
17279976	chr19:17279976:A:G	8.86433e-08	-1.69984e-10	-1.32648	8.36362e-05	-1.69984e-10	-1.32677
17280060	chr19:17280060:C:T	1.24576e-07	-1.69984e-10	-0.986183	0.000113866	-1.69984e-10	-1.01822
17280399	chr19:17280399:G:T	8.8769e-08	-1.69984e-10	-1.32506	8.36838e-05	-1.69984e-10	-1.3262
17280519	chr19:17280519:G:A	4.6669e-08	-1.13179	-0.836226	3.0625e-05	-1.51872	-0.81271
17280926	chr19:17280926:T:C	2.23876e-06	-1.69984e-10	1.90258	0.0019188	-1.69984e-10	1.80621
17281296	chr19:17281296:T:G	1.4073e-07	-1.5839	0.71964	0.00011677	-1.68805	0.695014
17281427	chr19:17281427:C:T	1.67008e-07	-1.69984e-10	-0.693054	0.000163064	-1.69984e-10	-0.659099
17281629	chr19:17281629:C:A	1.17893e-07	-1.69984e-10	-1.04132	0.000107988	-1.69984e-10	-1.07123
17281674	chr19:17281674:C:G	2.46474e-08	-1.56792	-1.03851	1.96506e-05	-1.70744	-1.0677
17281710	chr19:17281710:G:A	3.33948e-07	-1.69984e-10	-0.000113054	0.0002905	-1.69984e-10	-0.0816404
17281820	chr19:17281820:G:A	4.35044e-08	-1.54584	-0.492395	4.40777e-05	-1.37589	-0.591406
17281863	chr19:17281863:C:T	8.87627e-08	-1.69984e-10	-1.32513	8.41074e-05	-1.69984e-10	-1.32115
17281896	chr19:17281896:G:C	8.88644e-08	-1.69984e-10	-1.32399	8.37432e-05	-1.69984e-10	-1.32549
17281954	chr19:17281954:C:T	9.7511e-08	-1.69984e-10	-1.23113	8.85832e-05	-1.69984e-10	-1.2693
17282085	chr19:17282085:G:A	5.96705e-08	-1.57075	-0.151508	5.85866e-05	-1.65233	-0.0304131
17282168	chr19:17282168:C:T	3.52779e-07	-1.69984e-10	0.0547437	0.00030635	-1.69984e-10	-0.0285177
17282518	chr19:17282518:G:C	2.63128e-08	-1.55718	-0.983863	2.08362e-05	-1.70085	-1.0157
17282615	chr19:17282615:A:T	9.10661e-08	-1.69984e-10	-1.29951	8.83284e-05	-1.69984e-10	-1.27218
17282640	chr19:17282640:T:G	2.17023e-08	-1.41714	-1.31653	1.62708e-05	-1.64345	-1.32042
17282721	chr19:17282721:T:A	3.66256e-08	-1.67489	-0.535458	3.36795e-05	-1.72435	-0.512007
17283116	chr19:17283116:C:A	6.21326e-08	-1.1405	-0.541323	4.19286e-05	-1.52367	-0.493608
17283242	chr19:17283242:C:T	3.81177e-07	-1.69984e-10	0.132164	0.000386689	-1.69984e-10	0.204375
17283315	chr19:17283315:T:G	3.61068e-08	-1.65984	-0.564774	3.30451e-05	-1.71357	-0.541797
17283566	chr19:17283566:G:C	5.87272e-08	-1.7382	-3.3072e-10	5.4232e-05	-1.75997	-3.3072e-10
17284030	chr19:17284030:A:G	2.14851e-08	-1.41834	-1.3254	1.6166e-05	-1.6438	-1.32653
17284172	chr19:17284172:G:A	1.03342e-07	-1.69984e-10	-1.17306	9.55161e-05	-1.69984e-10	-1.19395
17284194	chr19:17284194:A:G	2.64911e-08	-1.56561	-0.968684	2.1036e-05	-1.70584	-1.00117
17284229	chr19:17284229:G:A	1.15999e-07	-1.69984e-10	-1.05751	0.000106274	-1.69984e-10	-1.08722
17284404	chr19:17284404:A:G	9.04912e-08	-1.69984e-10	-1.30585	8.51629e-05	-1.69984e-10	-1.30868
17284540	chr19:17284540:C:T	2.5611e-08	-1.59218	-0.975897	2.05919e-05	-1.72029	-1.00806
17284592	chr19:17284592:C:T	6.84882e-08	-1.09133	-0.493112	4.53239e-05	-1.49347	-0.445943
17284758	chr19:17284758:T:C	1.46278e-07	-1.69984e-10	-0.825588	0.000132435	-1.69984e-10	-0.867154
17285524	chr19:17285524:G:A	1.77755e-07	-1.69984e-10	-0.630692	0.000160676	-1.69984e-10	-0.673853
17285535	chr19:17285535:G:A	5.95408e-08	-1.72444	-3.3072e-10	6.14961e-05	-1.63427	-3.3072e-10
17285714	chr19:17285714:T:G	1.08343e-07	-1.69984e-10	-1.12579	0.000105142	-1.69984e-10	-1.09793
17285740	chr19:17285740:T:C	2.69202e-08	-1.54413	-0.974087	2.11905e-05	-1.69332	-1.00637
17285952	chr19:17285952:T:C	2.26877e-08	-1.57891	-1.11036	1.80377e-05	-1.7145	-1.14629
17286077	chr19:17286077:C:T	2.48309e-08	-1.5583	-1.04071	1.96961e-05	-1.70183	-1.071
17286133	chr19:17286133:C:T	3.8168e-08	-1.67972	-0.489379	3.51707e-05	-1.72789	-0.465144
17286435	chr19:17286435:C:T	3.01477e-08	-1.46173	-0.943261	2.30038e-05	-1.66404	-0.953542
17287322	chr19:17287322:TA:T	1.17482e-07	-1.69984e-10	-1.04481	0.000107545	-1.69984e-10	-1.07534
17287356	chr19:17287356:A:G	2.41079e-08	-1.62583	-1.00273	1.96596e-05	-1.73767	-1.03701
17287460	chr19:17287460:A:G	2.50282e-08	-1.5017	-1.08939	1.95038e-05	-1.66776	-1.11487
17287678	chr19:17287678:G:A	2.11782e-08	-1.50533	-1.2528	1.66277e-05	-1.67158	-1.2706
17287750	chr19:17287750:C:T	2.04808e-08	-1.55614	-1.23547	1.64043e-05	-1.70043	-1.25527
17288296	chr19:17288296:T:C	2.24885e-08	-1.3776	-1.32049	1.70775e-05	-1.58944	-1.32604
17288404	chr19:17288404:T:G	2.19484e-08	-1.41555	-1.30685	1.67629e-05	-1.61538	-1.3187
17288486	chr19:17288486:T:C	8.98444e-08	-1.69984e-10	-1.31302	8.42594e-05	-1.69984e-10	-1.31934
17288667	chr19:17288667:G:T	2.14852e-08	-1.43285	-1.31088	1.65372e-05	-1.62652	-1.32112
17288816	chr19:17288816:T:C	3.79037e-08	-1.5903	-0.585751	3.64387e-05	-1.6678	-0.489817
17288882	chr19:17288882:C:T	3.79198e-07	-1.69984e-10	0.126959	0.000385275	-1.69984e-10	0.200712
17289319	chr19:17289319:A:C	1.33683e-07	-1.69984e-10	-0.915629	0.000139985	-1.69984e-10	-0.811708
17289560	chr19:17289560:G:A	2.23199e-08	-1.43043	-1.27519	1.76908e-05	-1.61916	-1.26104
17289644	chr19:17289644:A:G	1.65487e-08	-1.76506	-1.23973	1.7378e-05	-1.75794	-1.1401
17289706	chr19:17289706:G:A	1.07142e-07	-1.69984e-10	-1.13694	9.87742e-05	-1.69984e-10	-1.16041
17289956	chr19:17289956:T:C	5.14816e-08	-1.07961	-0.790259	3.32406e-05	-1.48439	-0.765079
17290091	chr19:17290091:C:T	1.6027e-08	-1.7518	-1.28502	1.60381e-05	-1.76819	-1.21009
17290595	chr19:17290595:C:G	3.22885e-08	-1.08432	-1.25207	2.06008e-05	-1.49361	-1.23431
17290610	chr19:17290610:G:T	2.02289e-08	-1.77115	-1.03284	1.98885e-05	-1.76182	-1.00128
17291050	chr19:17291050:G:A	8.01086e-08	-0.635803	-0.791912	4.85403e-05	-1.20768	-0.663166
17292224	chr19:17292224:C:A	4.56749e-08	-1.02671	-0.962838	2.87635e-05	-1.4498	-0.944336
17293105	chr19:17293105:T:C	1.09996e-07	-1.69984e-10	-1.11065	0.000101121	-1.69984e-10	-1.13693
17293263	chr19:17293263:T:A	3.91149e-08	-1.21534	-0.929259	2.64299e-05	-1.5685	-0.910245
17293413	chr19:17293413:C:T	2.55227e-07	-1.69984e-10	-0.268947	0.00025722	-1.69984e-10	-0.203314
17293692	chr19:17293692:T:G	5.85558e-08	-1.74112	-3.3072e-10	5.36306e-05	-1.77112	-3.3072e-10
17293696	chr19:17293696:T:G	1.13117e-07	-1.69984e-10	-1.08267	0.000105234	-1.69984e-10	-1.09706
17295048	chr19:17295048:C:T	1.05907e-07	-1.69984e-10	-1.14854	9.94465e-05	-1.69984e-10	-1.15362
17295358	chr19:17295358:C:T	1.08179e-07	-0.680034	-0.447273	6.71693e-05	-1.23024	-0.315787
17295499	chr19:17295499:T:C	3.04601e-08	-1.4755	-0.919184	2.29825e-05	-1.65202	-0.966489
17295509	chr19:17295509:T:A	9.36424e-08	-1.69984e-10	-1.27162	8.56225e-05	-1.69984e-10	-1.3033
17295748	chr19:17295748:A:G	9.63606e-08	-1.69984e-10	-1.243	9.01312e-05	-1.69984e-10	-1.25198
17296008	chr19:17296008:G:A	6.16626e-08	-1.68942	-3.3072e-10	6.78988e-05	-1.53523	-3.3072e-10
17296279	chr19:17296279:T:C	2.82388e-08	-1.46022	-1.01019	2.11329e-05	-1.64415	-1.05827
17296606	chr19:17296606:A:G	1.74469e-08	-1.65285	-1.29908	1.51222e-05	-1.71913	-1.31795
17296788	chr19:17296788:G:A	1.63926e-08	-1.74206	-1.27221	1.63239e-05	-1.77075	-1.18986
17296820	chr19:17296820:G:A	9.15655e-08	-1.69984e-10	-1.29404	8.67693e-05	-1.69984e-10	-1.28999
17297928	chr19:17297928:T:C	4.53244e-08	-1.2685	-0.728751	3.15503e-05	-1.59759	-0.70407
17298073	chr19:17298073:C:A	2.09767e-08	-1.51554	-1.25214	1.71796e-05	-1.67498	-1.23454
17298169	chr19:17298169:C:T	9.45227e-08	-1.69984e-10	-1.26226	8.97168e-05	-1.69984e-10	-1.25659
17298480	chr19:17298480:C:G	1.14264e-07	-1.69984e-10	-1.07259	0.000117179	-1.69984e-10	-0.989539
17298571	chr19:17298571:C:T	5.37926e-08	-1.64838	-0.177585	5.38614e-05	-1.70916	-0.0576667
17299168	chr19:17299168:G:A	5.74874e-08	-1.75953	-3.3072e-10	5.5374e-05	-1.73913	-3.3072e-10
17299436	chr19:17299436:C:T	9.06059e-08	-1.69984e-10	-1.30458	8.52653e-05	-1.69984e-10	-1.30748
17300001	chr19:17300001:C:T	5.83886e-08	-0.51616	-1.22782	5.3815e-05	-0.508056	-1.25964
17300678	chr19:17300678:A:G	9.12803e-08	-1.69984e-10	-1.29716	8.59034e-05	-1.69984e-10	-1.30002
17300698	chr19:17300698:G:C	2.04818e-08	-1.47984	-1.31172	3.64188e-05	-0.883423	-1.27474
17300757	chr19:17300757:C:T	8.20242e-08	-1.40408	-3.3072e-10	7.38662e-05	-1.45099	-3.3072e-10
17301425	chr19:17301425:G:A	3.66782e-07	-1.69984e-10	0.0936685	0.000372193	-1.69984e-10	0.166169
17301557	chr19:17301557:G:A	2.04693e-08	-1.49608	-1.29609	3.63693e-05	-0.915315	-1.2442
17301590	chr19:17301590:G:A	2.08754e-08	-1.45524	-1.31728	3.74525e-05	-0.845331	-1.28484
17301698	chr19:17301698:G:A	9.68886e-08	-1.69984e-10	-1.23754	9.10629e-05	-1.69984e-10	-1.24169
17301853	chr19:17301853:G:A	2.06299e-08	-1.51013	-1.27423	2.66937e-05	-1.15878	-1.31003
17302138	chr19:17302138:T:C	3.99907e-08	-1.54493	-0.577523	4.59731e-05	-1.21955	-0.70564
17302213	chr19:17302213:C:G	2.04213e-08	-1.54284	-1.25167	2.57083e-05	-1.2102	-1.29623
17302796	chr19:17302796:T:A	7.44323e-08	-1.50121	-3.3072e-10	6.15114e-05	-1.63402	-3.3072e-10
17303052	chr19:17303052:G:A	3.34698e-07	-1.69984e-10	0.00213132	0.000338492	-1.69984e-10	0.0712569
17303317	chr19:17303317:C:T	9.61593e-08	-1.5736	0.328509	5.81112e-05	-1.7553	0.0644118
17303329	chr19:17303329:G:T	1.91097e-08	-1.53411	-1.32679	3.19368e-05	-0.974309	-1.31518
17303458	chr19:17303458:C:T	9.90869e-08	-1.57269	0.35759	5.97002e-05	-1.75501	0.0911053
17303977	chr19:17303977:T:G	2.20262e-08	-1.60225	-1.11662	2.57376e-05	-1.30657	-1.19872
17304034	chr19:17304034:A:T	6.92751e-08	-1.56123	-0.0117859	4.19933e-05	-1.75187	-0.263868
17304316	chr19:17304316:C:T	3.36627e-08	-1.53498	-0.759727	3.94934e-05	-1.20128	-0.875834
17304648	chr19:17304648:C:G	7.64734e-08	-1.55062	0.076467	4.5634e-05	-1.7487	-0.18389
17304845	chr19:17304845:T:C	4.51198e-08	-1.76657	-0.235207	4.05042e-05	-1.73383	-0.318011
17306271	chr19:17306271:C:T	3.38573e-08	-1.76319	-0.525753	3.11376e-05	-1.76487	-0.549957
17306756	chr19:17306756:C:T	3.35319e-08	-1.53694	-0.761664	3.93993e-05	-1.20188	-0.877621
17307015	chr19:17307015:C:T	7.51187e-08	-1.59026	0.098232	4.60742e-05	-1.75906	-0.163936
17307146	chr19:17307146:C:T	7.62192e-08	-1.58843	0.110942	4.74239e-05	-1.75846	-0.13566
17308172	chr19:17308172:T:C	9.56696e-08	-1.69984e-10	-1.2502	9.48813e-05	-1.69984e-10	-1.20062
17308238	chr19:17308238:A:G	1.96362e-08	-1.55814	-1.27558	2.48122e-05	-1.23067	-1.31124
17308495	chr19:17308495:T:A	3.92961e-07	-1.69984e-10	0.162613	0.000403438	-1.69984e-10	0.246779
17308815	chr19:17308815:T:C	4.43649e-08	-0.718524	-1.30013	3.72178e-05	-0.848687	-1.28777
17308969	chr19:17308969:G:GCT	2.08471e-08	-1.7447	-1.02919	1.98749e-05	-1.76403	-0.999752
17309023	chr19:17309023:T:C	8.86385e-08	-1.69984e-10	-1.32653	8.43026e-05	-1.69984e-10	-1.31883
17309145	chr19:17309145:G:T	1.12092e-07	-1.69984e-10	-1.09178	0.000106613	-1.69984e-10	-1.08404
17309962	chr19:17309962:A:AC	1.95096e-08	-1.52306	-1.31713	3.37937e-05	-0.951122	-1.28185
17310661	chr19:17310661:G:A	3.5076e-08	-0.965	-1.28858	3.05091e-05	-1.06736	-1.26785
17310785	chr19:17310785:T:TTA	1.89541e-08	-1.5424	-1.32667	3.16434e-05	-0.986813	-1.3119
17311227	chr19:17311227:A:G	1.87195e-08	-1.68341	-1.19812	1.61276e-05	-1.76631	-1.2064
17311244	chr19:17311244:G:C	4.02815e-07	-1.69984e-10	0.187379	0.000413836	-1.69984e-10	0.272226
17311349	chr19:17311349:T:G	4.104e-07	-1.69984e-10	0.206034	0.000421923	-1.69984e-10	0.291577
17311591	chr19:17311591:CTCTG:C	4.12723e-07	-1.69984e-10	0.211677	0.000425155	-1.69984e-10	0.29921
17311986	chr19:17311986:T:C	1.8419e-08	-1.77084	-1.12688	1.77516e-05	-1.74845	-1.12832
17312142	chr19:17312142:G:A	2.11225e-08	-1.48584	-1.27492	2.77967e-05	-1.1176	-1.31073
17312166	chr19:17312166:G:A	2.83344e-07	-1.69984e-10	-0.164436	0.000252594	-1.69984e-10	-0.22146
17312205	chr19:17312205:T:A	3.26539e-08	-1.76357	-0.561566	3.00719e-05	-1.76452	-0.585138
17312377	chr19:17312377:CG:C	8.9737e-08	-1.69984e-10	-1.31422	8.50273e-05	-1.69984e-10	-1.31027
17312438	chr19:17312438:C:T	1.09933e-07	-1.69984e-10	-1.11123	0.000106025	-1.69984e-10	-1.08957
17312491	chr19:17312491:A:G	4.0279e-07	-1.69984e-10	0.187316	0.000413852	-1.69984e-10	0.272263
17312564	chr19:17312564:G:T	7.73127e-08	-1.60914	0.1459	4.86601e-05	-1.76297	-0.105418
17312910	chr19:17312910:G:A	1.81891e-08	-1.77004	-1.14024	1.74421e-05	-1.75269	-1.14167
17313520	chr19:17313520:G:A	1.80984e-08	-1.77064	-1.14463	1.74693e-05	-1.7475	-1.1453
17313605	chr19:17313605:C:G	1.85284e-08	-1.77101	-1.12078	1.7891e-05	-1.74666	-1.12229
17314138	chr19:17314138:T:G	4.81846e-08	-1.63504	-0.301016	3.20347e-05	-1.77081	-0.515617
17314487	chr19:17314487:A:G	4.1475e-07	-1.69984e-10	0.216578	0.000427299	-1.69984e-10	0.304238
17314545	chr19:17314545:G:A	1.00383e-05	-1.69984e-10	3.40307	0.0101905	-1.69984e-10	3.47597
17315044	chr19:17315044:C:T	1.88336e-08	-1.7712	-1.10426	1.82659e-05	-1.7424	-1.10581
17315434	chr19:17315434:A:G	5.71694e-08	-1.76508	-3.3072e-10	5.7144e-05	-1.70767	-3.3072e-10
17315598	chr19:17315598:A:C	3.87718e-07	-1.69984e-10	0.149179	0.000398715	-1.69984e-10	0.235003
17315692	chr19:17315692:T:G	5.31412e-08	-1.14017	-0.69798	6.92512e-05	-0.689078	-0.826427
17316378	chr19:17316378:G:A	1.5461e-07	-1.69984e-10	-0.770191	0.00013822	-1.69984e-10	-0.824398
17316499	chr19:17316499:G:C	3.89575e-07	-1.69984e-10	0.153959	0.00039986	-1.69984e-10	0.237869
17316660	chr19:17316660:G:A	7.42657e-08	-1.50345	-3.3072e-10	7.0708e-05	-1.49469	-3.3072e-10
17316995	chr19:17316995:C:T	3.00383e-08	-1.08371	-1.32492	6.21766e-05	-0.322684	-1.30058
17317050	chr19:17317050:C:T	6.1612e-08	-1.69024	-3.3072e-10	6.29111e-05	-1.61152	-3.3072e-10
17317056	chr19:17317056:C:G	1.69467e-08	-1.76697	-1.21406	1.71407e-05	-1.76728	-1.1445
17317236	chr19:17317236:G:A	3.28011e-08	-1.67977	-0.640868	3.20459e-05	-1.62953	-0.656546
17317367	chr19:17317367:C:G	2.75816e-08	-1.64559	-0.848361	2.18916e-05	-1.72491	-0.942233
17317369	chr19:17317369:T:A	1.26735e-07	-1.69984e-10	-0.969003	0.000123111	-1.69984e-10	-0.940156
17317465	chr19:17317465:T:C	1.0106e-07	-0.20144	-0.993947	8.31921e-05	-0.281615	-1.05048
17317491	chr19:17317491:T:G	9.87103e-08	-1.69984e-10	-1.21891	9.40862e-05	-1.69984e-10	-1.20903
17317786	chr19:17317786:T:C	1.64776e-08	-1.77096	-1.23814	1.60975e-05	-1.73548	-1.2391
17317857	chr19:17317857:G:A	4.15169e-07	-1.69984e-10	0.217587	0.000427745	-1.69984e-10	0.305282
17317893	chr19:17317893:C:T	1.18297e-07	-1.69984e-10	-1.0379	0.00011466	-1.69984e-10	-1.01127
17318078	chr19:17318078:G:A	3.28549e-08	-0.993157	-1.32584	6.95508e-05	-0.191485	-1.3197
17318293	chr19:17318293:G:A	1.02207e-07	-1.69984e-10	-1.1841	9.87773e-05	-1.69984e-10	-1.16038
17318603	chr19:17318603:G:A	5.83142e-08	-1.74525	-3.3072e-10	5.3913e-05	-1.76587	-3.3072e-10
17318615	chr19:17318615:C:T	3.58014e-08	-1.73354	-0.499573	3.45009e-05	-1.70859	-0.503672
17319389	chr19:17319389:C:A	3.61341e-08	-1.05689	-1.16698	8.3265e-05	-0.280109	-1.05111
17319497	chr19:17319497:C:T	6.52686e-08	-1.63259	-3.3072e-10	5.37948e-05	-1.76807	-3.3072e-10
17319740	chr19:17319740:C:T	9.68886e-08	-1.69984e-10	-1.23754	9.10629e-05	-1.69984e-10	-1.24169
17319908	chr19:17319908:A:T	5.69249e-08	-1.76937	-3.3072e-10	5.4309e-05	-1.75855	-3.3072e-10
17320037	chr19:17320037:C:T	1.86861e-08	-1.76736	-1.11596	1.77464e-05	-1.75972	-1.11734
17320047	chr19:17320047:G:A	3.02993e-08	-1.07352	-1.32645	6.21032e-05	-0.306838	-1.31761
17320106	chr19:17320106:G:A	8.26529e-08	-1.64847	0.252023	5.35076e-05	-1.76973	-0.00368829
17320553	chr19:17320553:G:T	1.85856e-08	-1.77004	-1.11867	1.78254e-05	-1.75258	-1.12004
17320629	chr19:17320629:C:T	8.74367e-08	-0.296268	-1.04392	7.22383e-05	-0.375585	-1.09769
17320640	chr19:17320640:G:A	1.19614e-07	-1.69984e-10	-1.02683	0.000115919	-1.69984e-10	-1.00035
17320686	chr19:17320686:C:T	3.15003e-08	-1.0401	-1.321	6.70844e-05	-0.258146	-1.28915
17320791	chr19:17320791:C:T	3.99e-08	-1.7702	-0.354526	3.56056e-05	-1.74894	-0.431799
17321217	chr19:17321217:T:C	1.20032e-07	-1.69984e-10	-1.02334	0.000101845	-1.69984e-10	-1.12979
17321276	chr19:17321276:C:T	2.49161e-08	-1.76698	-0.828605	2.37828e-05	-1.75985	-0.82443
17321343	chr19:17321343:G:T	1.85877e-08	-1.77039	-1.11821	1.78604e-05	-1.75108	-1.11957
17321344	chr19:17321344:C:T	1.87544e-08	-1.76934	-1.11033	1.79296e-05	-1.75507	-1.11173
17321541	chr19:17321541:C:T	3.90434e-07	-1.69984e-10	0.156161	0.000400754	-1.69984e-10	0.240102
17321546	chr19:17321546:A:G	9.55743e-08	-0.206639	-1.04456	7.87572e-05	-0.288609	-1.09827
17321868	chr19:17321868:G:A	3.38368e-08	-1.73966	-0.549889	3.25454e-05	-1.71662	-0.55399
17322340	chr19:17322340:C:G	1.22462e-07	-1.0033	-3.3072e-10	9.27594e-05	-1.22324	-3.3072e-10
17322520	chr19:17322520:G:T	1.1291e-07	-1.69984e-10	-1.08451	0.00010982	-1.69984e-10	-1.05441
17324856	chr19:17324856:A:C	9.98097e-08	-1.69984e-10	-1.20783	9.57457e-05	-1.69984e-10	-1.19155
17325075	chr19:17325075:T:C	9.77567e-08	-0.28514	-0.943477	8.07689e-05	-0.364089	-0.997563
17325682	chr19:17325682:C:A	5.12701e-08	-0.557543	-1.31645	6.34953e-05	-0.28587	-1.31641
17325752	chr19:17325752:A:G	1.08265e-07	-1.12652	-3.3072e-10	9.17634e-05	-1.23403	-3.3072e-10
17325756	chr19:17325756:T:C	8.30354e-08	-0.349061	-1.04277	6.88268e-05	-0.4281	-1.09355
17325888	chr19:17325888:A:G	1.04329e-07	-1.69984e-10	-1.16354	0.000100966	-1.69984e-10	-1.13846
17326911	chr19:17326911:G:A	4.27005e-07	-1.69984e-10	0.245696	0.000438928	-1.69984e-10	0.331092
17326935	chr19:17326935:T:C	3.52354e-08	-1.66642	-0.582632	2.4986e-05	-1.76693	-0.768
17327618	chr19:17327618:A:G	9.12031e-08	-1.69984e-10	-1.29801	8.49574e-05	-1.69984e-10	-1.31109
17327833	chr19:17327833:A:G	5.82014e-08	-0.540717	-1.20647	4.95477e-05	-0.607319	-1.24299
17328225	chr19:17328225:C:T	1.85049e-08	-1.75362	-1.13945	1.78316e-05	-1.714	-1.15828
17328511	chr19:17328511:C:T	1.81554e-08	-1.76899	-1.14314	1.79195e-05	-1.72316	-1.14419
17328569	chr19:17328569:G:A	4.57725e-07	-1.69984e-10	0.315169	0.000472697	-1.69984e-10	0.405209
17329733	chr19:17329733:C:G	1.07823e-07	-1.65871	0.528097	6.34742e-05	-1.7709	0.168286
17330062	chr19:17330062:G:T	2.99705e-08	-1.08841	-1.32248	2.60295e-05	-1.18053	-1.31348
17330284	chr19:17330284:G:T	1.79407e-08	-1.76942	-1.15461	1.76778e-05	-1.72523	-1.15571
17330679	chr19:17330679:C:T	6.40651e-08	-0.78715	-0.864049	6.59963e-05	-0.638415	-0.925231
17331025	chr19:17331025:T:A	6.68261e-07	0.693579	-3.3072e-10	0.000455049	0.367161	-3.3072e-10
17331100	chr19:17331100:T:G	1.78429e-08	-1.77022	-1.15927	1.75054e-05	-1.72988	-1.16086
17331602	chr19:17331602:G:A	1.79267e-08	-1.77115	-1.15366	1.74515e-05	-1.7392	-1.15462
17331676	chr19:17331676:T:C	1.83427e-08	-1.76865	-1.13322	1.74873e-05	-1.75624	-1.13553
17331707	chr19:17331707:C:A	9.37318e-08	-1.69984e-10	-1.27066	8.67986e-05	-1.69984e-10	-1.28965
17331800	chr19:17331800:A:G	1.79557e-08	-1.77045	-1.15274	1.75912e-05	-1.73153	-1.15432
17332474	chr19:17332474:G:A	1.66475e-08	-1.71926	-1.27958	1.68448e-05	-1.65811	-1.27109
17333082	chr19:17333082:G:A	1.75375e-08	-1.74842	-1.19834	1.79142e-05	-1.66886	-1.19879
17334399	chr19:17334399:C:T	6.07515e-08	-1.70431	-3.3072e-10	6.12257e-05	-1.63868	-3.3072e-10
17334403	chr19:17334403:C:T	1.01979e-07	-1.69984e-10	-1.18633	9.57699e-05	-1.69984e-10	-1.1913
17334429	chr19:17334429:GC:G	5.68344e-08	-1.77096	-3.3072e-10	5.38106e-05	-1.76777	-3.3072e-10
17334722	chr19:17334722:C:T	4.0882e-07	-1.69984e-10	0.202176	0.000420797	-1.69984e-10	0.288906
17334798	chr19:17334798:T:A	9.82023e-08	-1.69984e-10	-1.22407	9.35027e-05	-1.69984e-10	-1.21525
17334812	chr19:17334812:C:A	8.44305e-07	-1.69984e-10	0.927415	0.00075018	-1.69984e-10	0.867068
17335492	chr19:17335492:C:T	4.18113e-07	-1.69984e-10	0.224654	0.000430496	-1.69984e-10	0.311694
17335945	chr19:17335945:A:G	9.13122e-08	-1.69984e-10	-1.29681	8.50522e-05	-1.69984e-10	-1.30998
17336104	chr19:17336104:C:T	4.16896e-08	-1.75556	-0.325291	3.7972e-05	-1.71406	-0.402339
17336286	chr19:17336286:C:T	9.60739e-08	-1.69984e-10	-1.24598	9.2003e-05	-1.69984e-10	-1.23142
17336304	chr19:17336304:G:A	4.05085e-08	-0.953576	-1.15601	4.19708e-05	-0.820083	-1.19619
17336831	chr19:17336831:G:A	8.35435e-08	-1.38573	-3.3072e-10	6.58016e-05	-1.5666	-3.3072e-10
17337851	chr19:17337851:T:C	6.57545e-08	-1.70176	0.0765921	4.53684e-05	-1.7691	-0.169333
17338152	chr19:17338152:A:C	5.24789e-08	-0.749497	-1.10119	4.46463e-05	-0.802385	-1.15209
17338793	chr19:17338793:C:T	1.79514e-08	-1.73936	-1.18407	1.84895e-05	-1.65067	-1.18537
17339207	chr19:17339207:T:C	5.16668e-08	-0.782469	-1.08382	4.41369e-05	-0.828402	-1.13755
17339229	chr19:17339229:C:T	9.37581e-08	-1.69984e-10	-1.27038	8.62014e-05	-1.69984e-10	-1.29656
17339572	chr19:17339572:A:G	3.28473e-06	-1.69984e-10	2.28594	0.00325083	-1.69984e-10	2.33342
17339637	chr19:17339637:G:A	7.43475e-08	-0.969811	-0.532537	8.02095e-05	-0.808126	-0.560477
17339769	chr19:17339769:C:T	3.68407e-08	-0.89029	-1.3142	4.49639e-05	-0.63471	-1.31267
17340378	chr19:17340378:A:G	2.33107e-08	-1.35383	-1.30835	4.11019e-05	-0.714322	-1.32287
17340528	chr19:17340528:G:T	2.93488e-07	-1.69984e-10	-0.129261	0.000292874	-1.69984e-10	-0.0735011
17340560	chr19:17340560:G:T	8.7415e-08	-1.64049	0.300058	5.53492e-05	-1.76772	0.0281376
17340822	chr19:17340822:C:T	3.09853e-08	-1.53567	-0.84192	3.56698e-05	-1.33893	-0.840007
17340961	chr19:17340961:C:T	1.13459e-07	-1.69984e-10	-1.07966	0.000109629	-1.69984e-10	-1.05614
17341415	chr19:17341415:C:A	5.38139e-08	-1.77071	-0.0548559	4.63289e-05	-1.76157	-0.155904
17341718	chr19:17341718:G:T	2.86657e-08	-1.75548	-0.699914	2.87498e-05	-1.68356	-0.711049
17342045	chr19:17342045:A:G	3.0111e-07	-1.69984e-10	-0.103623	0.000268163	-1.69984e-10	-0.161649
17342184	chr19:17342184:A:G	3.85276e-08	-1.76409	-0.395639	3.86393e-05	-1.70592	-0.393057
17342205	chr19:17342205:G:A	3.08882e-08	-1.75099	-0.629736	3.11226e-05	-1.67328	-0.642036
17342557	chr19:17342557:T:C	3.80182e-08	-1.76451	-0.408524	3.81344e-05	-1.70649	-0.405632
17342568	chr19:17342568:C:A	3.98945e-08	-1.76663	-0.358234	3.98131e-05	-1.71353	-0.355517
17342751	chr19:17342751:A:T	8.96709e-08	-1.69984e-10	-1.31495	8.38699e-05	-1.69984e-10	-1.32398
17342752	chr19:17342752:A:T	4.59086e-08	-1.7393	-0.245148	4.22914e-05	-1.77011	-0.238552
17342945	chr19:17342945:T:A	3.75434e-08	-1.7552	-0.430402	3.70194e-05	-1.68367	-0.458134
17343484	chr19:17343484:G:T	4.48726e-08	-1.76507	-0.242204	4.53275e-05	-1.70744	-0.231887
17343919	chr19:17343919:C:T	2.03318e-08	-1.63818	-1.16073	3.51677e-05	-0.885504	-1.30761
17344074	chr19:17344074:A:C	1.04524e-07	-1.69984e-10	-1.16168	9.40186e-05	-1.69984e-10	-1.20975
17344635	chr19:17344635:T:C	5.95302e-08	-1.76654	0.0419246	6.02456e-05	-1.71252	0.0577072
17345361	chr19:17345361:CAT:C	6.29378e-08	-1.66895	-3.3072e-10	5.71109e-05	-1.70825	-3.3072e-10
17345566	chr19:17345566:TCTC:T	6.15504e-08	-1.69124	-3.3072e-10	7.68366e-05	-1.41156	-3.3072e-10
17345583	chr19:17345583:C:T	2.59892e-08	-1.48118	-1.07224	5.07025e-05	-0.554351	-1.27292
17345854	chr19:17345854:T:G	9.08755e-08	-1.69984e-10	-1.30161	8.47668e-05	-1.69984e-10	-1.31334
17346066	chr19:17346066:G:A	3.95575e-08	-1.76615	-0.36719	3.86008e-05	-1.71297	-0.386998
17346388	chr19:17346388:G:C	1.87522e-08	-1.58238	-1.29741	1.7774e-05	-1.59189	-1.28361
17346743	chr19:17346743:G:A	6.3838e-08	-1.51111	-0.143644	4.3429e-05	-1.70772	-0.274398
17348379	chr19:17348379:A:G	1.73787e-08	-1.68552	-1.27033	1.61526e-05	-1.77096	-1.20021
17349034	chr19:17349034:G:C	1.17447e-07	-1.69984e-10	-1.04511	0.00010595	-1.69984e-10	-1.09027
17349375	chr19:17349375:C:T	1.71401e-07	-1.69984e-10	-0.667091	0.00016928	-1.69984e-10	-0.621689
17349584	chr19:17349584:T:C	1.8207e-07	-1.69984e-10	-0.606707	0.000180179	-1.69984e-10	-0.559295
17349749	chr19:17349749:A:G	1.49148e-07	-1.69984e-10	-0.806157	0.000147782	-1.69984e-10	-0.757504
17349788	chr19:17349788:A:G	7.65168e-08	-1.62955	0.155959	7.67111e-05	-1.58926	0.176062
17349850	chr19:17349850:G:A	9.59211e-08	-1.69984e-10	-1.24757	9.01662e-05	-1.69984e-10	-1.25159
17349973	chr19:17349973:T:C	4.11589e-08	-1.7003	-0.393355	4.45202e-05	-1.66199	-0.295308
17350097	chr19:17350097:G:A	1.17129e-07	-1.69984e-10	-1.04782	0.000105689	-1.69984e-10	-1.09274
17350190	chr19:17350190:A:G	4.37159e-08	-1.70609	-0.327298	4.7359e-05	-1.66908	-0.226404
17350295	chr19:17350295:T:C	5.95136e-08	-1.77112	0.0462229	5.85444e-05	-1.73252	0.0490644
17350559	chr19:17350559:C:T	6.95148e-08	-1.56956	-3.3072e-10	5.76934e-05	-1.6981	-3.3072e-10
17350819	chr19:17350819:G:A	8.8639e-08	-1.69984e-10	-1.32653	8.37266e-05	-1.69984e-10	-1.32569
17351285	chr19:17351285:T:G	1.87353e-08	-1.56328	-1.31741	1.54265e-05	-1.72292	-1.29424
17351506	chr19:17351506:G:C	1.21348e-07	-1.69984e-10	-1.01244	0.00011675	-1.69984e-10	-0.993214
17351651	chr19:17351651:C:A	9.65045e-08	-1.69984e-10	-1.24151	8.92586e-05	-1.69984e-10	-1.26171
17351687	chr19:17351687:G:C	1.19584e-07	-1.69984e-10	-1.02708	0.000108383	-1.69984e-10	-1.06757
17351983	chr19:17351983:G:A	2.71322e-08	-1.76951	-0.740872	2.45335e-05	-1.74533	-0.807876
17352169	chr19:17352169:G:C	6.68238e-08	-1.60904	-3.3072e-10	6.52503e-05	-1.57501	-3.3072e-10
17352405	chr19:17352405:C:T	8.8552e-08	-0.00856077	-1.31895	9.13083e-05	0.0862871	-1.32529
17352450	chr19:17352450:C:T	1.3705e-07	-1.69984e-10	-0.890756	0.000133505	-1.69984e-10	-0.859104
17352865	chr19:17352865:A:C	1.85269e-08	-1.56788	-1.324	2.32977e-05	-1.27956	-1.32533
17352965	chr19:17352965:C:T	3.06165e-08	-1.75566	-0.633903	2.85911e-05	-1.73272	-0.66743
17352972	chr19:17352972:C:G	3.04217e-08	-1.76119	-0.634754	2.83188e-05	-1.7413	-0.668421
17353082	chr19:17353082:G:A	3.27217e-08	-1.75336	-0.569696	3.05172e-05	-1.72928	-0.605678
17353210	chr19:17353210:T:C	9.07503e-08	-1.69984e-10	-1.30299	8.59664e-05	-1.69984e-10	-1.29929
17353602	chr19:17353602:G:A	3.97414e-08	-1.00898	-1.11972	4.37035e-05	-0.796903	-1.17891
17353897	chr19:17353897:T:TA	9.48648e-08	-1.69984e-10	-1.25865	9.08717e-05	-1.69984e-10	-1.2438
17353900	chr19:17353900:G:A	1.02584e-07	-1.69984e-10	-1.18041	9.89192e-05	-1.69984e-10	-1.15894
17353904	chr19:17353904:C:T	3.40286e-08	-0.987788	-1.29611	3.82838e-05	-0.837684	-1.27053
17354016	chr19:17354016:G:A	1.15168e-07	0.221947	-1.28665	0.000126252	0.38938	-1.30434
17354093	chr19:17354093:C:T	1.11211e-07	-0.00262949	-1.09704	0.000116621	0.153999	-1.14831
17354321	chr19:17354321:G:T	1.13057e-07	0.19895	-1.28216	0.0001239	0.367416	-1.30119
17354395	chr19:17354395:A:G	1.11792e-07	0.0869894	-1.18145	5.69698e-05	-0.525284	-1.18544
17354422	chr19:17354422:C:T	2.15708e-08	-1.74235	-0.997404	1.86236e-05	-1.7659	-1.06291
17354637	chr19:17354637:A:G	5.31263e-08	-0.513934	-1.32449	6.05042e-05	-0.335857	-1.31468
17354876	chr19:17354876:T:C	3.43156e-08	-0.984055	-1.29144	3.85863e-05	-0.835822	-1.26453
17355407	chr19:17355407:G:T	2.13759e-08	-1.4646	-1.28423	2.48074e-05	-1.29551	-1.24659
17355896	chr19:17355896:ACTT:A	2.93661e-08	-1.43356	-0.997696	2.22623e-05	-1.61398	-1.03637
17356142	chr19:17356142:C:G	9.28295e-08	-1.69984e-10	-1.28033	8.87118e-05	-1.69984e-10	-1.26785
17356371	chr19:17356371:T:C	3.27203e-08	-1.56644	-0.756667	2.95231e-05	-1.40264	-0.965429
17356405	chr19:17356405:G:A	1.37026e-07	-1.44177	0.550842	0.000181442	-1.09246	0.54015
17356492	chr19:17356492:T:C	9.41543e-08	-1.69984e-10	-1.26616	9.00245e-05	-1.69984e-10	-1.25316
17356941	chr19:17356941:G:A	1.37211e-07	-1.37421	0.484636	0.000180348	-0.996258	0.437899
17357132	chr19:17357132:A:C	8.86213e-08	-1.69984e-10	-1.32673	8.36643e-05	-1.69984e-10	-1.32643
17357281	chr19:17357281:G:A	2.47803e-07	-0.709639	0.411174	0.000233556	-0.804177	0.504356
17357293	chr19:17357293:C:CA	9.60397e-08	-1.69984e-10	-1.24634	9.21205e-05	-1.69984e-10	-1.23015
17357574	chr19:17357574:A:G	1.92831e-07	0.310437	-0.85972	0.000255893	0.836943	-1.04543
17357720	chr19:17357720:T:A	1.54132e-07	-1.69984e-10	-0.773287	0.000141414	-1.69984e-10	-0.801552
17358573	chr19:17358573:A:G	1.95713e-07	0.479529	-1.01398	0.000275785	1.02494	-1.15856
17358610	chr19:17358610:C:T	1.35152e-07	-1.69984e-10	-0.904701	0.000120707	-1.69984e-10	-0.959879
17358947	chr19:17358947:G:A	9.40587e-08	-1.69984e-10	-1.26718	8.63943e-05	-1.69984e-10	-1.29432
17358972	chr19:17358972:G:T	1.1183e-07	-1.69984e-10	-1.09412	0.000103985	-1.69984e-10	-1.109
17358983	chr19:17358983:A:G	2.07051e-07	0.49786	-0.975992	0.000289638	1.03542	-1.12003
17358990	chr19:17358990:G:A	2.48254e-08	-1.70969	-0.889541	2.13e-05	-1.71755	-0.976986
17359126	chr19:17359126:A:T	3.11211e-08	-1.33626	-1.03695	2.2949e-05	-1.54767	-1.0723
17359356	chr19:17359356:C:T	8.93287e-08	-1.69984e-10	-1.31878	8.45035e-05	-1.69984e-10	-1.31645
17359417	chr19:17359417:CTT:C	1.59414e-07	-1.69984e-10	-0.739596	0.000144641	-1.69984e-10	-0.778988
17359523	chr19:17359523:A:C	3.16379e-08	-1.30346	-1.05328	2.31441e-05	-1.52383	-1.08768
17360825	chr19:17360825:G:A	6.05042e-08	-1.70839	-3.3072e-10	5.61864e-05	-1.72457	-3.3072e-10
17360930	chr19:17360930:T:C	6.02165e-08	-1.71315	-3.3072e-10	6.26954e-05	-1.61496	-3.3072e-10
17361314	chr19:17361314:A:G	1.27135e-07	-1.69984e-10	-0.965846	0.000117076	-1.69984e-10	-0.990422
17361389	chr19:17361389:C:T	2.2279e-07	-1.69984e-10	-0.404867	0.000203847	-1.69984e-10	-0.435874
17361438	chr19:17361438:T:C	1.59072e-08	-1.74858	-1.29574	1.4583e-05	-1.76744	-1.30595
17361471	chr19:17361471:A:G	1.59698e-08	-1.73938	-1.30102	1.45815e-05	-1.76327	-1.31023
17362400	chr19:17362400:C:T	6.24422e-08	-1.67686	-3.3072e-10	5.65825e-05	-1.71755	-3.3072e-10
17362612	chr19:17362612:C:G	8.20271e-08	-0.359554	-1.0445	8.31033e-05	-0.230291	-1.10287
17362921	chr19:17362921:C:T	5.73823e-08	-1.76136	-3.3072e-10	5.37988e-05	-1.76799	-3.3072e-10
17362924	chr19:17362924:T:G	3.64244e-08	-1.16882	-1.04704	2.40345e-05	-1.47895	-1.0948
17363138	chr19:17363138:C:T	6.75431e-08	-0.291354	-1.30698	0.000137413	0.454133	-1.28438
17363238	chr19:17363238:G:A	2.37795e-08	-1.52619	-1.11609	1.82522e-05	-1.68213	-1.16683
17363622	chr19:17363622:G:T	6.62975e-08	-0.2913	-1.32565	0.000131609	0.452644	-1.32605
17363659	chr19:17363659:A:G	4.4651e-08	-1.29021	-0.722011	2.9825e-05	-1.57339	-0.784511
17363997	chr19:17363997:C:T	3.03375e-08	-1.58375	-0.814967	2.33019e-05	-1.71656	-0.888148
17364247	chr19:17364247:A:G	1.22175e-07	-1.69984e-10	-1.00565	0.000111444	-1.69984e-10	-1.03972
17364359	chr19:17364359:A:G	3.41394e-07	0.0219399	-3.3072e-10	0.000286465	-0.0956275	-3.3072e-10
17364409	chr19:17364409:C:T	9.47321e-08	-1.69984e-10	-1.26005	9.06635e-05	-1.69984e-10	-1.24609
17364617	chr19:17364617:G:A	5.71942e-08	-1.76465	-3.3072e-10	5.44597e-05	-1.75578	-3.3072e-10
17364709	chr19:17364709:A:G	5.96657e-08	-1.72234	-3.3072e-10	6.06323e-05	-1.64842	-3.3072e-10
17365220	chr19:17365220:G:A	1.02038e-07	-1.69984e-10	-1.18575	9.8191e-05	-1.69984e-10	-1.16633
17365240	chr19:17365240:T:C	9.02817e-08	-1.69984e-10	-1.30816	8.47585e-05	-1.69984e-10	-1.31344
17366124	chr19:17366124:G:T	1.09261e-07	-1.11735	-3.3072e-10	5.36302e-05	-1.77113	-3.3072e-10
17366509	chr19:17366509:C:T	6.5257e-08	-0.306003	-1.32676	0.000129079	0.430858	-1.32368
17366533	chr19:17366533:C:T	9.71951e-08	-1.69984e-10	-1.23438	9.30179e-05	-1.69984e-10	-1.22045
17367105	chr19:17367105:G:T	1.08108e-07	-1.12797	-3.3072e-10	0.000136246	-0.838785	-3.3072e-10
17367458	chr19:17367458:G:A	4.80161e-08	-0.612778	-1.32678	8.90215e-05	0.0586825	-1.32305
17367599	chr19:17367599:G:T	4.71232e-08	-0.633593	-1.32474	8.71132e-05	0.0288309	-1.31487
17367635	chr19:17367635:T:C	5.50925e-08	-0.47959	-1.3225	0.000106702	0.226477	-1.30968
17367709	chr19:17367709:A:G	4.56894e-08	-0.662765	-1.32647	8.35877e-05	-0.00747867	-1.31987
17368401	chr19:17368401:AG:A	1.94146e-08	-1.74149	-1.10358	1.6957e-05	-1.75984	-1.16272
17368633	chr19:17368633:A:C	4.97052e-07	-1.69984e-10	0.397596	0.000479314	-1.69984e-10	0.419111
17368754	chr19:17368754:G:A	8.86827e-08	-1.69984e-10	-1.32603	8.38294e-05	-1.69984e-10	-1.32446
17368855	chr19:17368855:G:A	5.00808e-08	-0.651926	-1.24554	5.17507e-05	-0.534504	-1.2723
17368933	chr19:17368933:G:A	9.38757e-08	-1.69984e-10	-1.26913	8.77605e-05	-1.69984e-10	-1.27863
17369934	chr19:17369934:T:C	1.08702e-07	-1.69984e-10	-1.12249	9.83655e-05	-1.69984e-10	-1.16455
17370678	chr19:17370678:T:C	2.0759e-08	-1.70049	-1.07763	1.7891e-05	-1.72928	-1.13966
17371010	chr19:17371010:C:T	1.86502e-08	-1.74687	-1.13837	1.66185e-05	-1.77034	-1.17239
17371544	chr19:17371544:T:C	6.69178e-07	-0.894189	1.58914	0.000533552	-0.378472	0.904783
17371713	chr19:17371713:G:A	9.53594e-08	-1.69984e-10	-1.25345	9.13503e-05	-1.69984e-10	-1.23854
17371783	chr19:17371783:A:G	9.00431e-08	-1.69984e-10	-1.31081	8.60531e-05	-1.69984e-10	-1.29828
17371967	chr19:17371967:A:G	8.97143e-08	-1.69984e-10	-1.31447	8.563e-05	-1.69984e-10	-1.30321
17372044	chr19:17372044:C:T	1.56952e-08	-1.76408	-1.29367	1.46356e-05	-1.77106	-1.29872
17372282	chr19:17372282:G:A	5.08119e-08	-0.618836	-1.26413	8.08825e-05	-0.0956283	-1.26462
17372317	chr19:17372317:G:C	7.93388e-08	-1.43737	-3.3072e-10	8.28328e-05	-1.33642	-3.3072e-10
17372935	chr19:17372935:G:A	1.07431e-07	-1.69984e-10	-1.13425	0.000102903	-1.69984e-10	-1.11945
17372948	chr19:17372948:C:T	8.88514e-08	-1.69984e-10	-1.32413	8.37291e-05	-1.69984e-10	-1.32566
17373164	chr19:17373164:G:A	1.48082e-07	0.0516578	-0.864989	0.000137416	0.0773151	-0.907548
17373300	chr19:17373300:T:C	1.86462e-07	-1.69984e-10	-0.582871	0.000171825	-1.69984e-10	-0.606768
17373694	chr19:17373694:G:A	8.08723e-08	-1.41823	-3.3072e-10	6.69823e-05	-1.54882	-3.3072e-10
17373696	chr19:17373696:G:A	1.73304e-08	-1.7084	-1.25024	1.85999e-05	-1.60347	-1.22662
17374184	chr19:17374184:C:T	1.52841e-07	-1.69984e-10	-0.781703	0.000145802	-1.69984e-10	-0.770996
17374492	chr19:17374492:C:G	1.17606e-07	-1.69984e-10	-1.04375	0.000112361	-1.69984e-10	-1.03153
17374872	chr19:17374872:G:A	2.24075e-08	-1.58919	-1.11252	2.56241e-05	-1.38588	-1.12383
17374964	chr19:17374964:A:G	9.73943e-08	-1.23233	-3.3072e-10	9.22676e-05	-1.22855	-3.3072e-10
17374967	chr19:17374967:T:C	7.15256e-07	-1.69984e-10	0.761542	0.000636222	-1.69984e-10	0.702303
17374978	chr19:17374978:C:A	2.21965e-07	-1.69984e-10	-0.408581	0.000199131	-1.69984e-10	-0.459281
17374991	chr19:17374991:T:G	9.6259e-08	-1.69984e-10	-1.24406	8.91242e-05	-1.69984e-10	-1.26321
17374996	chr19:17374996:A:G	2.7606e-08	-1.72303	-0.770036	3.01645e-05	-1.71913	-0.62745
17375221	chr19:17375221:G:A	1.05558e-07	-1.15184	-3.3072e-10	0.00011522	-1.0064	-3.3072e-10
17375618	chr19:17375618:A:G	1.57462e-07	-1.76241	1.0105	0.000143816	-1.76296	0.978249
17375675	chr19:17375675:A:T	1.99264e-08	-1.6156	-1.20345	2.17252e-05	-1.41546	-1.25931
17375713	chr19:17375713:C:G	2.33782e-08	-1.42469	-1.2346	2.29502e-05	-1.43873	-1.18119
17375828	chr19:17375828:G:C	8.87675e-08	-1.69984e-10	-1.32508	8.44273e-05	-1.69984e-10	-1.31735
17376026	chr19:17376026:A:T	2.29885e-08	-1.45084	-1.22526	2.26688e-05	-1.46326	-1.16899
17376089	chr19:17376089:G:A	3.11966e-08	-1.09398	-1.27681	2.34305e-05	-1.34527	-1.25394
17376117	chr19:17376117:T:G	2.72721e-08	-1.72592	-0.779313	2.18733e-05	-1.76424	-0.903742
17376659	chr19:17376659:A:G	2.04437e-07	-1.69984e-10	-0.490839	0.00018216	-1.69984e-10	-0.548358
17376811	chr19:17376811:G:A	2.13809e-08	-1.53271	-1.21589	3.20694e-05	-1.08858	-1.19677
17377332	chr19:17377332:A:C	3.92488e-08	-1.699	-0.44218	2.98602e-05	-1.75092	-0.6058
17377338	chr19:17377338:G:A	9.97499e-08	-1.69984e-10	-1.20843	9.68238e-05	-1.69984e-10	-1.18035
17377549	chr19:17377549:C:T	9.21102e-08	-1.69984e-10	-1.28811	8.99775e-05	-1.69984e-10	-1.25368
17377798	chr19:17377798:G:A	2.25642e-08	-1.41267	-1.28207	2.26934e-05	-1.30864	-1.32253
17377930	chr19:17377930:G:A	1.06845e-07	-1.69984e-10	-1.13972	0.000102082	-1.69984e-10	-1.12747
17377984	chr19:17377984:T:C	2.31939e-08	-1.59123	-1.07598	3.34843e-05	-1.1935	-1.04867
17378339	chr19:17378339:C:T	2.95355e-08	-1.76838	-0.657123	2.5629e-05	-1.76962	-0.739899
17378428	chr19:17378428:A:G	5.68208e-08	-1.7712	-3.3072e-10	5.59243e-05	-1.72925	-3.3072e-10
17378581	chr19:17378581:G:A	3.74559e-07	-1.69984e-10	0.114651	0.000386262	-1.69984e-10	0.203273
17378701	chr19:17378701:T:C	7.95763e-07	-1.69984e-10	0.868203	0.000733219	-1.69984e-10	0.8442
17379088	chr19:17379088:T:C	3.20416e-08	-1.27446	-1.0696	4.03758e-05	-1.00739	-1.04763
17379204	chr19:17379204:C:T	2.35855e-08	-1.41145	-1.23902	2.3203e-05	-1.30495	-1.30401
17379577	chr19:17379577:T:C	4.3182e-07	-1.69984e-10	0.256911	0.000467561	-1.69984e-10	0.394284
17379859	chr19:17379859:A:T	7.39804e-08	-1.5073	-3.3072e-10	6.03234e-05	-1.65352	-3.3072e-10
17380174	chr19:17380174:C:T	1.53931e-07	-1.69984e-10	-0.774593	0.000143706	-1.69984e-10	-0.785477
17380178	chr19:17380178:A:G	7.5764e-08	-1.48348	-3.3072e-10	6.13645e-05	-1.63641	-3.3072e-10
17380207	chr19:17380207:T:G	3.56873e-07	-1.69984e-10	0.0662806	0.000325133	-1.69984e-10	0.0309902
17380290	chr19:17380290:T:C	7.54232e-08	-1.48798	-3.3072e-10	6.11721e-05	-1.63955	-3.3072e-10
17380663	chr19:17380663:A:G	2.96326e-08	-1.77112	-0.651102	2.56992e-05	-1.77117	-0.735619
17381227	chr19:17381227:C:T	7.02292e-08	-1.55933	-3.3072e-10	7.32689e-05	-1.45911	-3.3072e-10
17381632	chr19:17381632:A:G	2.61833e-07	-1.69984e-10	-0.243392	0.000233472	-1.69984e-10	-0.300184
17381816	chr19:17381816:G:A	1.92434e-08	-1.52768	-1.32626	1.56495e-05	-1.67603	-1.32678
17382334	chr19:17382334:A:T	8.99089e-08	-1.69984e-10	-1.3123	8.42872e-05	-1.69984e-10	-1.31901
17382801	chr19:17382801:C:A	1.89264e-08	-1.55144	-1.3191	1.55146e-05	-1.68849	-1.32297
17382923	chr19:17382923:T:C	2.63957e-08	-1.63386	-0.904033	2.25559e-05	-1.68913	-0.948113
17383424	chr19:17383424:A:G	4.91231e-08	-0.885761	-1.03101	6.42173e-05	-0.747418	-0.843554
17383794	chr19:17383794:T:C	1.29484e-07	-1.69984e-10	-0.947542	0.000123462	-1.69984e-10	-0.937312
17384417	chr19:17384417:G:A	9.12018e-08	-1.69984e-10	-1.29802	8.71654e-05	-1.69984e-10	-1.28544
17384523	chr19:17384523:G:A	7.80437e-08	-1.45383	-3.3072e-10	6.26676e-05	-1.6154	-3.3072e-10
17384829	chr19:17384829:A:C	9.0418e-08	-1.69984e-10	-1.30666	8.49633e-05	-1.69984e-10	-1.31102
17385128	chr19:17385128:G:C	9.35418e-08	-1.69984e-10	-1.27269	8.70256e-05	-1.69984e-10	-1.28704
17385140	chr19:17385140:A:G	2.47427e-08	-1.28019	-1.32238	1.86877e-05	-1.51309	-1.31229
17385149	chr19:17385149:A:C	2.25889e-08	-1.44241	-1.25123	1.81479e-05	-1.61235	-1.24234
17385332	chr19:17385332:A:G	2.30896e-08	-1.35759	-1.31412	1.80082e-05	-1.54973	-1.31269
17385818	chr19:17385818:T:G	1.50613e-07	-1.69984e-10	-0.796385	0.000144143	-1.69984e-10	-0.782437
17386600	chr19:17386600:T:A	1.69781e-08	-1.74937	-1.2298	1.59317e-05	-1.76527	-1.21967
17386705	chr19:17386705:C:A	1.42014e-07	-0.855174	-3.3072e-10	0.000178864	-0.56662	-3.3072e-10
17386792	chr19:17386792:A:C	1.16893e-07	-1.69984e-10	-1.04984	0.000111505	-1.69984e-10	-1.03918
17386965	chr19:17386965:C:T	2.06802e-07	-1.69984e-10	-0.479339	0.000207914	-1.69984e-10	-0.416119
17386993	chr19:17386993:G:A	9.76518e-08	-1.69984e-10	-1.22969	9.44193e-05	-1.69984e-10	-1.2055
17387050	chr19:17387050:T:C	6.98719e-08	-1.56443	-3.3072e-10	5.79581e-05	-1.69352	-3.3072e-10
17387152	chr19:17387152:A:G	9.89216e-08	-1.69984e-10	-1.21677	9.43297e-05	-1.69984e-10	-1.20645
17387172	chr19:17387172:C:T	9.46652e-08	-1.69984e-10	-1.26075	8.92505e-05	-1.69984e-10	-1.2618
17387280	chr19:17387280:G:A	8.86477e-08	-1.69984e-10	-1.32643	8.37178e-05	-1.69984e-10	-1.32579
17387403	chr19:17387403:A:G	1.15159e-07	-1.69984e-10	-1.06479	0.000112796	-1.69984e-10	-1.02766
17387465	chr19:17387465:C:T	8.98991e-08	-1.69984e-10	-1.31241	8.58425e-05	-1.69984e-10	-1.30073
17387516	chr19:17387516:G:A	9.05649e-08	-1.69984e-10	-1.30503	8.47667e-05	-1.69984e-10	-1.31334
17387642	chr19:17387642:C:T	9.23194e-08	-1.69984e-10	-1.28584	8.61273e-05	-1.69984e-10	-1.29742
17388121	chr19:17388121:C:T	1.15015e-07	-1.69984e-10	-1.06604	0.000112645	-1.69984e-10	-1.029
17388122	chr19:17388122:G:A	2.64487e-08	-1.62164	-0.914255	2.35931e-05	-1.61426	-0.978036
17388530	chr19:17388530:G:A	8.93817e-08	-1.69984e-10	-1.31818	8.59533e-05	-1.69984e-10	-1.29944
17388769	chr19:17388769:T:C	1.92167e-08	-1.75489	-1.10043	1.87503e-05	-1.76806	-1.05398
17389104	chr19:17389104:T:C	2.03048e-07	-1.69984e-10	-0.497654	0.000180937	-1.69984e-10	-0.555096
17389471	chr19:17389471:T:C	9.14674e-08	-1.69984e-10	-1.29512	8.50838e-05	-1.69984e-10	-1.30961
17389527	chr19:17389527:C:G	9.46201e-08	-1.69984e-10	-1.26123	8.79641e-05	-1.69984e-10	-1.27632
17389588	chr19:17389588:A:G	6.74445e-08	-1.59979	-3.3072e-10	6.97554e-05	-1.50825	-3.3072e-10
17390254	chr19:17390254:A:T	1.00463e-07	-1.69984e-10	-1.20131	9.74731e-05	-1.69984e-10	-1.17367
17390274	chr19:17390274:A:G	9.32016e-08	-1.69984e-10	-1.27633	8.74747e-05	-1.69984e-10	-1.28189
17390309	chr19:17390309:C:A	2.48424e-07	-1.69984e-10	-0.295962	0.000246931	-1.69984e-10	-0.244136
17390852	chr19:17390852:C:T	8.90327e-08	-1.69984e-10	-1.3221	8.44565e-05	-1.69984e-10	-1.31701
17390999	chr19:17390999:C:A	7.0256e-08	-1.12008	-0.438869	5.99339e-05	-1.16637	-0.493628
17391679	chr19:17391679:T:C	1.20187e-07	-1.69984e-10	-1.02205	0.000114035	-1.69984e-10	-1.01674
17391889	chr19:17391889:G:A	1.69252e-08	-1.76894	-1.21335	1.56881e-05	-1.7193	-1.28104
17392086	chr19:17392086:C:T	2.66468e-08	-1.27539	-1.25304	2.64256e-05	-1.16542	-1.31349
17392103	chr19:17392103:T:C	9.51484e-08	-1.69984e-10	-1.25566	8.83891e-05	-1.69984e-10	-1.2715
17392186	chr19:17392186:A:C	1.5657e-08	-1.76353	-1.29665	1.48516e-05	-1.73958	-1.31556
17392194	chr19:17392194:C:T	7.56448e-08	-1.48505	-3.3072e-10	6.473e-05	-1.58302	-3.3072e-10
17392248	chr19:17392248:G:A	8.86197e-08	-1.69984e-10	-1.32674	8.36799e-05	-1.69984e-10	-1.32625
17392326	chr19:17392326:AAT:A	9.69672e-08	-1.69984e-10	-1.23673	9.00324e-05	-1.69984e-10	-1.25307
17392390	chr19:17392390:C:T	9.46691e-08	-1.69984e-10	-1.26071	8.7997e-05	-1.69984e-10	-1.27594
17392459	chr19:17392459:C:A	1.58772e-08	-1.76471	-1.2815	1.5553e-05	-1.69417	-1.31482
17392474	chr19:17392474:G:A	2.20762e-07	-1.69984e-10	-0.414015	0.000202378	-1.69984e-10	-0.443107
17392608	chr19:17392608:G:A	1.7258e-08	-1.76246	-1.20036	1.61897e-05	-1.69621	-1.27265
17392915	chr19:17392915:C:T	1.73359e-08	-1.76533	-1.19299	1.61243e-05	-1.70514	-1.26778
17393187	chr19:17393187:C:T	1.59802e-08	-1.76256	-1.27719	1.56944e-05	-1.68738	-1.31257
17393314	chr19:17393314:C:T	2.3339e-08	-1.35083	-1.31014	1.8303e-05	-1.53861	-1.30758
17393500	chr19:17393500:C:T	9.0255e-08	-0.956219	-0.352241	0.000128145	-0.589801	-0.310278
17393712	chr19:17393712:C:T	1.5829e-08	-1.75927	-1.28999	1.57474e-05	-1.67751	-1.31906
17393955	chr19:17393955:G:C	1.6136e-08	-1.7569	-1.27315	1.59772e-05	-1.67177	-1.31031
17394248	chr19:17394248:G:A	5.87075e-08	-1.73853	-3.3072e-10	5.45427e-05	-1.75426	-3.3072e-10
17394264	chr19:17394264:G:T	1.63476e-08	-1.75068	-1.26634	1.67407e-05	-1.64141	-1.29399
17394299	chr19:17394299:G:A	2.35144e-07	-1.69984e-10	-0.350901	0.000237215	-1.69984e-10	-0.284276
17394387	chr19:17394387:T:G	2.54733e-08	-1.33973	-1.23373	2.46719e-05	-1.24295	-1.30463
17394439	chr19:17394439:C:T	1.73216e-08	-1.7563	-1.20284	1.64376e-05	-1.67949	-1.27419
17394647	chr19:17394647:G:A	9.43642e-08	-1.69984e-10	-1.26394	8.77481e-05	-1.69984e-10	-1.27877
17394661	chr19:17394661:G:A	8.76048e-08	-1.33826	-3.3072e-10	5.36552e-05	-1.77067	-3.3072e-10
17394801	chr19:17394801:C:T	9.42283e-08	-1.69984e-10	-1.26538	9.06839e-05	-1.69984e-10	-1.24586
17394820	chr19:17394820:T:C	2.47741e-08	-1.585	-1.01631	2.28114e-05	-1.49431	-1.13167
17395050	chr19:17395050:C:T	2.47957e-08	-1.36645	-1.23398	2.45181e-05	-1.25161	-1.30222
17395367	chr19:17395367:T:C	2.45743e-08	-1.28594	-1.32346	2.36695e-05	-1.26622	-1.32284
17395457	chr19:17395457:T:C	9.63703e-08	-1.69984e-10	-1.2429	9.2873e-05	-1.69984e-10	-1.22201
17395531	chr19:17395531:C:T	2.63318e-07	-1.69984e-10	-0.237736	0.000244765	-1.69984e-10	-0.252944
17395710	chr19:17395710:G:A	2.47714e-07	-1.69984e-10	-0.298822	0.000249671	-1.69984e-10	-0.2331
17395952	chr19:17395952:C:T	3.52379e-07	-1.69984e-10	0.0536089	0.000357902	-1.69984e-10	0.127015
17396010	chr19:17396010:C:T	2.45376e-08	-1.76865	-0.842242	2.30868e-05	-1.70971	-0.904273
17396691	chr19:17396691:A:G	8.35893e-08	-1.75179	0.366607	8.65622e-05	-1.7615	0.469117
17397128	chr19:17397128:A:G	3.70339e-07	-1.69984e-10	0.103319	0.00037596	-1.69984e-10	0.176239
17397403	chr19:17397403:C:T	2.94135e-07	-1.69984e-10	-0.127061	0.000294512	-1.69984e-10	-0.0679241
17397644	chr19:17397644:C:A	2.78467e-08	-1.76616	-0.718221	2.62415e-05	-1.69942	-0.786486
17397736	chr19:17397736:C:T	1.17075e-07	-1.69984e-10	-1.04828	0.000111086	-1.69984e-10	-1.04294
17397773	chr19:17397773:C:T	4.87985e-08	-1.08984	-0.833556	5.06372e-05	-0.909394	-0.919164
17397788	chr19:17397788:C:A	8.84846e-08	-1.32827	-3.3072e-10	8.11526e-05	-1.35691	-3.3072e-10
17397815	chr19:17397815:A:G	4.39196e-07	-1.69984e-10	0.273847	0.00042605	-1.69984e-10	0.301313
17397867	chr19:17397867:T:C	8.88875e-08	-1.69984e-10	-1.32373	8.41912e-05	-1.69984e-10	-1.32015
17397872	chr19:17397872:G:T	1.64427e-07	-1.69984e-10	-0.708631	0.000162068	-1.69984e-10	-0.665227
17398046	chr19:17398046:T:A	2.10903e-08	-1.46442	-1.29787	2.36014e-05	-1.36503	-1.22691
17398059	chr19:17398059:A:C	2.14271e-08	-1.43673	-1.30971	2.37602e-05	-1.33461	-1.25062
17398102	chr19:17398102:C:T	1.17172e-07	-1.69984e-10	-1.04746	0.000111171	-1.69984e-10	-1.04217
17398124	chr19:17398124:G:A	9.14128e-08	-1.69984e-10	-1.29571	8.7305e-05	-1.69984e-10	-1.28384
17398184	chr19:17398184:C:T	1.00516e-07	-1.69984e-10	-1.20078	9.71642e-05	-1.69984e-10	-1.17684
17398198	chr19:17398198:G:A	2.46308e-08	-1.30495	-1.30215	2.67744e-05	-1.14734	-1.31846
17398250	chr19:17398250:C:T	2.3371e-07	-0.357018	-3.3072e-10	0.00022886	-0.320136	-3.3072e-10
17398323	chr19:17398323:G:A	1.91253e-08	-1.58797	-1.27212	2.02034e-05	-1.51274	-1.23465
17398636	chr19:17398636:A:C	7.06999e-08	-1.55265	-3.3072e-10	7.46865e-05	-1.43994	-3.3072e-10
17398809	chr19:17398809:A:G	1.85294e-07	-1.69984e-10	-0.589157	0.000183409	-1.69984e-10	-0.541524
17399017	chr19:17399017:GGGACACTCAGCAGT:G	4.37737e-07	-1.69984e-10	0.27052	0.000410296	-1.69984e-10	0.263634
17399644	chr19:17399644:G:A	2.21376e-08	-1.38782	-1.326	2.31796e-05	-1.29843	-1.31155
17399741	chr19:17399741:T:C	4.35404e-07	-1.69984e-10	0.265175	0.000408572	-1.69984e-10	0.259423
17400098	chr19:17400098:C:T	1.77856e-08	-1.75703	-1.17568	1.88934e-05	-1.65203	-1.16241
17400354	chr19:17400354:C:T	1.52251e-07	-1.69984e-10	-0.785565	0.000149888	-1.69984e-10	-0.743355
17400358	chr19:17400358:T:C	4.20443e-07	-1.69984e-10	0.230211	0.000393848	-1.69984e-10	0.222721
17400483	chr19:17400483:G:A	2.85532e-07	-0.156746	-3.3072e-10	0.000210724	-0.402697	-3.3072e-10
17400550	chr19:17400550:C:T	1.52666e-07	-1.69984e-10	-0.782847	0.000130369	-1.69984e-10	-0.882874
17400683	chr19:17400683:G:C	2.43585e-08	-1.30935	-1.30887	2.49624e-05	-1.20939	-1.32648
17400843	chr19:17400843:G:A	1.26878e-07	-1.69984e-10	-0.967869	0.000117853	-1.69984e-10	-0.983809
17401040	chr19:17401040:A:G	9.17779e-08	-1.69984e-10	-1.29173	8.81878e-05	-1.69984e-10	-1.27378
17401158	chr19:17401158:A:G	9.57355e-08	-1.69984e-10	-1.24951	8.86463e-05	-1.69984e-10	-1.26859
17401279	chr19:17401279:G:A	9.12402e-08	-1.69984e-10	-1.2976	8.54339e-05	-1.69984e-10	-1.3055
17401555	chr19:17401555:AG:A	2.36306e-08	-1.32226	-1.32629	2.52562e-05	-1.22783	-1.29634
17401603	chr19:17401603:G:A	2.30541e-08	-1.34824	-1.32501	1.90726e-05	-1.48768	-1.31731
17401653	chr19:17401653:A:G	5.86157e-08	-1.7401	-3.3072e-10	5.8693e-05	-1.68092	-3.3072e-10
17401722	chr19:17401722:G:A	9.24661e-08	-1.69984e-10	-1.28426	8.51043e-05	-1.69984e-10	-1.30937
17401862	chr19:17401862:A:G	9.23786e-08	-1.69984e-10	-1.2852	8.88899e-05	-1.69984e-10	-1.26585
17401867	chr19:17401867:TAA:T	1.84093e-07	-1.69984e-10	-0.59566	0.000182376	-1.69984e-10	-0.547172
17401869	chr19:17401869:A:G	2.72716e-07	-1.69984e-10	-0.202668	0.000249214	-1.69984e-10	-0.234931
17402349	chr19:17402349:T:G	2.10363e-08	-1.74349	-1.02137	2.29118e-05	-1.61795	-1.00364
17402940	chr19:17402940:C:A	1.52452e-08	-1.76833	-1.3185	1.56402e-05	-1.67761	-1.32579
17403172	chr19:17403172:T:G	1.51978e-08	-1.76988	-1.32007	1.64849e-05	-1.63275	-1.31805
17403242	chr19:17403242:G:GT	9.72103e-08	-1.69984e-10	-1.23422	8.98263e-05	-1.69984e-10	-1.25537
17403371	chr19:17403371:A:G	1.67678e-08	-1.69034	-1.3013	1.91698e-05	-1.48061	-1.3193
17403506	chr19:17403506:T:C	4.75906e-08	-1.40714	-0.541325	3.53702e-05	-1.62505	-0.562325
17404815	chr19:17404815:C:T	5.09975e-07	-1.69984e-10	0.423263	0.000477453	-1.69984e-10	0.415222
17405333	chr19:17405333:A:G	1.68376e-08	-1.75584	-1.23165	1.63075e-05	-1.74792	-1.2137
17405811	chr19:17405811:C:T	2.26057e-08	-1.53924	-1.15365	2.06396e-05	-1.6159	-1.11013
17405817	chr19:17405817:C:T	1.06298e-07	-1.69984e-10	-1.14485	9.68718e-05	-1.69984e-10	-1.17986
17405819	chr19:17405819:G:A	1.74239e-08	-1.62676	-1.32649	1.83436e-05	-1.53253	-1.31144
17405843	chr19:17405843:G:A	1.94511e-07	-1.69984e-10	-0.540611	0.000168284	-1.69984e-10	-0.627594
17405880	chr19:17405880:T:C	1.82139e-08	-1.61389	-1.29503	1.83751e-05	-1.51698	-1.32527
17405955	chr19:17405955:C:T	1.65055e-08	-1.68138	-1.32603	1.70102e-05	-1.60504	-1.3144
17406147	chr19:17406147:G:A	1.68465e-08	-1.75647	-1.23049	1.63419e-05	-1.7471	-1.21241
17406365	chr19:17406365:T:C	2.3032e-08	-1.35685	-1.31736	2.00618e-05	-1.45869	-1.29574
17406472	chr19:17406472:T:G	8.86996e-08	-1.69984e-10	-1.32584	8.3634e-05	-1.69984e-10	-1.32679
17406944	chr19:17406944:G:A	1.74449e-07	-1.69984e-10	-0.649467	0.000172195	-1.69984e-10	-0.604617
17407068	chr19:17407068:C:T	1.69837e-07	-1.69984e-10	-0.676258	0.000167515	-1.69984e-10	-0.632174
17407227	chr19:17407227:C:T	1.04077e-07	-1.69984e-10	-1.16597	9.29708e-05	-1.69984e-10	-1.22096
17407483	chr19:17407483:C:T	1.89612e-07	-1.69984e-10	-0.566121	0.000199726	-1.69984e-10	-0.456298
17407515	chr19:17407515:T:C	1.67457e-08	-1.76897	-1.22398	1.69289e-05	-1.71878	-1.20545
17407576	chr19:17407576:C:T	1.14037e-07	-1.69984e-10	-1.07457	0.000110748	-1.69984e-10	-1.04598
17407735	chr19:17407735:C:T	2.3383e-08	-1.33285	-1.32624	2.21087e-05	-1.33618	-1.32109
17407862	chr19:17407862:A:G	4.94312e-07	-1.69984e-10	0.392069	0.00046282	-1.69984e-10	0.384095
17407868	chr19:17407868:C:T	2.40196e-08	-1.62678	-1.00544	1.95732e-05	-1.62183	-1.15725
17408068	chr19:17408068:C:G	2.02061e-08	-1.74743	-1.05768	1.73066e-05	-1.75002	-1.15213
17408592	chr19:17408592:G:A	1.66097e-07	-0.698526	-3.3072e-10	0.000162939	-0.65987	-3.3072e-10
17408678	chr19:17408678:C:T	1.53119e-08	-1.76985	-1.31262	1.46401e-05	-1.76816	-1.30132
17409109	chr19:17409109:G:A	8.91128e-08	-1.69984e-10	-1.3212	8.37985e-05	-1.69984e-10	-1.32483
17409270	chr19:17409270:A:G	3.26741e-08	-1.14406	-1.18046	3.33334e-05	-1.03927	-1.20741
17409327	chr19:17409327:C:T	1.70147e-08	-1.76597	-1.21105	1.76749e-05	-1.67088	-1.21022
17409820	chr19:17409820:C:T	3.01878e-07	-1.69984e-10	-0.101076	0.000259105	-1.69984e-10	-0.196012
17410328	chr19:17410328:G:A	2.81698e-07	-1.69984e-10	-0.170264	0.000257989	-1.69984e-10	-0.200327
17410363	chr19:17410363:G:A	1.12502e-07	-1.69984e-10	-1.08813	0.000102654	-1.69984e-10	-1.12188
17410371	chr19:17410371:A:G	5.59565e-07	-1.69984e-10	0.516062	0.00052386	-1.69984e-10	0.50798
17410386	chr19:17410386:GTCTCAAACTCCTAGGCTCCAAAGA:G	2.24868e-07	-1.69984e-10	-0.395587	0.000200762	-1.69984e-10	-0.451126
17410819	chr19:17410819:C:T	9.3603e-08	-1.69984e-10	-1.27204	8.65875e-05	-1.69984e-10	-1.29209
17410882	chr19:17410882:C:T	1.51644e-07	-1.69984e-10	-0.789562	0.000127403	-1.69984e-10	-0.90589
17411030	chr19:17411030:G:A	1.7514e-08	-1.77099	-1.17711	1.57117e-05	-1.76535	-1.23349
17411459	chr19:17411459:G:A	2.24398e-08	-1.6113	-1.08896	1.87836e-05	-1.60584	-1.21442
17411500	chr19:17411500:T:C	1.67249e-08	-1.7612	-1.233	1.50371e-05	-1.771	-1.27173
17411994	chr19:17411994:G:A	9.06625e-08	-1.30395	-3.3072e-10	7.53681e-05	-1.43086	-3.3072e-10
17412176	chr19:17412176:T:A	1.60008e-08	-1.76402	-1.27443	1.67122e-05	-1.66344	-1.27367
17412219	chr19:17412219:T:A	2.16797e-07	-0.432135	-3.3072e-10	0.000174518	-0.591216	-3.3072e-10
17412261	chr19:17412261:T:A	1.13054e-07	-1.69984e-10	-1.08323	0.000108045	-1.69984e-10	-1.0707
17412302	chr19:17412302:T:C	1.60467e-08	-1.76414	-1.27145	1.67549e-05	-1.66389	-1.27066
17412581	chr19:17412581:T:C	1.61316e-08	-1.76296	-1.26736	1.6891e-05	-1.65993	-1.26654
17413323	chr19:17413323:C:T	9.93743e-08	-1.69984e-10	-1.2122	9.0753e-05	-1.69984e-10	-1.2451
17413584	chr19:17413584:C:G	1.7831e-06	-1.69984e-10	1.67501	0.00157398	-1.69984e-10	1.60812
17413897	chr19:17413897:G:T	1.78968e-08	-1.76227	-1.1642	1.87783e-05	-1.65733	-1.16322
17413986	chr19:17413986:G:T	1.95876e-07	-1.69984e-10	-0.533618	0.000169409	-1.69984e-10	-0.620931
17413999	chr19:17413999:G:A	1.04171e-07	-1.69984e-10	-1.16507	0.000101543	-1.69984e-10	-1.13277
17414219	chr19:17414219:C:T	1.95615e-07	-1.69984e-10	-0.53495	0.00016921	-1.69984e-10	-0.622106
17414220	chr19:17414220:A:G	1.60837e-08	-1.77087	-1.26242	1.46847e-05	-1.7625	-1.30394
17414505	chr19:17414505:T:C	1.84928e-08	-1.63587	-1.25784	2.09681e-05	-1.5531	-1.15714
17414611	chr19:17414611:G:A	1.60986e-08	-1.77102	-1.26135	1.47059e-05	-1.76174	-1.30325
17414694	chr19:17414694:C:T	1.61052e-08	-1.77119	-1.26076	1.47429e-05	-1.75948	-1.30301
17414777	chr19:17414777:G:A	2.05824e-08	-1.76379	-1.02287	2.11189e-05	-1.73451	-0.968568
17414964	chr19:17414964:G:A	1.4455e-07	-1.69984e-10	-0.837475	0.000141742	-1.69984e-10	-0.799238
17415028	chr19:17415028:A:C	3.2263e-08	-1.72798	-0.609201	2.77791e-05	-1.74839	-0.680575
17415112	chr19:17415112:G:A	1.62651e-08	-1.77119	-1.25088	1.48472e-05	-1.75845	-1.29698
17415200	chr19:17415200:C:G	1.83517e-08	-1.64783	-1.25355	2.08045e-05	-1.56773	-1.15034
17415313	chr19:17415313:G:C	2.26072e-08	-1.75981	-0.93302	2.12389e-05	-1.71548	-0.981931
17415324	chr19:17415324:C:T	5.98196e-08	-1.71977	-3.3072e-10	5.51372e-05	-1.74342	-3.3072e-10
17415542	chr19:17415542:T:G	4.36502e-08	-1.68354	-0.351353	3.53221e-05	-1.69953	-0.489207
17415614	chr19:17415614:C:T	2.63288e-07	-1.69984e-10	-0.237852	0.000226526	-1.69984e-10	-0.330386
17415722	chr19:17415722:T:TCTTAA	2.61492e-08	-1.76523	-0.78205	2.72919e-05	-1.73809	-0.70856
17415755	chr19:17415755:A:G	5.37115e-08	-1.71173	-0.115737	4.28767e-05	-1.72475	-0.270167
17416054	chr19:17416054:T:C	9.92078e-08	-1.69984e-10	-1.21388	9.57648e-05	-1.69984e-10	-1.19135
17416122	chr19:17416122:G:A	1.07722e-07	-1.69984e-10	-1.13155	9.9605e-05	-1.69984e-10	-1.15203
17416561	chr19:17416561:G:A	1.73487e-08	-1.64284	-1.31474	1.87669e-05	-1.56322	-1.25793
17416838	chr19:17416838:G:A	1.09149e-07	-1.69984e-10	-1.11839	0.000106721	-1.69984e-10	-1.08303
17417529	chr19:17417529:C:T	1.39544e-07	-1.69984e-10	-0.872717	0.000125626	-1.69984e-10	-0.919938
17417601	chr19:17417601:G:A	8.90956e-08	-1.69984e-10	-1.32139	8.37889e-05	-1.69984e-10	-1.32494
17417686	chr19:17417686:G:A	1.58206e-08	-1.75388	-1.29591	1.58458e-05	-1.72155	-1.26879
17417933	chr19:17417933:G:T	2.13654e-08	-1.61704	-1.13229	1.93068e-05	-1.59549	-1.1973
17418010	chr19:17418010:C:T	1.56694e-08	-1.76554	-1.29385	1.52154e-05	-1.73943	-1.29151
17418251	chr19:17418251:A:G	1.29703e-07	-1.69984e-10	-0.945854	0.000117323	-1.69984e-10	-0.988317
17418471	chr19:17418471:C:T	1.15267e-07	-1.69984e-10	-1.06385	0.00010979	-1.69984e-10	-1.05468
17419525	chr19:17419525:T:C	1.80031e-08	-1.64193	-1.27862	1.66758e-05	-1.64079	-1.2985
17419683	chr19:17419683:A:G	2.10807e-08	-1.70602	-1.05672	1.89116e-05	-1.69413	-1.11934
17419709	chr19:17419709:A:G	1.55192e-08	-1.76714	-1.30189	1.51279e-05	-1.73708	-1.29962
17419713	chr19:17419713:C:T	1.87098e-08	-1.55534	-1.32672	1.53735e-05	-1.6938	-1.3268
17420100	chr19:17420100:G:T	1.5243e-08	-1.77018	-1.3168	1.51363e-05	-1.71375	-1.3224
17420641	chr19:17420641:G:A	2.0371e-08	-1.67626	-1.12072	1.6885e-05	-1.75834	-1.16848
17420706	chr19:17420706:G:A	3.38063e-08	-1.64853	-0.641925	2.92115e-05	-1.65326	-0.725426
17420841	chr19:17420841:C:G	1.67307e-08	-1.75228	-1.24157	1.50945e-05	-1.77019	-1.26872
17421541	chr19:17421541:T:C	1.54803e-08	-1.74531	-1.32622	1.57811e-05	-1.67861	-1.31583
17421586	chr19:17421586:A:G	5.69733e-08	-1.76852	-3.3072e-10	5.36402e-05	-1.77095	-3.3072e-10
17421642	chr19:17421642:G:C	1.18419e-07	-1.69984e-10	-1.03687	0.000114978	-1.69984e-10	-1.00851
17422780	chr19:17422780:C:T	9.10459e-08	-1.69984e-10	-1.29973	8.63583e-05	-1.69984e-10	-1.29474
17422813	chr19:17422813:G:T	6.08049e-08	-1.70343	-3.3072e-10	6.28314e-05	-1.61279	-3.3072e-10
17422877	chr19:17422877:A:G	9.71639e-08	-1.69984e-10	-1.2347	9.1223e-05	-1.69984e-10	-1.23994
17423123	chr19:17423123:C:T	9.2046e-08	-1.69984e-10	-1.28881	8.7462e-05	-1.69984e-10	-1.28204
17423267	chr19:17423267:G:C	7.11188e-08	-1.74168	0.194931	5.56094e-05	-1.75153	0.0166337
17423388	chr19:17423388:A:G	6.13113e-08	-1.69513	-3.3072e-10	5.66798e-05	-1.71583	-3.3072e-10
17423575	chr19:17423575:G:A	9.31067e-08	-1.69984e-10	-1.27735	8.74412e-05	-1.69984e-10	-1.28228
17423884	chr19:17423884:T:C	9.53076e-08	-1.69984e-10	-1.25399	8.93629e-05	-1.69984e-10	-1.26054
17424089	chr19:17424089:C:T	4.04419e-08	-1.674	-0.437237	3.80362e-05	-1.60312	-0.511584
17424205	chr19:17424205:G:T	6.47103e-08	-1.72543	0.0842559	5.54214e-05	-1.72541	-0.0128732
17424206	chr19:17424206:C:T	9.44985e-08	-1.69984e-10	-1.26251	8.99175e-05	-1.69984e-10	-1.25435
17424321	chr19:17424321:A:C	2.24302e-07	-1.69984e-10	-0.398105	0.000194261	-1.69984e-10	-0.484041
17424400	chr19:17424400:G:A	1.32141e-07	-1.69984e-10	-0.927229	0.000127745	-1.69984e-10	-0.903211
17424490	chr19:17424490:A:G	8.9199e-08	-1.69984e-10	-1.32023	8.38329e-05	-1.69984e-10	-1.32442
17424663	chr19:17424663:G:A	7.81593e-08	-1.45235	-3.3072e-10	6.45114e-05	-1.5864	-3.3072e-10
17424716	chr19:17424716:G:A	9.22123e-08	-1.69984e-10	-1.28701	8.59995e-05	-1.69984e-10	-1.2989
17424723	chr19:17424723:G:T	9.24116e-08	-1.69984e-10	-1.28485	8.66251e-05	-1.69984e-10	-1.29165
17424737	chr19:17424737:C:T	1.047e-07	-1.69984e-10	-1.16	0.000102204	-1.69984e-10	-1.12627
17425434	chr19:17425434:TG:T	3.85296e-08	-1.63501	-0.524666	3.16571e-05	-1.68155	-0.616736
17425496	chr19:17425496:T:G	1.0399e-07	-1.69984e-10	-1.1668	0.000102321	-1.69984e-10	-1.12513
17425719	chr19:17425719:G:T	8.93305e-08	-1.69984e-10	-1.31876	8.45145e-05	-1.69984e-10	-1.31632
17425824	chr19:17425824:A:G	9.7634e-08	-1.69984e-10	-1.22987	9.11658e-05	-1.69984e-10	-1.24056
17426173	chr19:17426173:T:C	2.31246e-08	-1.72006	-0.950139	2.16994e-05	-1.65048	-1.02548
17426275	chr19:17426275:G:T	1.18929e-07	-1.69984e-10	-1.03258	0.000110783	-1.69984e-10	-1.04568
17426278	chr19:17426278:G:A	3.26762e-08	-1.66199	-0.662463	2.69177e-05	-1.7027	-0.757757
17426298	chr19:17426298:G:C	9.20757e-08	-1.69984e-10	-1.28849	8.58925e-05	-1.69984e-10	-1.30015
17426440	chr19:17426440:C:T	9.13697e-08	-1.69984e-10	-1.29619	8.55874e-05	-1.69984e-10	-1.30371
17426442	chr19:17426442:A:G	9.25091e-08	-1.69984e-10	-1.28379	8.62201e-05	-1.69984e-10	-1.29634
17426463	chr19:17426463:C:A	1.70817e-07	-1.69984e-10	-0.670506	0.000166376	-1.69984e-10	-0.638996
17426969	chr19:17426969:A:G	9.15643e-08	-1.69984e-10	-1.29406	8.54905e-05	-1.69984e-10	-1.30484
17427435	chr19:17427435:T:C	1.00152e-07	-1.69984e-10	-1.20441	9.66468e-05	-1.69984e-10	-1.18218
17427858	chr19:17427858:C:T	8.86328e-08	-1.69984e-10	-1.3266	8.36411e-05	-1.69984e-10	-1.32671
17427988	chr19:17427988:A:G	1.995e-08	-1.51137	-1.3065	1.94516e-05	-1.48397	-1.30134
17428219	chr19:17428219:G:T	2.78731e-08	-1.69804	-0.7854	2.09332e-05	-1.73328	-0.97863
17428275	chr19:17428275:A:G	1.02137e-07	-1.69984e-10	-1.18478	9.54443e-05	-1.69984e-10	-1.1947
17428450	chr19:17428450:ACT:A	4.82731e-07	0.368362	-3.3072e-10	0.000365907	0.149134	-3.3072e-10
17429304	chr19:17429304:C:T	2.10574e-08	-1.61862	-1.14522	2.12947e-05	-1.50767	-1.18712
17429495	chr19:17429495:C:G	1.16923e-07	-1.04958	-3.3072e-10	0.00015323	-0.721308	-3.3072e-10
17429788	chr19:17429788:G:A	7.76443e-07	-1.69984e-10	0.843624	0.000704957	-1.69984e-10	0.804892
17430069	chr19:17430069:C:T	9.32876e-08	-1.69984e-10	-1.27541	8.68485e-05	-1.69984e-10	-1.28908
17430073	chr19:17430073:T:G	1.72143e-07	-1.69984e-10	-0.662772	0.000158262	-1.69984e-10	-0.688992
17430208	chr19:17430208:A:G	1.88255e-08	-1.57214	-1.30375	1.82436e-05	-1.54776	-1.30167
17430373	chr19:17430373:T:C	3.99738e-07	-1.69984e-10	0.179709	0.000319073	-1.69984e-10	0.0121749
17430521	chr19:17430521:TCACTGCAACCTCCACCTCCCGGGTTCAAGTGATTCTCCTGCCTCAGCCTCCTGAGTAGCTGGGATTACAAGCATGAACCACTACACCCAGCTAATTTTTGTAGTTTTTGGTTTTTTTTTTTTTTTTTTTTTTTTTGAGACGGAGTCTCACTCTGTCGCCAGGCTGGAGTGCAGTGGAGCGATGTCGGCC:T	1.01688e-07	-1.69984e-10	-1.18919	9.49806e-05	-1.69984e-10	-1.19957
17430600	chr19:17430600:C:A	1.01222e-07	-1.69984e-10	-1.19378	9.80926e-05	-1.69984e-10	-1.16733
17431381	chr19:17431381:A:G	2.27761e-08	-1.50578	-1.1796	2.21136e-05	-1.47838	-1.17867
17431522	chr19:17431522:G:A	9.45756e-08	-1.69984e-10	-1.2617	8.78845e-05	-1.69984e-10	-1.27722
17432126	chr19:17432126:GA:G	2.01996e-08	-1.64839	-1.15705	1.8535e-05	-1.63735	-1.19623
17432138	chr19:17432138:G:A	1.87354e-08	-1.72993	-1.15075	1.82807e-05	-1.66941	-1.17798
17432304	chr19:17432304:G:A	1.66681e-08	-1.67089	-1.32671	1.48121e-05	-1.73137	-1.32643
17432331	chr19:17432331:C:G	1.42284e-07	-1.69984e-10	-0.853276	0.000131606	-1.69984e-10	-0.873433
17432461	chr19:17432461:T:C	2.37131e-08	-1.48301	-1.16206	2.32579e-05	-1.4463	-1.1603
17432484	chr19:17432484:G:C	1.42296e-07	-1.69984e-10	-0.853188	0.000131615	-1.69984e-10	-0.87336
17432829	chr19:17432829:C:T	8.97284e-08	-1.69984e-10	-1.31431	8.38105e-05	-1.69984e-10	-1.32469
17432872	chr19:17432872:G:A	6.38195e-08	-1.65504	-3.3072e-10	5.5067e-05	-1.74469	-3.3072e-10
17433230	chr19:17433230:C:T	4.32497e-08	-1.71774	-0.32637	3.16919e-05	-1.74501	-0.552171
17433337	chr19:17433337:G:A	1.25356e-07	-1.69984e-10	-0.979942	0.00011842	-1.69984e-10	-0.979007
17433356	chr19:17433356:C:T	1.00345e-07	-1.69984e-10	-1.20248	9.64227e-05	-1.69984e-10	-1.1845
17433435	chr19:17433435:C:T	1.7317e-08	-1.7007	-1.25871	1.46592e-05	-1.75974	-1.30844
17433509	chr19:17433509:G:A	2.6429e-07	-1.69984e-10	-0.234051	0.000261501	-1.69984e-10	-0.186805
17433566	chr19:17433566:G:A	4.01103e-08	-1.71445	-0.405012	2.95928e-05	-1.74371	-0.622005
17434039	chr19:17434039:T:C	8.87617e-08	-1.69984e-10	-1.32514	8.39687e-05	-1.69984e-10	-1.3228
17434979	chr19:17434979:G:A	9.34972e-08	-1.69984e-10	-1.27317	8.70486e-05	-1.69984e-10	-1.28678
17435305	chr19:17435305:C:A	1.16375e-07	-1.69984e-10	-1.05428	0.000107062	-1.69984e-10	-1.07984
17435474	chr19:17435474:C:T	2.80219e-07	-1.69984e-10	-0.175526	0.000259772	-1.69984e-10	-0.193441
17435687	chr19:17435687:T:C	1.09244e-07	-1.69984e-10	-1.11752	0.000104978	-1.69984e-10	-1.09949
17435886	chr19:17435886:C:G	7.3329e-08	-1.51614	-3.3072e-10	7.61975e-05	-1.41992	-3.3072e-10
17435901	chr19:17435901:T:C	5.68844e-08	-0.820309	-0.949768	3.22904e-05	-1.20468	-1.07379
17435946	chr19:17435946:T:G	1.06466e-07	-1.69984e-10	-1.14328	0.000101454	-1.69984e-10	-1.13364
17436046	chr19:17436046:G:A	4.52122e-08	-0.86595	-1.13378	4.04222e-05	-0.911376	-1.14249
17436125	chr19:17436125:G:A	9.16158e-08	-1.69984e-10	-1.2935	8.57093e-05	-1.69984e-10	-1.30228
17436370	chr19:17436370:T:C	2.86542e-08	-1.14378	-1.31202	3.10019e-05	-1.02379	-1.29541
17436483	chr19:17436483:A:G	5.74993e-08	-1.09396	-0.665366	6.21249e-05	-1.00831	-0.615787
17436533	chr19:17436533:G:A	1.18781e-07	-1.69984e-10	-1.03382	0.000110779	-1.69984e-10	-1.0457
17436737	chr19:17436737:G:A	5.70752e-08	-1.76673	-3.3072e-10	5.42556e-05	-1.75954	-3.3072e-10
17436824	chr19:17436824:G:A	1.0356e-07	-1.69984e-10	-1.17095	0.000100511	-1.69984e-10	-1.14298
17436893	chr19:17436893:G:A	5.2507e-08	-0.629432	-1.22072	4.40469e-05	-0.799665	-1.16833
17437243	chr19:17437243:A:G	5.19492e-07	-1.69984e-10	0.441753	0.000488402	-1.69984e-10	0.437895
17437278	chr19:17437278:C:T	8.87692e-08	-1.69984e-10	-1.32506	8.39032e-05	-1.69984e-10	-1.32358
17437499	chr19:17437499:A:G	1.46521e-07	-1.69984e-10	-0.823931	0.000135381	-1.69984e-10	-0.845148
17437819	chr19:17437819:T:TG	1.46963e-07	-1.69984e-10	-0.820921	0.000135788	-1.69984e-10	-0.84215
17437820	chr19:17437820:G:A	5.39171e-08	-0.737442	-1.08621	4.68031e-05	-0.902439	-1.00486
17437886	chr19:17437886:T:C	1.28644e-07	-0.954051	-3.3072e-10	0.000110649	-1.04688	-3.3072e-10
17438027	chr19:17438027:C:A	3.76884e-08	-1.73358	-0.448169	3.71457e-05	-1.73902	-0.39937
17438142	chr19:17438142:A:G	8.85942e-08	-0.565077	-0.761955	0.000114111	-0.176806	-0.839267
17438211	chr19:17438211:C:T	9.23697e-08	-1.69984e-10	-1.2853	8.85004e-05	-1.69984e-10	-1.27024
17438324	chr19:17438324:G:C	6.35228e-08	-0.515039	-1.14466	8.49849e-05	-0.123586	-1.18719
17438519	chr19:17438519:C:G	5.77849e-08	-1.75437	-3.3072e-10	5.36929e-05	-1.76996	-3.3072e-10
17438672	chr19:17438672:A:G	1.60927e-07	-0.73015	-3.3072e-10	0.000120311	-0.963167	-3.3072e-10
17438735	chr19:17438735:T:C	3.90528e-08	-1.73516	-0.411025	3.85617e-05	-1.73737	-0.363614
17438839	chr19:17438839:C:T	1.1332e-07	-1.69984e-10	-1.08088	0.000113118	-1.69984e-10	-1.02481
17439015	chr19:17439015:G:T	4.0678e-08	-1.69967	-0.405737	4.00272e-05	-1.70335	-0.360338
17439138	chr19:17439138:C:T	6.00791e-08	-0.510783	-1.20465	5.10049e-05	-0.607497	-1.21383
17440288	chr19:17440288:G:A	1.03606e-07	-0.426896	-0.74361	8.38825e-05	-0.527639	-0.796189
17440319	chr19:17440319:C:T	7.36051e-08	-0.737041	-0.775343	6.20145e-05	-0.826315	-0.799561
17440742	chr19:17440742:G:A	1.31027e-07	-1.69984e-10	-0.935695	0.000123777	-1.69984e-10	-0.934763
17441274	chr19:17441274:C:T	1.0917e-07	-1.69984e-10	-1.11819	0.000106398	-1.69984e-10	-1.08606
17441279	chr19:17441279:G:A	6.69524e-08	-1.60712	-3.3072e-10	6.34205e-05	-1.60346	-3.3072e-10
17441680	chr19:17441680:G:A	1.13867e-07	-1.69984e-10	-1.07606	0.000111412	-1.69984e-10	-1.04001
17441980	chr19:17441980:G:A	3.87195e-08	-0.82822	-1.32653	3.11081e-05	-0.998386	-1.31739
17442325	chr19:17442325:TC:T	4.71457e-07	-1.69984e-10	0.344729	0.000443838	-1.69984e-10	0.342215
17443109	chr19:17443109:G:A	5.51907e-08	-0.474459	-1.32584	4.18167e-05	-0.708855	-1.31109
17443289	chr19:17443289:T:A	1.84691e-07	-1.01762	0.425205	0.000186014	-0.729367	0.201945
17443303	chr19:17443303:C:A	9.30989e-08	-1.69984e-10	-1.27744	8.69072e-05	-1.69984e-10	-1.2884
17443365	chr19:17443365:A:G	8.99655e-08	-1.69984e-10	-1.31167	8.48213e-05	-1.69984e-10	-1.3127
17443466	chr19:17443466:C:T	9.44629e-08	-1.69984e-10	-1.26289	8.86383e-05	-1.69984e-10	-1.26868
17443548	chr19:17443548:C:G	9.11951e-08	-1.69984e-10	-1.2981	8.64764e-05	-1.69984e-10	-1.29337
17443616	chr19:17443616:A:G	2.97511e-08	-1.71079	-0.707444	2.91148e-05	-1.71501	-0.666992
17443842	chr19:17443842:G:A	9.95089e-08	-1.69984e-10	-1.21085	9.16958e-05	-1.69984e-10	-1.23477
17443904	chr19:17443904:G:T	1.02504e-07	-1.69984e-10	-1.1812	9.58481e-05	-1.69984e-10	-1.19048
17444663	chr19:17444663:G:T	1.40845e-07	-0.678223	-0.185215	0.000157623	-0.323836	-0.3692
17444900	chr19:17444900:C:A	1.66054e-08	-1.7411	-1.26027	1.63388e-05	-1.70101	-1.25869
17444952	chr19:17444952:C:T	1.24989e-07	-1.69984e-10	-0.98287	0.000119254	-1.69984e-10	-0.971992
17445928	chr19:17445928:A:AC	2.2002e-08	-1.76411	-0.955856	2.07458e-05	-1.75802	-0.962881
17445933	chr19:17445933:C:T	7.06172e-08	-1.6289	0.0750736	4.96453e-05	-1.63172	-0.216618
17445984	chr19:17445984:C:G	6.09937e-08	-1.70033	-3.3072e-10	5.84783e-05	-1.68459	-3.3072e-10
17446201	chr19:17446201:CATCT:C	3.96504e-07	-0.609717	0.781304	0.000417469	-0.24584	0.526807
17446244	chr19:17446244:C:T	1.04588e-07	-1.69984e-10	-1.16107	9.93584e-05	-1.69984e-10	-1.15451
17446650	chr19:17446650:A:G	3.95258e-08	-0.826437	-1.30771	3.0095e-05	-1.03243	-1.31645
17447137	chr19:17447137:G:A	2.30631e-07	-1.69984e-10	-0.370279	0.00021656	-1.69984e-10	-0.375377
17447152	chr19:17447152:G:A	1.11878e-07	-1.69984e-10	-1.09369	0.000101919	-1.69984e-10	-1.12907
17448267	chr19:17448267:T:C	1.47228e-07	-1.69984e-10	-0.819114	0.000141265	-1.69984e-10	-0.802609
17448654	chr19:17448654:G:A	9.01519e-08	-1.69984e-10	-1.3096	8.54903e-05	-1.69984e-10	-1.30484
17448788	chr19:17448788:A:G	5.82759e-07	-1.69984e-10	0.556675	0.000530349	-1.69984e-10	0.520291
17449079	chr19:17449079:G:A	2.02235e-08	-1.77072	-1.03354	1.85709e-05	-1.7618	-1.06985
17449085	chr19:17449085:T:G	1.65716e-07	-1.69984e-10	-0.700824	0.00015848	-1.69984e-10	-0.687614
17449203	chr19:17449203:TA:T	1.19721e-07	-1.69984e-10	-1.02593	0.000108543	-1.69984e-10	-1.0661
17449383	chr19:17449383:C:T	7.00106e-07	-1.69984e-10	0.740133	0.000634752	-1.69984e-10	0.69999
17449430	chr19:17449430:T:G	1.53653e-07	-1.69984e-10	-0.776402	0.000147251	-1.69984e-10	-0.761109
17450041	chr19:17450041:AT:A	2.01924e-07	-0.260977	-0.242232	0.000223708	0.0943025	-0.437203
17450293	chr19:17450293:T:C	8.95555e-08	-1.69984e-10	-1.31624	8.40815e-05	-1.69984e-10	-1.32146
17450489	chr19:17450489:A:C	1.37161e-07	-1.69984e-10	-0.88994	0.000132937	-1.69984e-10	-0.863372
17450863	chr19:17450863:A:G	2.37594e-07	-1.69984e-10	-0.340537	0.000221817	-1.69984e-10	-0.35139
17451658	chr19:17451658:G:T	2.07721e-07	-0.152838	-0.322064	0.000235026	0.218892	-0.512441
17451815	chr19:17451815:G:A	7.53876e-08	-1.48846	-3.3072e-10	7.02262e-05	-1.50152	-3.3072e-10
17451923	chr19:17451923:C:T	9.39929e-08	-1.69984e-10	-1.26788	8.76063e-05	-1.69984e-10	-1.28039
17452160	chr19:17452160:T:C	3.91404e-08	-1.73534	-0.408604	3.92188e-05	-1.70121	-0.382874
17452886	chr19:17452886:G:C	9.13516e-08	-1.69984e-10	-1.29638	8.67962e-05	-1.69984e-10	-1.28968
17453346	chr19:17453346:A:G	2.23887e-07	-1.69984e-10	-0.399956	0.000209717	-1.69984e-10	-0.407483
17454059	chr19:17454059:C:T	3.51007e-08	-1.76746	-0.485416	3.43913e-05	-1.75269	-0.462749
17454710	chr19:17454710:C:A	1.08969e-07	-1.69984e-10	-1.12004	0.00010384	-1.69984e-10	-1.11039
17455600	chr19:17455600:G:T	3.01008e-08	-1.20401	-1.20254	2.29274e-05	-1.38705	-1.23386
17455801	chr19:17455801:T:C	9.23039e-08	-1.69984e-10	-1.28601	8.54253e-05	-1.69984e-10	-1.3056
17455825	chr19:17455825:T:A	2.71752e-08	-1.19632	-1.31247	2.29443e-05	-1.2954	-1.32478
17455878	chr19:17455878:G:A	1.14114e-07	-1.69984e-10	-1.0739	0.000108999	-1.69984e-10	-1.06191
17456110	chr19:17456110:G:A	9.39621e-08	-1.69984e-10	-1.26821	8.65685e-05	-1.69984e-10	-1.29231
17456371	chr19:17456371:C:G	9.36978e-08	-1.69984e-10	-1.27102	8.63759e-05	-1.69984e-10	-1.29454
17456542	chr19:17456542:T:C	1.42322e-07	-1.69984e-10	-0.853006	0.000131786	-1.69984e-10	-0.872066
17456574	chr19:17456574:G:A	9.23743e-08	-1.69984e-10	-1.28525	8.77746e-05	-1.69984e-10	-1.27847
17456619	chr19:17456619:T:C	2.73171e-08	-1.61167	-0.891918	3.09933e-05	-1.40392	-0.915551
17456701	chr19:17456701:G:C	9.34521e-08	-1.69984e-10	-1.27365	8.62021e-05	-1.69984e-10	-1.29655
17457310	chr19:17457310:C:T	7.31981e-08	-0.740962	-0.776967	7.36963e-05	-0.55858	-0.894711
17457571	chr19:17457571:C:T	8.98039e-08	-1.69984e-10	-1.31347	8.49142e-05	-1.69984e-10	-1.3116
17458243	chr19:17458243:A:G	4.17233e-08	-0.909249	-1.17079	3.08866e-05	-1.17493	-1.148
17458260	chr19:17458260:C:T	1.43255e-07	-1.69984e-10	-0.846476	0.000142997	-1.69984e-10	-0.790419
17458288	chr19:17458288:C:T	6.24637e-08	-0.360681	-1.31583	6.67694e-05	-0.254921	-1.29708
17458325	chr19:17458325:T:C	5.77199e-08	-1.7555	-3.3072e-10	5.58965e-05	-1.72974	-3.3072e-10
17458386	chr19:17458386:A:T	2.66563e-08	-1.77115	-0.756919	2.53148e-05	-1.7706	-0.751258
17458459	chr19:17458459:C:T	1.08277e-07	-1.69984e-10	-1.12641	0.000103204	-1.69984e-10	-1.11654
17458500	chr19:17458500:A:G	1.23062e-07	-1.69984e-10	-0.998407	0.000115308	-1.69984e-10	-1.00564
17458522	chr19:17458522:A:C	9.22456e-08	-1.69984e-10	-1.28664	8.68941e-05	-1.69984e-10	-1.28855
17458526	chr19:17458526:T:C	3.76903e-08	-1.0291	-1.1526	2.86089e-05	-1.27161	-1.12791
17458564	chr19:17458564:C:A	1.64213e-07	-1.69984e-10	-0.709934	0.000151662	-1.69984e-10	-0.731588
17458672	chr19:17458672:G:T	3.68349e-08	-0.988226	-1.21643	2.75735e-05	-1.23993	-1.19646
17458793	chr19:17458793:G:T	5.96278e-08	-0.977144	-0.745834	6.61776e-05	-0.848223	-0.712679
17459196	chr19:17459196:A:G	2.54964e-08	-1.24839	-1.32417	2.1891e-05	-1.34087	-1.32629
17459261	chr19:17459261:TAC:T	9.46754e-08	-0.760497	-0.500148	8.85192e-05	-0.583053	-0.686972
17459393	chr19:17459393:A:T	1.17812e-07	-1.69984e-10	-1.04201	0.000110546	-1.69984e-10	-1.04782
17459569	chr19:17459569:C:T	9.19671e-08	-1.69984e-10	-1.28967	8.63372e-05	-1.69984e-10	-1.29498
17460152	chr19:17460152:AGGCGCCCACCACCACG:A	9.04436e-08	-1.69984e-10	-1.30637	8.51319e-05	-1.69984e-10	-1.30904
17460168	chr19:17460168:G:A	2.58706e-07	-1.69984e-10	-0.255407	0.000241477	-1.69984e-10	-0.26647
17460329	chr19:17460329:T:G	1.21174e-07	-1.69984e-10	-1.01387	0.000113667	-1.69984e-10	-1.01997
17460391	chr19:17460391:A:G	1.23076e-07	-1.69984e-10	-0.998294	0.000115455	-1.69984e-10	-1.00436
17460602	chr19:17460602:A:G	9.21024e-08	-1.69984e-10	-1.2882	8.64543e-05	-1.69984e-10	-1.29363
17460777	chr19:17460777:C:G	9.17553e-07	-1.69984e-10	1.01061	0.000841605	-1.69984e-10	0.982066
17460935	chr19:17460935:T:C	4.4092e-08	-1.18564	-0.839178	3.33658e-05	-1.37957	-0.866142
17460957	chr19:17460957:A:G	1.18568e-07	-1.69984e-10	-1.03561	0.000111247	-1.69984e-10	-1.04149
17461338	chr19:17461338:A:G	9.23986e-08	-1.69984e-10	-1.28499	8.78661e-05	-1.69984e-10	-1.27743
17461350	chr19:17461350:A:C	2.60787e-07	-1.69984e-10	-0.247393	0.000243792	-1.69984e-10	-0.256927
17461519	chr19:17461519:C:T	1.03084e-07	-0.77103	-0.404521	9.43569e-05	-0.605536	-0.600624
17462074	chr19:17462074:G:A	5.82865e-08	-1.74573	-3.3072e-10	5.66275e-05	-1.71675	-3.3072e-10
17462502	chr19:17462502:G:A	9.84212e-08	-1.69984e-10	-1.22184	9.11589e-05	-1.69984e-10	-1.24064
17462534	chr19:17462534:G:A	7.09733e-08	-0.697997	-0.850797	7.06373e-05	-0.522326	-0.973361
17462641	chr19:17462641:T:C	1.63783e-07	-1.69984e-10	-0.712558	0.000146265	-1.69984e-10	-0.767823
17462930	chr19:17462930:A:G	5.68476e-08	-1.77072	-3.3072e-10	5.38704e-05	-1.76666	-3.3072e-10
17463169	chr19:17463169:G:A	1.61004e-08	-1.76643	-1.26582	1.51281e-05	-1.77078	-1.26591
17463218	chr19:17463218:G:A	9.22399e-08	-1.69984e-10	-1.28671	8.65751e-05	-1.69984e-10	-1.29223
17463494	chr19:17463494:G:T	1.0348e-07	-1.69984e-10	-1.17172	9.84808e-05	-1.69984e-10	-1.16338
17463621	chr19:17463621:G:A	3.12897e-07	-0.0652261	-3.3072e-10	0.000374641	0.172723	-3.3072e-10
17463689	chr19:17463689:G:A	2.92709e-08	-1.75848	-0.67602	2.63178e-05	-1.75542	-0.727578
17463696	chr19:17463696:G:A	2.82471e-08	-1.73363	-0.736475	2.6035e-05	-1.72763	-0.766169
17463715	chr19:17463715:G:A	9.4124e-08	-1.69984e-10	-1.26649	8.96274e-05	-1.69984e-10	-1.25758
17463728	chr19:17463728:T:C	1.14662e-07	-1.69984e-10	-1.06911	0.000107788	-1.69984e-10	-1.07308
17464002	chr19:17464002:A:G	1.35583e-07	-0.161311	-0.740203	0.000133961	0.0463335	-0.90203
17464193	chr19:17464193:G:A	8.86321e-08	-1.69984e-10	-1.3266	8.36805e-05	-1.69984e-10	-1.32624
17464196	chr19:17464196:G:C	4.46261e-08	-1.05203	-0.96075	3.33438e-05	-1.26994	-0.976434
17464328	chr19:17464328:A:G	9.7662e-08	-1.69984e-10	-1.22959	9.34666e-05	-1.69984e-10	-1.21564
17464490	chr19:17464490:T:A	1.89213e-07	-1.69984e-10	-0.568225	0.000166891	-1.69984e-10	-0.635901
17464493	chr19:17464493:G:A	3.10925e-08	-1.76935	-0.60478	2.98936e-05	-1.76636	-0.589241
17464547	chr19:17464547:G:A	5.88673e-08	-0.63599	-1.09982	4.2033e-05	-0.931293	-1.0835
17464690	chr19:17464690:G:A	9.3054e-08	-1.69984e-10	-1.27792	8.85409e-05	-1.69984e-10	-1.26978
17464713	chr19:17464713:C:T	9.32892e-08	-1.69984e-10	-1.27539	8.75042e-05	-1.69984e-10	-1.28156
17464801	chr19:17464801:G:A	6.1397e-08	-1.34539	-0.348348	5.16908e-05	-1.45936	-0.348604
17464876	chr19:17464876:A:T	3.14119e-08	-1.76995	-0.593957	3.01387e-05	-1.76732	-0.580114
17465124	chr19:17465124:G:C	9.07345e-08	-1.69984e-10	-1.30316	8.71929e-05	-1.69984e-10	-1.28512
17465542	chr19:17465542:G:A	8.90341e-08	-1.69984e-10	-1.32208	8.38687e-05	-1.69984e-10	-1.32399
17466847	chr19:17466847:G:A	2.55475e-07	-1.69984e-10	-0.267973	0.000225519	-1.69984e-10	-0.334841
17466858	chr19:17466858:A:G	4.65069e-08	-1.00596	-0.965534	3.40381e-05	-1.23636	-0.989404
17467048	chr19:17467048:C:A	8.86758e-08	-1.69984e-10	-1.32611	8.39719e-05	-1.69984e-10	-1.32276
17467124	chr19:17467124:C:G	1.09895e-07	-1.69984e-10	-1.11157	0.000104713	-1.69984e-10	-1.10202
17467265	chr19:17467265:A:G	1.7811e-07	-1.69984e-10	-0.628695	0.000176209	-1.69984e-10	-0.581573
17468121	chr19:17468121:A:G	4.24631e-08	-1.15584	-0.906622	3.31498e-05	-1.31912	-0.933085
17468401	chr19:17468401:G:A	1.52472e-07	-1.69984e-10	-0.784119	0.000152793	-1.69984e-10	-0.72416
17468708	chr19:17468708:T:A	1.0545e-07	-1.69984e-10	-1.15287	9.82971e-05	-1.69984e-10	-1.16525
17468772	chr19:17468772:G:T	8.87272e-08	-1.69984e-10	-1.32553	8.40787e-05	-1.69984e-10	-1.32149
17469139	chr19:17469139:T:C	8.93268e-08	-1.69984e-10	-1.3188	8.46306e-05	-1.69984e-10	-1.31495
17469175	chr19:17469175:G:T	3.24883e-08	-1.01081	-1.31941	2.52334e-05	-1.20454	-1.32053
17469417	chr19:17469417:A:T	2.28266e-07	-1.69984e-10	-0.380587	0.000217563	-1.69984e-10	-0.370758
17469657	chr19:17469657:G:C	1.46011e-07	-0.827416	-3.3072e-10	0.000156103	-0.702727	-3.3072e-10
17470236	chr19:17470236:C:T	1.09637e-07	-1.69984e-10	-1.11392	0.000104356	-1.69984e-10	-1.10544
17471139	chr19:17471139:C:T	2.28864e-07	0.539188	-0.91716	0.000236112	0.740647	-1.02959
17471509	chr19:17471509:C:T	3.13055e-07	-1.69984e-10	-0.0647199	0.00027482	-1.69984e-10	-0.137128
17471555	chr19:17471555:C:T	1.28262e-07	-1.69984e-10	-0.957026	0.00012343	-1.69984e-10	-0.937573
17472024	chr19:17472024:G:T	1.60952e-07	-1.69984e-10	-0.729992	0.000161796	-1.69984e-10	-0.666909
17472327	chr19:17472327:G:A	1.50777e-07	-1.69984e-10	-0.795294	0.000145723	-1.69984e-10	-0.77154
17472389	chr19:17472389:C:T	1.09215e-07	-1.69984e-10	-1.11778	0.000104171	-1.69984e-10	-1.10721
17472412	chr19:17472412:T:A	6.3896e-08	-1.29256	-0.361283	6.04189e-05	-1.38742	-0.264518
17472852	chr19:17472852:T:C	7.79631e-08	-1.65586	0.200995	6.76131e-05	-1.68577	0.146329
17473036	chr19:17473036:G:A	3.87943e-07	-1.69984e-10	0.149759	0.00036183	-1.69984e-10	0.137929
17473589	chr19:17473589:C:T	6.72295e-08	-1.17152	-0.431468	6.28256e-05	-1.27604	-0.336843
17473622	chr19:17473622:G:A	4.45024e-07	-1.69984e-10	0.287029	0.000390864	-1.69984e-10	0.215115
17473970	chr19:17473970:TCTCA:T	9.24764e-08	-1.69984e-10	-1.28415	8.65516e-05	-1.69984e-10	-1.2925
17474128	chr19:17474128:A:G	1.07792e-07	-1.69984e-10	-1.1309	9.77277e-05	-1.69984e-10	-1.17106
17474136	chr19:17474136:G:T	3.37048e-07	-0.0993566	0.108483	0.000282645	0.061278	-0.170331
17474332	chr19:17474332:T:C	2.37582e-07	-0.340586	-3.3072e-10	0.000210129	-0.405522	-3.3072e-10
17474357	chr19:17474357:T:C	1.38098e-07	-1.69984e-10	-0.883135	0.000131592	-1.69984e-10	-0.873537
17474445	chr19:17474445:C:G	2.23982e-08	-1.58461	-1.11751	2.09966e-05	-1.61075	-1.09813
17474810	chr19:17474810:A:G	2.02197e-08	-1.58788	-1.21656	1.88908e-05	-1.61341	-1.20116
17474962	chr19:17474962:C:T	2.38286e-07	-1.69984e-10	-0.337626	0.000234291	-1.69984e-10	-0.296682
17475075	chr19:17475075:C:T	1.15804e-07	-1.69984e-10	-1.0592	0.000112325	-1.69984e-10	-1.03185
17475076	chr19:17475076:G:A	5.82791e-08	-1.23122	-0.514637	5.45603e-05	-1.33	-0.423937
17475393	chr19:17475393:T:C	1.27693e-07	-1.69984e-10	-0.961471	0.000122593	-1.69984e-10	-0.944374
17475394	chr19:17475394:G:T	1.29725e-07	-1.69984e-10	-0.945685	0.000124598	-1.69984e-10	-0.928153
17475583	chr19:17475583:G:A	1.47478e-07	-1.69984e-10	-0.81742	0.000142416	-1.69984e-10	-0.794492
17475637	chr19:17475637:G:C	2.67642e-07	-1.69984e-10	-0.221448	0.000235782	-1.69984e-10	-0.290338
17475694	chr19:17475694:A:T	1.3296e-07	-1.69984e-10	-0.921048	0.000125067	-1.69984e-10	-0.924395
17475980	chr19:17475980:G:A	1.01446e-07	-1.69984e-10	-1.19157	9.30493e-05	-1.69984e-10	-1.22012
17476032	chr19:17476032:G:A	7.20075e-08	-1.53433	-3.3072e-10	7.71044e-05	-1.40808	-3.3072e-10
17476301	chr19:17476301:T:C	1.75948e-07	-1.69984e-10	-0.640911	0.000172026	-1.69984e-10	-0.605602
17476398	chr19:17476398:C:T	1.07897e-07	-1.65544	0.525519	9.34488e-05	-1.68473	0.4689
17476457	chr19:17476457:G:A	9.19545e-08	-1.69984e-10	-1.2898	8.61046e-05	-1.69984e-10	-1.29768
17476462	chr19:17476462:C:T	1.25755e-07	-1.62406	0.647299	0.000108397	-1.65653	0.589084
17476682	chr19:17476682:G:A	9.63362e-08	-1.69984e-10	-1.24325	8.97429e-05	-1.69984e-10	-1.2563
17476798	chr19:17476798:G:A	1.09175e-07	-1.65779	0.539641	9.454e-05	-1.68706	0.482834
17476935	chr19:17476935:C:T	1.1804e-07	-1.69984e-10	-1.04008	0.000112132	-1.69984e-10	-1.03357
17477129	chr19:17477129:T:C	1.08603e-07	-1.69984e-10	-1.1234	0.00010524	-1.69984e-10	-1.097
17477456	chr19:17477456:G:A	1.26167e-07	-1.69984e-10	-0.973492	0.000123241	-1.69984e-10	-0.939101
17477459	chr19:17477459:G:A	9.07021e-08	-1.69984e-10	-1.30352	8.50882e-05	-1.69984e-10	-1.30956
17477655	chr19:17477655:C:G	2.75987e-08	-1.71252	-0.780812	2.64501e-05	-1.62827	-0.84972
17477678	chr19:17477678:G:A	3.5166e-08	-1.66468	-0.586336	2.69042e-05	-1.6502	-0.810764
17477709	chr19:17477709:T:C	1.01335e-07	-1.62402	0.431354	8.77078e-05	-1.65658	0.377345
17477953	chr19:17477953:G:A	1.03697e-07	-1.64923	0.479605	8.97687e-05	-1.67974	0.423732
17478381	chr19:17478381:C:T	9.99601e-08	-1.69984e-10	-1.20633	9.49041e-05	-1.69984e-10	-1.20038
17479035	chr19:17479035:C:T	8.864e-08	-1.69984e-10	-1.32652	8.40719e-05	-1.69984e-10	-1.32157
17479438	chr19:17479438:G:A	1.07103e-07	-1.69984e-10	-1.13731	0.000102107	-1.69984e-10	-1.12722
17479788	chr19:17479788:G:C	1.34207e-07	-1.69984e-10	-0.911719	0.000129309	-1.69984e-10	-0.891037
17479967	chr19:17479967:G:A	1.26728e-07	-1.69984e-10	-0.969055	0.000121928	-1.69984e-10	-0.94981
17479972	chr19:17479972:T:C	1.02206e-07	-1.66316	0.479054	8.8644e-05	-1.69155	0.422933
17480001	chr19:17480001:A:C	1.10437e-07	-1.69984e-10	-1.10666	0.000106941	-1.69984e-10	-1.08097
17480051	chr19:17480051:G:A	1.09039e-07	-1.66232	0.542932	9.44844e-05	-1.69092	0.48611
17480138	chr19:17480138:C:G	9.87126e-08	-1.69984e-10	-1.21889	9.36702e-05	-1.69984e-10	-1.21346
17480279	chr19:17480279:C:T	8.92892e-08	-1.69984e-10	-1.31922	8.43587e-05	-1.69984e-10	-1.31817
17480354	chr19:17480354:T:C	1.22516e-07	-1.69984e-10	-1.00286	0.000117557	-1.69984e-10	-0.986319
17480686	chr19:17480686:T:A	8.87791e-08	-1.69984e-10	-1.32495	8.36345e-05	-1.69984e-10	-1.32679
17480935	chr19:17480935:T:C	1.01338e-07	-1.69984e-10	-1.19264	9.65378e-05	-1.69984e-10	-1.18331
17480994	chr19:17480994:C:T	3.19826e-07	-1.69984e-10	-0.043321	0.000280629	-1.69984e-10	-0.116211
17481494	chr19:17481494:T:A	9.73458e-08	-1.69984e-10	-1.23283	9.50901e-05	-1.69984e-10	-1.19842
17481503	chr19:17481503:T:A	9.86044e-08	-1.69984e-10	-1.21998	9.09144e-05	-1.69984e-10	-1.24333
17481528	chr19:17481528:G:A	4.46318e-08	-1.49107	-0.521584	4.32207e-05	-1.56453	-0.422397
17481650	chr19:17481650:T:TG	1.0789e-07	-1.69984e-10	-1.12998	0.000100167	-1.69984e-10	-1.14641
17481949	chr19:17481949:G:A	1.2504e-07	-1.69984e-10	-0.982468	0.000120572	-1.69984e-10	-0.961001
17481992	chr19:17481992:C:G	9.84793e-08	-1.69984e-10	-1.22125	9.15061e-05	-1.69984e-10	-1.23684
17482035	chr19:17482035:G:A	2.84186e-08	-1.73975	-0.724309	2.65768e-05	-1.68343	-0.789775
17482235	chr19:17482235:C:T	1.20176e-07	-1.69984e-10	-1.02214	0.000115748	-1.69984e-10	-1.00183
17482256	chr19:17482256:C:T	1.52257e-07	-1.69984e-10	-0.785532	0.000133793	-1.69984e-10	-0.856948
17482263	chr19:17482263:A:C	4.29355e-08	-1.58335	-0.468052	4.22654e-05	-1.64388	-0.365393
17482472	chr19:17482472:G:A	8.14521e-08	-1.41108	-3.3072e-10	7.71837e-05	-1.40706	-3.3072e-10
17483257	chr19:17483257:G:A	9.90479e-08	-1.69984e-10	-1.2155	9.70642e-05	-1.69984e-10	-1.17787
17483477	chr19:17483477:T:C	9.4099e-08	-1.69984e-10	-1.26675	8.72436e-05	-1.69984e-10	-1.28454
17483664	chr19:17483664:A:G	1.02087e-07	0.127318	-1.31259	7.14018e-05	-0.158939	-1.32598
17483801	chr19:17483801:C:G	9.35198e-08	-1.69984e-10	-1.27293	8.86204e-05	-1.69984e-10	-1.26888
17484028	chr19:17484028:C:T	9.24636e-08	-1.69984e-10	-1.28428	8.59907e-05	-1.69984e-10	-1.299
17484108	chr19:17484108:C:T	9.43389e-08	-1.69984e-10	-1.2642	8.74299e-05	-1.69984e-10	-1.28241
17484291	chr19:17484291:TAATA:T	9.17111e-08	-1.69984e-10	-1.29245	8.74343e-05	-1.69984e-10	-1.28236
17484331	chr19:17484331:C:T	9.26437e-08	-1.69984e-10	-1.28234	8.61162e-05	-1.69984e-10	-1.29755
17484461	chr19:17484461:G:A	1.67702e-08	-1.67608	-1.31542	1.91093e-05	-1.53714	-1.26593
17484531	chr19:17484531:A:G	9.78227e-08	-1.69984e-10	-1.22794	9.56506e-05	-1.69984e-10	-1.19254
17484891	chr19:17484891:A:G	1.02857e-07	-1.69984e-10	-1.17776	9.90843e-05	-1.69984e-10	-1.15727
17484929	chr19:17484929:CAG:C	1.33465e-07	-1.69984e-10	-0.917262	0.000132361	-1.69984e-10	-0.86771
17484958	chr19:17484958:G:T	1.03729e-07	-1.69984e-10	-1.16932	9.87713e-05	-1.69984e-10	-1.16044
17485335	chr19:17485335:G:A	5.74406e-08	-1.71587	-0.0444749	5.58699e-05	-1.73271	0.00249432
17487021	chr19:17487021:G:T	4.25771e-08	-1.75067	-0.30911	3.28059e-05	-1.70831	-0.554327
17487537	chr19:17487537:G:A	9.60055e-08	-1.69984e-10	-1.24669	9.10534e-05	-1.69984e-10	-1.2418
17487646	chr19:17487646:G:A	3.46353e-08	-1.69776	-0.568464	3.48907e-05	-1.73034	-0.470686
17487774	chr19:17487774:A:C	6.22592e-08	-1.67979	-3.3072e-10	5.70729e-05	-1.70892	-3.3072e-10
17487868	chr19:17487868:T:C	9.63116e-08	-1.69984e-10	-1.24351	9.3986e-05	-1.69984e-10	-1.2101
17488202	chr19:17488202:T:C	1.33084e-07	-1.69984e-10	-0.92012	0.000127826	-1.69984e-10	-0.902575
17488435	chr19:17488435:TC:T	7.78433e-08	-1.4564	-3.3072e-10	6.71925e-05	-1.54568	-3.3072e-10
17489149	chr19:17489149:G:A	8.86703e-08	-1.69984e-10	-1.32617	8.37307e-05	-1.69984e-10	-1.32564
17489331	chr19:17489331:C:G	8.86379e-08	-1.69984e-10	-1.32654	8.39699e-05	-1.69984e-10	-1.32279
17489435	chr19:17489435:A:G	8.92692e-08	-1.69984e-10	-1.31944	8.37767e-05	-1.69984e-10	-1.32509
17489738	chr19:17489738:G:A	8.87489e-08	-1.69984e-10	-1.32529	8.364e-05	-1.69984e-10	-1.32672
17489758	chr19:17489758:C:T	9.51507e-08	-1.69984e-10	-1.25564	9.02323e-05	-1.69984e-10	-1.25086
17489796	chr19:17489796:A:C	2.80494e-08	-1.77042	-0.706711	2.87644e-05	-1.76776	-0.626346
17489840	chr19:17489840:A:G	2.0033e-07	-1.69984e-10	-0.511134	0.00018401	-1.69984e-10	-0.538254
17490213	chr19:17490213:G:A	4.47363e-07	-1.69984e-10	0.292272	0.000394641	-1.69984e-10	0.224732
17490311	chr19:17490311:C:T	8.90649e-08	-1.69984e-10	-1.32173	8.36816e-05	-1.69984e-10	-1.32623
17490366	chr19:17490366:C:T	6.31876e-08	-1.66499	-3.3072e-10	6.04641e-05	-1.65119	-3.3072e-10
17490406	chr19:17490406:G:A	9.45905e-08	-1.69984e-10	-1.26154	8.78013e-05	-1.69984e-10	-1.27817
17490434	chr19:17490434:A:G	8.92085e-08	-1.69984e-10	-1.32012	8.45395e-05	-1.69984e-10	-1.31603
17490653	chr19:17490653:A:G	8.86484e-08	-1.69984e-10	-1.32642	8.37033e-05	-1.69984e-10	-1.32597
17490800	chr19:17490800:G:T	4.954e-08	-1.71703	-0.191291	3.57399e-05	-1.68881	-0.488163
17491156	chr19:17491156:G:A	1.19626e-07	-0.795932	-0.230799	6.79743e-05	-1.02251	-0.511607
17491269	chr19:17491269:G:A	5.8326e-08	-1.74505	-3.3072e-10	5.45291e-05	-1.75451	-3.3072e-10
17491671	chr19:17491671:A:G	8.87528e-08	-1.69984e-10	-1.32524	8.36392e-05	-1.69984e-10	-1.32673
17492720	chr19:17492720:C:G	1.19901e-07	-1.69984e-10	-1.02443	0.000115097	-1.69984e-10	-1.00747
17492921	chr19:17492921:C:T	9.64696e-08	-1.69984e-10	-1.24187	9.17353e-05	-1.69984e-10	-1.23434
17492936	chr19:17492936:G:A	9.58447e-08	-1.69984e-10	-1.24837	9.1138e-05	-1.69984e-10	-1.24087
17492981	chr19:17492981:G:T	4.23796e-06	2.54074	-3.3072e-10	0.00171672	1.69492	-3.3072e-10
17493218	chr19:17493218:C:G	9.34252e-08	-1.69984e-10	-1.27394	8.87113e-05	-1.69984e-10	-1.26786
17493252	chr19:17493252:G:A	1.24275e-07	-1.69984e-10	-0.988605	0.000119389	-1.69984e-10	-0.970861
17493558	chr19:17493558:A:G	9.50867e-08	-1.69984e-10	-1.25631	9.03658e-05	-1.69984e-10	-1.24938
17493700	chr19:17493700:C:T	1.56162e-07	-0.760202	-3.3072e-10	0.000162529	-0.662386	-3.3072e-10
17493742	chr19:17493742:A:C	9.6259e-08	-1.69984e-10	-1.24406	9.12984e-05	-1.69984e-10	-1.23911
17494298	chr19:17494298:C:T	1.54481e-07	-1.69984e-10	-0.771031	0.000145571	-1.69984e-10	-0.772581
17494383	chr19:17494383:A:G	9.74456e-08	-1.69984e-10	-1.2318	9.2459e-05	-1.69984e-10	-1.22648
17494613	chr19:17494613:T:C	9.21501e-08	-1.69984e-10	-1.28768	8.77695e-05	-1.69984e-10	-1.27853
17494691	chr19:17494691:T:C	8.87245e-08	-1.69984e-10	-1.32556	8.41728e-05	-1.69984e-10	-1.32037
17494819	chr19:17494819:C:T	9.7023e-08	-1.69984e-10	-1.23615	8.87279e-05	-1.69984e-10	-1.26767
17494898	chr19:17494898:T:C	1.09757e-07	-1.69984e-10	-1.11283	0.000105085	-1.69984e-10	-1.09848
17494910	chr19:17494910:C:T	9.66153e-08	-1.69984e-10	-1.24036	9.16077e-05	-1.69984e-10	-1.23573
17494999	chr19:17494999:G:T	1.63093e-07	-1.69984e-10	-0.716779	0.000164378	-1.69984e-10	-0.651076
17495061	chr19:17495061:C:A	1.34975e-07	-1.69984e-10	-0.906006	0.000134448	-1.69984e-10	-0.852068
17495065	chr19:17495065:C:T	8.87833e-08	-1.69984e-10	-1.3249	8.45198e-05	-1.69984e-10	-1.31626
17495098	chr19:17495098:A:G	1.08342e-07	-1.69984e-10	-1.12581	0.000103703	-1.69984e-10	-1.11171
17495164	chr19:17495164:G:A	1.09683e-07	-1.69984e-10	-1.1135	0.000105017	-1.69984e-10	-1.09912
17495207	chr19:17495207:T:C	8.91849e-08	-1.69984e-10	-1.32039	8.51167e-05	-1.69984e-10	-1.30922
17495426	chr19:17495426:A:C	1.11715e-07	-1.69984e-10	-1.09515	0.000106845	-1.69984e-10	-1.08186
17495428	chr19:17495428:T:C	1.13072e-07	-1.69984e-10	-1.08307	0.000108182	-1.69984e-10	-1.06943
17495439	chr19:17495439:G:A	1.06123e-07	-1.69984e-10	-1.1465	0.000101491	-1.69984e-10	-1.13328
17495442	chr19:17495442:C:T	8.88014e-08	-1.69984e-10	-1.3247	8.36349e-05	-1.69984e-10	-1.32678
17495495	chr19:17495495:G:A	1.25111e-07	-0.981894	-3.3072e-10	0.000103414	-1.1145	-3.3072e-10
17495533	chr19:17495533:T:C	1.1023e-07	-1.69984e-10	-1.10853	0.000105365	-1.69984e-10	-1.09582
17495569	chr19:17495569:AC:A	9.87842e-08	-1.69984e-10	-1.21816	9.40272e-05	-1.69984e-10	-1.20966
17496366	chr19:17496366:G:A	8.86837e-08	-1.69984e-10	-1.32602	8.36669e-05	-1.69984e-10	-1.3264
17496403	chr19:17496403:ATG:A	2.59054e-08	-1.77093	-0.785717	2.49392e-05	-1.76888	-0.767928
17496760	chr19:17496760:G:A	1.80911e-08	-1.77103	-1.14465	1.69454e-05	-1.76996	-1.15329
17496827	chr19:17496827:G:A	1.40318e-07	-1.69984e-10	-0.867191	0.00013301	-1.69984e-10	-0.862817
17496933	chr19:17496933:A:G	8.95102e-08	-1.69984e-10	-1.31675	8.49109e-05	-1.69984e-10	-1.31164
17497026	chr19:17497026:AAAC:A	8.96525e-08	-1.69984e-10	-1.31516	8.59837e-05	-1.69984e-10	-1.29909
17497230	chr19:17497230:C:T	1.15695e-07	-1.69984e-10	-1.06014	0.000112592	-1.69984e-10	-1.02947
17497609	chr19:17497609:G:T	1.3157e-07	-1.69984e-10	-0.931559	0.000126328	-1.69984e-10	-0.914366
17497707	chr19:17497707:T:C	1.79179e-08	-1.7704	-1.1549	1.68578e-05	-1.76512	-1.16331
17498002	chr19:17498002:C:A	9.60055e-08	-1.69984e-10	-1.24669	9.10534e-05	-1.69984e-10	-1.2418
17498069	chr19:17498069:G:A	1.08116e-07	-1.69984e-10	-1.12789	0.000103095	-1.69984e-10	-1.11759
17498325	chr19:17498325:C:T	3.12022e-08	-1.73332	-0.637288	2.83784e-05	-1.70268	-0.704934
17498353	chr19:17498353:A:G	9.47942e-08	-1.69984e-10	-1.25939	9.00792e-05	-1.69984e-10	-1.25256
17498434	chr19:17498434:C:G	8.75039e-08	-0.790402	-0.549013	6.71333e-05	-0.824697	-0.721868
17498815	chr19:17498815:G:T	1.18962e-07	-1.69984e-10	-1.03229	0.000114173	-1.69984e-10	-1.01553
17499025	chr19:17499025:C:T	1.48606e-07	-1.69984e-10	-0.809798	0.000148871	-1.69984e-10	-0.750162
17499094	chr19:17499094:A:G	2.29485e-06	-1.69984e-10	1.92732	0.0022667	-1.69984e-10	1.97283
17499249	chr19:17499249:C:T	1.80266e-08	-1.76841	-1.15085	1.69917e-05	-1.76091	-1.15961
17499401	chr19:17499401:G:A	9.1981e-08	-1.69984e-10	-1.28952	8.76362e-05	-1.69984e-10	-1.28005
17499456	chr19:17499456:CTTG:C	5.72474e-08	-1.76372	-3.3072e-10	5.42384e-05	-1.75985	-3.3072e-10
17499557	chr19:17499557:G:A	1.9367e-08	-1.7422	-1.10533	1.71129e-05	-1.7671	-1.14632
17499749	chr19:17499749:G:T	6.2453e-08	-1.67668	-3.3072e-10	5.98423e-05	-1.66153	-3.3072e-10
17499800	chr19:17499800:A:G	9.54252e-08	-1.69984e-10	-1.25276	9.073e-05	-1.69984e-10	-1.24536
17499810	chr19:17499810:A:T	1.45429e-07	-1.69984e-10	-0.831411	0.000142908	-1.69984e-10	-0.791043
17499976	chr19:17499976:C:T	2.43031e-07	-0.317908	-3.3072e-10	0.000146312	-0.767505	-3.3072e-10
17500048	chr19:17500048:T:C	9.00204e-08	-1.69984e-10	-1.31106	8.54919e-05	-1.69984e-10	-1.30482
17500119	chr19:17500119:G:A	1.35937e-07	-1.69984e-10	-0.898905	0.00013555	-1.69984e-10	-0.843901
17500452	chr19:17500452:G:A	2.47806e-08	-1.72458	-0.876462	2.08568e-05	-1.69754	-1.01802
17500686	chr19:17500686:C:T	2.38063e-07	-1.69984e-10	-0.338562	0.000243886	-1.69984e-10	-0.256542
17501442	chr19:17501442:T:C	9.05676e-08	-1.69984e-10	-1.305	8.60737e-05	-1.69984e-10	-1.29804
17501736	chr19:17501736:G:A	9.08157e-08	-1.69984e-10	-1.30227	8.44649e-05	-1.69984e-10	-1.31691
17501914	chr19:17501914:C:A	1.90159e-07	-0.563236	-3.3072e-10	0.000214045	-0.387057	-3.3072e-10
17502535	chr19:17502535:G:C	9.12989e-08	-1.69984e-10	-1.29696	8.66473e-05	-1.69984e-10	-1.2914
17502598	chr19:17502598:C:T	1.6368e-08	-1.77102	-1.24475	1.51382e-05	-1.76596	-1.27007
17502656	chr19:17502656:G:A	2.27987e-07	-0.381811	-3.3072e-10	0.000257648	-0.201651	-3.3072e-10
17502711	chr19:17502711:G:A	9.12023e-08	-1.69984e-10	-1.29802	8.46791e-05	-1.69984e-10	-1.31438
17502923	chr19:17502923:A:G	1.25126e-07	-1.69984e-10	-0.981776	0.000120022	-1.69984e-10	-0.965568
17503804	chr19:17503804:C:T	1.52473e-08	-1.77062	-1.31608	1.42731e-05	-1.76865	-1.32622
17504033	chr19:17504033:C:T	3.12994e-07	-1.69984e-10	-0.0649159	0.000278641	-1.69984e-10	-0.123321
17504071	chr19:17504071:C:T	1.02538e-07	-1.69984e-10	-1.18087	9.82321e-05	-1.69984e-10	-1.16591
17504226	chr19:17504226:G:A	4.73872e-08	-1.40406	-0.548684	4.08493e-05	-1.4893	-0.554059
17504261	chr19:17504261:A:G	1.07903e-07	-1.69984e-10	-1.12987	0.000102962	-1.69984e-10	-1.11889
17504605	chr19:17504605:C:T	8.87096e-08	-1.69984e-10	-1.32573	8.36455e-05	-1.69984e-10	-1.32666
17504800	chr19:17504800:T:C	1.83895e-08	-1.57262	-1.32669	1.74496e-05	-1.57973	-1.3142
17505106	chr19:17505106:T:C	4.83086e-08	-0.660836	-1.27265	5.30362e-05	-0.47828	-1.30399
17505382	chr19:17505382:G:A	8.95543e-08	-1.69984e-10	-1.31625	8.4134e-05	-1.69984e-10	-1.32083
17505390	chr19:17505390:C:T	1.3122e-07	-1.69984e-10	-0.934221	0.000125149	-1.69984e-10	-0.923739
17505516	chr19:17505516:C:A	9.10905e-08	-1.69984e-10	-1.29924	8.65021e-05	-1.69984e-10	-1.29308
17505961	chr19:17505961:C:T	9.60055e-08	-1.69984e-10	-1.24669	9.14036e-05	-1.69984e-10	-1.23796
17506009	chr19:17506009:C:T	2.9727e-07	-1.69984e-10	-0.116458	0.000286078	-1.69984e-10	-0.0969798
17506024	chr19:17506024:T:C	1.81679e-08	-1.60579	-1.30565	1.67658e-05	-1.61014	-1.32377
17506212	chr19:17506212:A:C	8.69595e-08	-1.67415	0.328493	8.887e-05	-1.72873	0.462656
17506836	chr19:17506836:G:A	3.41446e-08	-1.18596	-1.09454	3.89869e-05	-1.03611	-1.05391
17506913	chr19:17506913:C:T	1.97026e-08	-1.70806	-1.12228	1.86592e-05	-1.66169	-1.16521
17506981	chr19:17506981:G:A	8.96036e-08	-1.69984e-10	-1.3157	8.48249e-05	-1.69984e-10	-1.31266
17507002	chr19:17507002:G:A	2.18814e-08	-1.58533	-1.14013	1.98324e-05	-1.55322	-1.21271
17507567	chr19:17507567:G:T	5.85132e-08	-1.49462	-0.247229	3.8216e-05	-1.51134	-0.598648
17507640	chr19:17507640:G:A	1.85863e-08	-1.57783	-1.31085	1.68049e-05	-1.61104	-1.32053
17507659	chr19:17507659:T:C	8.86257e-08	-1.69984e-10	-1.32668	8.3751e-05	-1.69984e-10	-1.3254
17507801	chr19:17507801:C:T	8.88587e-08	-1.69984e-10	-1.32405	8.42242e-05	-1.69984e-10	-1.31976
17507868	chr19:17507868:A:C	2.60613e-08	-1.24913	-1.30152	3.01654e-05	-1.03167	-1.31488
17507883	chr19:17507883:C:T	1.07339e-07	-1.69984e-10	-1.13511	9.8132e-05	-1.69984e-10	-1.16693
17507897	chr19:17507897:T:C	6.76767e-08	-0.53874	-1.05762	7.41538e-05	-0.351926	-1.09518
17508064	chr19:17508064:C:T	1.68632e-07	-1.69984e-10	-0.683379	0.000151892	-1.69984e-10	-0.730073
17508249	chr19:17508249:C:A	8.96211e-08	-1.69984e-10	-1.31551	8.48436e-05	-1.69984e-10	-1.31244
17508264	chr19:17508264:C:T	1.33146e-07	-1.69984e-10	-0.919656	0.000122687	-1.69984e-10	-0.943611
17508286	chr19:17508286:T:C	6.38676e-08	-0.618596	-1.03569	6.93753e-05	-0.439407	-1.07431
17508620	chr19:17508620:A:G	6.61916e-08	-0.545817	-1.07273	7.24244e-05	-0.361799	-1.1089
17508735	chr19:17508735:C:T	1.87386e-08	-1.59186	-1.28865	1.68734e-05	-1.62188	-1.30562
17508829	chr19:17508829:A:G	1.16322e-07	-0.513375	-0.54136	0.000126665	-0.320111	-0.591591
17508894	chr19:17508894:G:A	9.55417e-08	-1.69984e-10	-1.25154	9.09575e-05	-1.69984e-10	-1.24285
17509283	chr19:17509283:G:T	8.89389e-08	-1.69984e-10	-1.32315	8.43408e-05	-1.69984e-10	-1.31838
17509358	chr19:17509358:G:A	9.24576e-08	-1.69984e-10	-1.28435	8.79274e-05	-1.69984e-10	-1.27673
17509417	chr19:17509417:A:C	8.92689e-08	-1.69984e-10	-1.31945	8.47767e-05	-1.69984e-10	-1.31322
17509422	chr19:17509422:C:T	2.37088e-07	-1.69984e-10	-0.342668	0.000232084	-1.69984e-10	-0.306143
17509514	chr19:17509514:C:T	5.68933e-08	-0.555508	-1.21441	6.27246e-05	-0.352226	-1.26226
17509519	chr19:17509519:T:C	9.86963e-08	-1.69984e-10	-1.21905	9.4241e-05	-1.69984e-10	-1.20739
17509890	chr19:17509890:G:A	9.66057e-08	-1.69984e-10	-1.24046	9.07215e-05	-1.69984e-10	-1.24545
17509901	chr19:17509901:C:T	1.0105e-07	-1.69984e-10	-1.19548	9.41421e-05	-1.69984e-10	-1.20844
17510079	chr19:17510079:G:C	8.93485e-08	-1.69984e-10	-1.31855	8.4706e-05	-1.69984e-10	-1.31406
17510586	chr19:17510586:CTACTTTA:C	9.39162e-08	-1.2687	-3.3072e-10	9.07491e-05	-1.24515	-3.3072e-10
17510697	chr19:17510697:A:G	1.01104e-07	-1.69984e-10	-1.19495	9.41909e-05	-1.69984e-10	-1.20792
17510699	chr19:17510699:A:G	5.08726e-08	-0.678641	-1.20313	5.53908e-05	-0.485198	-1.25363
17510968	chr19:17510968:G:A	1.02138e-07	-1.69984e-10	-1.18478	9.50619e-05	-1.69984e-10	-1.19872
17511295	chr19:17511295:A:G	1.01715e-07	-1.69984e-10	-1.18892	9.47306e-05	-1.69984e-10	-1.20221
17511380	chr19:17511380:G:T	2.39273e-07	-1.69984e-10	-0.333494	0.000226454	-1.69984e-10	-0.330702
17511805	chr19:17511805:C:T	2.82627e-08	-1.17471	-1.29485	3.05646e-05	-1.02426	-1.30915
17512530	chr19:17512530:A:G	4.32955e-08	-0.766067	-1.27698	4.76858e-05	-0.616321	-1.27229
17512664	chr19:17512664:GCT:G	9.06795e-08	-1.69984e-10	-1.30377	8.49781e-05	-1.69984e-10	-1.31085
17512670	chr19:17512670:T:G	1.68828e-07	-1.69984e-10	-0.682221	0.000146026	-1.69984e-10	-0.769462
17512824	chr19:17512824:A:C	6.69591e-08	-1.60702	-3.3072e-10	6.6569e-05	-1.55501	-3.3072e-10
17513305	chr19:17513305:G:A	2.29804e-07	-1.69984e-10	-0.373871	0.000225498	-1.69984e-10	-0.334935
17513640	chr19:17513640:A:G	7.61564e-08	-0.478553	-0.999757	8.17169e-05	-0.282576	-1.06741
17513642	chr19:17513642:G:A	3.59341e-08	-1.07873	-1.15068	4.18769e-05	-0.93188	-1.08663
17513832	chr19:17513832:T:G	1.37138e-07	-1.69984e-10	-0.890115	0.000123353	-1.69984e-10	-0.938197
17513905	chr19:17513905:G:A	3.8024e-08	-1.07692	-1.09596	4.46514e-05	-0.930806	-1.02355
17514300	chr19:17514300:T:C	2.2209e-07	-1.69984e-10	-0.408017	0.000217949	-1.69984e-10	-0.368986
17514543	chr19:17514543:G:T	1.79749e-07	-1.69984e-10	-0.619535	0.000174292	-1.69984e-10	-0.592511
17514553	chr19:17514553:A:G	9.95371e-08	-1.69984e-10	-1.21057	9.27851e-05	-1.69984e-10	-1.22296
17514584	chr19:17514584:C:T	2.21674e-07	-1.69984e-10	-0.409892	0.000217532	-1.69984e-10	-0.370899
17514600	chr19:17514600:C:T	1.61737e-07	-1.69984e-10	-0.725126	0.000161295	-1.69984e-10	-0.670008
17514682	chr19:17514682:C:T	3.20387e-07	-1.69984e-10	-0.041568	0.000308826	-1.69984e-10	-0.0204652
17514683	chr19:17514683:A:G	5.14841e-08	-0.667131	-1.20269	5.56629e-05	-0.480981	-1.25295
17514929	chr19:17514929:GGC:G	2.21134e-07	-1.69984e-10	-0.412332	0.00021699	-1.69984e-10	-0.373393
17515349	chr19:17515349:C:T	1.31421e-07	-1.73046	0.797766	0.000140488	-1.76184	0.953713
17515523	chr19:17515523:A:G	2.22699e-07	-1.69984e-10	-0.405279	0.000218531	-1.69984e-10	-0.366318
17515573	chr19:17515573:G:A	9.39923e-08	-1.69984e-10	-1.26789	8.8172e-05	-1.69984e-10	-1.27395
17515624	chr19:17515624:T:C	1.43942e-07	-1.69984e-10	-0.841691	0.000132358	-1.69984e-10	-0.867731
17515638	chr19:17515638:G:A	1.4347e-07	-1.69984e-10	-0.844974	0.00013193	-1.69984e-10	-0.870972
17516296	chr19:17516296:C:T	6.79819e-08	-1.59186	-3.3072e-10	5.9536e-05	-1.66666	-3.3072e-10
17516324	chr19:17516324:C:T	2.13459e-07	-1.69984e-10	-0.447656	0.000201968	-1.69984e-10	-0.445134
17516741	chr19:17516741:C:T	1.1383e-07	-1.07639	-3.3072e-10	0.000107948	-1.07159	-3.3072e-10
17516782	chr19:17516782:T:C	6.27432e-08	-0.407509	-1.26454	6.96257e-05	-0.216558	-1.29355
17516829	chr19:17516829:C:T	3.42293e-07	-1.69984e-10	0.0245684	0.000308346	-1.69984e-10	-0.0220225
17516911	chr19:17516911:C:G	3.46128e-08	-1.03002	-1.23685	4.44957e-05	-0.730931	-1.22692
17517476	chr19:17517476:T:G	1.06729e-07	-1.69984e-10	-1.1408	9.89944e-05	-1.69984e-10	-1.15818
17517543	chr19:17517543:T:C	1.7433e-07	0.503369	-1.15352	0.000214902	0.831543	-1.21461
17517778	chr19:17517778:A:G	1.69503e-07	0.48994	-1.16817	0.000207687	0.809223	-1.22643
17517928	chr19:17517928:T:C	7.31192e-08	-0.236994	-1.28201	8.73219e-05	-0.0098465	-1.2738
17517933	chr19:17517933:C:A	1.31468e-07	-1.69984e-10	-0.932336	0.000127482	-1.69984e-10	-0.905272
17518122	chr19:17518122:AGCATTCAAAT:A	1.26202e-07	-1.69984e-10	-0.973217	0.00012221	-1.69984e-10	-0.947507
17518358	chr19:17518358:C:G	1.81059e-07	0.712663	-1.32494	0.000225433	0.991373	-1.3266
17518363	chr19:17518363:G:A	3.84911e-08	-1.47439	-0.686284	3.54657e-05	-1.53387	-0.650806
17519040	chr19:17519040:G:A	1.30605e-07	-1.69984e-10	-0.938924	0.00012663	-1.69984e-10	-0.911974
17519414	chr19:17519414:T:G	1.18925e-07	-1.69984e-10	-1.03261	0.000109656	-1.69984e-10	-1.05589
17519652	chr19:17519652:G:A	1.61237e-07	0.524235	-1.25246	0.000199031	0.8083	-1.26808
17519657	chr19:17519657:C:T	1.33578e-07	-1.69984e-10	-0.916413	0.000129622	-1.69984e-10	-0.888625
17520145	chr19:17520145:CT:C	2.48932e-08	-1.27799	-1.31851	2.36473e-05	-1.28429	-1.3057
17520147	chr19:17520147:T:C	2.54049e-08	-1.25374	-1.32242	2.40713e-05	-1.25984	-1.31239
17520437	chr19:17520437:T:C	3.2526e-08	-1.53517	-0.793893	2.90928e-05	-1.6668	-0.715958
17520495	chr19:17520495:A:G	9.04573e-08	-1.69984e-10	-1.30622	8.47411e-05	-1.69984e-10	-1.31364
17520496	chr19:17520496:A:G	1.2549e-07	-1.69984e-10	-0.978871	0.000118037	-1.69984e-10	-0.982249
17520523	chr19:17520523:C:G	2.28035e-07	-1.69984e-10	-0.381598	0.000216406	-1.69984e-10	-0.376088
17520793	chr19:17520793:C:T	7.09898e-07	-1.69984e-10	0.754022	0.000667872	-1.69984e-10	0.750853
17521012	chr19:17521012:G:A	5.68899e-08	-1.76998	-3.3072e-10	5.38149e-05	-1.76769	-3.3072e-10
17521040	chr19:17521040:C:T	9.11575e-08	-1.69984e-10	-1.29851	8.55642e-05	-1.69984e-10	-1.30398
17521096	chr19:17521096:G:C	8.90816e-08	-1.69984e-10	-1.32155	8.40575e-05	-1.69984e-10	-1.32174
17521418	chr19:17521418:A:T	2.54836e-07	-1.69984e-10	-0.270477	0.000237914	-1.69984e-10	-0.281337
17521618	chr19:17521618:G:A	4.39318e-07	-0.347666	0.621789	0.000567708	0.032628	0.555734
17521621	chr19:17521621:G:A	1.1199e-06	1.83871	-0.628814	0.0016818	2.35978	-0.685407
17521948	chr19:17521948:A:T	6.38009e-08	-1.68629	0.0309549	7.00718e-05	-1.68593	0.182208
17522023	chr19:17522023:G:A	9.69899e-08	-1.69984e-10	-1.23649	9.25423e-05	-1.69984e-10	-1.22558
17522263	chr19:17522263:A:C	1.08034e-07	-1.69984e-10	-1.12865	0.000103761	-1.69984e-10	-1.11116
17522698	chr19:17522698:C:T	2.04495e-07	-1.69984e-10	-0.490557	0.000193415	-1.69984e-10	-0.488408
17522800	chr19:17522800:C:T	2.63503e-07	-0.48224	0.245207	0.00034256	-0.113854	0.197055
17523124	chr19:17523124:A:G	5.43919e-08	-0.601141	-1.21374	4.8683e-05	-0.684634	-1.18328
17523185	chr19:17523185:G:T	7.64439e-08	-1.47454	-3.3072e-10	6.62957e-05	-1.55912	-3.3072e-10
17523404	chr19:17523404:G:A	8.93847e-08	-1.69984e-10	-1.31815	8.46191e-05	-1.69984e-10	-1.31508
17523696	chr19:17523696:C:G	8.91708e-08	-1.69984e-10	-1.32055	8.40082e-05	-1.69984e-10	-1.32233
17523719	chr19:17523719:A:G	1.72215e-07	-1.69984e-10	-0.662356	0.000153267	-1.69984e-10	-0.721065
17523769	chr19:17523769:C:T	1.0359e-07	-1.69984e-10	-1.17066	0.000100175	-1.69984e-10	-1.14633
17523902	chr19:17523902:T:C	9.91577e-08	-1.69984e-10	-1.21439	9.52888e-05	-1.69984e-10	-1.19633
17523982	chr19:17523982:G:A	1.56124e-07	-1.69984e-10	-0.760448	0.000153547	-1.69984e-10	-0.719239
17524288	chr19:17524288:C:T	1.55581e-08	-1.763	-1.30352	1.4496e-05	-1.7699	-1.30947
17524406	chr19:17524406:C:T	1.85454e-08	-1.70591	-1.18497	1.75319e-05	-1.66291	-1.22631
17524426	chr19:17524426:C:T	1.21745e-07	-1.69984e-10	-1.00917	0.000118184	-1.69984e-10	-0.981001
17524588	chr19:17524588:A:C	1.22755e-07	-1.69984e-10	-1.00091	0.000118955	-1.69984e-10	-0.9745
17524675	chr19:17524675:A:G	1.49654e-07	0.518816	-1.32159	7.00045e-05	-0.182251	-1.32243
17524881	chr19:17524881:G:A	1.10094e-07	-1.69984e-10	-1.10976	0.000104444	-1.69984e-10	-1.1046
17524915	chr19:17524915:T:C	9.73587e-08	-1.69984e-10	-1.2327	9.01779e-05	-1.69984e-10	-1.25146
17525421	chr19:17525421:C:T	1.24353e-07	-1.69984e-10	-0.987974	0.000118852	-1.69984e-10	-0.975365
17525626	chr19:17525626:C:T	3.57587e-07	-1.69984e-10	0.0682812	0.000323611	-1.69984e-10	0.0262975
17525731	chr19:17525731:A:G	2.65473e-08	-1.2055	-1.32668	2.79458e-05	-1.09629	-1.32669
17525783	chr19:17525783:A:G	2.51662e-08	-1.25931	-1.32629	2.63347e-05	-1.15556	-1.32679
17525913	chr19:17525913:A:G	2.47196e-08	-1.27676	-1.32674	2.61012e-05	-1.16527	-1.32599
17526051	chr19:17526051:T:C	3.00305e-08	-1.10434	-1.30455	3.23674e-05	-0.965481	-1.31061
17526236	chr19:17526236:C:T	1.34634e-07	-1.69984e-10	-0.908538	0.000130993	-1.69984e-10	-0.878104
17526291	chr19:17526291:C:T	1.42412e-07	-1.69984e-10	-0.852376	0.000138608	-1.69984e-10	-0.821596
17526299	chr19:17526299:C:T	1.31319e-07	-1.69984e-10	-0.933469	0.000127628	-1.69984e-10	-0.904126
17526473	chr19:17526473:C:T	1.40822e-07	-1.69984e-10	-0.863601	0.000128208	-1.69984e-10	-0.899593
17526504	chr19:17526504:G:A	1.0832e-07	-1.69984e-10	-1.12601	0.000100521	-1.69984e-10	-1.14288
17526753	chr19:17526753:CA:C	3.2667e-08	-1.76988	-0.554857	3.33758e-05	-1.77054	-0.474878
17526808	chr19:17526808:G:GC	9.82657e-08	-1.69984e-10	-1.22342	9.4507e-05	-1.69984e-10	-1.20457
17527332	chr19:17527332:G:A	9.21493e-08	-1.69984e-10	-1.28769	8.76817e-05	-1.69984e-10	-1.27953
17527851	chr19:17527851:C:T	8.87869e-08	-1.69984e-10	-1.32486	8.36472e-05	-1.69984e-10	-1.32664
17528576	chr19:17528576:A:C	1.00137e-07	-1.69984e-10	-1.20456	9.60444e-05	-1.69984e-10	-1.18843
17528671	chr19:17528671:C:T	9.56137e-08	-1.69984e-10	-1.25078	9.15205e-05	-1.69984e-10	-1.23668
17529190	chr19:17529190:C:T	9.93223e-08	-1.69984e-10	-1.21273	9.52511e-05	-1.69984e-10	-1.19673
17530064	chr19:17530064:AG:A	9.08901e-08	-1.69984e-10	-1.30145	8.50442e-05	-1.69984e-10	-1.31007
17530142	chr19:17530142:T:C	2.22272e-05	-1.69984e-10	4.19797	0.0338494	-1.69984e-10	4.67643
17530209	chr19:17530209:T:C	1.07962e-06	-1.69984e-10	1.17327	0.00121314	-1.69984e-10	1.34773
17530282	chr19:17530282:G:C	3.30732e-08	-0.986042	-1.32633	3.076e-05	-1.00288	-1.32415
17530406	chr19:17530406:G:A	1.71255e-08	-1.75917	-1.21136	1.7061e-05	-1.74614	-1.17031
17530582	chr19:17530582:G:A	2.8679e-08	-1.75109	-0.703844	3.04832e-05	-1.7351	-0.600968
17531232	chr19:17531232:C:T	2.18309e-08	-1.6615	-1.06627	2.22e-05	-1.60915	-1.044
17531263	chr19:17531263:A:G	3.72801e-08	-1.37776	-0.814874	2.89095e-05	-1.47233	-0.916746
17531293	chr19:17531293:T:C	6.35785e-08	-1.52492	-0.133907	5.0363e-05	-1.60668	-0.227307
17531621	chr19:17531621:C:A	1.03496e-07	-1.69984e-10	-1.17156	9.70697e-05	-1.69984e-10	-1.17782
17531664	chr19:17531664:G:A	7.01291e-08	-1.56076	-3.3072e-10	6.64982e-05	-1.55607	-3.3072e-10
17531695	chr19:17531695:G:C	4.0778e-08	-1.37244	-0.730518	3.22583e-05	-1.47571	-0.803753
17531869	chr19:17531869:C:A	4.53575e-08	-1.36417	-0.632351	3.59063e-05	-1.45982	-0.712512
17531950	chr19:17531950:T:C	1.87832e-08	-1.55421	-1.32392	1.52658e-05	-1.70124	-1.32639
17532055	chr19:17532055:T:C	2.12329e-08	-1.55262	-1.20293	1.69395e-05	-1.70202	-1.22158
17532072	chr19:17532072:G:A	1.94368e-08	-1.52466	-1.31927	1.59275e-05	-1.6788	-1.30639
17532124	chr19:17532124:T:C	1.11676e-07	-1.69984e-10	-1.0955	0.000109694	-1.69984e-10	-1.05555
17532125	chr19:17532125:G:A	1.09745e-07	-1.69984e-10	-1.11294	0.000107626	-1.69984e-10	-1.07458
17532138	chr19:17532138:T:C	1.12982e-07	-1.69984e-10	-1.08387	0.000111071	-1.69984e-10	-1.04308
17532188	chr19:17532188:C:T	1.13904e-07	-1.69984e-10	-1.07574	0.000112057	-1.69984e-10	-1.03424
17532256	chr19:17532256:T:C	3.74716e-08	-1.58758	-0.599939	3.06179e-05	-1.72622	-0.605444
17532316	chr19:17532316:C:T	1.14483e-07	-1.69984e-10	-1.07068	0.000112696	-1.69984e-10	-1.02855
17532442	chr19:17532442:G:A	1.08784e-07	-1.69984e-10	-1.12174	0.000106772	-1.69984e-10	-1.08255
17533011	chr19:17533011:G:A	1.3804e-07	-1.69984e-10	-0.883554	0.000130991	-1.69984e-10	-0.878115
17533137	chr19:17533137:C:T	9.15633e-08	-1.69984e-10	-1.29407	8.75913e-05	-1.69984e-10	-1.28056
17533224	chr19:17533224:A:G	7.76665e-07	-1.69984e-10	0.84391	0.00081105	-1.69984e-10	0.945085
17533238	chr19:17533238:C:T	9.19755e-08	-1.69984e-10	-1.28958	8.69968e-05	-1.69984e-10	-1.28737
17533492	chr19:17533492:C:T	5.83675e-08	-1.74434	-3.3072e-10	5.72644e-05	-1.70557	-3.3072e-10
17533625	chr19:17533625:C:T	1.71166e-07	-1.69984e-10	-0.668463	0.000155832	-1.69984e-10	-0.704463
17534660	chr19:17534660:G:A	5.73828e-08	-1.76135	-3.3072e-10	5.37801e-05	-1.76834	-3.3072e-10
17534664	chr19:17534664:A:G	5.71325e-08	-1.76573	-3.3072e-10	5.36677e-05	-1.77043	-3.3072e-10
17534747	chr19:17534747:C:T	1.32112e-07	-1.69984e-10	-0.927445	0.000122572	-1.69984e-10	-0.944548
17534752	chr19:17534752:C:G	1.42387e-07	-1.69984e-10	-0.852549	0.000131827	-1.69984e-10	-0.871751
17535044	chr19:17535044:A:G	9.84291e-07	-1.69984e-10	1.08082	0.00103385	-1.69984e-10	1.1878
17535169	chr19:17535169:C:T	1.33604e-07	-1.69984e-10	-0.916217	0.000132219	-1.69984e-10	-0.868787
17535315	chr19:17535315:A:C	1.07162e-07	-1.69984e-10	-1.13676	0.000104593	-1.69984e-10	-1.10317
17535599	chr19:17535599:T:C	1.06704e-07	-1.69984e-10	-1.14104	0.000104105	-1.69984e-10	-1.10784
17535884	chr19:17535884:G:A	1.54945e-07	-1.69984e-10	-0.76803	0.000138703	-1.69984e-10	-0.82091
17536115	chr19:17536115:G:A	9.31341e-08	-1.69984e-10	-1.27706	8.56483e-05	-1.69984e-10	-1.30299
17536347	chr19:17536347:C:T	1.04252e-07	-1.69984e-10	-1.16429	0.000102077	-1.69984e-10	-1.12751
17536357	chr19:17536357:A:T	1.06916e-07	-1.69984e-10	-1.13905	0.000104916	-1.69984e-10	-1.10008
17536505	chr19:17536505:A:T	2.4931e-07	-1.69984e-10	-0.292403	0.000262822	-1.69984e-10	-0.181767
17536528	chr19:17536528:T:C	2.07392e-07	-0.176063	-0.300423	0.000225598	0.0419891	-0.37648
17536703	chr19:17536703:T:C	1.54757e-07	-1.69984e-10	-0.769239	0.000137949	-1.69984e-10	-0.826363
17536791	chr19:17536791:GCAGGAAAATCA:G	1.01804e-07	-1.69984e-10	-1.18805	9.46291e-05	-1.69984e-10	-1.20328
17536939	chr19:17536939:C:T	5.82829e-08	-1.49812	-0.247669	4.55234e-05	-1.57563	-0.359391
17537257	chr19:17537257:G:A	1.52374e-07	-1.69984e-10	-0.784758	0.000135944	-1.69984e-10	-0.841005
17537541	chr19:17537541:T:C	6.92689e-08	-1.5731	-3.3072e-10	8.02909e-05	-1.36759	-3.3072e-10
17537603	chr19:17537603:G:A	1.84271e-07	-1.69984e-10	-0.594689	0.000165224	-1.69984e-10	-0.645941
17537857	chr19:17537857:A:G	1.63833e-07	-1.69984e-10	-0.712249	0.00015871	-1.69984e-10	-0.686166
17538182	chr19:17538182:C:T	1.01569e-07	-1.69984e-10	-1.19036	9.76902e-05	-1.69984e-10	-1.17144
17538188	chr19:17538188:G:A	1.88406e-08	-1.75648	-1.11861	1.87104e-05	-1.77119	-1.05297
17538397	chr19:17538397:C:G	1.82262e-08	-1.76391	-1.14434	1.70852e-05	-1.77095	-1.14408
17538484	chr19:17538484:G:A	1.16057e-07	-1.69984e-10	-1.05702	0.000107202	-1.69984e-10	-1.07853
17538542	chr19:17538542:G:A	9.68295e-08	-1.69984e-10	-1.23815	9.08351e-05	-1.69984e-10	-1.2442
17538620	chr19:17538620:G:GA	8.86306e-08	-1.69984e-10	-1.32662	8.36794e-05	-1.69984e-10	-1.32625
17538651	chr19:17538651:A:G	1.71059e-07	-1.69984e-10	-0.669091	0.000165857	-1.69984e-10	-0.642121
17538771	chr19:17538771:A:C	9.11386e-08	-1.69984e-10	-1.29872	8.63607e-05	-1.69984e-10	-1.29471
17538804	chr19:17538804:G:C	8.90075e-08	-1.69984e-10	-1.32238	8.3784e-05	-1.69984e-10	-1.325
17539244	chr19:17539244:G:A	2.32754e-08	-1.37989	-1.28381	2.03661e-05	-1.51086	-1.22851
17539356	chr19:17539356:G:A	1.84143e-07	-1.69984e-10	-0.595386	0.000165114	-1.69984e-10	-0.646611
17539416	chr19:17539416:G:C	2.22511e-07	-1.69984e-10	-0.406122	0.000200747	-1.69984e-10	-0.451199
17539420	chr19:17539420:C:A	1.64584e-08	-1.77101	-1.23925	1.56309e-05	-1.76793	-1.23607
17539775	chr19:17539775:T:G	1.07114e-07	-1.69984e-10	-1.1372	0.000105129	-1.69984e-10	-1.09806
17539816	chr19:17539816:GA:G	9.66787e-08	-1.69984e-10	-1.23971	9.06238e-05	-1.69984e-10	-1.24653
17540416	chr19:17540416:C:T	9.80746e-08	-1.69984e-10	-1.22537	9.19546e-05	-1.69984e-10	-1.23195
17540561	chr19:17540561:A:G	3.40642e-08	-1.28814	-0.994712	2.707e-05	-1.55159	-0.903226
17540827	chr19:17540827:G:A	1.02343e-07	-1.18277	-3.3072e-10	0.00010782	-1.07278	-3.3072e-10
17540941	chr19:17540941:G:T	1.09359e-07	-1.69984e-10	-1.11647	0.000107549	-1.69984e-10	-1.0753
17541025	chr19:17541025:C:T	2.1886e-08	-1.53105	-1.1942	2.19731e-05	-1.49684	-1.16659
17541083	chr19:17541083:T:C	1.08975e-07	-1.69984e-10	-1.11998	0.000107136	-1.69984e-10	-1.07914
17541752	chr19:17541752:C:T	2.54274e-07	-1.69984e-10	-0.272684	0.000228492	-1.69984e-10	-0.321745
17542077	chr19:17542077:C:T	1.09359e-07	-1.69984e-10	-1.11647	0.000107549	-1.69984e-10	-1.0753
17542079	chr19:17542079:G:A	2.37431e-07	-1.69984e-10	-0.34122	0.000212945	-1.69984e-10	-0.392213
17542350	chr19:17542350:C:G	1.04859e-07	-1.69984e-10	-1.15848	0.000102702	-1.69984e-10	-1.12141
17542471	chr19:17542471:G:T	8.87277e-08	-1.69984e-10	-1.32553	8.3634e-05	-1.69984e-10	-1.32679
17542488	chr19:17542488:C:T	3.71887e-07	-1.69984e-10	0.10749	0.000349238	-1.69984e-10	0.102508
17542489	chr19:17542489:G:A	1.7722e-08	-1.76006	-1.17623	1.70419e-05	-1.77025	-1.14732
17542617	chr19:17542617:G:T	1.55358e-08	-1.75475	-1.31321	1.43154e-05	-1.77117	-1.32074
17542668	chr19:17542668:C:T	1.29198e-07	-1.69984e-10	-0.949754	0.000120073	-1.69984e-10	-0.965149
17543372	chr19:17543372:C:T	3.69329e-08	-1.54888	-0.653118	3.35733e-05	-1.59896	-0.640555
17543373	chr19:17543373:G:A	1.50779e-08	-1.77119	-1.32668	1.43022e-05	-1.76618	-1.32665
17543611	chr19:17543611:C:T	1.16549e-07	-1.69984e-10	-1.05279	0.000108658	-1.69984e-10	-1.06504
17543947	chr19:17543947:G:A	2.2302e-08	-1.46986	-1.23656	1.73978e-05	-1.62348	-1.27342
17543987	chr19:17543987:G:A	2.18383e-07	-1.69984e-10	-0.424847	0.000196066	-1.69984e-10	-0.474792
17544229	chr19:17544229:G:A	5.17389e-08	-1.52457	-0.340321	4.0765e-05	-1.59814	-0.447279
17544273	chr19:17544273:G:A	2.64145e-08	-1.34618	-1.191	2.35302e-05	-1.42183	-1.17313
17544437	chr19:17544437:C:T	1.03626e-07	-1.69984e-10	-1.17031	9.92572e-05	-1.69984e-10	-1.15553
17544623	chr19:17544623:A:G	1.18244e-07	-1.69984e-10	-1.03835	0.000116791	-1.69984e-10	-0.992861
17544999	chr19:17544999:C:CA	1.06431e-07	-1.69984e-10	-1.1436	0.00010259	-1.69984e-10	-1.12251
17545615	chr19:17545615:G:A	5.94105e-08	-1.72663	-3.3072e-10	5.65925e-05	-1.71737	-3.3072e-10
17545776	chr19:17545776:C:T	8.87127e-08	-1.69984e-10	-1.3257	8.41824e-05	-1.69984e-10	-1.32026
17545916	chr19:17545916:G:A	1.18405e-07	-1.69984e-10	-1.03699	0.000116899	-1.69984e-10	-0.991932
17546032	chr19:17546032:G:A	5.43591e-07	-1.69984e-10	0.487098	0.000472833	-1.69984e-10	0.405497
17546231	chr19:17546231:A:G	1.22076e-07	-1.69984e-10	-1.00646	0.000115923	-1.69984e-10	-1.00032
17546505	chr19:17546505:G:A	1.17232e-07	-1.69984e-10	-1.04695	0.000111324	-1.69984e-10	-1.0408
17547515	chr19:17547515:C:T	8.88471e-08	-1.69984e-10	-1.32418	8.37217e-05	-1.69984e-10	-1.32575
17547913	chr19:17547913:A:C	2.37019e-08	-1.55171	-1.09383	2.05477e-05	-1.71211	-1.01839
17548122	chr19:17548122:C:T	1.68025e-07	-1.69984e-10	-0.686985	0.000164834	-1.69984e-10	-0.648306
17548705	chr19:17548705:C:T	4.22633e-08	-1.57545	-0.491734	3.82883e-05	-1.63122	-0.476875
17548874	chr19:17548874:C:T	2.3029e-08	-1.73795	-0.936396	2.49981e-05	-1.68616	-0.848284
17549149	chr19:17549149:A:T	1.1935e-07	-1.69984e-10	-1.02903	0.000109402	-1.69984e-10	-1.05821
17549237	chr19:17549237:G:A	1.08685e-07	-1.69984e-10	-1.12264	0.000101508	-1.69984e-10	-1.13311
17549799	chr19:17549799:G:A	2.89696e-08	-1.5717	-0.873153	2.61304e-05	-1.62589	-0.864253
17549825	chr19:17549825:TC:T	2.77793e-08	-1.1724	-1.31441	1.96736e-05	-1.45504	-1.31893
17549962	chr19:17549962:G:A	8.86507e-08	-1.69984e-10	-1.32639	8.36399e-05	-1.69984e-10	-1.32672
17550132	chr19:17550132:C:G	5.69853e-08	-1.76831	-3.3072e-10	5.42985e-05	-1.75875	-3.3072e-10
17550250	chr19:17550250:C:G	2.11482e-08	-1.58487	-1.17468	1.84246e-05	-1.72844	-1.11112
17550445	chr19:17550445:T:A	1.68178e-08	-1.76751	-1.22115	1.57946e-05	-1.77117	-1.2224
17550579	chr19:17550579:T:A	2.46077e-08	-1.30229	-1.30575	1.77979e-05	-1.5571	-1.31706
17550590	chr19:17550590:C:T	7.04642e-08	-1.55599	-3.3072e-10	6.52087e-05	-1.57565	-3.3072e-10
17551119	chr19:17551119:T:C	1.03947e-07	-1.69984e-10	-1.16721	0.000101585	-1.69984e-10	-1.13235
17551389	chr19:17551389:C:T	2.35801e-08	-1.43936	-1.21134	1.78467e-05	-1.64541	-1.22602
17551807	chr19:17551807:G:A	1.50909e-08	-1.77051	-1.32649	1.43668e-05	-1.76187	-1.32646
17551981	chr19:17551981:AG:A	1.49846e-07	-1.69984e-10	-0.801493	0.000142812	-1.69984e-10	-0.791716
17552052	chr19:17552052:T:A	5.69016e-08	-1.76978	-3.3072e-10	5.36363e-05	-1.77102	-3.3072e-10
17552245	chr19:17552245:ATTT:A	4.5317e-08	-1.5239	-0.473515	4.08871e-05	-1.58004	-0.462387
17552612	chr19:17552612:T:G	9.90349e-08	-1.69984e-10	-1.21563	9.39056e-05	-1.69984e-10	-1.21095
17553114	chr19:17553114:T:C	1.2737e-07	-1.69984e-10	-0.964004	0.000123364	-1.69984e-10	-0.938105
17553117	chr19:17553117:T:C	2.15902e-06	-1.69984e-10	1.86631	0.00182004	-1.69984e-10	1.75337
17553281	chr19:17553281:C:T	2.44363e-08	-1.67743	-0.937597	1.99141e-05	-1.74219	-1.01963
17553609	chr19:17553609:G:A	4.53638e-08	-1.55089	-0.445497	4.22267e-05	-1.63834	-0.371853
17553987	chr19:17553987:C:T	1.81863e-08	-1.63241	-1.27802	1.65011e-05	-1.68091	-1.2689
17554084	chr19:17554084:A:G	6.42013e-08	-1.64907	-3.3072e-10	7.14426e-05	-1.48435	-3.3072e-10
17554154	chr19:17554154:G:A	1.79146e-08	-1.77108	-1.15441	1.69359e-05	-1.76806	-1.15575
17554300	chr19:17554300:C:T	2.46491e-08	-1.28632	-1.32004	1.82098e-05	-1.55324	-1.29804
17554436	chr19:17554436:T:C	2.99858e-08	-1.46048	-0.949891	2.15774e-05	-1.60904	-1.07255
17554444	chr19:17554444:T:C	6.5977e-08	-1.62179	-3.3072e-10	7.48402e-05	-1.43789	-3.3072e-10
17555058	chr19:17555058:C:T	1.80623e-06	-1.69984e-10	1.6879	0.00150684	-1.69984e-10	1.56452
17555121	chr19:17555121:T:G	3.9271e-08	-1.76222	-0.378391	3.15686e-05	-1.77004	-0.531036
17555262	chr19:17555262:T:C	9.44234e-08	-1.69984e-10	-1.26331	9.13192e-05	-1.69984e-10	-1.23888
17555542	chr19:17555542:A:G	4.01016e-08	-1.76217	-0.357513	3.21774e-05	-1.7701	-0.51188
17555550	chr19:17555550:C:G	2.42622e-07	-1.69984e-10	-0.319595	0.000216557	-1.69984e-10	-0.375393
17555649	chr19:17555649:G:A	8.87098e-08	-1.69984e-10	-1.32573	8.36814e-05	-1.69984e-10	-1.32623
17556110	chr19:17556110:C:T	2.64714e-08	-1.58388	-0.951153	1.98101e-05	-1.69238	-1.07467
17556765	chr19:17556765:T:G	9.40979e-08	-1.69984e-10	-1.26676	8.80206e-05	-1.69984e-10	-1.27567
17557161	chr19:17557161:T:C	2.921e-08	-1.15194	-1.28465	2.12126e-05	-1.45633	-1.24232
17557265	chr19:17557265:A:AG	1.60037e-06	-1.69984e-10	1.56689	0.00127449	-1.69984e-10	1.39706
17557324	chr19:17557324:C:T	2.83916e-08	-1.5459	-0.91911	2.08955e-05	-1.66597	-1.04774
17557644	chr19:17557644:C:T	3.15869e-08	-1.63972	-0.718634	2.94427e-05	-1.70642	-0.664382
17557853	chr19:17557853:C:T	8.9391e-08	-1.69984e-10	-1.31808	8.38984e-05	-1.69984e-10	-1.32364
17557881	chr19:17557881:C:T	8.27858e-08	-1.39484	-3.3072e-10	8.84279e-05	-1.27106	-3.3072e-10
17557974	chr19:17557974:G:A	1.28745e-07	-0.953269	-3.3072e-10	0.000123071	-0.940479	-3.3072e-10
17558086	chr19:17558086:C:T	9.6878e-08	-1.69984e-10	-1.23765	9.26897e-05	-1.69984e-10	-1.22399
17558311	chr19:17558311:G:A	8.66516e-07	-1.69984e-10	0.953382	0.000721143	-1.69984e-10	0.827593
17558415	chr19:17558415:T:C	2.98239e-08	-1.19246	-1.22333	2.08659e-05	-1.46813	-1.247
17558522	chr19:17558522:G:A	3.20518e-08	-1.15329	-1.19045	2.18312e-05	-1.44948	-1.22042
17558548	chr19:17558548:G:T	2.83363e-08	-1.15294	-1.31402	2.02611e-05	-1.45621	-1.28833
17559323	chr19:17559323:C:T	6.90492e-08	-1.57628	-3.3072e-10	6.13207e-05	-1.63713	-3.3072e-10
17559392	chr19:17559392:C:T	4.0096e-08	-1.76676	-0.353066	3.23238e-05	-1.76742	-0.51002
17559881	chr19:17559881:G:A	1.15069e-07	-1.69984e-10	-1.06557	0.000110792	-1.69984e-10	-1.04559
17560166	chr19:17560166:C:G	9.44675e-08	-1.69984e-10	-1.26284	9.24438e-05	-1.69984e-10	-1.22664
17560572	chr19:17560572:G:A	3.35712e-07	-1.69984e-10	0.0051557	0.000298339	-1.69984e-10	-0.0550133
17560573	chr19:17560573:G:A	1.74483e-08	-1.75937	-1.19248	1.72002e-05	-1.77119	-1.13713
17561605	chr19:17561605:C:T	3.23467e-08	-1.34419	-0.990399	2.46836e-05	-1.46408	-1.08303
17561645	chr19:17561645:A:C	2.58035e-07	-1.69984e-10	-0.258005	0.000237358	-1.69984e-10	-0.283676
17561773	chr19:17561773:G:A	4.11385e-08	-1.7675	-0.326653	3.98853e-05	-1.77119	-0.296046
17562499	chr19:17562499:C:T	3.77396e-08	-1.75373	-0.426663	3.6672e-05	-1.76675	-0.384481
17562652	chr19:17562652:A:G	9.72583e-08	-1.69984e-10	-1.23373	9.59396e-05	-1.69984e-10	-1.18953
17563432	chr19:17563432:C:A	8.25182e-08	-1.39808	-3.3072e-10	7.16523e-05	-1.48142	-3.3072e-10
17563661	chr19:17563661:T:A	9.01385e-08	-1.69984e-10	-1.30975	8.62357e-05	-1.69984e-10	-1.29616
17563770	chr19:17563770:C:T	8.8725e-08	-1.69984e-10	-1.32556	8.38312e-05	-1.69984e-10	-1.32444
17563773	chr19:17563773:T:C	9.03046e-08	-1.69984e-10	-1.30791	8.64476e-05	-1.69984e-10	-1.29371
17563891	chr19:17563891:TTCTC:T	3.52294e-08	-1.76968	-0.479541	2.89008e-05	-1.76319	-0.626189
17563955	chr19:17563955:C:T	1.57751e-08	-1.77093	-1.28173	1.52936e-05	-1.75907	-1.26674
17564470	chr19:17564470:G:A	2.00392e-08	-1.62245	-1.19096	1.81664e-05	-1.67753	-1.17614
17564917	chr19:17564917:T:C	3.31742e-08	-1.18327	-1.12606	2.25316e-05	-1.4777	-1.16063
17565367	chr19:17565367:G:A	3.53566e-07	-1.69984e-10	0.0569719	0.000313787	-1.69984e-10	-0.00453032
17565995	chr19:17565995:C:T	3.04281e-08	-1.21991	-1.17582	2.09089e-05	-1.50585	-1.20722
17566320	chr19:17566320:G:A	4.76765e-08	-1.18176	-0.764903	3.44329e-05	-1.3251	-0.889135
17566541	chr19:17566541:A:G	5.67619e-08	-1.76566	-0.00657511	5.51647e-05	-1.77107	0.0281532
17566972	chr19:17566972:G:A	5.07776e-08	-1.77046	-0.113183	4.95329e-05	-1.76993	-0.0806771
17567171	chr19:17567171:G:A	1.99267e-07	-0.516455	-3.3072e-10	0.000161541	-0.668485	-3.3072e-10
17567178	chr19:17567178:T:A	1.29749e-07	-1.69984e-10	-0.945494	0.000125902	-1.69984e-10	-0.917737
17567268	chr19:17567268:C:T	2.07799e-08	-1.5752	-1.20192	1.86834e-05	-1.63723	-1.18838
17567642	chr19:17567642:A:G	2.86616e-08	-1.36718	-1.08836	2.06309e-05	-1.54163	-1.18483
17567849	chr19:17567849:T:C	3.32536e-07	-1.69984e-10	-0.00435077	0.00029563	-1.69984e-10	-0.0641374
17568233	chr19:17568233:G:A	2.6794e-08	-1.77115	-0.751773	2.29175e-05	-1.7513	-0.870049
17568418	chr19:17568418:T:C	3.23989e-08	-1.27755	-1.05542	2.26343e-05	-1.54951	-1.08427
17568483	chr19:17568483:G:A	3.29786e-07	-1.69984e-10	-0.0126538	0.000293246	-1.69984e-10	-0.0722327
17568661	chr19:17568661:C:T	8.87145e-08	-1.69984e-10	-1.32568	8.36639e-05	-1.69984e-10	-1.32644
17568788	chr19:17568788:A:G	3.53483e-08	-1.24599	-0.999862	2.43735e-05	-1.52824	-1.03151
17569519	chr19:17569519:C:A	1.34684e-07	-0.908168	-3.3072e-10	0.000136518	-0.836787	-3.3072e-10
17569757	chr19:17569757:G:A	2.02381e-08	-1.5921	-1.21143	1.83213e-05	-1.64669	-1.19849
17570113	chr19:17570113:T:G	9.01848e-08	-1.69984e-10	-1.30924	8.48635e-05	-1.69984e-10	-1.3122
17570128	chr19:17570128:T:G	3.77185e-08	-1.17723	-1.00371	2.82082e-05	-1.31364	-1.09999
17570334	chr19:17570334:G:A	1.56642e-08	-1.76499	-1.29473	1.53306e-05	-1.74147	-1.28192
17570335	chr19:17570335:G:GGT	8.87145e-08	-1.69984e-10	-1.32568	8.36639e-05	-1.69984e-10	-1.32644
17570780	chr19:17570780:G:C	8.87917e-08	-1.69984e-10	-1.32481	8.37107e-05	-1.69984e-10	-1.32588
17570945	chr19:17570945:A:T	1.57377e-08	-1.75909	-1.29595	1.51601e-05	-1.73928	-1.29529
17571333	chr19:17571333:T:C	3.13537e-08	-1.20903	-1.15673	2.15285e-05	-1.49364	-1.19023
17571387	chr19:17571387:G:A	4.19514e-07	-1.69984e-10	0.227998	0.000380115	-1.69984e-10	0.187229
17571453	chr19:17571453:T:A	2.06111e-07	-1.69984e-10	-0.482685	0.000195208	-1.69984e-10	-0.479181
17572240	chr19:17572240:G:A	8.87263e-08	-1.69984e-10	-1.32554	8.36704e-05	-1.69984e-10	-1.32636
17573303	chr19:17573303:G:A	2.56372e-08	-1.3475	-1.21956	2.07417e-05	-1.52437	-1.19673
17573342	chr19:17573342:A:G	7.44456e-08	-1.50103	-3.3072e-10	6.76695e-05	-1.53861	-3.3072e-10
17573824	chr19:17573824:T:A	1.00027e-07	-1.69984e-10	-1.20565	9.31778e-05	-1.69984e-10	-1.21873
17573887	chr19:17573887:C:T	4.41909e-08	-1.12165	-0.900934	3.22976e-05	-1.26633	-1.01192
17573914	chr19:17573914:C:T	5.37532e-08	-1.76338	-0.0633115	5.17228e-05	-1.77046	-0.0368876
17574113	chr19:17574113:CA:C	9.76712e-08	-1.69984e-10	-1.22949	9.63327e-05	-1.69984e-10	-1.18544
17574324	chr19:17574324:T:C	3.71946e-08	-1.76725	-0.427684	3.01274e-05	-1.76624	-0.581569
17575125	chr19:17575125:C:T	2.8014e-07	-1.69984e-10	-0.175811	0.00025091	-1.69984e-10	-0.228148
17575137	chr19:17575137:C:T	1.21758e-07	-1.70164	0.692578	0.000136542	-1.72408	0.887465
17575259	chr19:17575259:T:G	9.25282e-08	-1.69984e-10	-1.28359	9.00404e-05	-1.69984e-10	-1.25299
17575406	chr19:17575406:C:T	2.98665e-08	-1.69256	-0.7218	2.96229e-05	-1.65975	-0.704942
17575422	chr19:17575422:T:C	3.07322e-07	-1.68203	1.59882	0.000302779	-1.59481	1.55457
17575530	chr19:17575530:C:T	4.78734e-08	-1.76767	-0.174873	4.61764e-05	-1.7712	-0.149577
17575835	chr19:17575835:T:C	2.79894e-07	-1.69984e-10	-0.176689	0.00025072	-1.69984e-10	-0.228906
17575972	chr19:17575972:A:G	2.69883e-08	-1.18911	-1.32659	1.90788e-05	-1.48641	-1.31826
17576450	chr19:17576450:C:T	2.46919e-08	-1.74564	-0.85898	2.05302e-05	-1.77113	-0.960218
17577120	chr19:17577120:T:C	9.09735e-08	-1.69984e-10	-1.30053	8.47906e-05	-1.69984e-10	-1.31306
17577741	chr19:17577741:G:A	2.632e-07	-1.69984e-10	-0.238185	0.000243698	-1.69984e-10	-0.257314
17577984	chr19:17577984:G:A	2.38312e-06	-1.69984e-10	1.96507	0.00196373	-1.69984e-10	1.82936
17578005	chr19:17578005:T:G	1.3296e-07	-1.69984e-10	-0.92105	0.000122967	-1.69984e-10	-0.941327
17578289	chr19:17578289:C:T	1.10861e-07	-1.10282	-3.3072e-10	0.000104672	-1.10242	-3.3072e-10
17578494	chr19:17578494:C:T	9.25691e-08	-1.69984e-10	-1.28314	8.83826e-05	-1.69984e-10	-1.27157
17578579	chr19:17578579:G:T	1.17486e-07	-1.69984e-10	-1.04478	0.00011341	-1.69984e-10	-1.02224
17579064	chr19:17579064:G:A	2.65267e-08	-1.61502	-0.917931	2.26793e-05	-1.69151	-0.940276
17579773	chr19:17579773:C:T	2.30828e-06	-1.69984e-10	1.93316	0.00191273	-1.69984e-10	1.80304
17580477	chr19:17580477:C:T	9.17306e-08	-1.69984e-10	-1.29224	8.57172e-05	-1.69984e-10	-1.30219
17580942	chr19:17580942:C:T	4.49487e-08	-1.33518	-0.670395	3.59344e-05	-1.39656	-0.774986
17581025	chr19:17581025:G:A	9.55346e-08	-1.69984e-10	-1.25161	8.87156e-05	-1.69984e-10	-1.26781
17581055	chr19:17581055:G:A	9.31824e-08	-1.69984e-10	-1.27654	8.59441e-05	-1.69984e-10	-1.29955
17581843	chr19:17581843:T:G	2.82918e-06	-1.69984e-10	2.13664	0.00240037	-1.69984e-10	2.03014
17582013	chr19:17582013:A:G	5.21161e-07	-1.69984e-10	0.444961	0.000451081	-1.69984e-10	0.358402
17582110	chr19:17582110:T:C	2.39807e-08	-1.4875	-1.14635	2.28737e-05	-1.43811	-1.18515
17582160	chr19:17582160:T:C	1.04599e-07	-1.69984e-10	-1.16097	9.97315e-05	-1.69984e-10	-1.15076
17582177	chr19:17582177:A:G	9.88351e-08	-1.70384	0.486196	7.07343e-05	-1.74987	0.255557
17582397	chr19:17582397:T:C	8.56986e-08	-0.039753	-1.32051	5.39185e-05	-0.45943	-1.30634
17582450	chr19:17582450:T:G	1.00274e-07	-1.69984e-10	-1.20319	9.51918e-05	-1.69984e-10	-1.19735
17582641	chr19:17582641:G:A	1.19417e-07	-0.386902	-0.64158	0.000123949	-0.229539	-0.703837
17582796	chr19:17582796:C:G	4.02935e-07	-1.69984e-10	0.187677	0.000356013	-1.69984e-10	0.121723
17582871	chr19:17582871:G:A	1.83939e-07	0.250394	-0.846888	0.000109276	-0.167519	-0.891852
17582996	chr19:17582996:A:G	1.42116e-07	-1.69984e-10	-0.854456	0.000138192	-1.69984e-10	-0.8246
17583109	chr19:17583109:T:C	1.06449e-07	-1.69984e-10	-1.14343	9.59753e-05	-1.69984e-10	-1.18915
17583316	chr19:17583316:G:T	3.99001e-08	-0.810146	-1.31457	2.7364e-05	-1.11724	-1.32677
17583459	chr19:17583459:C:A	2.95433e-08	-1.11727	-1.30797	2.12179e-05	-1.39428	-1.30412
17583636	chr19:17583636:C:T	4.74239e-06	-1.69984e-10	2.6532	0.00384882	-1.69984e-10	2.50228
17583768	chr19:17583768:AACAG:A	1.63083e-08	-1.76024	-1.25919	1.63147e-05	-1.76646	-1.19472
17583850	chr19:17583850:G:A	6.1014e-08	-1.7	-3.3072e-10	5.9205e-05	-1.67224	-3.3072e-10
17583926	chr19:17583926:C:T	4.05311e-08	-1.179	-0.930025	3.38556e-05	-1.45802	-0.773121
17584180	chr19:17584180:C:T	3.19824e-08	-1.36866	-0.97725	3.19913e-05	-1.36804	-0.919742
17584244	chr19:17584244:G:A	2.3094e-08	-1.47179	-1.19973	2.29985e-05	-1.46688	-1.15093
17584463	chr19:17584463:G:A	2.11891e-07	-1.69984e-10	-0.455029	0.00019232	-1.69984e-10	-0.494085
17584484	chr19:17584484:G:C	2.37399e-07	-1.69984e-10	-0.341358	0.00023379	-1.69984e-10	-0.29882
17584640	chr19:17584640:A:G	4.4228e-08	-0.992501	-1.02924	3.47964e-05	-1.31103	-0.892702
17584736	chr19:17584736:G:A	1.155e-07	-1.69984e-10	-1.06183	0.000109904	-1.69984e-10	-1.05363
17584922	chr19:17584922:G:A	9.66251e-08	0.0235476	-1.26381	5.69393e-05	-0.409341	-1.30192
17585194	chr19:17585194:GCCTT:G	4.82655e-07	-1.69984e-10	0.368203	0.000407942	-1.69984e-10	0.257881
17585288	chr19:17585288:G:A	6.52209e-08	-0.364039	-1.26928	6.8895e-05	-0.238672	-1.28199
17585294	chr19:17585294:T:C	1.58853e-08	-1.75727	-1.28844	1.59556e-05	-1.77117	-1.21226
17585362	chr19:17585362:AT:A	1.21756e-07	-1.69984e-10	-1.00908	0.00011557	-1.69984e-10	-1.00337
17585467	chr19:17585467:C:T	1.38198e-07	-1.69984e-10	-0.882412	0.000127398	-1.69984e-10	-0.905931
17585474	chr19:17585474:C:G	1.24924e-07	-0.609712	-0.37368	0.000127775	-0.529131	-0.373843
17585669	chr19:17585669:G:A	1.77487e-08	-1.64735	-1.28744	1.84502e-05	-1.55907	-1.2791
17585755	chr19:17585755:G:A	1.25233e-07	-1.69984e-10	-0.980922	0.000120115	-1.69984e-10	-0.964793
17585773	chr19:17585773:C:T	9.66261e-08	-1.69984e-10	-1.24025	9.42559e-05	-1.69984e-10	-1.20723
17585826	chr19:17585826:G:A	6.62774e-08	-0.335224	-1.28202	7.11059e-05	-0.227275	-1.2618
17585880	chr19:17585880:T:C	1.66348e-08	-1.70957	-1.29003	1.60786e-05	-1.75232	-1.22344
17586028	chr19:17586028:TCTCA:T	9.05926e-08	0.00889741	-1.31362	7.50732e-05	-0.10802	-1.32676
17586210	chr19:17586210:G:C	2.49649e-08	-1.32479	-1.26884	2.55696e-05	-1.26633	-1.24551
17586287	chr19:17586287:G:A	2.16971e-08	-1.42332	-1.31061	2.18898e-05	-1.37184	-1.29539
17586399	chr19:17586399:A:G	2.24319e-08	-1.4134	-1.28721	2.269e-05	-1.3639	-1.26742
17586455	chr19:17586455:T:C	7.45756e-08	-1.49929	-3.3072e-10	6.77953e-05	-1.53675	-3.3072e-10
17586911	chr19:17586911:T:G	9.49631e-08	-1.77098	0.51337	7.11195e-05	-1.75694	0.268053
17587228	chr19:17587228:G:A	2.09455e-08	-1.47628	-1.2929	2.10316e-05	-1.43296	-1.27426
17587653	chr19:17587653:C:T	2.12012e-08	-1.46711	-1.28994	2.13419e-05	-1.4218	-1.27077
17587742	chr19:17587742:C:T	7.95556e-08	-1.62711	0.192472	7.05101e-05	-1.66713	0.169642
17587925	chr19:17587925:A:T	3.95941e-07	-1.75192	1.92209	0.000236323	-1.76654	1.4785
17588116	chr19:17588116:C:T	1.12298e-07	-1.69984e-10	-1.08994	0.000104766	-1.69984e-10	-1.10151
17588691	chr19:17588691:C:A	1.03787e-07	-1.69984e-10	-1.16876	9.7814e-05	-1.69984e-10	-1.17018
17589026	chr19:17589026:A:G	1.22647e-07	-1.72703	0.725244	8.03113e-05	-1.76561	0.398272
17589281	chr19:17589281:T:A	3.17676e-07	-1.69984e-10	-0.0500662	0.000301352	-1.69984e-10	-0.0449655
17589297	chr19:17589297:G:A	1.86164e-07	-1.69984e-10	-0.584469	0.00017355	-1.69984e-10	-0.59678
17589313	chr19:17589313:G:A	1.81572e-08	-1.70202	-1.21001	1.81409e-05	-1.67797	-1.1771
17589838	chr19:17589838:G:A	1.73853e-08	-1.70138	-1.2541	1.72878e-05	-1.67586	-1.22739
17589961	chr19:17589961:C:T	1.78867e-08	-1.72241	-1.20463	1.78182e-05	-1.70106	-1.17196
17590013	chr19:17590013:TA:T	1.77797e-08	-1.68481	-1.24823	1.59756e-05	-1.75717	-1.22502
17590096	chr19:17590096:G:A	6.77846e-07	-1.69984e-10	0.707821	0.000623981	-1.69984e-10	0.682875
17590171	chr19:17590171:T:C	1.82555e-08	-1.64126	-1.26537	1.59391e-05	-1.74263	-1.24183
17590202	chr19:17590202:T:C	1.72818e-08	-1.70174	-1.2597	1.71622e-05	-1.67629	-1.23425
17590221	chr19:17590221:T:C	1.80226e-08	-1.64452	-1.27496	1.5168e-05	-1.71798	-1.31607
17590429	chr19:17590429:C:G	5.82607e-08	-1.74617	-3.3072e-10	5.59394e-05	-1.72898	-3.3072e-10
17591144	chr19:17591144:C:T	1.73306e-08	-1.73713	-1.22149	1.71742e-05	-1.71874	-1.1911
17592096	chr19:17592096:G:A	1.60459e-08	-1.74353	-1.29212	1.48772e-05	-1.76995	-1.28347
17592159	chr19:17592159:G:A	8.86917e-08	-1.69984e-10	-1.32593	8.38544e-05	-1.69984e-10	-1.32416
17592826	chr19:17592826:G:A	1.11579e-07	-1.69984e-10	-1.09637	0.000107137	-1.69984e-10	-1.07913
17593112	chr19:17593112:C:T	1.61304e-08	-1.76554	-1.26485	1.57308e-05	-1.75633	-1.24129
17593129	chr19:17593129:A:G	1.81711e-08	-1.69421	-1.21705	1.82007e-05	-1.66615	-1.18564
17593466	chr19:17593466:T:C	5.75445e-08	-1.75854	-3.3072e-10	5.49577e-05	-1.74668	-3.3072e-10
17593473	chr19:17593473:A:G	1.77151e-08	-1.64094	-1.29573	1.75454e-05	-1.6078	-1.28065
17593476	chr19:17593476:G:A	1.78025e-08	-1.65167	-1.28009	1.76887e-05	-1.61775	-1.26257
17593516	chr19:17593516:G:C	7.16813e-08	-1.53887	-3.3072e-10	7.30981e-05	-1.46144	-3.3072e-10
17593843	chr19:17593843:G:A	1.67861e-07	-1.69984e-10	-0.687961	0.000164154	-1.69984e-10	-0.652442
17593947	chr19:17593947:G:A	1.49167e-07	-1.69984e-10	-0.806033	0.000138329	-1.69984e-10	-0.823606
17594077	chr19:17594077:C:T	1.6931e-07	-1.69984e-10	-0.679365	0.000156622	-1.69984e-10	-0.69941
17594141	chr19:17594141:A:C	2.10637e-08	-1.56613	-1.19742	1.85039e-05	-1.62168	-1.21358
17594147	chr19:17594147:G:A	3.4956e-07	-1.69984e-10	0.0455777	0.000331611	-1.69984e-10	0.0507181
17594425	chr19:17594425:C:T	1.82953e-08	-1.74478	-1.15968	1.82099e-05	-1.72596	-1.12531
17594457	chr19:17594457:C:T	1.64786e-08	-1.75789	-1.25114	1.6148e-05	-1.74369	-1.22776
17594509	chr19:17594509:G:A	1.60486e-07	-1.69984e-10	-0.732891	0.000146154	-1.69984e-10	-0.768582
17594846	chr19:17594846:A:G	8.87255e-08	-1.69984e-10	-1.32555	8.38469e-05	-1.69984e-10	-1.32425
17594889	chr19:17594889:G:A	1.7748e-08	-1.7712	-1.16362	1.64748e-05	-1.77081	-1.1806
17595022	chr19:17595022:T:C	3.4794e-07	-1.69984e-10	0.0409324	0.000307775	-1.69984e-10	-0.0238754
17595079	chr19:17595079:G:C	1.46048e-07	-0.827165	-3.3072e-10	0.000157524	-0.693666	-3.3072e-10
17595167	chr19:17595167:G:A	6.18558e-08	-1.77034	0.0840482	6.91615e-05	-1.77118	0.254382
17595311	chr19:17595311:T:C	1.6432e-07	0.473862	-1.18314	0.000170805	0.618707	-1.23143
17595364	chr19:17595364:A:T	9.92989e-08	-1.69984e-10	-1.21296	9.19099e-05	-1.69984e-10	-1.23244
17595823	chr19:17595823:T:C	2.3757e-08	-1.73786	-0.905357	2.45451e-05	-1.71899	-0.833747
17595896	chr19:17595896:G:A	9.01349e-08	-1.69984e-10	-1.30979	8.47045e-05	-1.69984e-10	-1.31408
17595929	chr19:17595929:C:T	1.72539e-07	-1.69984e-10	-0.660475	0.000162555	-1.69984e-10	-0.66223
17596015	chr19:17596015:T:C	2.62726e-07	-1.69984e-10	-0.239987	0.000240543	-1.69984e-10	-0.270344
17596081	chr19:17596081:T:C	2.71229e-08	-1.61793	-0.892789	2.87941e-05	-1.5746	-0.818473
17596087	chr19:17596087:A:G	5.82422e-08	-0.593616	-1.15287	5.66262e-05	-0.598739	-1.11803
17596239	chr19:17596239:T:C	4.7557e-08	-1.14354	-0.805628	3.90779e-05	-1.21997	-0.86772
17596406	chr19:17596406:C:G	9.16071e-08	-1.69984e-10	-1.29359	8.59705e-05	-1.69984e-10	-1.29924
17596503	chr19:17596503:C:T	8.94029e-08	-1.69984e-10	-1.31795	8.4119e-05	-1.69984e-10	-1.32101
17596519	chr19:17596519:T:C	3.12021e-07	-1.69984e-10	-0.0680288	0.00028382	-1.69984e-10	-0.104906
17596573	chr19:17596573:G:A	1.18222e-07	-1.69984e-10	-1.03854	0.000109655	-1.69984e-10	-1.05591
17596601	chr19:17596601:C:A	8.86228e-08	-1.69984e-10	-1.32671	8.37135e-05	-1.69984e-10	-1.32584
17596606	chr19:17596606:C:T	1.08637e-07	-1.12309	-3.3072e-10	9.51929e-05	-1.19734	-3.3072e-10
17596608	chr19:17596608:G:A	5.30753e-08	-1.06178	-0.777608	4.39511e-05	-1.13687	-0.833297
17596616	chr19:17596616:A:C	4.64016e-08	-1.14473	-0.829039	3.87544e-05	-1.217	-0.879006
17596647	chr19:17596647:C:G	1.60518e-08	-1.75466	-1.28062	1.53402e-05	-1.73161	-1.29116
17596673	chr19:17596673:G:A	2.72986e-07	-1.69984e-10	-0.20168	0.000249606	-1.69984e-10	-0.233361
17596675	chr19:17596675:A:G	1.81234e-08	-1.73729	-1.17661	1.7286e-05	-1.70718	-1.19617
17596694	chr19:17596694:T:C	8.97279e-08	-1.69984e-10	-1.31432	8.43717e-05	-1.69984e-10	-1.31801
17596714	chr19:17596714:A:C	2.53717e-08	-1.77053	-0.806931	2.17271e-05	-1.76717	-0.907517
17596734	chr19:17596734:C:T	2.77474e-08	-1.76744	-0.720518	2.53749e-05	-1.76846	-0.75103
17596780	chr19:17596780:A:G	9.60679e-08	-1.69984e-10	-1.24604	8.96309e-05	-1.69984e-10	-1.25754
17596797	chr19:17596797:G:A	4.81428e-07	-1.69984e-10	0.365658	0.00044582	-1.69984e-10	0.346671
17596812	chr19:17596812:C:T	8.97645e-08	-1.69984e-10	-1.31391	8.44004e-05	-1.69984e-10	-1.31767
17596815	chr19:17596815:C:T	8.97645e-08	-1.69984e-10	-1.31391	8.44004e-05	-1.69984e-10	-1.31767
17597029	chr19:17597029:A:G	1.88945e-08	-1.72633	-1.1459	1.80596e-05	-1.6922	-1.16737
17597078	chr19:17597078:G:A	8.93782e-08	-1.69984e-10	-1.31822	8.41016e-05	-1.69984e-10	-1.32122
17597097	chr19:17597097:C:T	1.31289e-07	-0.933695	-3.3072e-10	0.000114346	-1.01402	-3.3072e-10
17597201	chr19:17597201:T:C	8.99234e-08	-1.69984e-10	-1.31214	8.41447e-05	-1.69984e-10	-1.32071
17597204	chr19:17597204:TC:T	2.40188e-08	-1.46341	-1.16886	2.00686e-05	-1.53672	-1.21737
17597360	chr19:17597360:C:G	9.04147e-08	-1.69984e-10	-1.30669	8.48924e-05	-1.69984e-10	-1.31186
17597427	chr19:17597427:G:A	6.25603e-08	-1.67497	-3.3072e-10	5.96193e-05	-1.66527	-3.3072e-10
17597534	chr19:17597534:G:A	1.53676e-08	-1.76241	-1.31643	1.43069e-05	-1.7696	-1.3229
17597826	chr19:17597826:A:T	3.37411e-08	-1.10727	-1.18511	2.89609e-05	-1.17752	-1.20978
17597879	chr19:17597879:G:A	3.6037e-08	-1.03979	-1.18676	3.07957e-05	-1.11511	-1.21075
17597906	chr19:17597906:T:A	1.28187e-07	-0.957607	-3.3072e-10	0.00011166	-1.03779	-3.3072e-10
17597981	chr19:17597981:C:G	6.99121e-08	-1.56386	-3.3072e-10	6.28338e-05	-1.61275	-3.3072e-10
17598016	chr19:17598016:T:G	2.14344e-07	-1.69984e-10	-0.443516	0.00020368	-1.69984e-10	-0.436697
17598397	chr19:17598397:T:C	2.46669e-08	-1.6658	-0.939835	2.17018e-05	-1.67316	-1.00269
17598805	chr19:17598805:G:T	9.65556e-08	-1.69984e-10	-1.24098	8.93097e-05	-1.69984e-10	-1.26113
17599221	chr19:17599221:G:C	2.97257e-08	-1.17971	-1.23938	2.62262e-05	-1.23328	-1.2532
17599563	chr19:17599563:G:A	1.61629e-08	-1.71852	-1.30986	1.45428e-05	-1.75914	-1.31701
17600121	chr19:17600121:A:T	6.17644e-07	-1.69984e-10	0.614813	0.000558517	-1.69984e-10	0.57204
17600151	chr19:17600151:A:G	2.66579e-08	-1.36417	-1.16385	2.36551e-05	-1.40805	-1.18161
17600582	chr19:17600582:T:C	1.10762e-07	-1.69984e-10	-1.10372	0.00010747	-1.69984e-10	-1.07603
17601565	chr19:17601565:T:C	2.07492e-08	-1.63429	-1.1443	1.76426e-05	-1.70874	-1.17419
17602127	chr19:17602127:C:T	3.31951e-08	-1.02494	-1.28375	2.99291e-05	-1.07961	-1.2748
17602165	chr19:17602165:C:T	3.49334e-08	-0.955247	-1.30241	3.13422e-05	-1.01336	-1.29492
17602247	chr19:17602247:G:A	3.25508e-08	-1.02138	-1.30692	2.92776e-05	-1.07578	-1.30064
17602252	chr19:17602252:T:C	3.23926e-08	-1.0251	-1.30807	2.91233e-05	-1.07973	-1.30197
17602493	chr19:17602493:G:A	1.03592e-07	-1.69984e-10	-1.17064	9.6642e-05	-1.69984e-10	-1.18223
17602594	chr19:17602594:C:T	2.4815e-08	-1.5031	-1.09655	2.24644e-05	-1.58306	-1.05826
17602706	chr19:17602706:C:A	9.06237e-08	-1.69984e-10	-1.30438	8.47808e-05	-1.69984e-10	-1.31317
17602735	chr19:17602735:C:T	1.3572e-07	-1.69984e-10	-0.900502	0.000133088	-1.69984e-10	-0.862238
17602858	chr19:17602858:A:G	9.80921e-08	-1.69984e-10	-1.22519	9.06348e-05	-1.69984e-10	-1.24641
17603071	chr19:17603071:G:A	8.7897e-08	-1.33493	-3.3072e-10	6.37784e-05	-1.59783	-3.3072e-10
17603125	chr19:17603125:G:T	3.13709e-08	-1.0698	-1.29542	2.83205e-05	-1.12234	-1.28732
17603583	chr19:17603583:T:C	8.52526e-08	-1.36548	-3.3072e-10	8.26868e-05	-1.33818	-3.3072e-10
17603777	chr19:17603777:A:G	3.01048e-08	-1.49845	-0.907968	3.13366e-05	-1.34526	-0.963194
17603872	chr19:17603872:T:C	9.35936e-08	-1.69984e-10	-1.27214	8.70051e-05	-1.69984e-10	-1.28728
17604374	chr19:17604374:T:C	9.02064e-08	-0.511939	-0.797059	0.000108016	-0.357155	-0.713814
17604818	chr19:17604818:G:C	8.86984e-08	-1.69984e-10	-1.32586	8.36519e-05	-1.69984e-10	-1.32658
17605047	chr19:17605047:G:A	3.39615e-06	-1.69984e-10	2.3193	0.00366194	-1.69984e-10	2.4525
17605049	chr19:17605049:G:C	6.8934e-08	-1.57795	-3.3072e-10	6.61799e-05	-1.56087	-3.3072e-10
17605211	chr19:17605211:C:T	6.79309e-08	-1.59261	-3.3072e-10	6.52096e-05	-1.57564	-3.3072e-10
17605414	chr19:17605414:TC:T	7.03634e-08	-1.55743	-3.3072e-10	6.76587e-05	-1.53877	-3.3072e-10
17606503	chr19:17606503:C:G	9.62749e-08	-1.69984e-10	-1.24389	8.915e-05	-1.69984e-10	-1.26292
17606517	chr19:17606517:C:T	9.64153e-08	-1.69984e-10	-1.24243	8.92642e-05	-1.69984e-10	-1.26164
17606519	chr19:17606519:A:G	3.10414e-08	-1.76255	-0.61323	2.86962e-05	-1.76918	-0.6273
17606953	chr19:17606953:C:T	1.68335e-07	-1.69984e-10	-0.685143	0.000154045	-1.69984e-10	-0.716003
17607157	chr19:17607157:T:C	2.72962e-08	-1.19348	-1.31087	2.46741e-05	-1.2422	-1.30529
17607568	chr19:17607568:G:A	9.3334e-08	-1.69984e-10	-1.27491	8.68115e-05	-1.69984e-10	-1.28951
17608300	chr19:17608300:T:C	8.8784e-08	-1.69984e-10	-1.32489	8.36403e-05	-1.69984e-10	-1.32672
17608515	chr19:17608515:TTATATAA:T	1.82171e-08	-1.6791	-1.22964	1.6396e-05	-1.68586	-1.27035
17609103	chr19:17609103:G:A	4.02732e-07	-1.69984e-10	0.187172	0.00035566	-1.69984e-10	0.120732
17609407	chr19:17609407:C:T	2.11349e-08	-1.71199	-1.04818	2.1848e-05	-1.61801	-1.05113
17609410	chr19:17609410:A:C	2.42915e-08	-1.29676	-1.32421	2.17175e-05	-1.34922	-1.3259
17609429	chr19:17609429:C:A	4.45955e-08	-1.42888	-0.584586	5.80077e-05	-1.30303	-0.389639
17609434	chr19:17609434:C:T	4.01693e-08	-1.44205	-0.675942	5.15231e-05	-1.31874	-0.492475
17610236	chr19:17610236:C:A	2.82323e-08	-1.14428	-1.32636	2.50362e-05	-1.20613	-1.32679
17610517	chr19:17610517:T:C	1.20354e-07	-1.69984e-10	-1.02066	0.000110506	-1.69984e-10	-1.04818
17610658	chr19:17610658:C:T	3.58824e-08	-1.65579	-0.575057	3.55466e-05	-1.55719	-0.625211
17610909	chr19:17610909:T:C	2.71631e-08	-1.18289	-1.32635	2.42125e-05	-1.24138	-1.325
17611050	chr19:17611050:C:T	1.88224e-08	-1.58387	-1.29218	1.61096e-05	-1.66196	-1.31187
17612565	chr19:17612565:C:T	1.03706e-07	-0.144508	-1.02503	0.000109899	0.0263921	-1.08007
17612870	chr19:17612870:C:A	1.91135e-07	-1.28288	0.72476	0.000199733	-1.08975	0.633487
17613030	chr19:17613030:A:G	3.77325e-08	-1.13935	-1.04123	4.4086e-05	-0.973316	-0.993787
17613114	chr19:17613114:C:T	3.95641e-08	-1.44934	-0.683841	3.24638e-05	-1.53612	-0.737
17613282	chr19:17613282:A:T	2.53583e-08	-1.63691	-0.941083	2.06027e-05	-1.70152	-1.0263
17613307	chr19:17613307:G:A	1.35392e-07	-1.69984e-10	-0.902926	0.000126616	-1.69984e-10	-0.912083
17613495	chr19:17613495:C:T	7.47527e-08	-1.49691	-3.3072e-10	6.46819e-05	-1.58376	-3.3072e-10
17613701	chr19:17613701:T:C	1.72781e-07	-0.659072	-3.3072e-10	0.000218557	-0.366199	-3.3072e-10
17613709	chr19:17613709:T:C	1.2379e-07	-1.69984e-10	-0.992513	0.000115816	-1.69984e-10	-1.00124
17613807	chr19:17613807:C:T	1.07241e-07	-1.69984e-10	-1.13602	0.00010398	-1.69984e-10	-1.10905
17614116	chr19:17614116:C:G	1.43328e-07	-1.69984e-10	-0.845966	0.000135728	-1.69984e-10	-0.84259
17614552	chr19:17614552:A:G	3.23473e-08	-1.2759	-1.05867	3.72347e-05	-1.08477	-1.05123
17615030	chr19:17615030:C:T	1.63307e-07	-1.69984e-10	-0.715466	0.000154413	-1.69984e-10	-0.713612
17615101	chr19:17615101:G:A	1.08024e-07	-1.69984e-10	-1.12874	0.000100878	-1.69984e-10	-1.13933
17615132	chr19:17615132:G:C	9.67695e-08	-1.69984e-10	-1.23877	9.48693e-05	-1.69984e-10	-1.20074
17615177	chr19:17615177:A:C	2.26733e-08	-1.73207	-0.957839	2.23113e-05	-1.71845	-0.9297
17615281	chr19:17615281:C:T	1.9423e-08	-1.76741	-1.07723	1.97555e-05	-1.75886	-1.01095
17615484	chr19:17615484:G:T	8.29943e-07	-1.69984e-10	0.910258	0.000838089	-1.69984e-10	0.977879
17615507	chr19:17615507:C:T	1.27714e-07	-1.69984e-10	-0.961302	0.00011723	-1.69984e-10	-0.989102
17615867	chr19:17615867:G:A	5.72326e-08	-1.76397	-3.3072e-10	5.44275e-05	-1.75637	-3.3072e-10
17615871	chr19:17615871:G:A	3.03646e-07	-1.69984e-10	-0.0952368	0.000287555	-1.69984e-10	-0.0918291
17615973	chr19:17615973:A:AAAT	1.62053e-08	-1.75062	-1.27514	1.54735e-05	-1.76878	-1.24533
17616128	chr19:17616128:GACA:G	5.86645e-07	-1.69984e-10	0.563321	0.000588537	-1.69984e-10	0.624395
17616258	chr19:17616258:C:T	9.53713e-08	-1.69984e-10	-1.25332	9.09047e-05	-1.69984e-10	-1.24343
17616684	chr19:17616684:G:A	1.18801e-07	-1.69984e-10	-1.03365	0.000117308	-1.69984e-10	-0.988439
17617325	chr19:17617325:G:A	5.7236e-08	-1.76392	-3.3072e-10	5.42186e-05	-1.76022	-3.3072e-10
17617400	chr19:17617400:T:A	8.95899e-08	-1.69984e-10	-1.31586	8.48001e-05	-1.69984e-10	-1.31295
17617481	chr19:17617481:A:C	2.1736e-07	-1.69984e-10	-0.429544	0.000199898	-1.69984e-10	-0.455437
17617763	chr19:17617763:C:T	5.06202e-08	-0.943575	-0.943173	5.30316e-05	-0.735361	-1.047
17618239	chr19:17618239:C:T	1.00646e-07	-1.69984e-10	-1.19949	9.88783e-05	-1.69984e-10	-1.15935
17618344	chr19:17618344:C:T	2.8343e-07	-1.69984e-10	-0.164133	0.000274141	-1.69984e-10	-0.139603
17618584	chr19:17618584:A:G	1.64022e-07	-1.69984e-10	-0.7111	0.00015517	-1.69984e-10	-0.708726
17618636	chr19:17618636:A:G	1.28365e-07	-1.69984e-10	-0.956223	0.000128285	-1.69984e-10	-0.898991
17618757	chr19:17618757:T:C	1.02434e-07	-1.69984e-10	-1.18188	9.43193e-05	-1.69984e-10	-1.20656
17618881	chr19:17618881:G:A	1.33389e-07	-1.69984e-10	-0.917828	0.000132894	-1.69984e-10	-0.863689
17618894	chr19:17618894:C:T	4.09274e-07	-1.69984e-10	0.203286	0.000388139	-1.69984e-10	0.20812
17618978	chr19:17618978:T:G	1.52642e-08	-1.76577	-1.31982	1.44078e-05	-1.77073	-1.31474
17619033	chr19:17619033:C:T	3.46508e-07	-1.69984e-10	0.0368072	0.000328511	-1.69984e-10	0.0413253
17619164	chr19:17619164:TC:T	1.67109e-08	-1.7703	-1.22474	1.6479e-05	-1.76779	-1.18337
17619242	chr19:17619242:TGG:T	1.79464e-08	-1.60166	-1.32205	1.7453e-05	-1.56726	-1.32647
17619247	chr19:17619247:G:A	1.38449e-07	-1.69984e-10	-0.880599	0.00012626	-1.69984e-10	-0.914904
17619328	chr19:17619328:G:A	2.50683e-07	-1.69984e-10	-0.286908	0.000238272	-1.69984e-10	-0.279831
17619332	chr19:17619332:G:T	1.6641e-08	-1.76698	-1.23225	1.62863e-05	-1.77063	-1.19229
17619370	chr19:17619370:A:AG	3.73663e-08	-1.77111	-0.419216	3.96367e-05	-1.76116	-0.312332
17619435	chr19:17619435:TTTC:T	5.70766e-08	-1.7667	-3.3072e-10	5.57571e-05	-1.73224	-3.3072e-10
17619472	chr19:17619472:G:C	1.58003e-08	-1.76882	-1.28224	1.5337e-05	-1.76963	-1.25335
17619549	chr19:17619549:C:T	7.18345e-07	0.765851	-3.3072e-10	0.000569245	0.591066	-3.3072e-10
17619631	chr19:17619631:T:C	1.67581e-08	-1.77113	-1.22109	1.65924e-05	-1.76495	-1.17935
17619712	chr19:17619712:C:T	9.92313e-08	-1.69984e-10	-1.21365	9.73235e-05	-1.69984e-10	-1.1752
17619780	chr19:17619780:T:C	2.11371e-06	-0.560939	2.40604	0.00301565	-0.178204	2.43653
17619784	chr19:17619784:C:T	9.87269e-08	-1.69984e-10	-1.21874	9.68071e-05	-1.69984e-10	-1.18052
17620040	chr19:17620040:G:A	3.30516e-08	-1.21365	-1.09938	3.62551e-05	-1.02346	-1.13921
17620046	chr19:17620046:G:A	5.7616e-08	-1.7573	-3.3072e-10	5.49715e-05	-1.74643	-3.3072e-10
17620283	chr19:17620283:A:G	4.24539e-08	-0.901739	-1.16094	3.65077e-05	-0.946994	-1.20873
17620336	chr19:17620336:A:T	5.60583e-08	-1.74323	-0.0414766	4.9739e-05	-1.66053	-0.185927
17620452	chr19:17620452:C:A	8.87736e-08	-1.69984e-10	-1.32501	8.36818e-05	-1.69984e-10	-1.32622
17620863	chr19:17620863:C:G	8.88744e-08	-1.69984e-10	-1.32387	8.36524e-05	-1.69984e-10	-1.32657
17620907	chr19:17620907:G:C	8.34326e-08	-1.67111	0.284047	7.88603e-05	-1.60559	0.220026
17622075	chr19:17622075:G:C	1.01902e-07	-1.69984e-10	-1.18709	9.48024e-05	-1.69984e-10	-1.20145
17622096	chr19:17622096:AAGAG:A	1.73405e-07	-0.655467	-3.3072e-10	0.000154998	-0.709834	-3.3072e-10
17622329	chr19:17622329:C:T	9.18108e-08	-1.69984e-10	-1.29137	8.79933e-05	-1.69984e-10	-1.27598
17622469	chr19:17622469:G:A	1.55319e-07	-0.765616	-3.3072e-10	0.000126716	-0.911299	-3.3072e-10
17622604	chr19:17622604:G:C	8.98997e-08	-1.69984e-10	-1.3124	8.46626e-05	-1.69984e-10	-1.31457
17622908	chr19:17622908:C:T	3.50443e-07	-1.69984e-10	0.0480981	0.00033938	-1.69984e-10	0.0738746
17623225	chr19:17623225:G:A	2.39807e-08	-1.6481	-0.985748	2.37804e-05	-1.62328	-0.961103
17623587	chr19:17623587:G:A	9.5225e-08	-1.69984e-10	-1.25486	9.18211e-05	-1.69984e-10	-1.2334
17623679	chr19:17623679:A:G	9.77139e-08	-1.69984e-10	-1.22906	8.99943e-05	-1.69984e-10	-1.2535
17623721	chr19:17623721:C:T	1.40767e-07	-1.69984e-10	-0.86399	0.000136337	-1.69984e-10	-0.838114
17623825	chr19:17623825:C:T	8.22915e-08	-1.10917	-0.291659	0.00010522	-0.841865	-0.255328
17624039	chr19:17624039:C:T	2.3742e-08	-1.72791	-0.91594	2.37031e-05	-1.65073	-0.936912
17624629	chr19:17624629:T:C	2.62839e-08	-1.29156	-1.25058	2.52623e-05	-1.27418	-1.24975
17624974	chr19:17624974:G:A	1.56024e-07	-1.69984e-10	-0.76109	0.000161851	-1.69984e-10	-0.666568
17625191	chr19:17625191:T:G	3.94783e-08	-1.0132	-1.12215	4.1814e-05	-0.823754	-1.19626
17625373	chr19:17625373:G:A	9.60676e-08	-1.69984e-10	-1.24605	9.12786e-05	-1.69984e-10	-1.23933
17625423	chr19:17625423:G:T	5.85437e-08	-1.74133	-3.3072e-10	5.58985e-05	-1.72971	-3.3072e-10
17625449	chr19:17625449:G:C	1.19089e-07	-1.69984e-10	-1.03123	0.000109732	-1.69984e-10	-1.05521
17626135	chr19:17626135:A:G	2.79444e-08	-1.21601	-1.26487	2.69237e-05	-1.19622	-1.26402
17626446	chr19:17626446:C:G	2.63187e-08	-1.26688	-1.27394	2.53086e-05	-1.24891	-1.27319
17626626	chr19:17626626:A:G	2.68446e-08	-1.26122	-1.25981	2.58157e-05	-1.2432	-1.25906
17626677	chr19:17626677:G:A	2.17693e-08	-1.51866	-1.21194	2.27745e-05	-1.45557	-1.17203
17626841	chr19:17626841:G:A	2.59392e-08	-1.29072	-1.26463	2.49421e-05	-1.27289	-1.2638
17626969	chr19:17626969:G:A	1.28298e-07	-1.69984e-10	-0.956742	0.000126972	-1.69984e-10	-0.909277
17627437	chr19:17627437:C:T	1.93271e-07	-1.69984e-10	-0.547006	0.000191689	-1.69984e-10	-0.497372
17627486	chr19:17627486:C:T	5.55773e-06	-1.69984e-10	2.81185	0.00542495	-1.69984e-10	2.84552
17627657	chr19:17627657:T:C	2.77244e-08	-1.22635	-1.26244	2.67249e-05	-1.20602	-1.26163
17627707	chr19:17627707:G:T	1.69812e-07	-1.69984e-10	-0.676408	0.000176595	-1.69984e-10	-0.579384
17627849	chr19:17627849:C:T	8.98946e-08	-1.55334	0.240878	9.8115e-05	-1.49152	0.324418
17627968	chr19:17627968:A:C	6.87026e-06	-1.69984e-10	3.02386	0.00674095	-1.69984e-10	3.06271
17627977	chr19:17627977:G:A	1.07764e-07	-1.69984e-10	-1.13115	0.000102254	-1.69984e-10	-1.12578
17628041	chr19:17628041:C:T	6.93265e-08	-1.73576	0.16349	5.65036e-05	-1.64183	-0.0771071
17628412	chr19:17628412:C:T	3.96549e-08	-1.76856	-0.362321	3.24904e-05	-1.71903	-0.553266
17628529	chr19:17628529:C:T	2.45602e-08	-1.28421	-1.32576	2.39185e-05	-1.25256	-1.32603
17628762	chr19:17628762:T:C	1.94393e-08	-1.76375	-1.08006	1.88926e-05	-1.75511	-1.05936
17628907	chr19:17628907:CCT:C	1.13178e-07	-1.69984e-10	-1.08213	0.000110237	-1.69984e-10	-1.05062
17629108	chr19:17629108:C:T	5.54714e-08	-1.71516	-0.0800707	6.58866e-05	-1.7565	0.191195
17629167	chr19:17629167:T:C	2.86203e-08	-1.46135	-0.995629	2.76547e-05	-1.5428	-0.890651
17629306	chr19:17629306:G:A	9.89493e-08	-1.46772	0.251232	0.000109503	-1.3973	0.340011
17629408	chr19:17629408:C:T	5.23871e-06	-1.69984e-10	2.75273	0.00513147	-1.69984e-10	2.7899
17629447	chr19:17629447:C:T	4.67458e-06	-1.69984e-10	2.6388	0.00457569	-1.69984e-10	2.67527
17629475	chr19:17629475:G:T	1.77121e-06	-1.69984e-10	1.66832	0.00169574	-1.69984e-10	1.68263
17629507	chr19:17629507:C:T	3.52094e-07	-1.69984e-10	0.0527984	0.000336564	-1.69984e-10	0.0655452
17629794	chr19:17629794:A:G	2.14754e-08	-1.75255	-0.991636	2.10432e-05	-1.74009	-0.966579
17629892	chr19:17629892:TCAACTCCAATCTCAATTTAAACCCTAACCC:T	2.48748e-08	-1.29319	-1.30406	2.39789e-05	-1.27224	-1.30383
17630238	chr19:17630238:A:G	1.14674e-07	-1.28484	0.215835	6.8656e-05	-1.40842	-0.115719
17630241	chr19:17630241:A:G	8.87814e-08	-1.69984e-10	-1.32492	8.36351e-05	-1.69984e-10	-1.32678
17630412	chr19:17630412:G:A	5.76379e-08	-1.75692	-3.3072e-10	5.37073e-05	-1.76969	-3.3072e-10
17630535	chr19:17630535:T:C	1.92943e-08	-1.74116	-1.11012	1.7934e-05	-1.7471	-1.11945
17630613	chr19:17630613:G:A	2.88909e-06	-1.36806	3.52566	0.00238285	-1.23263	3.25544
17630869	chr19:17630869:T:C	1.07718e-07	-1.69984e-10	-1.13158	9.91925e-05	-1.69984e-10	-1.15618
17630913	chr19:17630913:T:C	3.28372e-07	-1.69984e-10	-0.0169519	0.000306107	-1.69984e-10	-0.0293098
17631382	chr19:17631382:G:A	1.46245e-07	-1.69984e-10	-0.825818	0.00013513	-1.69984e-10	-0.847007
17631427	chr19:17631427:G:A	1.99181e-08	-1.49886	-1.32061	1.86829e-05	-1.51545	-1.31018
17631681	chr19:17631681:G:T	1.00153e-07	-1.69984e-10	-1.2044	9.6877e-05	-1.69984e-10	-1.1798
17631739	chr19:17631739:T:C	1.73345e-08	-1.71915	-1.23925	1.64876e-05	-1.70294	-1.2477
17631766	chr19:17631766:A:G	1.09859e-07	-1.3614	0.249494	0.00010544	-1.28497	0.189862
17631929	chr19:17631929:G:C	1.32641e-07	-0.923452	-3.3072e-10	0.000142312	-0.795222	-3.3072e-10
17632227	chr19:17632227:T:C	1.54442e-08	-1.74859	-1.32527	1.47667e-05	-1.73692	-1.32395
17632597	chr19:17632597:C:CTG	2.08852e-07	0.295518	-0.764992	0.000154835	0.0954733	-0.806359
17632763	chr19:17632763:C:A	8.89914e-08	-1.69984e-10	-1.32256	8.40049e-05	-1.69984e-10	-1.32237
17633118	chr19:17633118:G:A	1.2285e-07	-1.69984e-10	-1.00014	0.000118732	-1.69984e-10	-0.976372
17633266	chr19:17633266:G:GC	4.65303e-08	-0.842954	-1.12804	4.111e-05	-0.920706	-1.11629
17633723	chr19:17633723:A:T	2.73079e-08	-1.42413	-1.07979	3.28248e-05	-1.27413	-0.987932
17633957	chr19:17633957:C:T	2.84874e-08	-1.18953	-1.27211	2.33939e-05	-1.33085	-1.26992
17634449	chr19:17634449:G:A	8.39421e-08	-1.38097	-3.3072e-10	8.28714e-05	-1.33595	-3.3072e-10
17634726	chr19:17634726:G:A	3.14e-08	-1.13046	-1.23383	3.43095e-05	-0.992824	-1.225
17634888	chr19:17634888:T:C	8.99356e-08	-1.69984e-10	-1.312	8.52132e-05	-1.69984e-10	-1.30809
17635026	chr19:17635026:A:G	9.04146e-08	-1.69984e-10	-1.30669	8.457e-05	-1.69984e-10	-1.31567
17635028	chr19:17635028:T:G	9.04579e-08	-1.69984e-10	-1.30621	8.4599e-05	-1.69984e-10	-1.31532
17635102	chr19:17635102:A:G	1.17525e-07	-1.69984e-10	-1.04445	0.000106516	-1.69984e-10	-1.08495
17635573	chr19:17635573:T:C	8.86489e-08	-1.69984e-10	-1.32641	8.39241e-05	-1.69984e-10	-1.32333
17635586	chr19:17635586:A:G	6.27028e-08	-1.67269	-3.3072e-10	5.68228e-05	-1.71331	-3.3072e-10
17635797	chr19:17635797:A:G	1.1644e-07	-1.69984e-10	-1.05373	0.000105591	-1.69984e-10	-1.09367
17636131	chr19:17636131:C:T	5.78332e-08	-1.74558	-0.00795147	6.26953e-05	-1.75697	0.142015
17636514	chr19:17636514:A:G	1.11273e-07	-1.69984e-10	-1.09912	0.000108856	-1.69984e-10	-1.06322
17636594	chr19:17636594:G:A	8.86972e-08	-1.69984e-10	-1.32587	8.36395e-05	-1.69984e-10	-1.32673
17636690	chr19:17636690:C:G	1.0705e-07	-1.69984e-10	-1.1378	0.000101202	-1.69984e-10	-1.13612
17636691	chr19:17636691:C:A	1.9936e-07	-1.69984e-10	-0.515988	0.000181945	-1.69984e-10	-0.54954
17637086	chr19:17637086:T:C	8.97614e-08	-1.69984e-10	-1.31394	8.54928e-05	-1.69984e-10	-1.30481
17637178	chr19:17637178:T:C	1.69896e-08	-1.71642	-1.26208	1.69869e-05	-1.64168	-1.27912
17637497	chr19:17637497:A:C	9.78627e-08	-1.69984e-10	-1.22753	9.46288e-05	-1.69984e-10	-1.20328
17637519	chr19:17637519:C:T	8.97507e-08	-1.69984e-10	-1.31406	8.41302e-05	-1.69984e-10	-1.32088
17637564	chr19:17637564:C:T	9.91264e-08	-1.69984e-10	-1.2147	9.59856e-05	-1.69984e-10	-1.18905
17637587	chr19:17637587:T:C	9.12768e-08	-1.69984e-10	-1.2972	8.7291e-05	-1.69984e-10	-1.284
17637630	chr19:17637630:T:C	1.70788e-08	-1.71755	-1.25571	1.70507e-05	-1.64354	-1.27351
17637720	chr19:17637720:C:A	1.85968e-08	-1.65051	-1.2376	1.81483e-05	-1.6334	-1.22127
17637739	chr19:17637739:A:G	9.83824e-08	-1.69984e-10	-1.22224	9.51922e-05	-1.69984e-10	-1.19735
17638316	chr19:17638316:A:G	1.21972e-07	-1.69984e-10	-1.00731	0.000118132	-1.69984e-10	-0.981443
17638487	chr19:17638487:A:C	1.07234e-07	-1.69984e-10	-1.13609	0.000101371	-1.69984e-10	-1.13445
17638608	chr19:17638608:C:T	1.00366e-07	-1.69984e-10	-1.20228	9.73312e-05	-1.69984e-10	-1.17512
17638623	chr19:17638623:T:C	3.04621e-08	-1.35855	-1.03607	2.61729e-05	-1.48153	-1.00699
17638646	chr19:17638646:G:A	1.0203e-07	-1.69984e-10	-1.18583	9.91091e-05	-1.69984e-10	-1.15702
17638706	chr19:17638706:G:A	9.6082e-08	-1.69984e-10	-1.2459	9.25002e-05	-1.69984e-10	-1.22603
17638733	chr19:17638733:G:A	3.25988e-08	-1.33106	-0.995758	2.94937e-05	-1.38416	-0.984911
17638753	chr19:17638753:T:C	9.14581e-08	-1.69984e-10	-1.29522	8.75011e-05	-1.69984e-10	-1.28159
17639263	chr19:17639263:G:A	1.96205e-07	-1.69984e-10	-0.531936	0.000193804	-1.69984e-10	-0.486398
17639374	chr19:17639374:T:C	1.90919e-08	-1.61335	-1.24848	1.84633e-05	-1.60564	-1.23182
17639398	chr19:17639398:C:A	1.73393e-08	-1.71584	-1.24228	1.68483e-05	-1.70364	-1.22535
17639741	chr19:17639741:G:A	1.48772e-07	-1.69984e-10	-0.808681	0.00014436	-1.69984e-10	-0.780932
17639916	chr19:17639916:G:A	9.05881e-08	-1.69984e-10	-1.30478	8.59978e-05	-1.69984e-10	-1.29892
17640336	chr19:17640336:A:G	4.28061e-07	0.677892	-0.429726	0.000373423	0.727545	-0.558078
17640355	chr19:17640355:C:T	1.02902e-07	-1.17732	-3.3072e-10	9.62405e-05	-1.18639	-3.3072e-10
17640526	chr19:17640526:G:A	8.93878e-08	-1.69984e-10	-1.31811	8.49516e-05	-1.69984e-10	-1.31116
17640990	chr19:17640990:C:T	1.33441e-07	-1.69984e-10	-0.91744	0.000119717	-1.69984e-10	-0.968115
17641022	chr19:17641022:G:A	4.80941e-08	-1.11927	-0.818673	5.30254e-05	-0.979729	-0.802746
```
