## Supplementary material for "Characterization of shared and ancestry-specific signals driving complex traits using multi-ancestry fine-mapping": susiex_nc2.cs80.summary

```
# chr19:16641231-17641231
CS_ID	CS_LENGTH	CS_PURITY	MAX_PIP_SNP	BP	REF_ALLELE	ALT_ALLELE	REF_FRQ	BETA	SE	-LOG10P	MAX_PIP	POST-HOC_PROB_POP1	POST-HOC_PROB_POP2
1	1	1	chr19:17141231:G:A	17141231	A,A	G,G	1,1	inf,inf	inf,inf	8.15656,1.39655	0.978437	0.99838	0.623771
2	1194	0	chr19:17049910:G:A	17049910	A,A	G,G	1,1	inf,inf	inf,inf	3.16699,2.08079	0.081551	0.497964	0.409597
```
