## Supplementary material for "Characterization of shared and ancestry-specific signals driving complex traits using multi-ancestry fine-mapping": susiex_nc3.cs80.cs

```
CS_ID	SNP	BP	REF_ALLELE	ALT_ALLELE	REF_FRQ	BETA	SE	-LOG10P	CS_PIP	OVRL_PIP
1	chr19:17141231:G:A	17141231	A,A	G,G	1,1	inf,inf	inf,inf	8.15656,1.39655	0.980491	0.980492
2	chr19:17049910:G:A	17049910	A,A	G,G	1,1	inf,inf	inf,inf	3.16699,2.08079	0.070855	0.0748767
2	chr19:17050333:C:A	17050333	A,A	C,C	1,1	inf,inf	inf,inf	3.09145,2.00432	0.0532237	0.0564782
2	chr19:17530142:T:C	17530142	NA,C	NA,T	NA,1	NA,inf	NA,inf	NA,3.42368	0.026642	0.0640426
2	chr19:17084245:G:A	17084245	A,A	G,G	1,1	inf,inf	inf,inf	3.37019,0.952356	0.0227832	0.0247632
2	chr19:17085039:G:A	17085039	A,A	G,G	1,1	inf,inf	inf,inf	3.34493,0.975648	0.0210934	0.0230354
2	chr19:17083984:G:T	17083984	T,T	G,G	1,1	inf,inf	inf,inf	3.25007,0.969633	0.0171041	0.0187545
2	chr19:17072381:C:G	17072381	G,G	C,C	1,1	inf,inf	inf,inf	3.68024,0.605118	0.0162917	0.0177739
2	chr19:17055824:G:A	17055824	NA,A	NA,G	NA,1	NA,inf	NA,inf	NA,2.99511	0.0141656	0.0225787
2	chr19:17073910:G:A	17073910	A,A	G,G	1,1	inf,inf	inf,inf	3.54048,0.639146	0.0128913	0.0141295
2	chr19:17051782:C:T	17051782	T,T	C,C	1,1	-inf,inf	inf,inf	0.59847,3.55331	0.012574	0.0292191
2	chr19:17074222:T:C	17074222	C,C	T,T	1,1	inf,inf	inf,inf	3.51919,0.640425	0.0123776	0.0135773
2	chr19:17071878:T:C	17071878	C,C	T,T	1,1	inf,inf	inf,inf	3.46799,0.628225	0.0109552	0.0120478
2	chr19:17314545:G:A	17314545	NA,A	NA,G	NA,1	NA,-inf	NA,inf	NA,2.92737	0.00973512	0.0227149
2	chr19:17072800:C:T	17072800	T,T	C,C	1,1	inf,inf	inf,inf	3.32656,0.709295	0.00885239	0.00977545
2	chr19:17076130:G:C	17076130	C,C	G,G	1,1	inf,inf	inf,inf	3.31562,0.579135	0.00776844	0.00862789
2	chr19:16932090:T:G	16932090	NA,G	NA,T	NA,1	NA,-inf	NA,inf	NA,2.6652	0.00671647	0.0156444
2	chr19:17627968:A:C	17627968	NA,C	NA,A	NA,1	NA,-inf	NA,inf	NA,2.77888	0.00588307	0.0139648
2	chr19:17145222:G:A	17145222	A,A	G,G	1,1	-inf,-inf	inf,inf	5.35295,0.47649	0.00584807	0.0195455
2	chr19:17129583:G:A	17129583	A,A	G,G	1,1	-inf,-inf	inf,inf	5.16409,0.348873	0.00567791	0.0190251
2	chr19:17097804:C:G	17097804	G,NA	C,NA	1,NA	inf,NA	inf,NA	2.82707,NA	0.00563647	0.0143609
2	chr19:17138056:C:T	17138056	T,T	C,C	1,1	-inf,-inf	inf,inf	5.1325,0.40147	0.00563362	0.0188802
2	chr19:17069976:C:A	17069976	A,NA	C,NA	1,NA	inf,NA	inf,NA	2.31792,NA	0.00487363	0.0121076
2	chr19:17627486:C:T	17627486	NA,T	NA,C	NA,1	NA,-inf	NA,inf	NA,2.66626	0.00477326	0.0113381
2	chr19:17129434:A:G	17129434	G,NA	A,NA	1,NA	inf,NA	inf,NA	5.83527,NA	0.00459165	0.0150507
2	chr19:17629408:C:T	17629408	NA,T	NA,C	NA,1	NA,-inf	NA,inf	NA,2.63725	0.00451149	0.0107118
2	chr19:17114084:G:A	17114084	A,NA	G,NA	1,NA	inf,NA	inf,NA	2.70337,NA	0.00441343	0.0111926
2	chr19:17629447:C:T	17629447	NA,T	NA,C	NA,1	NA,-inf	NA,inf	NA,2.57751	0.00403828	0.00958507
2	chr19:17605047:G:A	17605047	NA,A	NA,G	NA,1	NA,inf	NA,inf	NA,2.31911	0.0039923	0.00915076
2	chr19:16744316:G:T	16744316	T,T	G,G	1,1	-inf,-inf	inf,inf	3.03604,0.229845	0.00366096	0.00830314
2	chr19:17583636:C:T	17583636	NA,T	NA,C	NA,1	NA,-inf	NA,inf	NA,2.55297	0.003653	0.00855877
2	chr19:16744622:G:T	16744622	NA,T	NA,G	NA,1	NA,-inf	NA,inf	NA,2.35955	0.00326452	0.00756576
2	chr19:17339572:A:G	17339572	NA,G	NA,A	NA,1	NA,-inf	NA,inf	NA,2.34183	0.00321438	0.00750104
2	chr19:17143660:G:A	17143660	A,A	G,G	1,1	-inf,-inf	inf,inf	5.11107,0.252325	0.00321278	0.0105477
2	chr19:16685934:G:A	16685934	NA,A	NA,G	NA,1	NA,-inf	NA,inf	NA,2.30415	0.00317351	0.00732424
2	chr19:17042458:C:T	17042458	NA,T	NA,C	NA,1	NA,inf	NA,inf	NA,2.22871	0.00316276	0.00549698
2	chr19:17104995:G:A	17104995	NA,A	NA,G	NA,1	NA,inf	NA,inf	NA,2.21709	0.00310315	0.00542818
2	chr19:17619780:T:C	17619780	C,C	T,T	1,1	inf,-inf	inf,inf	0.914862,2.40592	0.00295652	0.00714092
2	chr19:17141341:T:C	17141341	C,C	T,T	1,1	-inf,-inf	inf,inf	5.82446,0.899028	0.00287945	0.00956375
2	chr19:17054552:A:G	17054552	G,G	A,A	1,1	inf,inf	inf,inf	0.0840285,3.18056	0.00278931	0.00395867
2	chr19:17112318:A:C	17112318	C,NA	A,NA	1,NA	inf,NA	inf,NA	3.52333,NA	0.00278035	0.00543194
2	chr19:17131975:G:A	17131975	A,A	G,G	1,1	-inf,-inf	inf,inf	4.74211,0.120533	0.00255361	0.00836188
2	chr19:17050608:T:A	17050608	A,A	T,T	1,1	-inf,inf	inf,inf	0.602354,2.51288	0.00244345	0.00565654
2	chr19:17057020:T:C	17057020	C,C	T,T	1,1	inf,inf	inf,inf	0.062922,3.12326	0.00243308	0.00348809
2	chr19:16744454:A:G	16744454	G,G	A,A	1,1	-inf,-inf	inf,inf	0.906557,2.67357	0.00233835	0.0054021
2	chr19:17499094:A:G	17499094	NA,G	NA,A	NA,1	NA,-inf	NA,inf	NA,2.14402	0.00232533	0.00539084
2	chr19:17581843:T:G	17581843	NA,G	NA,T	NA,1	NA,-inf	NA,inf	NA,2.28061	0.00231775	0.00541511
2	chr19:17630613:G:A	17630613	A,A	G,G	1,1	inf,-inf	inf,inf	0.447785,2.97633	0.00227684	0.00541486
2	chr19:16727112:C:T	16727112	NA,T	NA,C	NA,1	NA,-inf	NA,inf	NA,2.06447	0.00225583	0.0052058
2	chr19:17084023:TGGTTAATAACCCTTTG:T	17084023	T,T	TGGTTAATAACCCTTTG,TGGTTAATAACCCTTTG	1,1	inf,inf	inf,inf	1.59253,2.82397	0.00209771	0.0031955
2	chr19:17280926:T:C	17280926	NA,C	NA,T	NA,1	NA,-inf	NA,inf	NA,2.11226	0.00206641	0.00474072
2	chr19:17492981:G:T	17492981	T,NA	G,NA	1,NA	inf,NA	inf,NA	2.66894,NA	0.00196491	0.00403762
2	chr19:17577984:G:A	17577984	NA,A	NA,G	NA,1	NA,-inf	NA,inf	NA,2.18353	0.00191523	0.00448418
2	chr19:17146992:T:C	17146992	C,C	T,T	1,1	-inf,-inf	inf,inf	5.63777,0.74232	0.00189691	0.00614137
2	chr19:17579773:C:T	17579773	NA,T	NA,C	NA,1	NA,-inf	NA,inf	NA,2.16643	0.00186648	0.00437091
2	chr19:17055031:T:C	17055031	C,C	T,T	1,1	inf,inf	inf,inf	0.16693,2.89034	0.00182744	0.00257321
2	chr19:17172493:T:C	17172493	C,C	T,T	1,1	-inf,-inf	inf,inf	3.3994,0.188645	0.00181966	0.00415312
2	chr19:17521621:G:A	17521621	A,A	G,G	1,1	inf,inf	inf,inf	2.22942,0.667095	0.00178517	0.00408633
2	chr19:17169774:G:A	17169774	A,A	G,G	1,1	inf,inf	inf,inf	1.85378,2.66755	0.00177607	0.00386612
2	chr19:17413584:C:G	17413584	NA,G	NA,C	NA,1	NA,-inf	NA,inf	NA,1.96814	0.00176829	0.00405835
2	chr19:17259280:T:G	17259280	NA,G	NA,T	NA,1	NA,-inf	NA,inf	NA,1.93878	0.00175829	0.00401931
2	chr19:17553117:T:C	17553117	NA,C	NA,T	NA,1	NA,-inf	NA,inf	NA,2.14062	0.00175124	0.00410504
2	chr19:17249707:A:G	17249707	NA,G	NA,A	NA,1	NA,-inf	NA,inf	NA,1.99515	0.00171938	0.00402043
2	chr19:17629475:G:T	17629475	NA,T	NA,G	NA,1	NA,-inf	NA,inf	NA,2.02164	0.00168297	0.00394196
2	chr19:17257106:C:A	17257106	A,NA	C,NA	1,NA	-inf,NA	inf,NA	2.33732,NA	0.00164552	0.00377932
2	chr19:16650284:G:A	16650284	NA,A	NA,G	NA,1	NA,inf	NA,inf	NA,1.85038	0.00164058	0.00370261
2	chr19:16743929:C:T	16743929	T,T	C,C	1,1	-inf,-inf	inf,inf	1.80367,1.80904	0.0015845	0.00368615
2	chr19:17154274:G:A	17154274	NA,A	NA,G	NA,1	NA,inf	NA,inf	NA,1.82649	0.00156138	0.00329987
2	chr19:16744130:A:T	16744130	T,T	A,A	1,1	-inf,-inf	inf,inf	1.60359,1.98851	0.0015033	0.00349595
2	chr19:16714408:C:G	16714408	G,G	C,C	1,1	inf,-inf	inf,inf	2.21747,0.575876	0.00148865	0.00350892
2	chr19:17555058:C:T	17555058	NA,T	NA,C	NA,1	NA,-inf	NA,inf	NA,2.04387	0.00145665	0.0034193
2	chr19:17270832:C:T	17270832	NA,T	NA,C	NA,1	NA,-inf	NA,inf	NA,1.91522	0.00145564	0.00338939
2	chr19:17145988:G:C	17145988	C,C	G,G	1,1	-inf,-inf	inf,inf	5.54949,0.503989	0.00135152	0.00430369
2	chr19:17136546:C:T	17136546	NA,T	NA,C	NA,1	NA,inf	NA,inf	NA,1.73703	0.00130452	0.00246464
2	chr19:17530209:T:C	17530209	NA,C	NA,T	NA,1	NA,inf	NA,inf	NA,1.73152	0.00128204	0.00298432
2	chr19:16984392:TAACTC:T	16984392	T,T	TAACTC,TAACTC	1,1	-inf,-inf	inf,inf	1.53087,1.71329	0.00127239	0.00280692
2	chr19:17231759:G:C	17231759	C,C	G,G	1,1	-inf,inf	inf,inf	0.114161,2.565	0.00126992	0.00290137
2	chr19:16666221:C:T	16666221	NA,T	NA,C	NA,1	NA,-inf	NA,inf	NA,1.77141	0.00126869	0.00291851
2	chr19:17557265:A:AG	17557265	NA,AG	NA,A	NA,1	NA,-inf	NA,inf	NA,1.96879	0.00126379	0.0029559
2	chr19:16659590:C:T	16659590	T,T	C,C	1,1	inf,-inf	inf,inf	0.144489,2.87973	0.00126188	0.00290064
2	chr19:16648203:C:T	16648203	NA,T	NA,C	NA,1	NA,inf	NA,inf	NA,1.69791	0.00123	0.00277876
2	chr19:16977204:T:C	16977204	C,C	T,T	1,1	-inf,-inf	inf,inf	0.878775,2.34353	0.00122341	0.00273174
2	chr19:17130324:A:G	17130324	NA,G	NA,A	NA,1	NA,-inf	NA,inf	NA,1.808	0.00121699	0.00276047
2	chr19:17535044:A:G	17535044	NA,G	NA,A	NA,1	NA,inf	NA,inf	NA,1.6657	0.00116341	0.00263721
2	chr19:16745573:A:T	16745573	NA,T	NA,A	NA,1	NA,-inf	NA,inf	NA,1.80947	0.00114443	0.00263426
2	chr19:17133652:A:G	17133652	NA,G	NA,A	NA,1	NA,-inf	NA,inf	NA,1.76488	0.00112754	0.00255756
2	chr19:16752259:C:T	16752259	T,T	C,C	1,1	inf,-inf	inf,inf	0.581863,2.41151	0.0011176	0.00260788
2	chr19:16707045:G:A	16707045	NA,A	NA,G	NA,1	NA,-inf	NA,inf	NA,1.77295	0.00107122	0.00245239
2	chr19:17169276:G:A	17169276	A,A	G,G	1,1	inf,inf	inf,inf	4.59476,1.64753	0.00106779	0.00325781
2	chr19:16978000:T:C	16978000	C,C	T,T	1,1	-inf,-inf	inf,inf	0.756924,2.36562	0.000999779	0.0022505
2	chr19:16722256:G:A	16722256	NA,A	NA,G	NA,1	NA,-inf	NA,inf	NA,1.65542	0.00098308	0.00227185
2	chr19:16903551:A:C	16903551	NA,C	NA,A	NA,1	NA,inf	NA,inf	NA,1.54603	0.000976557	0.00223213
2	chr19:17615484:G:T	17615484	NA,T	NA,G	NA,1	NA,inf	NA,inf	NA,1.54865	0.00096086	0.00220687
2	chr19:16658918:G:A	16658918	NA,A	NA,G	NA,1	NA,-inf	NA,inf	NA,1.68085	0.000953555	0.00219699
2	chr19:17533224:A:G	17533224	NA,G	NA,A	NA,1	NA,inf	NA,inf	NA,1.53571	0.000914958	0.00207551
2	chr19:17460777:C:G	17460777	NA,G	NA,C	NA,1	NA,-inf	NA,inf	NA,1.63993	0.000906126	0.00208777
2	chr19:17120268:G:A	17120268	NA,A	NA,G	NA,1	NA,-inf	NA,inf	NA,1.64207	0.000902617	0.00204665
2	chr19:17068145:G:A	17068145	A,A	G,G	1,1	-inf,-inf	inf,inf	1.96812,0.896359	0.000858549	0.00192125
2	chr19:16698695:C:T	16698695	NA,T	NA,C	NA,1	NA,-inf	NA,inf	NA,1.62298	0.000847056	0.00195262
2	chr19:16709545:A:C	16709545	C,NA	A,NA	1,NA	-inf,NA	inf,NA	1.71828,NA	0.000835251	0.00189287
2	chr19:17334812:C:A	17334812	NA,A	NA,C	NA,1	NA,-inf	NA,inf	NA,1.58757	0.000823013	0.00188545
2	chr19:17172848:C:T	17172848	T,T	C,C	1,1	inf,inf	inf,inf	3.30241,0.160093	0.000822571	0.00192665
2	chr19:16648532:G:A	16648532	NA,A	NA,G	NA,1	NA,-inf	NA,inf	NA,1.59227	0.000818107	0.0018875
2	chr19:17378701:T:C	17378701	NA,C	NA,T	NA,1	NA,-inf	NA,inf	NA,1.54904	0.000816832	0.00186686
2	chr19:16757612:G:A	16757612	A,A	G,G	1,1	inf,-inf	inf,inf	0.599288,2.22571	0.000812996	0.00189606
2	chr19:17055497:C:T	17055497	T,T	C,C	1,1	-inf,-inf	inf,inf	1.96097,0.88765	0.000811236	0.00181884
2	chr19:16750910:AG:A	16750910	A,A	AG,AG	1,1	inf,-inf	inf,inf	0.582381,2.22182	0.000788122	0.00183782
2	chr19:16755124:T:C	16755124	C,C	T,T	1,1	inf,-inf	inf,inf	0.608297,2.20015	0.000787029	0.00183521
2	chr19:17429788:G:A	17429788	NA,A	NA,G	NA,1	NA,-inf	NA,inf	NA,1.53582	0.000777718	0.00178933
2	chr19:17157934:T:C	17157934	NA,C	NA,T	NA,1	NA,inf	NA,inf	NA,1.39182	0.000767929	0.00177962
2	chr19:16708144:C:T	16708144	NA,T	NA,C	NA,1	NA,-inf	NA,inf	NA,1.54852	0.000749001	0.00171856
2	chr19:16743478:G:C	16743478	NA,C	NA,G	NA,1	NA,inf	NA,inf	NA,1.42542	0.000746017	0.00171336
2	chr19:16644603:TA:T	16644603	NA,T	NA,TA	NA,1	NA,-inf	NA,inf	NA,1.53927	0.00074305	0.00171363
2	chr19:17374967:T:C	17374967	NA,C	NA,T	NA,1	NA,-inf	NA,inf	NA,1.47393	0.000731557	0.00167121
2	chr19:16682729:G:A	16682729	A,NA	G,NA	1,NA	inf,NA	inf,NA	1.52513,NA	0.00072755	0.00168282
2	chr19:17558311:G:A	17558311	NA,A	NA,G	NA,1	NA,-inf	NA,inf	NA,1.63598	0.000724571	0.001693
2	chr19:17053363:C:T	17053363	T,T	C,C	1,1	-inf,-inf	inf,inf	1.92733,0.857861	0.000723581	0.00162325
2	chr19:17520793:C:T	17520793	NA,T	NA,C	NA,1	NA,-inf	NA,inf	NA,1.5019	0.000714224	0.00165029
2	chr19:16758344:A:G	16758344	G,G	A,A	1,1	inf,-inf	inf,inf	0.625813,2.13031	0.000712135	0.0016608
2	chr19:16681960:C:T	16681960	NA,T	NA,C	NA,1	NA,-inf	NA,inf	NA,1.51781	0.000702987	0.00161823
2	chr19:16745679:G:A	16745679	NA,A	NA,G	NA,1	NA,-inf	NA,inf	NA,1.52503	0.00069335	0.00159408
2	chr19:17049569:AAAGT:A	17049569	A,A	AAAGT,AAAGT	1,1	-inf,-inf	inf,inf	1.936,0.822263	0.000691258	0.00155125
2	chr19:17590096:G:A	17590096	NA,A	NA,G	NA,1	NA,-inf	NA,inf	NA,1.46269	0.000687478	0.00158247
2	chr19:17449383:C:T	17449383	NA,T	NA,C	NA,1	NA,-inf	NA,inf	NA,1.49069	0.000685858	0.00158174
2	chr19:17168271:C:T	17168271	NA,T	NA,C	NA,1	NA,-inf	NA,inf	NA,1.46088	0.000677989	0.00154343
2	chr19:17172231:C:A	17172231	NA,A	NA,C	NA,1	NA,-inf	NA,inf	NA,1.46058	0.000676918	0.00154079
2	chr19:17100860:T:C	17100860	C,C	T,T	1,1	inf,inf	inf,inf	2.17226,0.269485	0.000676096	0.00171407
2	chr19:17616128:GACA:G	17616128	NA,G	NA,GACA	NA,1	NA,inf	NA,inf	NA,1.35972	0.000674323	0.00154852
2	chr19:17173761:G:A	17173761	A,A	G,G	1,1	inf,inf	inf,inf	3.18888,0.154893	0.000672935	0.00157461
2	chr19:17173081:G:A	17173081	A,A	G,G	1,1	inf,inf	inf,inf	3.20223,0.124906	0.000669624	0.00156939
2	chr19:17137097:G:A	17137097	NA,A	NA,G	NA,1	NA,-inf	NA,inf	NA,1.47405	0.000668215	0.00151774
2	chr19:17042442:C:T	17042442	T,T	C,C	1,1	-inf,-inf	inf,inf	1.83517,0.882902	0.00066001	0.00148393
2	chr19:17619549:C:T	17619549	T,NA	C,NA	1,NA	-inf,NA	inf,NA	1.67029,NA	0.000657665	0.00147891
2	chr19:16799936:C:T	16799936	T,NA	C,NA	1,NA	inf,NA	inf,NA	1.46616,NA	0.000652464	0.0015246
2	chr19:16720490:A:G	16720490	NA,G	NA,A	NA,1	NA,-inf	NA,inf	NA,1.45759	0.000641559	0.00147942
2	chr19:17135299:C:T	17135299	NA,T	NA,C	NA,1	NA,-inf	NA,inf	NA,1.44277	0.000632591	0.00143743
2	chr19:17275655:G:T	17275655	T,T	G,G	1,1	-inf,inf	inf,inf	0.32982,2.33735	0.000629598	0.00145161
2	chr19:16666435:T:A	16666435	A,A	T,T	1,1	-inf,-inf	inf,inf	2.32067,0.110505	0.000621506	0.0014208
2	chr19:16890392:C:T	16890392	T,NA	C,NA	1,NA	-inf,NA	inf,NA	1.58165,NA	0.000621307	0.0014108
2	chr19:17191439:C:T	17191439	NA,T	NA,C	NA,1	NA,inf	NA,inf	NA,1.31353	0.000620328	0.00133999
2	chr19:16642031:G:A	16642031	NA,A	NA,G	NA,1	NA,-inf	NA,inf	NA,1.43753	0.000618631	0.00142473
2	chr19:17521618:G:A	17521618	A,A	G,G	1,1	inf,inf	inf,inf	1.09446,1.40114	0.000618464	0.0013975
2	chr19:17045691:T:C	17045691	C,C	T,T	1,1	inf,-inf	inf,inf	1.2168,1.0811	0.000616328	0.00155244
2	chr19:17600121:A:T	17600121	NA,T	NA,A	NA,1	NA,-inf	NA,inf	NA,1.41718	0.000607822	0.00140258
2	chr19:17118822:C:T	17118822	T,T	C,C	1,1	-inf,-inf	inf,inf	1.91249,0.808579	0.000599377	0.00134941
2	chr19:17154153:C:T	17154153	T,T	C,C	1,1	-inf,-inf	inf,inf	3.22864,0.842135	0.00059287	0.00148608
2	chr19:16730515:G:A	16730515	NA,A	NA,G	NA,1	NA,-inf	NA,inf	NA,1.46516	0.000588341	0.00135515
2	chr19:17097006:A:G	17097006	G,G	A,A	1,1	inf,inf	inf,inf	2.16888,0.294076	0.000584298	0.000722227
2	chr19:17371544:T:C	17371544	C,C	T,T	1,1	inf,-inf	inf,inf	0.772689,1.92727	0.000581493	0.00132344
2	chr19:16699801:G:T	16699801	NA,T	NA,G	NA,1	NA,-inf	NA,inf	NA,1.40669	0.000578811	0.0013327
2	chr19:17448788:A:G	17448788	NA,G	NA,A	NA,1	NA,-inf	NA,inf	NA,1.38777	0.000575615	0.00132701
2	chr19:17410371:A:G	17410371	NA,G	NA,A	NA,1	NA,-inf	NA,inf	NA,1.36937	0.000561945	0.00129853
2	chr19:16809664:C:T	16809664	NA,T	NA,C	NA,1	NA,inf	NA,inf	NA,1.26064	0.000550867	0.00126931
2	chr19:16978973:CCA:C	16978973	NA,C	NA,CCA	NA,1	NA,-inf	NA,inf	NA,1.3067	0.000547224	0.00124862
2	chr19:17437243:A:G	17437243	NA,G	NA,A	NA,1	NA,-inf	NA,inf	NA,1.30871	0.000544108	0.00125107
2	chr19:16676217:G:A	16676217	A,NA	G,NA	1,NA	-inf,NA	inf,NA	1.43574,NA	0.000537166	0.00122031
2	chr19:17546032:G:A	17546032	NA,A	NA,G	NA,1	NA,-inf	NA,inf	NA,1.32541	0.0005348	0.00123007
2	chr19:16813670:TTTCACCATGTTGGCCAGGC:T	16813670	NA,T	NA,TTTCACCATGTTGGCCAGGC	NA,1	NA,inf	NA,inf	NA,1.24187	0.000532619	0.00122718
2	chr19:16809477:C:T	16809477	NA,T	NA,C	NA,1	NA,inf	NA,inf	NA,1.2412	0.000531904	0.00122554
2	chr19:17379577:T:C	17379577	NA,C	NA,T	NA,1	NA,inf	NA,inf	NA,1.19742	0.000531736	0.00121482
2	chr19:17328569:G:A	17328569	NA,A	NA,G	NA,1	NA,inf	NA,inf	NA,1.23209	0.000530878	0.00121731
2	chr19:16706294:G:A	16706294	NA,A	NA,G	NA,1	NA,inf	NA,inf	NA,1.22293	0.000530854	0.00122128
2	chr19:17068974:C:T	17068974	NA,T	NA,C	NA,1	NA,-inf	NA,inf	NA,1.27303	0.000529246	0.00119845
2	chr19:17159689:C:G	17159689	G,NA	C,NA	1,NA	-inf,NA	inf,NA	1.77815,NA	0.000527896	0.00120651
2	chr19:16761174:A:C	16761174	C,C	A,A	1,1	inf,-inf	inf,inf	0.632935,1.96176	0.0005268	0.00123155
2	chr19:17197226:G:A	17197226	NA,A	NA,G	NA,1	NA,inf	NA,inf	NA,1.20926	0.000516629	0.00112349
2	chr19:17404815:C:T	17404815	NA,T	NA,C	NA,1	NA,-inf	NA,inf	NA,1.3173	0.000513025	0.00118514
2	chr19:16813444:G:A	16813444	NA,A	NA,G	NA,1	NA,inf	NA,inf	NA,1.22064	0.000510738	0.00117675
2	chr19:17015837:G:T	17015837	NA,T	NA,G	NA,1	NA,-inf	NA,inf	NA,1.28288	0.00050945	0.00116061
2	chr19:17029487:A:G	17029487	G,G	A,A	1,1	-inf,inf	inf,inf	1.36735,0.640495	0.000508853	0.00122895
2	chr19:16823684:T:A	16823684	NA,A	NA,T	NA,1	NA,-inf	NA,inf	NA,1.34515	0.0005071	0.00116526
2	chr19:17596797:G:A	17596797	NA,A	NA,G	NA,1	NA,-inf	NA,inf	NA,1.25605	0.000505923	0.00116317
2	chr19:17368633:A:C	17368633	NA,C	NA,A	NA,1	NA,-inf	NA,inf	NA,1.3033	0.000503513	0.00117575
2	chr19:17113301:G:A	17113301	A,A	G,G	1,1	-inf,-inf	inf,inf	1.77793,0.796867	0.000502771	0.00113172
2	chr19:17015807:G:C	17015807	NA,C	NA,G	NA,1	NA,inf	NA,inf	NA,1.13802	0.000501567	0.00116039
2	chr19:17407862:A:G	17407862	NA,G	NA,A	NA,1	NA,-inf	NA,inf	NA,1.29926	0.000497859	0.00115008
2	chr19:17397815:A:G	17397815	NA,G	NA,A	NA,1	NA,inf	NA,inf	NA,1.18531	0.000496828	0.00114295
2	chr19:17331025:T:A	17331025	A,NA	T,NA	1,NA	-inf,NA	inf,NA	1.6613,NA	0.000495719	0.00113354
2	chr19:17442325:TC:T	17442325	NA,T	NA,TC	NA,1	NA,-inf	NA,inf	NA,1.25445	0.000494869	0.00113745
2	chr19:17326911:G:A	17326911	NA,A	NA,G	NA,1	NA,inf	NA,inf	NA,1.1888	0.000493335	0.00113542
2	chr19:16911904:C:T	16911904	T,NA	C,NA	1,NA	inf,NA	inf,NA	1.26245,NA	0.000485653	0.00112505
2	chr19:16736364:G:T	16736364	NA,T	NA,G	NA,1	NA,-inf	NA,inf	NA,1.31614	0.000484701	0.00111613
2	chr19:17335492:C:T	17335492	NA,T	NA,C	NA,1	NA,inf	NA,inf	NA,1.1805	0.000483995	0.00110981
2	chr19:17204485:T:C	17204485	NA,C	NA,T	NA,1	NA,-inf	NA,inf	NA,1.21163	0.000481226	0.0010994
2	chr19:17317857:G:A	17317857	NA,A	NA,G	NA,1	NA,inf	NA,inf	NA,1.17677	0.000480704	0.00110224
2	chr19:17314487:A:G	17314487	NA,G	NA,A	NA,1	NA,inf	NA,inf	NA,1.17619	0.000480206	0.0011011
2	chr19:16809799:C:T	16809799	NA,T	NA,C	NA,1	NA,inf	NA,inf	NA,1.18092	0.000477838	0.00110095
2	chr19:17311591:CTCTG:C	17311591	NA,C	NA,CTCTG	NA,1	NA,inf	NA,inf	NA,1.17339	0.000477818	0.00109563
2	chr19:16703796:A:G	16703796	NA,G	NA,A	NA,1	NA,-inf	NA,inf	NA,1.28976	0.000474951	0.00108916
2	chr19:17311349:T:G	17311349	NA,G	NA,T	NA,1	NA,inf	NA,inf	NA,1.1663	0.000474227	0.00109145
2	chr19:17334722:C:T	17334722	NA,T	NA,C	NA,1	NA,inf	NA,inf	NA,1.1677	0.000473159	0.00108496
2	chr19:17153474:C:A	17153474	A,A	C,C	1,1	inf,inf	inf,inf	4.3389,1.5573	0.000466041	0.0014544
2	chr19:17257166:G:A	17257166	NA,A	NA,G	NA,1	NA,inf	NA,inf	NA,1.11294	0.000465317	0.00107214
2	chr19:17312491:A:G	17312491	NA,G	NA,A	NA,1	NA,inf	NA,inf	NA,1.15547	0.000465259	0.00107089
2	chr19:17311244:G:C	17311244	NA,C	NA,G	NA,1	NA,inf	NA,inf	NA,1.1556	0.000465214	0.00107073
2	chr19:17582013:A:G	17582013	NA,G	NA,A	NA,1	NA,-inf	NA,inf	NA,1.35867	0.000460047	0.00106777
2	chr19:17091936:A:T	17091936	T,T	A,A	1,1	inf,inf	inf,inf	1.13817,2.29541	0.000457777	0.000760611
2	chr19:17308495:T:A	17308495	NA,A	NA,T	NA,1	NA,inf	NA,inf	NA,1.14143	0.000453623	0.00104403
2	chr19:17321541:C:T	17321541	NA,T	NA,C	NA,1	NA,inf	NA,inf	NA,1.13774	0.000450632	0.00103713
2	chr19:17024826:T:C	17024826	C,NA	T,NA	1,NA	-inf,NA	inf,NA	0.290271,NA	0.000450113	0.00103603
2	chr19:17316499:G:C	17316499	NA,C	NA,G	NA,1	NA,inf	NA,inf	NA,1.13645	0.000449646	0.00103487
2	chr19:17315598:A:C	17315598	NA,C	NA,A	NA,1	NA,inf	NA,inf	NA,1.13761	0.000448342	0.00102803
2	chr19:17473622:G:A	17473622	NA,A	NA,G	NA,1	NA,-inf	NA,inf	NA,1.20818	0.00044775	0.00102787
2	chr19:17490213:G:A	17490213	NA,A	NA,G	NA,1	NA,-inf	NA,inf	NA,1.22323	0.000444393	0.0010183
2	chr19:17446201:CATCT:C	17446201	C,C	CATCT,CATCT	1,1	inf,inf	inf,inf	0.888376,1.51601	0.000444165	0.00105994
2	chr19:17399017:GGGACACTCAGCAGT:G	17399017	NA,G	NA,GGGACACTCAGCAGT	NA,1	NA,-inf	NA,inf	NA,1.22981	0.000444127	0.00102387
2	chr19:16734892:C:T	16734892	NA,T	NA,C	NA,1	NA,-inf	NA,inf	NA,1.18669	0.000443737	0.00101959
2	chr19:17098335:G:A	17098335	A,A	G,G	1,1	-inf,-inf	inf,inf	2.11944,0.560178	0.000443378	0.00102838
2	chr19:17399741:T:C	17399741	NA,C	NA,T	NA,1	NA,-inf	NA,inf	NA,1.22625	0.000440648	0.00101818
2	chr19:17174807:A:G	17174807	G,G	A,A	1,1	inf,inf	inf,inf	2.17615,1.69956	0.000440389	0.000929093
2	chr19:17378581:G:A	17378581	NA,A	NA,G	NA,1	NA,inf	NA,inf	NA,1.10562	0.000440272	0.00101483
2	chr19:17283242:C:T	17283242	NA,T	NA,C	NA,1	NA,inf	NA,inf	NA,1.1195	0.000436365	0.001006
2	chr19:16701284:C:T	16701284	NA,T	NA,C	NA,1	NA,-inf	NA,inf	NA,1.23949	0.000436286	0.00100054
2	chr19:17288882:C:T	17288882	NA,T	NA,C	NA,1	NA,inf	NA,inf	NA,1.11663	0.00043478	0.00100224
2	chr19:16720703:C:T	16720703	NA,T	NA,C	NA,1	NA,inf	NA,inf	NA,1.10885	0.000433086	0.000996985
2	chr19:17585194:GCCTT:G	17585194	NA,G	NA,GCCTT	NA,1	NA,-inf	NA,inf	NA,1.29665	0.000430362	0.000995978
2	chr19:17111182:C:T	17111182	T,T	C,C	1,1	-inf,inf	inf,inf	1.3844,1.46057	0.000428291	0.000953689
2	chr19:17397128:A:G	17397128	NA,G	NA,A	NA,1	NA,inf	NA,inf	NA,1.10061	0.000428124	0.000986182
2	chr19:17116651:C:T	17116651	NA,T	NA,C	NA,1	NA,-inf	NA,inf	NA,1.20467	0.000426847	0.000974249
2	chr19:17078658:A:G	17078658	G,G	A,A	1,1	-inf,-inf	inf,inf	1.8683,0.643986	0.000426679	0.000956951
2	chr19:17400358:T:C	17400358	NA,C	NA,T	NA,1	NA,-inf	NA,inf	NA,1.20617	0.000425211	0.000982315
2	chr19:17463621:G:A	17463621	A,NA	G,NA	1,NA	inf,NA	inf,NA	1.19131,NA	0.000425053	0.0010067
2	chr19:17301425:G:A	17301425	NA,A	NA,G	NA,1	NA,inf	NA,inf	NA,1.09833	0.0004192	0.000966821
2	chr19:17640336:A:G	17640336	G,G	A,A	1,1	-inf,-inf	inf,inf	1.63433,0.790103	0.000416449	0.000943638
2	chr19:17017664:G:A	17017664	NA,A	NA,G	NA,1	NA,-inf	NA,inf	NA,1.15742	0.000415514	0.000950102
2	chr19:17473036:G:A	17473036	NA,A	NA,G	NA,1	NA,-inf	NA,inf	NA,1.13215	0.000414951	0.000949786
2	chr19:17571387:G:A	17571387	NA,A	NA,G	NA,1	NA,-inf	NA,inf	NA,1.20105	0.000412304	0.00095348
2	chr19:17609103:G:A	17609103	NA,A	NA,G	NA,1	NA,-inf	NA,inf	NA,1.13746	0.000412292	0.000951722
2	chr19:17395952:C:T	17395952	NA,T	NA,C	NA,1	NA,inf	NA,inf	NA,1.072	0.00040764	0.000938901
2	chr19:17582796:C:G	17582796	NA,G	NA,C	NA,1	NA,-inf	NA,inf	NA,1.15024	0.000406682	0.000935698
2	chr19:17428450:ACT:A	17428450	A,NA	ACT,NA	1,NA	-inf,NA	inf,NA	1.47983,NA	0.000401498	0.00092469
2	chr19:17024417:G:A	17024417	NA,A	NA,G	NA,1	NA,inf	NA,inf	NA,1.03593	0.000399317	0.000932207
2	chr19:17618894:C:T	17618894	NA,T	NA,C	NA,1	NA,-inf	NA,inf	NA,1.21564	0.000397821	0.000927108
2	chr19:16664879:A:T	16664879	NA,T	NA,A	NA,1	NA,inf	NA,inf	NA,1.04453	0.000396349	0.000905294
2	chr19:16888334:C:T	16888334	NA,T	NA,C	NA,1	NA,-inf	NA,inf	NA,1.10705	0.000394011	0.000899705
2	chr19:16839544:C:T	16839544	T,NA	C,NA	1,NA	inf,NA	inf,NA	1.23204,NA	0.000393978	0.00091642
2	chr19:17198412:G:A	17198412	NA,A	NA,G	NA,1	NA,inf	NA,inf	NA,1.05946	0.000393685	0.000857428
2	chr19:16941367:A:ATC	16941367	ATC,ATC	A,A	1,1	inf,inf	inf,inf	1.97627,0.218503	0.00039068	0.000891497
2	chr19:17086092:A:C	17086092	NA,C	NA,A	NA,1	NA,inf	NA,inf	NA,1.03754	0.000381803	0.000883311
2	chr19:17303052:G:A	17303052	NA,A	NA,G	NA,1	NA,inf	NA,inf	NA,1.042	0.000381638	0.000882757
2	chr19:16704795:A:T	16704795	NA,T	NA,A	NA,1	NA,-inf	NA,inf	NA,1.15952	0.000381207	0.000877966
2	chr19:16872018:G:A	16872018	A,NA	G,NA	1,NA	inf,NA	inf,NA	1.21099,NA	0.000380577	0.000885609
2	chr19:17594147:G:A	17594147	NA,A	NA,G	NA,1	NA,-inf	NA,inf	NA,1.07322	0.000379808	0.00086984
2	chr19:17522800:C:T	17522800	T,T	C,C	1,1	inf,inf	inf,inf	1.01713,1.18842	0.00037577	0.000850233
2	chr19:17380207:T:G	17380207	NA,G	NA,T	NA,1	NA,-inf	NA,inf	NA,1.0764	0.000373912	0.000859548
2	chr19:17542488:C:T	17542488	NA,T	NA,C	NA,1	NA,-inf	NA,inf	NA,1.13713	0.000373442	0.00086724
2	chr19:17108653:A:G	17108653	G,G	A,A	1,1	-inf,-inf	inf,inf	1.68602,0.74654	0.000368976	0.000828894
2	chr19:16899387:G:T	16899387	NA,T	NA,G	NA,1	NA,inf	NA,inf	NA,1.01492	0.000366265	0.000824692
2	chr19:17430373:T:C	17430373	NA,C	NA,T	NA,1	NA,-inf	NA,inf	NA,1.14374	0.000366136	0.0008417
2	chr19:16663853:C:T	16663853	NA,T	NA,C	NA,1	NA,inf	NA,inf	NA,1.00956	0.000365896	0.00083159
2	chr19:17034156:TTTTG:T	17034156	NA,T	NA,TTTTG	NA,1	NA,inf	NA,inf	NA,0.941109	0.000364325	0.000861827
2	chr19:17160685:A:G	17160685	G,G	A,A	1,1	inf,inf	inf,inf	4.6895,1.17742	0.00036314	0.0012451
2	chr19:17228626:G:A	17228626	A,A	G,G	1,1	inf,-inf	inf,inf	0.349341,1.52708	0.000363066	0.000822825
2	chr19:17076708:T:G	17076708	G,G	T,T	1,1	-inf,-inf	inf,inf	1.95231,0.430046	0.000362028	0.000814177
2	chr19:16767771:A:T	16767771	NA,T	NA,A	NA,1	NA,-inf	NA,inf	NA,1.09412	0.000359594	0.000830808
2	chr19:17525626:C:T	17525626	NA,T	NA,C	NA,1	NA,-inf	NA,inf	NA,1.09339	0.000359505	0.000831854
2	chr19:17622908:C:T	17622908	NA,T	NA,C	NA,1	NA,-inf	NA,inf	NA,1.11151	0.000358775	0.00083313
2	chr19:17595022:T:C	17595022	NA,C	NA,T	NA,1	NA,-inf	NA,inf	NA,1.04889	0.000357863	0.000827846
2	chr19:16936961:G:A	16936961	A,A	G,G	1,1	-inf,-inf	inf,inf	1.85714,0.3716	0.000356348	0.000809131
2	chr19:17565367:G:A	17565367	NA,A	NA,G	NA,1	NA,-inf	NA,inf	NA,1.07938	0.000356108	0.000819666
2	chr19:17236045:G:C	17236045	C,NA	G,NA	1,NA	-inf,NA	inf,NA	1.64128,NA	0.000355463	0.000795413
2	chr19:16966060:C:T	16966060	NA,T	NA,C	NA,1	NA,inf	NA,inf	NA,0.981517	0.000355117	0.000814033
2	chr19:17514682:C:T	17514682	NA,T	NA,C	NA,1	NA,inf	NA,inf	NA,1.02047	0.000354978	0.000812332
2	chr19:17629507:C:T	17629507	NA,T	NA,C	NA,1	NA,-inf	NA,inf	NA,1.11871	0.000353792	0.000821749
2	chr19:16730138:A:G	16730138	NA,G	NA,A	NA,1	NA,-inf	NA,inf	NA,1.05185	0.000352928	0.000809808
2	chr19:17184361:A:G	17184361	G,G	A,A	1,1	inf,-inf	inf,inf	1.74304,1.23224	0.000352874	0.000815395
2	chr19:16717973:G:A	16717973	NA,A	NA,G	NA,1	NA,-inf	NA,inf	NA,1.05367	0.000352583	0.000825998
2	chr19:16654189:A:G	16654189	NA,G	NA,A	NA,1	NA,inf	NA,inf	NA,0.990865	0.000348678	0.000793392
2	chr19:17087385:A:G	17087385	G,G	A,A	1,1	-inf,-inf	inf,inf	1.69222,0.700876	0.000347402	0.000780597
2	chr19:17182991:G:A	17182991	A,A	G,G	1,1	inf,-inf	inf,inf	1.64992,1.308	0.000347018	0.000801449
2	chr19:17062778:G:A	17062778	A,NA	G,NA	1,NA	inf,NA	inf,NA	1.35698,NA	0.000345939	0.000790047
2	chr19:17109016:A:G	17109016	G,G	A,A	1,1	-inf,-inf	inf,inf	1.6723,0.720349	0.000345638	0.000776832
2	chr19:17630913:T:C	17630913	NA,C	NA,T	NA,1	NA,-inf	NA,inf	NA,1.04248	0.000344582	0.000792383
2	chr19:16832221:G:A	16832221	NA,A	NA,G	NA,1	NA,-inf	NA,inf	NA,1.04629	0.000343282	0.000799713
2	chr19:16936222:C:T	16936222	T,T	C,C	1,1	-inf,-inf	inf,inf	1.86223,0.336203	0.000342629	0.000777948
2	chr19:17282168:C:T	17282168	NA,T	NA,C	NA,1	NA,-inf	NA,inf	NA,1.09984	0.00034183	0.000780698
2	chr19:17096270:G:A	17096270	A,A	G,G	1,1	-inf,-inf	inf,inf	1.65944,0.722003	0.000339859	0.000763468
2	chr19:17516829:C:T	17516829	NA,T	NA,C	NA,1	NA,-inf	NA,inf	NA,1.08488	0.000339747	0.000779196
2	chr19:17112626:G:T	17112626	T,T	G,G	1,1	inf,-inf	inf,inf	1.94973,0.0240056	0.000339385	0.000446293
2	chr19:17619033:C:T	17619033	NA,T	NA,C	NA,1	NA,-inf	NA,inf	NA,1.11771	0.000339062	0.000789437
2	chr19:16722255:T:C	16722255	NA,C	NA,T	NA,1	NA,-inf	NA,inf	NA,1.04965	0.000338985	0.000782286
2	chr19:17560572:G:A	17560572	NA,A	NA,G	NA,1	NA,-inf	NA,inf	NA,1.04918	0.000338715	0.000779602
2	chr19:17220873:C:T	17220873	NA,T	NA,C	NA,1	NA,-inf	NA,inf	NA,1.06408	0.000338529	0.000777471
2	chr19:17340528:G:T	17340528	NA,T	NA,G	NA,1	NA,inf	NA,inf	NA,0.961067	0.000337163	0.000775737
2	chr19:17397403:C:T	17397403	NA,T	NA,C	NA,1	NA,inf	NA,inf	NA,0.96389	0.000335993	0.000775136
2	chr19:17567849:T:C	17567849	NA,C	NA,T	NA,1	NA,-inf	NA,inf	NA,1.04369	0.000335592	0.000772472
2	chr19:17589281:T:A	17589281	NA,A	NA,T	NA,1	NA,-inf	NA,inf	NA,1.03334	0.000335286	0.000770228
2	chr19:17130716:G:A	17130716	NA,A	NA,G	NA,1	NA,-inf	NA,inf	NA,1.06762	0.000333933	0.000768366
2	chr19:16767593:G:A	16767593	NA,A	NA,G	NA,1	NA,-inf	NA,inf	NA,1.09417	0.000333471	0.000767925
2	chr19:17568483:G:A	17568483	NA,A	NA,G	NA,1	NA,-inf	NA,inf	NA,1.03883	0.000332909	0.00076629
2	chr19:16775264:G:T	16775264	T,NA	G,NA	1,NA	inf,NA	inf,NA	1.15436,NA	0.000332433	0.000771215
2	chr19:17506009:C:T	17506009	NA,T	NA,C	NA,1	NA,inf	NA,inf	NA,0.976561	0.000329016	0.000752728
2	chr19:16694843:C:T	16694843	T,NA	C,NA	1,NA	-inf,NA	inf,NA	1.16504,NA	0.000328291	0.000745953
2	chr19:17153287:A:G	17153287	G,G	A,A	1,1	-inf,-inf	inf,inf	1.78211,2.28716	0.000328173	0.000755916
2	chr19:16714534:A:C	16714534	C,C	A,A	1,1	inf,-inf	inf,inf	1.7108,0.203364	0.000326346	0.000764929
2	chr19:16798479:C:T	16798479	NA,T	NA,C	NA,1	NA,inf	NA,inf	NA,0.951864	0.00032463	0.000732859
2	chr19:17281710:G:A	17281710	NA,A	NA,G	NA,1	NA,-inf	NA,inf	NA,1.06765	0.000324376	0.000740917
2	chr19:16896136:A:C	16896136	NA,C	NA,A	NA,1	NA,-inf	NA,inf	NA,1.06648	0.000323481	0.000743029
2	chr19:17596519:T:C	17596519	NA,C	NA,T	NA,1	NA,-inf	NA,inf	NA,1.00087	0.000323245	0.000746088
2	chr19:16716028:C:A	16716028	NA,A	NA,C	NA,1	NA,-inf	NA,inf	NA,0.998966	0.00032146	0.000752644
2	chr19:16750084:G:A	16750084	NA,A	NA,G	NA,1	NA,-inf	NA,inf	NA,1.02493	0.000320642	0.000740887
2	chr19:17085215:C:T	17085215	T,T	C,C	1,1	-inf,-inf	inf,inf	1.70701,0.651856	0.000320399	0.000718955
2	chr19:16722251:A:G	16722251	NA,G	NA,A	NA,1	NA,-inf	NA,inf	NA,1.0153	0.000320012	0.000738394
2	chr19:17480994:C:T	17480994	NA,T	NA,C	NA,1	NA,-inf	NA,inf	NA,1.02836	0.000318033	0.00072828
2	chr19:17016399:G:A	17016399	NA,A	NA,G	NA,1	NA,inf	NA,inf	NA,0.906235	0.000317387	0.000739855
2	chr19:17093517:A:G	17093517	G,G	A,A	1,1	inf,-inf	inf,inf	0.808023,1.08194	0.000316416	0.000769247
2	chr19:16749372:C:T	16749372	NA,T	NA,C	NA,1	NA,-inf	NA,inf	NA,1.01562	0.000315763	0.000729575
2	chr19:16840757:C:T	16840757	T,NA	C,NA	1,NA	inf,NA	inf,NA	1.05136,NA	0.000315081	0.00073545
2	chr19:17504033:C:T	17504033	NA,T	NA,C	NA,1	NA,-inf	NA,inf	NA,1.01661	0.000314735	0.000721393
2	chr19:17618344:C:T	17618344	NA,T	NA,C	NA,1	NA,inf	NA,inf	NA,0.946601	0.000314352	0.000721048
2	chr19:17358983:A:G	17358983	G,G	A,A	1,1	inf,-inf	inf,inf	1.59935,0.415236	0.000314122	0.000682963
2	chr19:16779031:C:T	16779031	NA,T	NA,C	NA,1	NA,-inf	NA,inf	NA,1.00816	0.000311578	0.00071963
2	chr19:17471509:C:T	17471509	NA,T	NA,C	NA,1	NA,-inf	NA,inf	NA,1.0159	0.000311466	0.000713249
2	chr19:16758510:C:T	16758510	NA,T	NA,C	NA,1	NA,-inf	NA,inf	NA,1.01892	0.000311065	0.000715849
2	chr19:16903961:C:T	16903961	NA,T	NA,C	NA,1	NA,inf	NA,inf	NA,0.919252	0.000310397	0.000699355
2	chr19:16827466:G:A	16827466	NA,A	NA,G	NA,1	NA,-inf	NA,inf	NA,1.05772	0.000310084	0.000711535
2	chr19:17342045:A:G	17342045	NA,G	NA,A	NA,1	NA,-inf	NA,inf	NA,0.986535	0.000307304	0.000703837
2	chr19:16642964:C:T	16642964	NA,T	NA,C	NA,1	NA,-inf	NA,inf	NA,1.01099	0.000307262	0.000704658
2	chr19:17474136:G:T	17474136	T,T	G,G	1,1	inf,inf	inf,inf	1.19139,1.12168	0.000306423	0.000721077
2	chr19:16940883:G:A	16940883	A,A	G,G	1,1	inf,inf	inf,inf	1.55224,0.718716	0.000303748	0.000688587
2	chr19:17575422:T:C	17575422	C,C	T,T	1,1	inf,-inf	inf,inf	0.16818,1.97644	0.000303154	0.000712894
2	chr19:17261648:T:A	17261648	A,A	T,T	1,1	-inf,inf	inf,inf	0.459174,1.79454	0.000302648	0.000698585
2	chr19:17364359:A:G	17364359	G,NA	A,NA	1,NA	-inf,NA	inf,NA	1.32766,NA	0.000302105	0.00069656
2	chr19:17128231:T:G	17128231	NA,G	NA,T	NA,1	NA,-inf	NA,inf	NA,1.00381	0.00030125	0.000693028
2	chr19:17536505:A:T	17536505	NA,T	NA,A	NA,1	NA,inf	NA,inf	NA,0.869171	0.000299664	0.000689256
2	chr19:17502656:G:A	17502656	A,NA	G,NA	1,NA	inf,NA	inf,NA	1.03204,NA	0.000299435	0.000689037
2	chr19:17358573:A:G	17358573	G,G	A,A	1,1	inf,-inf	inf,inf	1.58957,0.385726	0.000299422	0.000650719
2	chr19:17433509:G:A	17433509	NA,A	NA,G	NA,1	NA,inf	NA,inf	NA,0.901981	0.000299258	0.000688498
2	chr19:17435474:C:T	17435474	NA,T	NA,C	NA,1	NA,-inf	NA,inf	NA,0.943024	0.000298597	0.000683104
2	chr19:17615871:G:A	17615871	NA,A	NA,G	NA,1	NA,-inf	NA,inf	NA,1.03896	0.000298566	0.000694423
2	chr19:16778062:A:G	16778062	NA,G	NA,A	NA,1	NA,-inf	NA,inf	NA,0.979475	0.000297216	0.000686338
2	chr19:17161438:G:A	17161438	A,A	G,G	1,1	inf,inf	inf,inf	4.71955,1.01772	0.000295742	0.00101407
2	chr19:17127571:C:T	17127571	NA,T	NA,C	NA,1	NA,-inf	NA,inf	NA,0.989556	0.000294969	0.000678845
2	chr19:16718808:G:A	16718808	NA,A	NA,G	NA,1	NA,-inf	NA,inf	NA,0.973504	0.000294616	0.000673938
2	chr19:16902324:G:A	16902324	NA,A	NA,G	NA,1	NA,inf	NA,inf	NA,0.886775	0.000293622	0.000661956
2	chr19:16940056:G:T	16940056	T,T	G,G	1,1	inf,inf	inf,inf	1.59694,0.615661	0.000292927	0.000663813
2	chr19:17409820:C:T	17409820	NA,T	NA,C	NA,1	NA,-inf	NA,inf	NA,0.988831	0.000292903	0.000674935
2	chr19:17293413:C:T	17293413	NA,T	NA,C	NA,1	NA,inf	NA,inf	NA,0.885399	0.000290968	0.000669785
2	chr19:16763491:A:G	16763491	NA,G	NA,A	NA,1	NA,-inf	NA,inf	NA,0.965464	0.000290702	0.000671398
2	chr19:17312166:G:A	17312166	NA,A	NA,G	NA,1	NA,-inf	NA,inf	NA,0.950551	0.000289556	0.000663134
2	chr19:16872383:TG:T	16872383	NA,T	NA,TG	NA,1	NA,-inf	NA,inf	NA,0.934174	0.000289071	0.000667931
2	chr19:17410328:G:A	17410328	NA,A	NA,G	NA,1	NA,-inf	NA,inf	NA,0.957508	0.000288667	0.000663781
2	chr19:17129069:C:T	17129069	NA,T	NA,C	NA,1	NA,-inf	NA,inf	NA,0.978249	0.000288501	0.000663829
2	chr19:16727776:G:A	16727776	A,A	G,G	1,1	inf,inf	inf,inf	1.79766,0.274294	0.000287953	0.000663477
2	chr19:17240714:G:A	17240714	NA,A	NA,G	NA,1	NA,-inf	NA,inf	NA,0.950067	0.000286655	0.000656251
2	chr19:17575125:C:T	17575125	NA,T	NA,C	NA,1	NA,-inf	NA,inf	NA,0.942672	0.00028531	0.000656374
2	chr19:17046796:AC:A	17046796	NA,A	NA,AC	NA,1	NA,-inf	NA,inf	NA,0.935353	0.000285207	0.000651405
2	chr19:17575835:T:C	17575835	NA,C	NA,T	NA,1	NA,-inf	NA,inf	NA,0.94215	0.000285094	0.000655876
2	chr19:17395710:G:A	17395710	NA,A	NA,G	NA,1	NA,inf	NA,inf	NA,0.864265	0.000284766	0.000655429
2	chr19:17596673:G:A	17596673	NA,A	NA,G	NA,1	NA,-inf	NA,inf	NA,0.921344	0.000284607	0.000656798
2	chr19:17132053:C:A	17132053	NA,A	NA,C	NA,1	NA,-inf	NA,inf	NA,0.968975	0.00028435	0.000654222
2	chr19:16649301:G:T	16649301	T,T	G,G	1,1	-inf,inf	inf,inf	1.13812,1.07903	0.000284033	0.000649143
2	chr19:17390309:C:A	17390309	NA,A	NA,C	NA,1	NA,inf	NA,inf	NA,0.863793	0.000283846	0.000652435
2	chr19:17500686:C:T	17500686	NA,T	NA,C	NA,1	NA,inf	NA,inf	NA,0.839592	0.000283641	0.000646271
2	chr19:16865517:C:T	16865517	NA,T	NA,C	NA,1	NA,inf	NA,inf	NA,0.873672	0.000283418	0.000639606
2	chr19:16732902:GA:G	16732902	NA,G	NA,GA	NA,1	NA,-inf	NA,inf	NA,0.98303	0.000282596	0.000650336
2	chr19:17395531:C:T	17395531	NA,T	NA,C	NA,1	NA,-inf	NA,inf	NA,0.898097	0.000281923	0.000647369
2	chr19:17127736:A:C	17127736	NA,C	NA,A	NA,1	NA,-inf	NA,inf	NA,0.960297	0.000281371	0.00064738
2	chr19:17148288:G:A	17148288	NA,A	NA,G	NA,1	NA,inf	NA,inf	NA,0.832402	0.000280138	0.000646948
2	chr19:17401869:A:G	17401869	NA,G	NA,A	NA,1	NA,-inf	NA,inf	NA,0.939238	0.000279007	0.000640992
2	chr19:16761312:T:C	16761312	NA,C	NA,T	NA,1	NA,-inf	NA,inf	NA,0.937917	0.000278136	0.000642333
2	chr19:16797187:A:C	16797187	NA,C	NA,A	NA,1	NA,-inf	NA,inf	NA,0.898512	0.00027735	0.000635573
2	chr19:17357574:A:G	17357574	G,G	A,A	1,1	inf,-inf	inf,inf	1.49902,0.501949	0.000277131	0.000604392
2	chr19:16849164:T:C	16849164	NA,C	NA,T	NA,1	NA,inf	NA,inf	NA,0.875982	0.000276888	0.000634706
2	chr19:17088504:T:C	17088504	C,C	T,T	1,1	inf,-inf	inf,inf	0.771914,1.04569	0.000276849	0.000672302
2	chr19:17129254:T:G	17129254	NA,G	NA,T	NA,1	NA,-inf	NA,inf	NA,0.951612	0.00027637	0.000635879
2	chr19:17068979:G:A	17068979	A,A	G,G	1,1	-inf,inf	inf,inf	0.099765,1.80498	0.000276211	0.000627268
2	chr19:17141392:G:C	17141392	NA,C	NA,G	NA,1	NA,-inf	NA,inf	NA,0.952218	0.000275558	0.000633499
2	chr19:17596015:T:C	17596015	NA,C	NA,T	NA,1	NA,-inf	NA,inf	NA,0.901664	0.000275093	0.000632192
2	chr19:17461350:A:C	17461350	NA,C	NA,A	NA,1	NA,-inf	NA,inf	NA,0.909599	0.000274209	0.000629167
2	chr19:16783279:C:G	16783279	NA,G	NA,C	NA,1	NA,-inf	NA,inf	NA,0.916215	0.000274033	0.000632299
2	chr19:16743195:G:A	16743195	NA,A	NA,G	NA,1	NA,-inf	NA,inf	NA,0.891309	0.000272826	0.000627224
2	chr19:17460168:G:A	17460168	NA,A	NA,G	NA,1	NA,-inf	NA,inf	NA,0.905072	0.000271349	0.000622795
2	chr19:17122905:A:G	17122905	NA,G	NA,A	NA,1	NA,-inf	NA,inf	NA,0.923497	0.000271291	0.000622276
2	chr19:17394299:G:A	17394299	NA,A	NA,G	NA,1	NA,inf	NA,inf	NA,0.832366	0.000270766	0.00062307
2	chr19:17046798:C:T	17046798	T,NA	C,NA	1,NA	inf,NA	inf,NA	0.052738,NA	0.000270691	0.000601377
2	chr19:17577741:G:A	17577741	NA,A	NA,G	NA,1	NA,-inf	NA,inf	NA,0.917759	0.000270663	0.000624665
2	chr19:17104662:A:G	17104662	NA,G	NA,A	NA,1	NA,inf	NA,inf	NA,0.826286	0.000270481	0.000626993
2	chr19:17561645:A:C	17561645	NA,C	NA,A	NA,1	NA,-inf	NA,inf	NA,0.897645	0.000269613	0.000618784
2	chr19:17177030:G:A	17177030	A,A	G,G	1,1	inf,-inf	inf,inf	1.94002,0.68896	0.000269587	0.00062932
2	chr19:17178430:A:G	17178430	G,G	A,A	1,1	inf,-inf	inf,inf	2.03125,0.558532	0.000269329	0.000628795
2	chr19:17474962:C:T	17474962	NA,T	NA,C	NA,1	NA,inf	NA,inf	NA,0.841567	0.000269241	0.00061748
2	chr19:17381632:A:G	17381632	NA,G	NA,A	NA,1	NA,-inf	NA,inf	NA,0.899563	0.000268794	0.000615445
2	chr19:17135651:G:A	17135651	A,NA	G,NA	1,NA	inf,NA	inf,NA	1.07322,NA	0.000268034	0.000596588
2	chr19:17584484:G:C	17584484	NA,C	NA,G	NA,1	NA,inf	NA,inf	NA,0.83885	0.000267821	0.000615224
2	chr19:17475637:G:C	17475637	NA,C	NA,G	NA,1	NA,-inf	NA,inf	NA,0.922805	0.000267568	0.00061266
2	chr19:17012427:G:A	17012427	A,NA	G,NA	1,NA	-inf,NA	inf,NA	1.23576,NA	0.0002674	0.000603223
2	chr19:17509422:C:T	17509422	NA,T	NA,C	NA,1	NA,inf	NA,inf	NA,0.834169	0.000267255	0.000614454
2	chr19:17091165:G:A	17091165	NA,A	NA,G	NA,1	NA,-inf	NA,inf	NA,0.876016	0.000267239	0.000607301
2	chr19:16759333:C:T	16759333	NA,T	NA,C	NA,1	NA,inf	NA,inf	NA,0.807546	0.000266577	0.000610923
2	chr19:16906537:G:A	16906537	NA,A	NA,G	NA,1	NA,-inf	NA,inf	NA,0.942033	0.000266046	0.000610876
2	chr19:17040534:T:C	17040534	C,NA	T,NA	1,NA	inf,NA	inf,NA	0.0551552,NA	0.000265333	0.000589662
2	chr19:17150338:G:A	17150338	NA,A	NA,G	NA,1	NA,inf	NA,inf	NA,0.829948	0.000264995	0.000611392
2	chr19:17471139:C:T	17471139	T,T	C,C	1,1	-inf,inf	inf,inf	1.53987,0.467289	0.000264108	0.00061056
2	chr19:17070515:C:T	17070515	T,T	C,C	1,1	-inf,-inf	inf,inf	2.01906,0.0465789	0.00026372	0.000606632
2	chr19:17271696:A:T	17271696	T,T	A,A	1,1	-inf,inf	inf,inf	0.314191,1.60481	0.0002637	0.000605703
2	chr19:17398250:C:T	17398250	T,NA	C,NA	1,NA	-inf,NA	inf,NA	1.0793,NA	0.000262505	0.000590483
2	chr19:17511380:G:T	17511380	NA,T	NA,G	NA,1	NA,inf	NA,inf	NA,0.837686	0.000261665	0.000601409
2	chr19:17521418:A:T	17521418	NA,T	NA,A	NA,1	NA,-inf	NA,inf	NA,0.905378	0.000261361	0.000603588
2	chr19:17513305:G:A	17513305	NA,A	NA,G	NA,1	NA,inf	NA,inf	NA,0.820958	0.000260774	0.000595236
2	chr19:16940624:A:C	16940624	C,C	A,A	1,1	inf,inf	inf,inf	1.56503,0.576894	0.00026074	0.000591046
2	chr19:17090095:T:C	17090095	C,C	T,T	1,1	-inf,-inf	inf,inf	1.57541,0.649777	0.000260564	0.000583658
2	chr19:17357281:G:A	17357281	A,A	G,G	1,1	-inf,-inf	inf,inf	0.904291,1.2724	0.000260292	0.000589076
2	chr19:17113716:C:T	17113716	T,NA	C,NA	1,NA	-inf,NA	inf,NA	1.45491,NA	0.000260208	0.00058037
2	chr19:16668666:T:C	16668666	NA,C	NA,T	NA,1	NA,inf	NA,inf	NA,0.824587	0.000259525	0.000594698
2	chr19:16941865:C:T	16941865	T,NA	C,NA	1,NA	inf,NA	inf,NA	1.05551,NA	0.000259394	0.000599425
2	chr19:17099338:A:G	17099338	NA,G	NA,A	NA,1	NA,inf	NA,inf	NA,0.79928	0.000258505	0.00059909
2	chr19:17122614:T:G	17122614	NA,G	NA,T	NA,1	NA,-inf	NA,inf	NA,0.909665	0.000258416	0.000594776
2	chr19:16741565:C:T	16741565	NA,T	NA,C	NA,1	NA,-inf	NA,inf	NA,0.879054	0.000258331	0.00059613
2	chr19:17235971:G:A	17235971	NA,A	NA,G	NA,1	NA,inf	NA,inf	NA,0.794228	0.000257795	0.000594644
2	chr19:17466847:G:A	17466847	NA,A	NA,G	NA,1	NA,-inf	NA,inf	NA,0.894062	0.000256127	0.000586648
2	chr19:17037610:A:G	17037610	G,G	A,A	1,1	-inf,inf	inf,inf	0.0738276,1.86286	0.000255934	0.000600328
2	chr19:17451658:G:T	17451658	T,T	G,G	1,1	inf,inf	inf,inf	1.14703,0.876891	0.000255301	0.00060618
2	chr19:17587925:A:T	17587925	T,T	A,A	1,1	-inf,inf	inf,inf	0.0805369,2.11529	0.00025469	0.000592764
2	chr19:16707466:T:C	16707466	NA,C	NA,T	NA,1	NA,-inf	NA,inf	NA,0.934457	0.000254082	0.000584811
2	chr19:17619328:G:A	17619328	NA,A	NA,G	NA,1	NA,-inf	NA,inf	NA,0.912559	0.000253877	0.000589023
2	chr19:16950006:T:C	16950006	NA,C	NA,T	NA,1	NA,-inf	NA,inf	NA,0.863208	0.000253751	0.000581338
2	chr19:17515523:A:G	17515523	NA,G	NA,A	NA,1	NA,inf	NA,inf	NA,0.801389	0.000252666	0.000576921
2	chr19:17514300:T:C	17514300	NA,C	NA,T	NA,1	NA,inf	NA,inf	NA,0.799695	0.000251992	0.000575385
2	chr19:17514584:C:T	17514584	NA,T	NA,C	NA,1	NA,inf	NA,inf	NA,0.798532	0.000251511	0.00057429
2	chr19:17514929:GGC:G	17514929	NA,G	NA,GGC	NA,1	NA,inf	NA,inf	NA,0.79702	0.000250885	0.000572863
2	chr19:16921450:C:T	16921450	T,T	C,C	1,1	inf,-inf	inf,inf	1.71777,0.00912934	0.000250453	0.000561891
2	chr19:16646356:G:A	16646356	NA,A	NA,G	NA,1	NA,inf	NA,inf	NA,0.802439	0.000250355	0.000573702
2	chr19:17536528:T:C	17536528	C,C	T,T	1,1	inf,inf	inf,inf	1.14159,0.870428	0.000250293	0.000592689
2	chr19:17555550:C:G	17555550	NA,G	NA,C	NA,1	NA,-inf	NA,inf	NA,0.850642	0.000249907	0.000573169
2	chr19:17518358:C:G	17518358	G,G	C,C	1,1	inf,-inf	inf,inf	1.67339,0.0154758	0.000249687	0.000557355
2	chr19:17095283:A:G	17095283	NA,G	NA,A	NA,1	NA,inf	NA,inf	NA,0.778213	0.000249572	0.000578273
2	chr19:17520523:C:G	17520523	NA,G	NA,C	NA,1	NA,inf	NA,inf	NA,0.816387	0.000249401	0.00057011
2	chr19:17415614:C:T	17415614	NA,T	NA,C	NA,1	NA,-inf	NA,inf	NA,0.927734	0.000249371	0.000574816
2	chr19:17450863:A:G	17450863	NA,G	NA,A	NA,1	NA,-inf	NA,inf	NA,0.856114	0.000249094	0.000571187
2	chr19:17469417:A:T	17469417	NA,T	NA,A	NA,1	NA,-inf	NA,inf	NA,0.818982	0.000248906	0.000570017
2	chr19:17501914:C:A	17501914	A,NA	C,NA	1,NA	inf,NA	inf,NA	0.930069,NA	0.000248534	0.00057227
2	chr19:17613701:T:C	17613701	C,NA	T,NA	1,NA	inf,NA	inf,NA	0.859484,NA	0.000248283	0.000589379
2	chr19:17150637:G:A	17150637	NA,A	NA,G	NA,1	NA,inf	NA,inf	NA,0.989119	0.000246554	0.000568664
2	chr19:16866765:T:G	16866765	NA,G	NA,T	NA,1	NA,inf	NA,inf	NA,0.793605	0.000246108	0.000566551
2	chr19:17013252:T:C	17013252	NA,C	NA,T	NA,1	NA,inf	NA,inf	NA,0.757191	0.000245836	0.000572214
2	chr19:17474332:T:C	17474332	C,NA	T,NA	1,NA	-inf,NA	inf,NA	1.07929,NA	0.000245122	0.000550495
2	chr19:16716075:A:G	16716075	G,G	A,A	1,1	inf,-inf	inf,inf	1.92852,0.251175	0.000244861	0.0005273
2	chr19:17400483:G:A	17400483	A,NA	G,NA	1,NA	inf,NA	inf,NA	1.22705,NA	0.000244448	0.000530696
2	chr19:17447137:G:A	17447137	NA,A	NA,G	NA,1	NA,-inf	NA,inf	NA,0.833564	0.00024389	0.000560025
2	chr19:16800060:C:G	16800060	NA,G	NA,C	NA,1	NA,-inf	NA,inf	NA,0.868471	0.000243437	0.000559098
2	chr19:17228303:G:A	17228303	A,A	G,G	1,1	inf,inf	inf,inf	0.470449,1.68858	0.000243351	0.000547496
2	chr19:17541752:C:T	17541752	NA,T	NA,C	NA,1	NA,-inf	NA,inf	NA,0.923689	0.000242901	0.000562989
2	chr19:17450041:AT:A	17450041	A,A	AT,AT	1,1	inf,inf	inf,inf	1.08844,0.925344	0.000242559	0.000575884
2	chr19:16672590:AGGCGCAT:A	16672590	NA,A	NA,AGGCGCAT	NA,1	NA,inf	NA,inf	NA,0.770448	0.000237469	0.000543961
2	chr19:17386965:C:T	17386965	NA,T	NA,C	NA,1	NA,inf	NA,inf	NA,0.752988	0.000237381	0.000546221
2	chr19:17129961:G:A	17129961	A,A	G,G	1,1	inf,inf	inf,inf	5.69049,1.42165	0.000237229	0.00380668
2	chr19:17453346:A:G	17453346	NA,G	NA,A	NA,1	NA,-inf	NA,inf	NA,0.815895	0.000236236	0.000542213
2	chr19:17517543:T:C	17517543	C,C	T,T	1,1	inf,-inf	inf,inf	1.56306,0.275635	0.000236061	0.000528218
2	chr19:17241277:T:C	17241277	NA,C	NA,T	NA,1	NA,inf	NA,inf	NA,0.754455	0.000236022	0.000543674
2	chr19:17220486:G:A	17220486	NA,A	NA,G	NA,1	NA,-inf	NA,inf	NA,0.855062	0.000235253	0.00053743
2	chr19:16717727:G:A	16717727	NA,A	NA,G	NA,1	NA,-inf	NA,inf	NA,0.848187	0.00023488	0.00054065
2	chr19:17004358:G:A	17004358	A,NA	G,NA	1,NA	inf,NA	inf,NA	0.880534,NA	0.000234529	0.000547218
2	chr19:17361389:C:T	17361389	NA,T	NA,C	NA,1	NA,-inf	NA,inf	NA,0.800437	0.000233799	0.000536815
2	chr19:16787093:G:A	16787093	NA,A	NA,G	NA,1	NA,-inf	NA,inf	NA,0.816951	0.000233651	0.000539217
2	chr19:17516324:C:T	17516324	NA,T	NA,C	NA,1	NA,inf	NA,inf	NA,0.767847	0.000233391	0.000536193
2	chr19:17392474:G:A	17392474	NA,A	NA,G	NA,1	NA,-inf	NA,inf	NA,0.791292	0.000232965	0.000534996
2	chr19:17410386:GTCTCAAACTCCTAGGCTCCAAAGA:G	17410386	NA,G	NA,GTCTCAAACTCCTAGGCTCCAAAGA	NA,1	NA,-inf	NA,inf	NA,0.793375	0.00023075	0.000534905
2	chr19:17272975:G:A	17272975	NA,A	NA,G	NA,1	NA,inf	NA,inf	NA,0.728143	0.000230269	0.000529015
2	chr19:16665020:C:T	16665020	NA,T	NA,C	NA,1	NA,inf	NA,inf	NA,0.750296	0.000229845	0.000526706
2	chr19:17269170:A:G	17269170	NA,G	NA,A	NA,1	NA,inf	NA,inf	NA,0.725799	0.000229391	0.000526996
2	chr19:17265981:G:A	17265981	NA,A	NA,G	NA,1	NA,inf	NA,inf	NA,0.725032	0.000229102	0.000526334
2	chr19:16689133:C:T	16689133	NA,T	NA,C	NA,1	NA,inf	NA,inf	NA,0.711548	0.000228687	0.000523274
2	chr19:17517778:A:G	17517778	G,G	A,A	1,1	inf,-inf	inf,inf	1.55658,0.261622	0.000228234	0.000510488
2	chr19:16817835:A:C	16817835	NA,C	NA,A	NA,1	NA,inf	NA,inf	NA,0.747057	0.000228216	0.000524656
2	chr19:17617481:A:C	17617481	NA,C	NA,A	NA,1	NA,-inf	NA,inf	NA,0.794431	0.000227267	0.000520629
2	chr19:17542079:G:A	17542079	NA,A	NA,G	NA,1	NA,-inf	NA,inf	NA,0.880137	0.000227168	0.000526584
2	chr19:17113338:G:A	17113338	NA,A	NA,G	NA,1	NA,inf	NA,inf	NA,0.720648	0.000227027	0.000525731
2	chr19:17407483:C:T	17407483	NA,T	NA,C	NA,1	NA,-inf	NA,inf	NA,0.721114	0.000226733	0.000514156
2	chr19:16717948:A:G	16717948	NA,G	NA,A	NA,1	NA,-inf	NA,inf	NA,0.814209	0.000226596	0.000518919
2	chr19:17115307:C:T	17115307	T,T	C,C	1,1	inf,-inf	inf,inf	1.4522,0.078008	0.000226587	0.000495899
2	chr19:16791954:T:C	16791954	NA,C	NA,T	NA,1	NA,-inf	NA,inf	NA,0.796806	0.00022643	0.000522086
2	chr19:17374978:C:A	17374978	NA,A	NA,C	NA,1	NA,-inf	NA,inf	NA,0.801289	0.000226317	0.000521021
2	chr19:16790794:G:T	16790794	NA,T	NA,G	NA,1	NA,-inf	NA,inf	NA,0.79456	0.000225623	0.000520274
2	chr19:17028822:A:C	17028822	NA,C	NA,A	NA,1	NA,-inf	NA,inf	NA,0.786848	0.000225607	0.000537217
2	chr19:17236900:C:A	17236900	A,A	C,C	1,1	inf,-inf	inf,inf	1.24026,0.224238	0.000225094	0.000559286
2	chr19:17598016:T:G	17598016	NA,G	NA,T	NA,1	NA,-inf	NA,inf	NA,0.802521	0.000224996	0.000517266
2	chr19:17248206:T:C	17248206	NA,C	NA,T	NA,1	NA,inf	NA,inf	NA,0.685256	0.000224943	0.000509477
2	chr19:16792360:G:A	16792360	NA,A	NA,G	NA,1	NA,-inf	NA,inf	NA,0.790515	0.000224208	0.000517
2	chr19:17424321:A:C	17424321	NA,C	NA,A	NA,1	NA,-inf	NA,inf	NA,0.801433	0.000223878	0.000513884
2	chr19:17121046:G:A	17121046	NA,A	NA,G	NA,1	NA,-inf	NA,inf	NA,0.804594	0.000223686	0.000512643
2	chr19:16938420:G:C	16938420	NA,C	NA,G	NA,1	NA,inf	NA,inf	NA,0.667585	0.00022334	0.000507018
2	chr19:17522698:C:T	17522698	NA,T	NA,C	NA,1	NA,inf	NA,inf	NA,0.748396	0.00022291	0.00050975
2	chr19:17115787:C:T	17115787	T,T	C,C	1,1	inf,-inf	inf,inf	1.44798,0.0255174	0.000222662	0.000484874
2	chr19:16976468:C:T	16976468	NA,T	NA,C	NA,1	NA,inf	NA,inf	NA,0.72078	0.000222617	0.000481665
2	chr19:16810774:T:C	16810774	C,NA	T,NA	1,NA	-inf,NA	inf,NA	1.06173,NA	0.000222538	0.000505821
2	chr19:17639263:G:A	17639263	NA,A	NA,G	NA,1	NA,inf	NA,inf	NA,0.718464	0.000222243	0.000511335
2	chr19:16694522:G:A	16694522	NA,A	NA,G	NA,1	NA,inf	NA,inf	NA,0.718331	0.00022186	0.000508394
2	chr19:17519652:G:A	17519652	A,A	G,G	1,1	inf,-inf	inf,inf	1.57457,0.153183	0.000221743	0.000495571
2	chr19:16793975:T:C	16793975	NA,C	NA,T	NA,1	NA,-inf	NA,inf	NA,0.782637	0.000221332	0.000510466
2	chr19:17209573:G:A	17209573	NA,A	NA,G	NA,1	NA,inf	NA,inf	NA,0.704278	0.000221315	0.00051313
2	chr19:16647844:ACAAAT:A	16647844	NA,A	NA,ACAAAT	NA,1	NA,inf	NA,inf	NA,0.724454	0.000220479	0.000505213
2	chr19:17584463:G:A	17584463	NA,A	NA,G	NA,1	NA,-inf	NA,inf	NA,0.769276	0.000220209	0.00050619
2	chr19:16658635:T:C	16658635	NA,C	NA,T	NA,1	NA,inf	NA,inf	NA,0.723545	0.000220159	0.00050448
2	chr19:17159030:T:C	17159030	C,C	T,T	1,1	inf,inf	inf,inf	1.36764,1.85767	0.000220114	0.000490704
2	chr19:16662846:A:C	16662846	NA,C	NA,A	NA,1	NA,inf	NA,inf	NA,0.722741	0.000219868	0.000503839
2	chr19:16641430:C:G	16641430	NA,G	NA,C	NA,1	NA,inf	NA,inf	NA,0.722455	0.000219779	0.000503603
2	chr19:17627437:C:T	17627437	NA,T	NA,C	NA,1	NA,inf	NA,inf	NA,0.70895	0.000219583	0.000505446
2	chr19:17040105:G:C	17040105	C,C	G,G	1,1	-inf,-inf	inf,inf	1.75823,0.598313	0.000219312	0.000530294
2	chr19:16971589:G:A	16971589	NA,A	NA,G	NA,1	NA,-inf	NA,inf	NA,0.768276	0.000218254	0.00050076
2	chr19:17571453:T:A	17571453	NA,A	NA,T	NA,1	NA,-inf	NA,inf	NA,0.769402	0.000217816	0.000501172
2	chr19:17240631:G:A	17240631	NA,A	NA,G	NA,1	NA,inf	NA,inf	NA,0.699406	0.000217297	0.000497044
2	chr19:16717201:C:T	16717201	NA,T	NA,C	NA,1	NA,-inf	NA,inf	NA,0.79637	0.000216951	0.000499193
2	chr19:17539416:G:C	17539416	NA,C	NA,G	NA,1	NA,-inf	NA,inf	NA,0.840317	0.000214644	0.000497111
2	chr19:17156061:ACTC:A	17156061	NA,A	NA,ACTC	NA,1	NA,inf	NA,inf	NA,0.701847	0.000213613	0.000491215
2	chr19:17612870:C:A	17612870	A,A	C,C	1,1	inf,-inf	inf,inf	0.481443,1.48075	0.00021318	0.000504391
2	chr19:16823418:C:T	16823418	NA,T	NA,C	NA,1	NA,inf	NA,inf	NA,0.702151	0.00021272	0.000488839
2	chr19:16951974:C:T	16951974	NA,T	NA,C	NA,1	NA,-inf	NA,inf	NA,0.764189	0.000212587	0.000486691
2	chr19:17275224:A:T	17275224	NA,T	NA,A	NA,1	NA,-inf	NA,inf	NA,0.751207	0.000212198	0.000486765
2	chr19:17156169:G:A	17156169	NA,A	NA,G	NA,1	NA,inf	NA,inf	NA,0.697418	0.000212001	0.000487495
2	chr19:16827837:A:G	16827837	NA,G	NA,A	NA,1	NA,-inf	NA,inf	NA,0.810682	0.000211826	0.000485605
2	chr19:17163542:A:AT	17163542	NA,AT	NA,A	NA,1	NA,inf	NA,inf	NA,0.696529	0.000211708	0.000486817
2	chr19:17155473:G:A	17155473	NA,A	NA,G	NA,1	NA,inf	NA,inf	NA,0.69579	0.000211456	0.000486239
2	chr19:17155950:G:A	17155950	NA,A	NA,G	NA,1	NA,inf	NA,inf	NA,0.695128	0.000211263	0.000485786
2	chr19:17164597:G:T	17164597	NA,T	NA,G	NA,1	NA,inf	NA,inf	NA,0.694649	0.000211072	0.000485355
2	chr19:17156394:G:A	17156394	NA,A	NA,G	NA,1	NA,inf	NA,inf	NA,0.693794	0.000210785	0.000484693
2	chr19:17398809:A:G	17398809	NA,G	NA,A	NA,1	NA,inf	NA,inf	NA,0.679575	0.000210294	0.000484278
2	chr19:17135369:C:A	17135369	NA,A	NA,C	NA,1	NA,-inf	NA,inf	NA,0.786003	0.000210205	0.000478136
2	chr19:16787626:G:A	16787626	NA,A	NA,G	NA,1	NA,-inf	NA,inf	NA,0.747363	0.000209906	0.000483833
2	chr19:17155591:A:G	17155591	NA,G	NA,A	NA,1	NA,inf	NA,inf	NA,0.69094	0.000209827	0.00048248
2	chr19:17543987:G:A	17543987	NA,A	NA,G	NA,1	NA,-inf	NA,inf	NA,0.828293	0.00020967	0.000485824
2	chr19:17235262:C:T	17235262	NA,T	NA,C	NA,1	NA,inf	NA,inf	NA,0.686854	0.000209484	0.000479031
2	chr19:17123651:C:T	17123651	NA,T	NA,C	NA,1	NA,-inf	NA,inf	NA,0.752378	0.000209453	0.000479674
2	chr19:17376659:A:G	17376659	NA,G	NA,A	NA,1	NA,-inf	NA,inf	NA,0.734828	0.000209441	0.000485095
2	chr19:17401867:TAA:T	17401867	NA,T	NA,TAA	NA,1	NA,inf	NA,inf	NA,0.675322	0.000209092	0.000481552
2	chr19:17636691:C:A	17636691	NA,A	NA,C	NA,1	NA,-inf	NA,inf	NA,0.73268	0.000208396	0.000478595
2	chr19:17389104:T:C	17389104	NA,C	NA,T	NA,1	NA,-inf	NA,inf	NA,0.729545	0.000208102	0.000482247
2	chr19:17349584:T:C	17349584	NA,C	NA,T	NA,1	NA,inf	NA,inf	NA,0.662225	0.000208056	0.000479897
2	chr19:17163895:G:A	17163895	NA,A	NA,G	NA,1	NA,inf	NA,inf	NA,0.684518	0.000207804	0.000477756
2	chr19:17183552:C:T	17183552	T,T	C,C	1,1	inf,-inf	inf,inf	1.35308,1.24362	0.000207053	0.000478274
2	chr19:17108165:G:A	17108165	A,NA	G,NA	1,NA	inf,NA	inf,NA	0.198687,NA	0.000206306	0.000460146
2	chr19:16860631:C:T	16860631	NA,T	NA,C	NA,1	NA,-inf	NA,inf	NA,0.770303	0.0002062	0.00047522
2	chr19:16697901:G:T	16697901	NA,T	NA,G	NA,1	NA,inf	NA,inf	NA,0.685022	0.000205969	0.000472465
2	chr19:17155977:G:A	17155977	NA,A	NA,G	NA,1	NA,inf	NA,inf	NA,0.678844	0.0002059	0.000473448
2	chr19:17489840:A:G	17489840	NA,G	NA,A	NA,1	NA,-inf	NA,inf	NA,0.754142	0.000205765	0.000472418
2	chr19:17263213:T:C	17263213	NA,C	NA,T	NA,1	NA,-inf	NA,inf	NA,0.724644	0.000205691	0.000472322
2	chr19:16956989:T:A	16956989	A,NA	T,NA	1,NA	inf,NA	inf,NA	0.796714,NA	0.000205237	0.000481067
2	chr19:17514543:G:T	17514543	NA,T	NA,G	NA,1	NA,inf	NA,inf	NA,0.659408	0.000204454	0.000465599
2	chr19:17251614:G:A	17251614	NA,A	NA,G	NA,1	NA,inf	NA,inf	NA,0.642728	0.000204086	0.00046059
2	chr19:17627707:G:T	17627707	NA,T	NA,G	NA,1	NA,inf	NA,inf	NA,0.634497	0.000204082	0.000464068
2	chr19:17202613:C:T	17202613	NA,T	NA,C	NA,1	NA,-inf	NA,inf	NA,0.759843	0.000203165	0.000461629
2	chr19:17386705:C:A	17386705	A,NA	C,NA	1,NA	inf,NA	inf,NA	0.762036,NA	0.000203134	0.000474882
2	chr19:17016377:G:C	17016377	NA,C	NA,G	NA,1	NA,-inf	NA,inf	NA,0.740993	0.000202944	0.000463449
2	chr19:17467265:A:G	17467265	NA,G	NA,A	NA,1	NA,inf	NA,inf	NA,0.654827	0.00020256	0.000465624
2	chr19:17030435:T:C	17030435	C,C	T,T	1,1	inf,inf	inf,inf	0.132385,2.13856	0.000202173	0.000469622
2	chr19:17135927:A:T	17135927	T,T	A,A	1,1	inf,inf	inf,inf	6.07037,1.07973	0.000202107	0.00451516
2	chr19:16674964:C:T	16674964	NA,T	NA,C	NA,1	NA,-inf	NA,inf	NA,0.752738	0.000201764	0.000462229
2	chr19:16822724:C:T	16822724	NA,T	NA,C	NA,1	NA,inf	NA,inf	NA,0.669489	0.000201746	0.000463831
2	chr19:17068810:T:G	17068810	NA,G	NA,T	NA,1	NA,inf	NA,inf	NA,0.643688	0.000201382	0.000466935
2	chr19:17356405:G:A	17356405	A,A	G,G	1,1	inf,inf	inf,inf	0.378365,1.35502	0.000201202	0.000474799
2	chr19:17166644:C:T	17166644	T,NA	C,NA	1,NA	inf,NA	inf,NA	1.76617,NA	0.000200979	0.000461542
2	chr19:17412219:T:A	17412219	A,NA	T,NA	1,NA	inf,NA	inf,NA	1.00661,NA	0.000200422	0.000464181
2	chr19:16764349:C:T	16764349	NA,T	NA,C	NA,1	NA,-inf	NA,inf	NA,0.697321	0.000200283	0.000459044
2	chr19:17443289:T:A	17443289	A,A	T,T	1,1	inf,inf	inf,inf	0.649314,1.31515	0.000200117	0.000474871
2	chr19:17077725:C:A	17077725	NA,A	NA,C	NA,1	NA,-inf	NA,inf	NA,0.710311	0.000200097	0.000457382
2	chr19:17589297:G:A	17589297	NA,A	NA,G	NA,1	NA,-inf	NA,inf	NA,0.69496	0.000199665	0.000455229
2	chr19:16999922:C:A	16999922	NA,A	NA,C	NA,1	NA,-inf	NA,inf	NA,0.707658	0.000199586	0.000457347
2	chr19:16677832:A:G	16677832	NA,G	NA,A	NA,1	NA,-inf	NA,inf	NA,0.744685	0.00019938	0.000456783
2	chr19:16931803:C:A	16931803	NA,A	NA,C	NA,1	NA,inf	NA,inf	NA,0.656601	0.000199042	0.000455316
2	chr19:17039749:C:A	17039749	A,NA	C,NA	1,NA	-inf,NA	inf,NA	1.07719,NA	0.000198797	0.000450182
2	chr19:17476301:T:C	17476301	NA,C	NA,T	NA,1	NA,-inf	NA,inf	NA,0.649107	0.000198613	0.000454495
2	chr19:16925088:C:A	16925088	A,A	C,C	1,1	inf,-inf	inf,inf	1.51374,0.226451	0.000198571	0.000446125
2	chr19:16900471:G:C	16900471	C,NA	G,NA	1,NA	-inf,NA	inf,NA	0.96205,NA	0.000198267	0.000449222
2	chr19:17126180:C:T	17126180	NA,T	NA,C	NA,1	NA,-inf	NA,inf	NA,0.743989	0.000197965	0.000450409
2	chr19:16710755:C:T	16710755	NA,T	NA,C	NA,1	NA,-inf	NA,inf	NA,0.773444	0.000197898	0.000454291
2	chr19:16645607:A:T	16645607	NA,T	NA,A	NA,1	NA,inf	NA,inf	NA,0.642667	0.00019766	0.000450025
2	chr19:17017001:G:C	17017001	NA,C	NA,G	NA,1	NA,-inf	NA,inf	NA,0.704003	0.000197578	0.000452031
2	chr19:17406944:G:A	17406944	NA,A	NA,G	NA,1	NA,inf	NA,inf	NA,0.640869	0.000197488	0.000454574
2	chr19:17373300:T:C	17373300	NA,C	NA,T	NA,1	NA,-inf	NA,inf	NA,0.681618	0.000197358	0.000455152
2	chr19:16698056:T:G	16698056	NA,G	NA,T	NA,1	NA,inf	NA,inf	NA,0.654617	0.000197121	0.000451584
2	chr19:17356941:G:A	17356941	A,A	G,G	1,1	inf,inf	inf,inf	0.427246,1.3263	0.000196914	0.000465836
2	chr19:17104838:G:T	17104838	T,T	G,G	1,1	inf,inf	inf,inf	0.509506,2.10352	0.000196777	0.000460832
2	chr19:16922935:C:T	16922935	T,T	C,C	1,1	-inf,inf	inf,inf	1.74009,0.149187	0.000196689	0.00045106
2	chr19:17174941:T:A	17174941	NA,A	NA,T	NA,1	NA,inf	NA,inf	NA,0.748948	0.000195975	0.000443506
2	chr19:17011222:A:C	17011222	C,NA	A,NA	1,NA	-inf,NA	inf,NA	0.41273,NA	0.000195825	0.000456568
2	chr19:16730674:ACCACTGC:A	16730674	NA,A	NA,ACCACTGC	NA,1	NA,inf	NA,inf	NA,0.645378	0.000195751	0.000444984
2	chr19:16831155:C:T	16831155	NA,T	NA,C	NA,1	NA,-inf	NA,inf	NA,0.757729	0.000195504	0.000448164
2	chr19:16821086:A:T	16821086	NA,T	NA,A	NA,1	NA,inf	NA,inf	NA,0.650261	0.000195356	0.000448652
2	chr19:17349375:C:T	17349375	NA,T	NA,C	NA,1	NA,inf	NA,inf	NA,0.629306	0.000195254	0.000448574
2	chr19:17206851:C:T	17206851	NA,T	NA,C	NA,1	NA,-inf	NA,inf	NA,0.732738	0.000195182	0.000443603
2	chr19:16977386:C:G	16977386	NA,G	NA,C	NA,1	NA,-inf	NA,inf	NA,0.690382	0.000194793	0.000444648
2	chr19:16727078:A:G	16727078	NA,G	NA,A	NA,1	NA,-inf	NA,inf	NA,0.687148	0.000194039	0.000448914
2	chr19:17137103:C:T	17137103	NA,T	NA,C	NA,1	NA,inf	NA,inf	NA,0.611171	0.00019399	0.000449438
2	chr19:17413986:G:T	17413986	NA,T	NA,G	NA,1	NA,-inf	NA,inf	NA,0.719116	0.000193973	0.000446248
2	chr19:17414219:C:T	17414219	NA,T	NA,C	NA,1	NA,-inf	NA,inf	NA,0.718345	0.000193729	0.000445683
2	chr19:17222041:G:A	17222041	NA,A	NA,G	NA,1	NA,inf	NA,inf	NA,0.638703	0.000193635	0.000444859
2	chr19:17426463:C:A	17426463	NA,A	NA,C	NA,1	NA,inf	NA,inf	NA,0.628691	0.000192652	0.000440792
2	chr19:17405843:G:A	17405843	NA,A	NA,G	NA,1	NA,-inf	NA,inf	NA,0.715843	0.000192498	0.000442725
2	chr19:17091870:C:T	17091870	T,NA	C,NA	1,NA	-inf,NA	inf,NA	1.31808,NA	0.000192258	0.000427744
2	chr19:17407068:C:T	17407068	NA,T	NA,C	NA,1	NA,inf	NA,inf	NA,0.622982	0.000192093	0.000442278
2	chr19:17538651:A:G	17538651	NA,G	NA,A	NA,1	NA,inf	NA,inf	NA,0.622615	0.000192027	0.000441882
2	chr19:17595311:T:C	17595311	C,C	T,T	1,1	inf,inf	inf,inf	1.49195,0.246113	0.000192006	0.000449121
2	chr19:16858132:C:G	16858132	NA,G	NA,C	NA,1	NA,-inf	NA,inf	NA,0.678667	0.000191606	0.000440267
2	chr19:16786325:T:C	16786325	NA,C	NA,T	NA,1	NA,inf	NA,inf	NA,0.617442	0.000190732	0.000436271
2	chr19:17494999:G:T	17494999	NA,T	NA,G	NA,1	NA,inf	NA,inf	NA,0.599306	0.000190709	0.000435224
2	chr19:17018431:T:C	17018431	NA,C	NA,T	NA,1	NA,-inf	NA,inf	NA,0.698095	0.000190689	0.000435398
2	chr19:16858913:G:A	16858913	NA,A	NA,G	NA,1	NA,-inf	NA,inf	NA,0.675412	0.000190673	0.000438121
2	chr19:16893962:G:A	16893962	NA,A	NA,G	NA,1	NA,-inf	NA,inf	NA,0.653422	0.000190274	0.000436238
2	chr19:17464490:T:A	17464490	NA,A	NA,T	NA,1	NA,-inf	NA,inf	NA,0.705308	0.000190232	0.000436158
2	chr19:17593843:G:A	17593843	NA,A	NA,G	NA,1	NA,inf	NA,inf	NA,0.616074	0.000190175	0.000435502
2	chr19:17096885:T:C	17096885	C,NA	T,NA	1,NA	inf,NA	inf,NA	0.9712,NA	0.000189816	0.000432813
2	chr19:17060890:G:C	17060890	NA,C	NA,G	NA,1	NA,-inf	NA,inf	NA,0.685253	0.000189806	0.000434066
2	chr19:17017230:C:G	17017230	NA,G	NA,C	NA,1	NA,-inf	NA,inf	NA,0.69512	0.000189562	0.000432974
2	chr19:16964888:G:A	16964888	NA,A	NA,G	NA,1	NA,-inf	NA,inf	NA,0.67494	0.000189513	0.000434304
2	chr19:17548122:C:T	17548122	NA,T	NA,C	NA,1	NA,inf	NA,inf	NA,0.618128	0.000189384	0.000435058
2	chr19:17235129:A:C	17235129	NA,C	NA,A	NA,1	NA,-inf	NA,inf	NA,0.673859	0.000189035	0.000434317
2	chr19:17537603:G:A	17537603	NA,A	NA,G	NA,1	NA,-inf	NA,inf	NA,0.686646	0.000188762	0.000432709
2	chr19:17539356:G:A	17539356	NA,A	NA,G	NA,1	NA,-inf	NA,inf	NA,0.686193	0.000188637	0.000432422
2	chr19:16708957:C:T	16708957	NA,T	NA,C	NA,1	NA,-inf	NA,inf	NA,0.741136	0.000188267	0.000433064
2	chr19:17281427:C:T	17281427	NA,T	NA,C	NA,1	NA,inf	NA,inf	NA,0.608535	0.000188186	0.000433261
2	chr19:17210319:C:T	17210319	NA,T	NA,C	NA,1	NA,-inf	NA,inf	NA,0.701369	0.000188103	0.00043258
2	chr19:17109063:T:C	17109063	C,NA	T,NA	1,NA	-inf,NA	inf,NA	1.30527,NA	0.000187992	0.00041836
2	chr19:16937739:G:A	16937739	NA,A	NA,G	NA,1	NA,-inf	NA,inf	NA,0.710081	0.00018789	0.000431565
2	chr19:17185526:A:G	17185526	NA,G	NA,A	NA,1	NA,-inf	NA,inf	NA,0.703039	0.00018788	0.000432389
2	chr19:16790950:G:A	16790950	NA,A	NA,G	NA,1	NA,-inf	NA,inf	NA,0.653141	0.000187481	0.000428665
2	chr19:17209129:T:A	17209129	NA,A	NA,T	NA,1	NA,-inf	NA,inf	NA,0.698638	0.000187352	0.000430849
2	chr19:16706777:A:C	16706777	C,C	A,A	1,1	-inf,-inf	inf,inf	1.34699,0.59949	0.000187296	0.000432118
2	chr19:17567171:G:A	17567171	A,NA	G,NA	1,NA	-inf,NA	inf,NA	0.977701,NA	0.00018724	0.000423909
2	chr19:17408592:G:A	17408592	A,NA	G,NA	1,NA	-inf,NA	inf,NA	0.883746,NA	0.000187093	0.000421843
2	chr19:17624974:G:A	17624974	NA,A	NA,G	NA,1	NA,inf	NA,inf	NA,0.57762	0.000186901	0.000425311
2	chr19:16888540:C:T	16888540	NA,T	NA,C	NA,1	NA,inf	NA,inf	NA,0.570736	0.000186851	0.000427268
2	chr19:16710165:T:C	16710165	NA,C	NA,T	NA,1	NA,-inf	NA,inf	NA,0.73588	0.000186824	0.000429628
2	chr19:17472024:G:T	17472024	NA,T	NA,G	NA,1	NA,inf	NA,inf	NA,0.596138	0.000186816	0.000425811
2	chr19:17514600:C:T	17514600	NA,T	NA,C	NA,1	NA,inf	NA,inf	NA,0.594881	0.000186746	0.000426513
2	chr19:17493700:C:T	17493700	T,NA	C,NA	1,NA	inf,NA	inf,NA	0.823605,NA	0.000186373	0.000430286
2	chr19:16691589:G:A	16691589	NA,A	NA,G	NA,1	NA,inf	NA,inf	NA,0.618258	0.000186349	0.000426913
2	chr19:16692476:T:C	16692476	NA,C	NA,T	NA,1	NA,inf	NA,inf	NA,0.616911	0.000185966	0.000426039
2	chr19:17397872:G:T	17397872	NA,T	NA,G	NA,1	NA,inf	NA,inf	NA,0.601629	0.000185898	0.000427916
2	chr19:16825945:C:T	16825945	T,NA	C,NA	1,NA	inf,NA	inf,NA	0.849458,NA	0.000185792	0.000427789
2	chr19:17632597:C:CTG	17632597	CTG,CTG	C,C	1,1	-inf,-inf	inf,inf	1.4405,0.551306	0.000185709	0.00040893
2	chr19:17261422:G:A	17261422	A,A	G,G	1,1	-inf,inf	inf,inf	0.643535,1.27647	0.000185171	0.000422724
2	chr19:17285524:G:A	17285524	NA,A	NA,G	NA,1	NA,-inf	NA,inf	NA,0.659678	0.000184561	0.000423303
2	chr19:16986182:G:A	16986182	NA,A	NA,G	NA,1	NA,-inf	NA,inf	NA,0.651991	0.000184044	0.000420248
2	chr19:17109922:A:G	17109922	G,NA	A,NA	1,NA	-inf,NA	inf,NA	1.28947,NA	0.000184033	0.000409662
2	chr19:17537857:A:G	17537857	NA,G	NA,A	NA,1	NA,inf	NA,inf	NA,0.594114	0.000183727	0.00042274
2	chr19:16911761:G:A	16911761	NA,A	NA,G	NA,1	NA,inf	NA,inf	NA,0.579966	0.000183374	0.000420486
2	chr19:16692510:G:A	16692510	NA,A	NA,G	NA,1	NA,inf	NA,inf	NA,0.606688	0.000183101	0.00041949
2	chr19:16851217:CTG:C	16851217	NA,C	NA,CTG	NA,1	NA,inf	NA,inf	NA,0.583517	0.000182926	0.000417823
2	chr19:16737054:T:G	16737054	NA,G	NA,T	NA,1	NA,-inf	NA,inf	NA,0.641524	0.000182747	0.000417758
2	chr19:17009601:C:T	17009601	NA,T	NA,C	NA,1	NA,inf	NA,inf	NA,0.573376	0.000182511	0.000419615
2	chr19:16736431:C:G	16736431	G,NA	C,NA	1,NA	inf,NA	inf,NA	0.897829,NA	0.000182436	0.000423497
2	chr19:16727681:G:T	16727681	NA,T	NA,G	NA,1	NA,-inf	NA,inf	NA,0.675746	0.000182049	0.000417858
2	chr19:17449085:T:G	17449085	NA,G	NA,T	NA,1	NA,-inf	NA,inf	NA,0.615313	0.000181946	0.000416078
2	chr19:17595079:G:C	17595079	C,NA	G,NA	1,NA	inf,NA	inf,NA	0.791601,NA	0.000181457	0.00041447
2	chr19:16879841:A:G	16879841	NA,G	NA,A	NA,1	NA,inf	NA,inf	NA,0.599424	0.00018131	0.0004174
2	chr19:17047653:A:G	17047653	NA,G	NA,A	NA,1	NA,-inf	NA,inf	NA,0.656376	0.000180626	0.000411862
2	chr19:17595929:C:T	17595929	NA,T	NA,C	NA,1	NA,-inf	NA,inf	NA,0.660777	0.000180397	0.000414975
2	chr19:16994866:C:A	16994866	NA,A	NA,C	NA,1	NA,-inf	NA,inf	NA,0.640292	0.000180384	0.000413333
2	chr19:17523982:G:A	17523982	NA,A	NA,G	NA,1	NA,inf	NA,inf	NA,0.559109	0.000180329	0.000412298
2	chr19:16789861:G:A	16789861	NA,A	NA,G	NA,1	NA,inf	NA,inf	NA,0.580264	0.000180041	0.00041184
2	chr19:16860727:C:G	16860727	NA,G	NA,C	NA,1	NA,-inf	NA,inf	NA,0.63554	0.000179758	0.000413009
2	chr19:17162943:C:T	17162943	T,T	C,C	1,1	-inf,-inf	inf,inf	1.47956,1.16332	0.000179579	0.000411335
2	chr19:16973388:G:A	16973388	NA,A	NA,G	NA,1	NA,-inf	NA,inf	NA,0.580886	0.000179538	0.000414612
2	chr19:17003852:C:T	17003852	NA,T	NA,C	NA,1	NA,inf	NA,inf	NA,0.531751	0.000179275	0.000399873
2	chr19:17209529:C:G	17209529	NA,G	NA,C	NA,1	NA,-inf	NA,inf	NA,0.668681	0.000179102	0.000411555
2	chr19:17104571:G:A	17104571	A,A	G,G	1,1	inf,inf	inf,inf	0.506143,2.04665	0.000179002	0.000419047
2	chr19:17204971:G:A	17204971	NA,A	NA,G	NA,1	NA,-inf	NA,inf	NA,0.667918	0.0001789	0.000411085
2	chr19:17430073:T:G	17430073	NA,G	NA,T	NA,1	NA,-inf	NA,inf	NA,0.651903	0.000178867	0.000409694
2	chr19:17622096:AAGAG:A	17622096	A,NA	AAGAG,NA	1,NA	inf,NA	inf,NA	0.892655,NA	0.000178849	0.00040841
2	chr19:17161554:G:A	17161554	A,A	G,G	1,1	-inf,-inf	inf,inf	1.40716,1.21588	0.000178544	0.000408664
2	chr19:16900382:G:A	16900382	NA,A	NA,G	NA,1	NA,inf	NA,inf	NA,0.532638	0.000177902	0.000405261
2	chr19:16919984:C:T	16919984	NA,T	NA,C	NA,1	NA,inf	NA,inf	NA,0.56687	0.000177545	0.000406906
2	chr19:17469657:G:C	17469657	C,NA	G,NA	1,NA	-inf,NA	inf,NA	0.807692,NA	0.000177413	0.000402876
2	chr19:17083727:G:A	17083727	A,A	G,G	1,1	inf,inf	inf,inf	0.00936146,1.54111	0.000177392	0.000399875
2	chr19:16854971:C:T	16854971	NA,T	NA,C	NA,1	NA,-inf	NA,inf	NA,0.627253	0.000177188	0.000410615
2	chr19:17429495:C:G	17429495	G,NA	C,NA	1,NA	-inf,NA	inf,NA	0.660799,NA	0.000177021	0.000401429
2	chr19:17209003:A:C	17209003	NA,C	NA,A	NA,1	NA,-inf	NA,inf	NA,0.661225	0.000176913	0.000406518
2	chr19:17606953:C:T	17606953	NA,T	NA,C	NA,1	NA,-inf	NA,inf	NA,0.625178	0.000176904	0.000405352
2	chr19:16926029:G:A	16926029	A,A	G,G	1,1	inf,-inf	inf,inf	1.53761,0.0107281	0.000176795	0.000397417
2	chr19:17468401:G:A	17468401	NA,A	NA,G	NA,1	NA,inf	NA,inf	NA,0.559062	0.000176339	0.000402158
2	chr19:17151210:A:G	17151210	G,G	A,A	1,1	-inf,inf	inf,inf	0.0634649,1.44101	0.000176209	0.000426309
2	chr19:17594077:C:T	17594077	NA,T	NA,C	NA,1	NA,-inf	NA,inf	NA,0.639081	0.000176056	0.00040499
2	chr19:17209463:C:T	17209463	T,NA	C,NA	1,NA	inf,NA	inf,NA	0.526409,NA	0.000176053	0.000421423
2	chr19:17195456:C:T	17195456	NA,T	NA,C	NA,1	NA,inf	NA,inf	NA,0.575107	0.000176034	0.000403983
2	chr19:16993001:G:A	16993001	NA,A	NA,G	NA,1	NA,-inf	NA,inf	NA,0.621533	0.000175852	0.000402913
2	chr19:17061564:T:C	17061564	NA,C	NA,T	NA,1	NA,-inf	NA,inf	NA,0.639932	0.000175668	0.000400346
2	chr19:17008970:C:A	17008970	NA,A	NA,C	NA,1	NA,inf	NA,inf	NA,0.561487	0.000175574	0.000403773
2	chr19:17161149:G:C	17161149	NA,C	NA,G	NA,1	NA,-inf	NA,inf	NA,0.612518	0.000175376	0.000400937
2	chr19:17071575:C:T	17071575	NA,T	NA,C	NA,1	NA,-inf	NA,inf	NA,0.626479	0.000175316	0.000399036
2	chr19:17523719:A:G	17523719	NA,G	NA,A	NA,1	NA,-inf	NA,inf	NA,0.641894	0.000175054	0.000401688
2	chr19:17152452:AC:A	17152452	A,A	AC,AC	1,1	inf,inf	inf,inf	0.199283,1.78493	0.000174976	0.00042752
2	chr19:17075999:C:A	17075999	NA,A	NA,C	NA,1	NA,-inf	NA,inf	NA,0.662029	0.00017484	0.000395984
2	chr19:17145984:TAGAG:T	17145984	NA,T	NA,TAGAG	NA,1	NA,-inf	NA,inf	NA,0.641469	0.000174664	0.00040117
2	chr19:16855270:C:T	16855270	NA,T	NA,C	NA,1	NA,-inf	NA,inf	NA,0.614104	0.000174476	0.00040078
2	chr19:17278374:TC:T	17278374	T,NA	TC,NA	1,NA	-inf,NA	inf,NA	1.00204,NA	0.000174465	0.000399714
2	chr19:17161414:C:T	17161414	NA,T	NA,C	NA,1	NA,inf	NA,inf	NA,0.563847	0.000174398	0.000401151
2	chr19:17158141:G:T	17158141	NA,T	NA,G	NA,1	NA,inf	NA,inf	NA,0.563847	0.000174398	0.000401151
2	chr19:17200916:A:G	17200916	NA,G	NA,A	NA,1	NA,-inf	NA,inf	NA,0.652821	0.000174068	0.000396032
2	chr19:17138065:T:C	17138065	NA,C	NA,T	NA,1	NA,inf	NA,inf	NA,0.557797	0.000173891	0.00039711
2	chr19:16883377:C:T	16883377	T,NA	C,NA	1,NA	inf,NA	inf,NA	0.760411,NA	0.000173862	0.000398256
2	chr19:16783494:C:T	16783494	NA,T	NA,C	NA,1	NA,inf	NA,inf	NA,0.561106	0.000173638	0.000396703
2	chr19:16919948:G:A	16919948	NA,A	NA,G	NA,1	NA,-inf	NA,inf	NA,0.597383	0.000173562	0.000397281
2	chr19:17040588:T:C	17040588	C,NA	T,NA	1,NA	-inf,NA	inf,NA	1.03492,NA	0.000173542	0.000392728
2	chr19:17236967:T:C	17236967	NA,C	NA,T	NA,1	NA,inf	NA,inf	NA,0.548482	0.000173477	0.000400541
2	chr19:17200621:C:T	17200621	NA,T	NA,C	NA,1	NA,-inf	NA,inf	NA,0.645405	0.000173134	0.0003982
2	chr19:16804649:G:A	16804649	NA,A	NA,G	NA,1	NA,-inf	NA,inf	NA,0.617898	0.000173053	0.000400071
2	chr19:17508064:C:T	17508064	NA,T	NA,C	NA,1	NA,-inf	NA,inf	NA,0.632894	0.000173009	0.000396065
2	chr19:16697462:T:G	16697462	NA,G	NA,T	NA,1	NA,inf	NA,inf	NA,0.568677	0.000172845	0.000395962
2	chr19:16967818:T:A	16967818	NA,A	NA,T	NA,1	NA,-inf	NA,inf	NA,0.613506	0.000172757	0.000395771
2	chr19:17499025:C:T	17499025	NA,T	NA,C	NA,1	NA,inf	NA,inf	NA,0.536813	0.00017262	0.000393837
2	chr19:17073108:A:G	17073108	NA,G	NA,A	NA,1	NA,inf	NA,inf	NA,0.545963	0.000172555	0.00039886
2	chr19:17374184:C:T	17374184	NA,T	NA,C	NA,1	NA,inf	NA,inf	NA,0.539632	0.000172478	0.000394454
2	chr19:16815636:C:T	16815636	NA,T	NA,C	NA,1	NA,-inf	NA,inf	NA,0.610677	0.000172259	0.000396509
2	chr19:17400354:C:T	17400354	NA,T	NA,C	NA,1	NA,inf	NA,inf	NA,0.549813	0.000171982	0.000395731
2	chr19:17458564:C:A	17458564	NA,A	NA,C	NA,1	NA,-inf	NA,inf	NA,0.616476	0.000171886	0.000394246
2	chr19:16878936:G:A	16878936	NA,A	NA,G	NA,1	NA,-inf	NA,inf	NA,0.594483	0.000171645	0.000393944
2	chr19:17444663:G:T	17444663	T,T	G,G	1,1	inf,inf	inf,inf	0.849384,0.960572	0.000171344	0.000407418
2	chr19:17198628:G:A	17198628	A,A	G,G	1,1	inf,inf	inf,inf	0.780246,1.49235	0.000171322	0.000388987
2	chr19:17472327:G:A	17472327	NA,A	NA,G	NA,1	NA,inf	NA,inf	NA,0.53783	0.000171072	0.000390422
2	chr19:17081005:A:G	17081005	NA,G	NA,A	NA,1	NA,-inf	NA,inf	NA,0.597078	0.000170695	0.000389283
2	chr19:17639741:G:A	17639741	NA,A	NA,G	NA,1	NA,inf	NA,inf	NA,0.519655	0.000170654	0.000390641
2	chr19:17136282:A:G	17136282	NA,G	NA,A	NA,1	NA,inf	NA,inf	NA,0.528683	0.000170297	0.000394178
2	chr19:16938243:G:A	16938243	NA,A	NA,G	NA,1	NA,-inf	NA,inf	NA,0.592077	0.000170202	0.000391455
2	chr19:17113545:C:G	17113545	G,NA	C,NA	1,NA	inf,NA	inf,NA	0.689945,NA	0.000170132	0.000400291
2	chr19:17349749:A:G	17349749	NA,G	NA,A	NA,1	NA,inf	NA,inf	NA,0.537672	0.000170105	0.000390478
2	chr19:17181429:A:G	17181429	G,G	A,A	1,1	inf,-inf	inf,inf	1.84025,0.674905	0.00016972	0.00039686
2	chr19:17187095:A:G	17187095	G,G	A,A	1,1	inf,-inf	inf,inf	1.63922,0.866255	0.000169556	0.000392747
2	chr19:16771232:G:T	16771232	NA,T	NA,G	NA,1	NA,-inf	NA,inf	NA,0.583778	0.000169348	0.00038879
2	chr19:16977413:G:A	16977413	NA,A	NA,G	NA,1	NA,inf	NA,inf	NA,0.520387	0.000169335	0.000389037
2	chr19:17029986:G:A	17029986	NA,A	NA,G	NA,1	NA,-inf	NA,inf	NA,0.589001	0.000169179	0.00038737
2	chr19:17449430:T:G	17449430	NA,G	NA,T	NA,1	NA,-inf	NA,inf	NA,0.565046	0.000169043	0.000386427
2	chr19:17533625:C:T	17533625	NA,T	NA,C	NA,1	NA,-inf	NA,inf	NA,0.668313	0.000168726	0.000390313
2	chr19:16903932:A:C	16903932	NA,C	NA,A	NA,1	NA,-inf	NA,inf	NA,0.635186	0.000168483	0.000387018
2	chr19:17031058:T:C	17031058	NA,C	NA,T	NA,1	NA,inf	NA,inf	NA,0.477372	0.000168467	0.000394121
2	chr19:17121699:G:A	17121699	A,A	G,G	1,1	-inf,-inf	inf,inf	1.67185,0.2148	0.00016839	0.000471002
2	chr19:17618584:A:G	17618584	NA,G	NA,A	NA,1	NA,-inf	NA,inf	NA,0.638886	0.000168243	0.000389451
2	chr19:17494298:C:T	17494298	NA,T	NA,C	NA,1	NA,inf	NA,inf	NA,0.564664	0.000167814	0.000384012
2	chr19:17037140:G:A	17037140	NA,A	NA,G	NA,1	NA,inf	NA,inf	NA,0.508119	0.000167787	0.000387932
2	chr19:17499976:C:T	17499976	T,NA	C,NA	1,NA	inf,NA	inf,NA	1.06924,NA	0.000167697	0.000389072
2	chr19:17203127:G:A	17203127	NA,A	NA,G	NA,1	NA,-inf	NA,inf	NA,0.598678	0.000167643	0.000384005
2	chr19:17615030:C:T	17615030	NA,T	NA,C	NA,1	NA,-inf	NA,inf	NA,0.635574	0.000167481	0.000387739
2	chr19:17512670:T:G	17512670	NA,G	NA,T	NA,1	NA,-inf	NA,inf	NA,0.604563	0.00016726	0.000389983
2	chr19:17462641:T:C	17462641	NA,C	NA,T	NA,1	NA,-inf	NA,inf	NA,0.612756	0.000166624	0.000381812
2	chr19:16714090:C:T	16714090	NA,T	NA,C	NA,1	NA,-inf	NA,inf	NA,0.573513	0.000166621	0.000388375
2	chr19:16756155:A:T	16756155	NA,T	NA,A	NA,1	NA,inf	NA,inf	NA,0.526195	0.000166534	0.000383257
2	chr19:17083800:G:A	17083800	A,NA	G,NA	1,NA	-inf,NA	inf,NA	1.07707,NA	0.000166473	0.000374674
2	chr19:16925015:A:C	16925015	NA,C	NA,A	NA,1	NA,inf	NA,inf	NA,0.530991	0.000166369	0.000381554
2	chr19:17385818:T:G	17385818	NA,G	NA,T	NA,1	NA,inf	NA,inf	NA,0.544886	0.000166314	0.000380934
2	chr19:17594509:G:A	17594509	NA,A	NA,G	NA,1	NA,-inf	NA,inf	NA,0.599559	0.000165831	0.000380774
2	chr19:16949385:T:C	16949385	NA,C	NA,T	NA,1	NA,inf	NA,inf	NA,0.526452	0.000165633	0.000378763
2	chr19:16983607:A:C	16983607	NA,C	NA,A	NA,1	NA,inf	NA,inf	NA,0.50283	0.000165286	0.000379727
2	chr19:16934769:T:C	16934769	NA,C	NA,T	NA,1	NA,inf	NA,inf	NA,0.50691	0.000165115	0.000379088
2	chr19:16772103:C:T	16772103	T,NA	C,NA	1,NA	inf,NA	inf,NA	0.747163,NA	0.000165086	0.00037887
2	chr19:17458260:C:T	17458260	NA,T	NA,C	NA,1	NA,inf	NA,inf	NA,0.516115	0.000165068	0.000376332
2	chr19:16994385:C:G	16994385	G,G	C,C	1,1	inf,-inf	inf,inf	1.77993,0.507909	0.000165056	0.000369304
2	chr19:16942595:G:A	16942595	NA,A	NA,G	NA,1	NA,inf	NA,inf	NA,0.512433	0.000164931	0.000378306
2	chr19:17499810:A:T	17499810	NA,T	NA,A	NA,1	NA,inf	NA,inf	NA,0.51755	0.000164641	0.000378198
2	chr19:17551981:AG:A	17551981	NA,A	NA,AG	NA,1	NA,inf	NA,inf	NA,0.540021	0.000164399	0.00037758
2	chr19:17248421:C:G	17248421	NA,G	NA,C	NA,1	NA,-inf	NA,inf	NA,0.574157	0.000164383	0.000381872
2	chr19:17380174:C:T	17380174	NA,T	NA,C	NA,1	NA,-inf	NA,inf	NA,0.567778	0.000164259	0.000376549
2	chr19:17475583:G:A	17475583	NA,A	NA,G	NA,1	NA,-inf	NA,inf	NA,0.531644	0.000164164	0.000375745
2	chr19:16643976:T:C	16643976	NA,C	NA,T	NA,1	NA,inf	NA,inf	NA,0.534508	0.000164009	0.000375919
2	chr19:17181205:C:T	17181205	T,T	C,C	1,1	inf,-inf	inf,inf	2.05538,0.365457	0.000163917	0.000383973
2	chr19:17359417:CTT:C	17359417	NA,C	NA,CTT	NA,1	NA,-inf	NA,inf	NA,0.590048	0.000163755	0.000377582
2	chr19:17631929:G:C	17631929	C,NA	G,NA	1,NA	inf,NA	inf,NA	0.725909,NA	0.000163737	0.000377264
2	chr19:16947864:T:A	16947864	NA,A	NA,T	NA,1	NA,-inf	NA,inf	NA,0.578129	0.000163433	0.000374581
2	chr19:17000462:T:C	17000462	C,NA	T,NA	1,NA	-inf,NA	inf,NA	0.927229,NA	0.000163431	0.000368549
2	chr19:17414964:G:A	17414964	NA,A	NA,G	NA,1	NA,inf	NA,inf	NA,0.513567	0.000162716	0.000374357
2	chr19:16814030:T:C	16814030	NA,C	NA,T	NA,1	NA,inf	NA,inf	NA,0.490828	0.000162707	0.000370037
2	chr19:17375618:A:G	17375618	G,G	A,A	1,1	inf,-inf	inf,inf	0.0561652,1.61342	0.000162591	0.000373618
2	chr19:17448267:T:C	17448267	NA,C	NA,T	NA,1	NA,-inf	NA,inf	NA,0.534349	0.000162367	0.000371274
2	chr19:17097635:G:A	17097635	A,A	G,G	1,1	inf,inf	inf,inf	0.271211,1.86324	0.000162365	0.000386673
2	chr19:16775035:C:A	16775035	NA,A	NA,C	NA,1	NA,-inf	NA,inf	NA,0.556679	0.000162266	0.000372385
2	chr19:16842020:G:C	16842020	C,NA	G,NA	1,NA	-inf,NA	inf,NA	0.76197,NA	0.000162224	0.000368338
2	chr19:17223379:C:A	17223379	NA,A	NA,C	NA,1	NA,-inf	NA,inf	NA,0.606342	0.000162101	0.00036986
2	chr19:16937687:C:A	16937687	NA,A	NA,C	NA,1	NA,-inf	NA,inf	NA,0.606241	0.0001619	0.000371926
2	chr19:17289319:A:C	17289319	NA,C	NA,A	NA,1	NA,inf	NA,inf	NA,0.46487	0.000161508	0.000368751
2	chr19:16935976:G:T	16935976	T,T	G,G	1,1	-inf,inf	inf,inf	1.62621,0.0827995	0.000161364	0.000368613
2	chr19:17373164:G:A	17373164	A,A	G,G	1,1	inf,inf	inf,inf	1.31416,0.501072	0.000161112	0.000351455
2	chr19:16825135:T:C	16825135	NA,C	NA,T	NA,1	NA,inf	NA,inf	NA,0.520551	0.000160861	0.000369751
2	chr19:16976731:T:C	16976731	C,C	T,T	1,1	-inf,-inf	inf,inf	0.919301,1.27138	0.000160819	0.00036057
2	chr19:17216989:A:T	17216989	NA,T	NA,A	NA,1	NA,-inf	NA,inf	NA,0.591595	0.000160619	0.000367148
2	chr19:17526291:C:T	17526291	NA,T	NA,C	NA,1	NA,inf	NA,inf	NA,0.499531	0.000160385	0.000368528
2	chr19:17515349:C:T	17515349	T,T	C,C	1,1	inf,-inf	inf,inf	0.133051,1.49743	0.000160137	0.000364902
2	chr19:16910382:C:G	16910382	NA,G	NA,C	NA,1	NA,-inf	NA,inf	NA,0.554198	0.00016007	0.000367346
2	chr19:17582996:A:G	17582996	NA,G	NA,A	NA,1	NA,inf	NA,inf	NA,0.496903	0.000159934	0.000367788
2	chr19:17357720:T:A	17357720	NA,A	NA,T	NA,1	NA,-inf	NA,inf	NA,0.576044	0.000159835	0.000366651
2	chr19:16824341:T:C	16824341	NA,C	NA,T	NA,1	NA,inf	NA,inf	NA,0.514974	0.000159571	0.000366813
2	chr19:17063956:G:A	17063956	NA,A	NA,G	NA,1	NA,inf	NA,inf	NA,0.486956	0.000158969	0.000367056
2	chr19:17013070:A:G	17013070	NA,G	NA,A	NA,1	NA,-inf	NA,inf	NA,0.545339	0.000158858	0.000362863
2	chr19:17205327:C:T	17205327	NA,T	NA,C	NA,1	NA,-inf	NA,inf	NA,0.580765	0.000158661	0.000364549
2	chr19:16651317:A:G	16651317	G,G	A,A	1,1	-inf,inf	inf,inf	1.07255,0.809901	0.00015818	0.0003611
2	chr19:16683248:A:G	16683248	NA,G	NA,A	NA,1	NA,-inf	NA,inf	NA,0.547272	0.000157446	0.000360687
2	chr19:17159311:G:A	17159311	NA,A	NA,G	NA,1	NA,-inf	NA,inf	NA,0.556411	0.00015743	0.000358966
2	chr19:17623721:C:T	17623721	NA,T	NA,C	NA,1	NA,inf	NA,inf	NA,0.49479	0.000157411	0.000361417
2	chr19:17316378:G:A	17316378	NA,A	NA,G	NA,1	NA,-inf	NA,inf	NA,0.575117	0.000157287	0.00036021
2	chr19:17059438:A:G	17059438	G,G	A,A	1,1	inf,-inf	inf,inf	1.13853,1.23547	0.000156938	0.00035918
2	chr19:16995860:A:T	16995860	T,T	A,A	1,1	inf,-inf	inf,inf	1.74344,0.489807	0.000156894	0.000352542
2	chr19:17000080:T:A	17000080	NA,A	NA,T	NA,1	NA,inf	NA,inf	NA,0.471286	0.00015674	0.000360097
2	chr19:17500119:G:A	17500119	NA,A	NA,G	NA,1	NA,inf	NA,inf	NA,0.478758	0.00015644	0.000356704
2	chr19:17631382:G:A	17631382	NA,A	NA,G	NA,1	NA,-inf	NA,inf	NA,0.522283	0.000156367	0.00035856
2	chr19:17144458:G:A	17144458	NA,A	NA,G	NA,1	NA,-inf	NA,inf	NA,0.562878	0.000156304	0.000359056
2	chr19:17275563:T:G	17275563	NA,G	NA,T	NA,1	NA,-inf	NA,inf	NA,0.534598	0.000155947	0.000362047
2	chr19:17593947:G:A	17593947	NA,A	NA,G	NA,1	NA,-inf	NA,inf	NA,0.552797	0.000155927	0.000358484
2	chr19:16793008:G:A	16793008	NA,A	NA,G	NA,1	NA,inf	NA,inf	NA,0.483755	0.000155902	0.000356771
2	chr19:17184615:G:A	17184615	A,A	G,G	1,1	inf,-inf	inf,inf	1.59716,0.852909	0.000155871	0.000360938
2	chr19:16704712:A:G	16704712	G,NA	A,NA	1,NA	inf,NA	inf,NA	0.720753,NA	0.000155762	0.000358874
2	chr19:16940610:T:C	16940610	C,NA	T,NA	1,NA	-inf,NA	inf,NA	0.813639,NA	0.000155674	0.000354278
2	chr19:16871581:T:C	16871581	NA,C	NA,T	NA,1	NA,-inf	NA,inf	NA,0.531611	0.000155536	0.000360949
2	chr19:16730461:C:T	16730461	NA,T	NA,C	NA,1	NA,inf	NA,inf	NA,0.49056	0.000155288	0.000356118
2	chr19:17495061:C:A	17495061	NA,A	NA,C	NA,1	NA,inf	NA,inf	NA,0.473345	0.000155189	0.000353896
2	chr19:17569519:C:A	17569519	A,NA	C,NA	1,NA	-inf,NA	inf,NA	0.759564,NA	0.000155151	0.000352682
2	chr19:16830060:A:G	16830060	NA,G	NA,A	NA,1	NA,inf	NA,inf	NA,0.492876	0.000154998	0.000356166
2	chr19:17437819:T:TG	17437819	NA,TG	NA,T	NA,1	NA,-inf	NA,inf	NA,0.534221	0.000154844	0.000355745
2	chr19:17618881:G:A	17618881	NA,A	NA,G	NA,1	NA,inf	NA,inf	NA,0.464256	0.000154826	0.000351574
2	chr19:17203791:C:T	17203791	T,NA	C,NA	1,NA	inf,NA	inf,NA	0.46496,NA	0.000154729	0.000369069
2	chr19:16705972:C:T	16705972	NA,T	NA,C	NA,1	NA,-inf	NA,inf	NA,0.534972	0.000154687	0.000354162
2	chr19:16759072:C:G	16759072	G,G	C,C	1,1	inf,-inf	inf,inf	0.639529,1.24207	0.000154544	0.000358686
2	chr19:17128263:C:T	17128263	T,T	C,C	1,1	-inf,-inf	inf,inf	1.62944,0.22794	0.000154535	0.000431559
2	chr19:17352450:C:T	17352450	NA,T	NA,C	NA,1	NA,inf	NA,inf	NA,0.468754	0.000154522	0.000355879
2	chr19:16982716:T:C	16982716	NA,C	NA,T	NA,1	NA,inf	NA,inf	NA,0.457073	0.000154465	0.000354804
2	chr19:17437499:A:G	17437499	NA,G	NA,A	NA,1	NA,-inf	NA,inf	NA,0.532154	0.000154386	0.000354679
2	chr19:16855578:G:A	16855578	NA,A	NA,G	NA,1	NA,-inf	NA,inf	NA,0.513808	0.000154325	0.000353124
2	chr19:17037775:C:T	17037775	NA,T	NA,C	NA,1	NA,-inf	NA,inf	NA,0.562088	0.00015405	0.000352472
2	chr19:16992246:G:A	16992246	NA,A	NA,G	NA,1	NA,inf	NA,inf	NA,0.457091	0.000153915	0.000353708
2	chr19:16696607:C:T	16696607	T,NA	C,NA	1,NA	-inf,NA	inf,NA	0.772927,NA	0.000153712	0.000347608
2	chr19:17482256:C:T	17482256	NA,T	NA,C	NA,1	NA,-inf	NA,inf	NA,0.545149	0.000153537	0.000354715
2	chr19:17602735:C:T	17602735	NA,T	NA,C	NA,1	NA,inf	NA,inf	NA,0.47325	0.000153516	0.000351336
2	chr19:16737699:C:T	16737699	NA,T	NA,C	NA,1	NA,inf	NA,inf	NA,0.482716	0.000153336	0.000351872
2	chr19:16785769:AAC:A	16785769	A,A	AAC,AAC	1,1	inf,-inf	inf,inf	0.069573,1.64373	0.000153236	0.000353964
2	chr19:17104793:G:A	17104793	A,NA	G,NA	1,NA	-inf,NA	inf,NA	0.983151,NA	0.000153198	0.000352995
2	chr19:17496827:G:A	17496827	NA,A	NA,G	NA,1	NA,-inf	NA,inf	NA,0.497915	0.00015318	0.00035102
2	chr19:17253755:G:A	17253755	NA,A	NA,G	NA,1	NA,inf	NA,inf	NA,0.455794	0.000153095	0.000350583
2	chr19:17450489:A:C	17450489	NA,C	NA,A	NA,1	NA,inf	NA,inf	NA,0.479556	0.000153065	0.000351021
2	chr19:16665317:A:T	16665317	NA,T	NA,A	NA,1	NA,inf	NA,inf	NA,0.471272	0.000152762	0.000348311
2	chr19:17484929:CAG:C	17484929	NA,C	NA,CAG	NA,1	NA,inf	NA,inf	NA,0.466044	0.000152691	0.000348104
2	chr19:16786084:C:T	16786084	T,T	C,C	1,1	-inf,-inf	inf,inf	0.0146917,1.65862	0.00015269	0.000352888
2	chr19:17515624:T:C	17515624	NA,C	NA,T	NA,1	NA,-inf	NA,inf	NA,0.51506	0.000152675	0.000349739
2	chr19:17367105:G:T	17367105	T,NA	G,NA	1,NA	inf,NA	inf,NA	0.596296,NA	0.000152531	0.000358841
2	chr19:17474357:T:C	17474357	NA,C	NA,T	NA,1	NA,inf	NA,inf	NA,0.484208	0.000152521	0.000348533
2	chr19:16887573:T:C	16887573	C,C	T,T	1,1	-inf,-inf	inf,inf	1.48186,0.0189547	0.000152294	0.000349254
2	chr19:17515638:G:A	17515638	NA,A	NA,G	NA,1	NA,-inf	NA,inf	NA,0.512738	0.000152181	0.000348609
2	chr19:16728817:G:A	16728817	NA,A	NA,G	NA,1	NA,-inf	NA,inf	NA,0.511093	0.000152072	0.000348688
2	chr19:17535884:G:A	17535884	NA,A	NA,G	NA,1	NA,-inf	NA,inf	NA,0.593463	0.000152021	0.000351782
2	chr19:17284758:T:C	17284758	NA,C	NA,T	NA,1	NA,-inf	NA,inf	NA,0.529799	0.00015195	0.000348415
2	chr19:16993048:A:G	16993048	NA,G	NA,A	NA,1	NA,-inf	NA,inf	NA,0.52043	0.000151874	0.000347946
2	chr19:17078312:T:C	17078312	NA,C	NA,T	NA,1	NA,inf	NA,inf	NA,0.458138	0.000151736	0.000350801
2	chr19:16939879:G:T	16939879	T,T	G,G	1,1	-inf,-inf	inf,inf	1.57073,0.22248	0.000151668	0.000345086
2	chr19:17182657:C:T	17182657	NA,T	NA,C	NA,1	NA,-inf	NA,inf	NA,0.531295	0.000151611	0.00034709
2	chr19:17526236:C:T	17526236	NA,T	NA,C	NA,1	NA,inf	NA,inf	NA,0.459309	0.000151576	0.000348206
2	chr19:17535169:C:T	17535169	NA,T	NA,C	NA,1	NA,inf	NA,inf	NA,0.469859	0.000151524	0.000345975
2	chr19:17536703:T:C	17536703	NA,C	NA,T	NA,1	NA,-inf	NA,inf	NA,0.59143	0.000151408	0.00035041
2	chr19:16656118:G:A	16656118	NA,A	NA,G	NA,1	NA,-inf	NA,inf	NA,0.499597	0.000151345	0.000347015
2	chr19:17614116:C:G	17614116	NA,G	NA,C	NA,1	NA,-inf	NA,inf	NA,0.529898	0.000151341	0.000348562
2	chr19:17363138:C:T	17363138	T,T	C,C	1,1	inf,inf	inf,inf	1.15958,0.0792536	0.000151337	0.000330905
2	chr19:16814118:C:A	16814118	NA,A	NA,C	NA,1	NA,inf	NA,inf	NA,0.440717	0.000151167	0.000343976
2	chr19:16916752:T:C	16916752	NA,C	NA,T	NA,1	NA,-inf	NA,inf	NA,0.513399	0.000151141	0.000346933
2	chr19:17400550:C:T	17400550	NA,T	NA,C	NA,1	NA,-inf	NA,inf	NA,0.534965	0.000150987	0.000349818
2	chr19:16927975:G:A	16927975	NA,A	NA,G	NA,1	NA,inf	NA,inf	NA,0.460818	0.000150911	0.000346731
2	chr19:16956519:G:C	16956519	NA,C	NA,G	NA,1	NA,inf	NA,inf	NA,0.460064	0.000150886	0.000346747
2	chr19:17533011:G:A	17533011	NA,A	NA,G	NA,1	NA,inf	NA,inf	NA,0.481886	0.000150793	0.000346356
2	chr19:17062753:G:C	17062753	C,C	G,G	1,1	inf,-inf	inf,inf	1.12558,1.21845	0.000150713	0.000344944
2	chr19:17575137:C:T	17575137	T,T	C,C	1,1	-inf,-inf	inf,inf	0.150161,1.43985	0.000150478	0.000349656
2	chr19:17534752:C:G	17534752	NA,G	NA,C	NA,1	NA,-inf	NA,inf	NA,0.517444	0.000150323	0.000344346
2	chr19:17247999:T:A	17247999	NA,A	NA,T	NA,1	NA,inf	NA,inf	NA,0.476094	0.000150281	0.000341894
2	chr19:16827020:T:C	16827020	NA,C	NA,T	NA,1	NA,inf	NA,inf	NA,0.470696	0.000149814	0.000344244
2	chr19:17456542:T:C	17456542	NA,C	NA,T	NA,1	NA,-inf	NA,inf	NA,0.516925	0.000149732	0.000343452
2	chr19:16871467:G:A	16871467	NA,A	NA,G	NA,1	NA,inf	NA,inf	NA,0.468414	0.000149481	0.000343244
2	chr19:16794049:A:G	16794049	G,G	A,A	1,1	inf,inf	inf,inf	1.08773,0.624589	0.000149387	0.000355442
2	chr19:17537257:G:A	17537257	NA,A	NA,G	NA,1	NA,-inf	NA,inf	NA,0.580524	0.000149325	0.000345546
2	chr19:17432484:G:C	17432484	NA,C	NA,G	NA,1	NA,-inf	NA,inf	NA,0.52055	0.000149177	0.000341858
2	chr19:17432331:C:G	17432331	NA,G	NA,C	NA,1	NA,-inf	NA,inf	NA,0.520496	0.000149164	0.000341829
2	chr19:16745225:A:G	16745225	NA,G	NA,A	NA,1	NA,-inf	NA,inf	NA,0.543183	0.000149149	0.000342403
2	chr19:16901166:G:A	16901166	NA,A	NA,G	NA,1	NA,-inf	NA,inf	NA,0.506395	0.000149085	0.000342085
2	chr19:17479788:G:C	17479788	NA,C	NA,G	NA,1	NA,-inf	NA,inf	NA,0.46428	0.000149078	0.000341263
2	chr19:16801927:AG:A	16801927	NA,A	NA,AG	NA,1	NA,-inf	NA,inf	NA,0.51171	0.00014903	0.000344036
2	chr19:17618636:A:G	17618636	NA,G	NA,A	NA,1	NA,inf	NA,inf	NA,0.435891	0.000148984	0.000338863
2	chr19:17519657:C:T	17519657	NA,T	NA,C	NA,1	NA,inf	NA,inf	NA,0.465937	0.000148838	0.00034061
2	chr19:17185235:G:A	17185235	A,A	G,G	1,1	inf,-inf	inf,inf	1.57196,0.846197	0.000148822	0.000344573
2	chr19:16834097:G:T	16834097	NA,T	NA,G	NA,1	NA,inf	NA,inf	NA,0.463659	0.000148762	0.000341807
2	chr19:16841440:C:T	16841440	NA,T	NA,C	NA,1	NA,inf	NA,inf	NA,0.462482	0.000148517	0.000341244
2	chr19:16892919:GCACA:G	16892919	NA,G	NA,GCACA	NA,1	NA,-inf	NA,inf	NA,0.499804	0.000148468	0.000340738
2	chr19:16669085:C:T	16669085	NA,T	NA,C	NA,1	NA,inf	NA,inf	NA,0.427459	0.000148163	0.000339117
2	chr19:17488202:T:C	17488202	NA,C	NA,T	NA,1	NA,inf	NA,inf	NA,0.452068	0.000148027	0.000339637
2	chr19:17424400:G:A	17424400	NA,A	NA,G	NA,1	NA,inf	NA,inf	NA,0.447272	0.000148024	0.000339391
2	chr19:17393500:C:T	17393500	T,T	C,C	1,1	-inf,inf	inf,inf	0.693813,0.83193	0.000147914	0.000343637
2	chr19:16768135:C:T	16768135	T,T	C,C	1,1	inf,-inf	inf,inf	0.471835,1.37604	0.000147881	0.000343012
2	chr19:17022887:T:G	17022887	NA,G	NA,T	NA,1	NA,inf	NA,inf	NA,0.417099	0.000147855	0.00034194
2	chr19:17009663:A:C	17009663	NA,C	NA,A	NA,1	NA,-inf	NA,inf	NA,0.520667	0.000147768	0.000337199
2	chr19:16971007:G:T	16971007	NA,T	NA,G	NA,1	NA,inf	NA,inf	NA,0.444847	0.000147735	0.000337261
2	chr19:17526299:C:T	17526299	NA,T	NA,C	NA,1	NA,inf	NA,inf	NA,0.441062	0.000147666	0.000339207
2	chr19:16922962:C:T	16922962	NA,T	NA,C	NA,1	NA,inf	NA,inf	NA,0.454166	0.00014754	0.000339289
2	chr19:16726518:C:T	16726518	NA,T	NA,C	NA,1	NA,-inf	NA,inf	NA,0.508406	0.000147438	0.000339025
2	chr19:17272978:A:G	17272978	NA,G	NA,A	NA,1	NA,-inf	NA,inf	NA,0.497514	0.000147432	0.000337819
2	chr19:16832541:C:T	16832541	T,NA	C,NA	1,NA	inf,NA	inf,NA	0.667203,NA	0.000147412	0.000337918
2	chr19:16844007:G:A	16844007	NA,A	NA,G	NA,1	NA,-inf	NA,inf	NA,0.495151	0.000147333	0.00034073
2	chr19:17106055:T:C	17106055	NA,C	NA,T	NA,1	NA,inf	NA,inf	NA,0.436765	0.00014714	0.000340024
2	chr19:16841726:T:A	16841726	NA,A	NA,T	NA,1	NA,-inf	NA,inf	NA,0.493127	0.000147109	0.000340499
2	chr19:17526473:C:T	17526473	NA,T	NA,C	NA,1	NA,-inf	NA,inf	NA,0.502878	0.000147107	0.000337193
2	chr19:17158700:C:T	17158700	T,T	C,C	1,1	-inf,inf	inf,inf	2.00104,0.501981	0.000146797	0.000369707
2	chr19:17157582:A:G	17157582	G,NA	A,NA	1,NA	inf,NA	inf,NA	0.0849488,NA	0.000146575	0.000347504
2	chr19:17464002:A:G	17464002	G,G	A,A	1,1	inf,inf	inf,inf	1.146,0.606441	0.000146533	0.000347211
2	chr19:17517933:C:A	17517933	NA,A	NA,C	NA,1	NA,inf	NA,inf	NA,0.454245	0.000146388	0.000334999
2	chr19:17497609:G:T	17497609	NA,T	NA,G	NA,1	NA,inf	NA,inf	NA,0.443557	0.000146304	0.00033568
2	chr19:17080819:T:C	17080819	NA,C	NA,T	NA,1	NA,inf	NA,inf	NA,0.432031	0.000146249	0.00033799
2	chr19:16969576:G:C	16969576	C,NA	G,NA	1,NA	inf,NA	inf,NA	0.758511,NA	0.000146035	0.000338134
2	chr19:17475394:G:T	17475394	NA,T	NA,G	NA,1	NA,inf	NA,inf	NA,0.430194	0.000146	0.000333392
2	chr19:17622469:G:A	17622469	A,NA	G,NA	1,NA	inf,NA	inf,NA	0.808015,NA	0.000145692	0.00033933
2	chr19:16989740:A:T	16989740	T,NA	A,NA	1,NA	inf,NA	inf,NA	0.586502,NA	0.000145425	0.000338541
2	chr19:17519040:G:A	17519040	NA,A	NA,G	NA,1	NA,inf	NA,inf	NA,0.449231	0.000145424	0.000332807
2	chr19:17567178:T:A	17567178	NA,A	NA,T	NA,1	NA,inf	NA,inf	NA,0.431826	0.000145384	0.000334469
2	chr19:17247389:C:T	17247389	NA,T	NA,C	NA,1	NA,inf	NA,inf	NA,0.441623	0.000145242	0.000334074
2	chr19:17613307:G:A	17613307	NA,A	NA,G	NA,1	NA,-inf	NA,inf	NA,0.476877	0.000145222	0.000332328
2	chr19:17626969:G:A	17626969	NA,A	NA,G	NA,1	NA,inf	NA,inf	NA,0.433251	0.000145193	0.000333489
2	chr19:17505390:C:T	17505390	NA,T	NA,C	NA,1	NA,inf	NA,inf	NA,0.448184	0.000145141	0.000331254
2	chr19:17585467:C:T	17585467	NA,T	NA,C	NA,1	NA,-inf	NA,inf	NA,0.493171	0.000145122	0.000333008
2	chr19:17160572:A:G	17160572	NA,G	NA,A	NA,1	NA,inf	NA,inf	NA,0.388912	0.000144949	0.000331953
2	chr19:17363622:G:T	17363622	T,T	G,G	1,1	inf,-inf	inf,inf	1.15923,0.0167551	0.000144762	0.000317167
2	chr19:17619247:G:A	17619247	NA,A	NA,G	NA,1	NA,-inf	NA,inf	NA,0.48601	0.000144629	0.000332864
2	chr19:17440742:G:A	17440742	NA,A	NA,G	NA,1	NA,inf	NA,inf	NA,0.441644	0.000144607	0.000329869
2	chr19:16975361:G:A	16975361	A,NA	G,NA	1,NA	-inf,NA	inf,NA	0.817959,NA	0.000144384	0.00032935
2	chr19:16840377:C:T	16840377	NA,T	NA,C	NA,1	NA,-inf	NA,inf	NA,0.465308	0.000144374	0.000330377
2	chr19:17056097:G:A	17056097	A,A	G,G	1,1	inf,-inf	inf,inf	1.07127,1.22727	0.000144317	0.000330096
2	chr19:17475694:A:T	17475694	NA,T	NA,A	NA,1	NA,inf	NA,inf	NA,0.458051	0.000144265	0.000330204
2	chr19:16861762:T:TC	16861762	NA,TC	NA,T	NA,1	NA,-inf	NA,inf	NA,0.513565	0.00014426	0.000331967
2	chr19:17027669:C:T	17027669	NA,T	NA,C	NA,1	NA,-inf	NA,inf	NA,0.492831	0.000144211	0.000328649
2	chr19:17248885:A:G	17248885	NA,G	NA,A	NA,1	NA,inf	NA,inf	NA,0.445126	0.000144016	0.00032777
2	chr19:17184323:C:T	17184323	NA,T	NA,C	NA,1	NA,-inf	NA,inf	NA,0.490805	0.000143726	0.00032892
2	chr19:17410882:C:T	17410882	NA,T	NA,C	NA,1	NA,-inf	NA,inf	NA,0.561866	0.000143723	0.000331292
2	chr19:16887684:A:G	16887684	NA,G	NA,A	NA,1	NA,-inf	NA,inf	NA,0.471718	0.000143658	0.000329276
2	chr19:17475393:T:C	17475393	NA,C	NA,T	NA,1	NA,inf	NA,inf	NA,0.418411	0.000143604	0.00032795
2	chr19:17383794:T:C	17383794	NA,C	NA,T	NA,1	NA,inf	NA,inf	NA,0.431428	0.000143216	0.000328396
2	chr19:16885582:C:T	16885582	NA,T	NA,C	NA,1	NA,-inf	NA,inf	NA,0.490046	0.000143096	0.000327129
2	chr19:17035964:A:G	17035964	NA,G	NA,A	NA,1	NA,-inf	NA,inf	NA,0.490124	0.000143086	0.000325528
2	chr19:16679800:A:G	16679800	NA,G	NA,A	NA,1	NA,-inf	NA,inf	NA,0.491375	0.000142971	0.000327299
2	chr19:17417529:C:T	17417529	NA,T	NA,C	NA,1	NA,-inf	NA,inf	NA,0.500932	0.000142882	0.0003282
2	chr19:17015265:G:T	17015265	NA,T	NA,G	NA,1	NA,inf	NA,inf	NA,0.387574	0.000142803	0.000331313
2	chr19:17553114:T:C	17553114	NA,C	NA,T	NA,1	NA,inf	NA,inf	NA,0.417063	0.000142712	0.000328121
2	chr19:16883036:A:C	16883036	NA,C	NA,A	NA,1	NA,-inf	NA,inf	NA,0.470834	0.00014267	0.000328093
2	chr19:17011653:G:A	17011653	NA,A	NA,G	NA,1	NA,inf	NA,inf	NA,0.358147	0.000142598	0.000328761
2	chr19:17585474:C:G	17585474	G,G	C,C	1,1	inf,inf	inf,inf	0.880968,0.83218	0.000142577	0.000340304
2	chr19:16724751:T:C	16724751	NA,C	NA,T	NA,1	NA,-inf	NA,inf	NA,0.507226	0.000142576	0.000327264
2	chr19:17000008:T:C	17000008	C,NA	T,NA	1,NA	-inf,NA	inf,NA	0.636239,NA	0.000142532	0.000324678
2	chr19:16749874:C:T	16749874	NA,T	NA,C	NA,1	NA,inf	NA,inf	NA,0.417519	0.000142517	0.000326866
2	chr19:16848164:T:G	16848164	NA,G	NA,T	NA,1	NA,-inf	NA,inf	NA,0.455174	0.000142448	0.000325983
2	chr19:17471555:C:T	17471555	NA,T	NA,C	NA,1	NA,-inf	NA,inf	NA,0.429819	0.000142322	0.000325973
2	chr19:17183926:G:A	17183926	NA,A	NA,G	NA,1	NA,-inf	NA,inf	NA,0.482791	0.0001423	0.000325703
2	chr19:16765592:C:T	16765592	NA,T	NA,C	NA,1	NA,inf	NA,inf	NA,0.416815	0.000142225	0.000326229
2	chr19:16792009:C:T	16792009	NA,T	NA,C	NA,1	NA,-inf	NA,inf	NA,0.460236	0.0001422	0.000326667
2	chr19:17179605:T:C	17179605	C,C	T,T	1,1	inf,-inf	inf,inf	1.70638,0.457602	0.000142069	0.000332781
2	chr19:17317369:T:A	17317369	NA,A	NA,T	NA,1	NA,inf	NA,inf	NA,0.413042	0.000142023	0.000326623
2	chr19:17141921:C:T	17141921	NA,T	NA,C	NA,1	NA,inf	NA,inf	NA,0.410322	0.000141998	0.000327911
2	chr19:17477456:G:A	17477456	NA,A	NA,G	NA,1	NA,inf	NA,inf	NA,0.414234	0.000141954	0.000326058
2	chr19:17366509:C:T	17366509	T,T	C,C	1,1	inf,-inf	inf,inf	1.14693,0.00191247	0.000141918	0.000312447
2	chr19:16765293:A:G	16765293	NA,G	NA,A	NA,1	NA,inf	NA,inf	NA,0.414384	0.000141734	0.000325102
2	chr19:17143134:GA:G	17143134	NA,G	NA,GA	NA,1	NA,inf	NA,inf	NA,0.408168	0.000141579	0.000326933
2	chr19:16749159:C:T	16749159	NA,T	NA,C	NA,1	NA,-inf	NA,inf	NA,0.466518	0.000141573	0.000324381
2	chr19:17508264:C:T	17508264	NA,T	NA,C	NA,1	NA,-inf	NA,inf	NA,0.458889	0.000141533	0.000324226
2	chr19:16995863:A:C	16995863	C,NA	A,NA	1,NA	-inf,NA	inf,NA	0.84212,NA	0.000141447	0.000320338
2	chr19:17164588:G:A	17164588	NA,A	NA,G	NA,1	NA,inf	NA,inf	NA,0.370795	0.000141422	0.000325188
2	chr19:17202086:G:A	17202086	NA,A	NA,G	NA,1	NA,inf	NA,inf	NA,0.425968	0.000141309	0.000312625
2	chr19:17260455:G:A	17260455	A,A	G,G	1,1	-inf,inf	inf,inf	0.109441,1.32207	0.000141295	0.000322233
2	chr19:16908734:G:A	16908734	NA,A	NA,G	NA,1	NA,-inf	NA,inf	NA,0.447066	0.000141201	0.000322956
2	chr19:17481949:G:A	17481949	NA,A	NA,G	NA,1	NA,inf	NA,inf	NA,0.404381	0.00014117	0.000322015
2	chr19:16939022:T:C	16939022	C,C	T,T	1,1	inf,inf	inf,inf	1.37836,0.358204	0.000141168	0.000319995
2	chr19:17513832:T:G	17513832	NA,G	NA,T	NA,1	NA,-inf	NA,inf	NA,0.472806	0.000141008	0.000326264
2	chr19:16873189:G:A	16873189	NA,A	NA,G	NA,1	NA,-inf	NA,inf	NA,0.463082	0.000140993	0.000324118
2	chr19:17557974:G:A	17557974	A,NA	G,NA	1,NA	inf,NA	inf,NA	0.713571,NA	0.000140904	0.000324072
2	chr19:17164657:T:C	17164657	NA,C	NA,T	NA,1	NA,inf	NA,inf	NA,0.367776	0.000140807	0.00032377
2	chr19:17154175:T:A	17154175	NA,A	NA,T	NA,1	NA,-inf	NA,inf	NA,0.481014	0.00014061	0.000322221
2	chr19:17479967:G:A	17479967	NA,A	NA,G	NA,1	NA,-inf	NA,inf	NA,0.421441	0.000140587	0.000321861
2	chr19:17578005:T:G	17578005	NA,G	NA,T	NA,1	NA,-inf	NA,inf	NA,0.466665	0.000140501	0.000321862
2	chr19:17518122:AGCATTCAAAT:A	17518122	NA,A	NA,AGCATTCAAAT	NA,1	NA,inf	NA,inf	NA,0.42334	0.000140375	0.000321267
2	chr19:16699438:C:G	16699438	G,NA	C,NA	1,NA	inf,NA	inf,NA	1.0028,NA	0.000140335	0.000314999
2	chr19:16804981:C:T	16804981	NA,T	NA,C	NA,1	NA,inf	NA,inf	NA,0.41065	0.000140139	0.000318635
2	chr19:16684805:G:A	16684805	NA,A	NA,G	NA,1	NA,inf	NA,inf	NA,0.415125	0.000140023	0.000320133
2	chr19:16808107:C:T	16808107	NA,T	NA,C	NA,1	NA,-inf	NA,inf	NA,0.459551	0.000139997	0.000322525
2	chr19:17534747:C:T	17534747	NA,T	NA,C	NA,1	NA,-inf	NA,inf	NA,0.462295	0.000139989	0.00032069
2	chr19:16784657:G:A	16784657	NA,A	NA,G	NA,1	NA,inf	NA,inf	NA,0.417492	0.000139985	0.000321487
2	chr19:17189497:C:G	17189497	NA,G	NA,C	NA,1	NA,-inf	NA,inf	NA,0.475694	0.000139925	0.000320719
2	chr19:16723521:C:T	16723521	NA,T	NA,C	NA,1	NA,-inf	NA,inf	NA,0.491353	0.000139725	0.00032061
2	chr19:16818135:T:A	16818135	NA,A	NA,T	NA,1	NA,inf	NA,inf	NA,0.382696	0.000139616	0.000317787
2	chr19:16721705:C:G	16721705	G,NA	C,NA	1,NA	-inf,NA	inf,NA	0.686691,NA	0.000139569	0.000317307
2	chr19:16880787:C:T	16880787	NA,T	NA,C	NA,1	NA,-inf	NA,inf	NA,0.454197	0.000139364	0.000320357
2	chr19:16839882:C:T	16839882	NA,T	NA,C	NA,1	NA,-inf	NA,inf	NA,0.467954	0.00013922	0.000318323
2	chr19:16725656:G:A	16725656	NA,A	NA,G	NA,1	NA,-inf	NA,inf	NA,0.477123	0.000139082	0.000319042
2	chr19:17502923:A:G	17502923	NA,G	NA,A	NA,1	NA,inf	NA,inf	NA,0.405908	0.00013896	0.000318819
2	chr19:17264441:C:A	17264441	NA,A	NA,C	NA,1	NA,inf	NA,inf	NA,0.402841	0.000138736	0.000318514
2	chr19:16935405:A:G	16935405	NA,G	NA,A	NA,1	NA,inf	NA,inf	NA,0.400195	0.000138575	0.000318411
2	chr19:16774509:T:C	16774509	NA,C	NA,T	NA,1	NA,inf	NA,inf	NA,0.393992	0.000138545	0.000315168
2	chr19:17508829:A:G	17508829	G,G	A,A	1,1	inf,-inf	inf,inf	1.00381,0.725425	0.00013849	0.000313631
2	chr19:17268554:C:T	17268554	NA,T	NA,C	NA,1	NA,inf	NA,inf	NA,0.401208	0.000138433	0.000317819
2	chr19:17582641:G:A	17582641	A,A	G,G	1,1	inf,inf	inf,inf	1.03119,0.654398	0.00013838	0.00032537
2	chr19:16726081:G:A	16726081	NA,A	NA,G	NA,1	NA,-inf	NA,inf	NA,0.447072	0.000138339	0.000316955
2	chr19:16850606:G:C	16850606	NA,C	NA,G	NA,1	NA,-inf	NA,inf	NA,0.461442	0.000138273	0.000316154
2	chr19:17164870:G:A	17164870	NA,A	NA,G	NA,1	NA,-inf	NA,inf	NA,0.467411	0.000138252	0.000316666
2	chr19:17493252:G:A	17493252	NA,A	NA,G	NA,1	NA,inf	NA,inf	NA,0.400587	0.000138172	0.000317086
2	chr19:17585755:G:A	17585755	NA,A	NA,G	NA,1	NA,inf	NA,inf	NA,0.411363	0.000138131	0.000317074
2	chr19:17354016:G:A	17354016	A,A	G,G	1,1	inf,inf	inf,inf	1.45295,0.121145	0.000138121	0.000301757
2	chr19:17525421:C:T	17525421	NA,T	NA,C	NA,1	NA,inf	NA,inf	NA,0.399534	0.000137956	0.000316384
2	chr19:16895417:G:A	16895417	NA,A	NA,G	NA,1	NA,-inf	NA,inf	NA,0.44288	0.000137955	0.000316545
2	chr19:17164959:G:A	17164959	NA,A	NA,G	NA,1	NA,inf	NA,inf	NA,0.353176	0.000137943	0.000317154
2	chr19:17239387:T:C	17239387	NA,C	NA,T	NA,1	NA,inf	NA,inf	NA,0.398022	0.000137935	0.00031572
2	chr19:16730040:T:C	16730040	NA,C	NA,T	NA,1	NA,-inf	NA,inf	NA,0.455516	0.000137849	0.000316758
2	chr19:17444952:C:T	17444952	NA,T	NA,C	NA,1	NA,inf	NA,inf	NA,0.407648	0.000137728	0.000315818
2	chr19:17438672:A:G	17438672	G,NA	A,NA	1,NA	-inf,NA	inf,NA	0.84881,NA	0.000137624	0.000316236
2	chr19:16914256:GA:G	16914256	NA,G	NA,GA	NA,1	NA,-inf	NA,inf	NA,0.473333	0.000137598	0.000315216
2	chr19:17480354:T:C	17480354	NA,C	NA,T	NA,1	NA,inf	NA,inf	NA,0.386988	0.000137584	0.000314252
2	chr19:17524588:A:C	17524588	NA,C	NA,A	NA,1	NA,inf	NA,inf	NA,0.389797	0.000137567	0.00031607
2	chr19:17261979:G:A	17261979	NA,A	NA,G	NA,1	NA,inf	NA,inf	NA,0.39461	0.000137452	0.000315554
2	chr19:17036876:G:T	17036876	NA,T	NA,G	NA,1	NA,inf	NA,inf	NA,0.375834	0.000137371	0.000316801
2	chr19:17253159:A:G	17253159	NA,G	NA,A	NA,1	NA,-inf	NA,inf	NA,0.439627	0.000137349	0.000314064
2	chr19:16712622:G:A	16712622	NA,A	NA,G	NA,1	NA,-inf	NA,inf	NA,0.452734	0.000137342	0.000315665
2	chr19:17028394:G:A	17028394	A,A	G,G	1,1	-inf,inf	inf,inf	1.05104,1.00221	0.00013732	0.00032223
2	chr19:16721480:G:C	16721480	NA,C	NA,G	NA,1	NA,-inf	NA,inf	NA,0.48994	0.000137187	0.00031473
2	chr19:17640990:C:T	17640990	NA,T	NA,C	NA,1	NA,-inf	NA,inf	NA,0.462063	0.000137126	0.000315156
2	chr19:17520496:A:G	17520496	NA,G	NA,A	NA,1	NA,inf	NA,inf	NA,0.405	0.000137014	0.000314557
2	chr19:17358610:C:T	17358610	NA,T	NA,C	NA,1	NA,-inf	NA,inf	NA,0.480479	0.00013699	0.000314399
2	chr19:16897999:G:A	16897999	NA,A	NA,G	NA,1	NA,-inf	NA,inf	NA,0.4375	0.000136972	0.000314291
2	chr19:16816407:CA:C	16816407	NA,C	NA,CA	NA,1	NA,inf	NA,inf	NA,0.358417	0.000136887	0.000313498
2	chr19:16809861:C:T	16809861	NA,T	NA,C	NA,1	NA,inf	NA,inf	NA,0.391234	0.000136799	0.000311158
2	chr19:17524426:C:T	17524426	NA,T	NA,C	NA,1	NA,inf	NA,inf	NA,0.382916	0.000136754	0.000314187
2	chr19:16904610:C:G	16904610	NA,G	NA,C	NA,1	NA,-inf	NA,inf	NA,0.467643	0.000136705	0.000314542
2	chr19:16856634:C:T	16856634	NA,T	NA,C	NA,1	NA,inf	NA,inf	NA,0.399654	0.000136679	0.000313985
2	chr19:17433337:G:A	17433337	NA,A	NA,G	NA,1	NA,inf	NA,inf	NA,0.409461	0.000136662	0.000313592
2	chr19:16687562:G:C	16687562	NA,C	NA,G	NA,1	NA,inf	NA,inf	NA,0.367342	0.000136655	0.000312601
2	chr19:17633118:G:A	17633118	NA,A	NA,G	NA,1	NA,inf	NA,inf	NA,0.396452	0.000136616	0.000313603
2	chr19:16745485:T:G	16745485	NA,G	NA,T	NA,1	NA,inf	NA,inf	NA,0.374703	0.000136514	0.000310798
2	chr19:16893505:G:A	16893505	NA,A	NA,G	NA,1	NA,-inf	NA,inf	NA,0.420728	0.000136433	0.000312083
2	chr19:17542668:C:T	17542668	NA,T	NA,C	NA,1	NA,-inf	NA,inf	NA,0.445267	0.000136418	0.00031336
2	chr19:17616684:G:A	17616684	NA,A	NA,G	NA,1	NA,inf	NA,inf	NA,0.377179	0.000136334	0.000309831
2	chr19:16725536:A:G	16725536	NA,G	NA,A	NA,1	NA,inf	NA,inf	NA,0.388703	0.000136227	0.000312998
2	chr19:16776322:C:T	16776322	NA,T	NA,C	NA,1	NA,inf	NA,inf	NA,0.381161	0.000136186	0.000309897
2	chr19:16882805:T:G	16882805	NA,G	NA,T	NA,1	NA,-inf	NA,inf	NA,0.43562	0.000136095	0.000312795
2	chr19:17246271:C:A	17246271	NA,A	NA,C	NA,1	NA,-inf	NA,inf	NA,0.432653	0.000136055	0.000310882
2	chr19:17638316:A:G	17638316	NA,G	NA,A	NA,1	NA,inf	NA,inf	NA,0.388282	0.00013602	0.000312665
2	chr19:17096992:T:G	17096992	G,G	T,T	1,1	inf,inf	inf,inf	0.142868,1.85852	0.000136011	0.000319079
2	chr19:17094431:C:T	17094431	T,T	C,C	1,1	inf,inf	inf,inf	0.190401,1.89339	0.000136007	0.000320429
2	chr19:16749276:G:A	16749276	NA,A	NA,G	NA,1	NA,inf	NA,inf	NA,0.382855	0.000135986	0.000311907
2	chr19:16789023:G:A	16789023	NA,A	NA,G	NA,1	NA,inf	NA,inf	NA,0.396202	0.000135974	0.000312252
2	chr19:17175172:C:T	17175172	T,NA	C,NA	1,NA	-inf,NA	inf,NA	0.602337,NA	0.000135969	0.000322164
2	chr19:16830514:G:A	16830514	NA,A	NA,G	NA,1	NA,-inf	NA,inf	NA,0.432189	0.000135968	0.000312342
2	chr19:16737577:T:C	16737577	NA,C	NA,T	NA,1	NA,-inf	NA,inf	NA,0.423211	0.000135919	0.000311769
2	chr19:17400843:G:A	17400843	NA,A	NA,G	NA,1	NA,-inf	NA,inf	NA,0.421182	0.000135878	0.000311706
2	chr19:16798364:C:T	16798364	NA,T	NA,C	NA,1	NA,inf	NA,inf	NA,0.387707	0.000135875	0.000309127
2	chr19:17138588:AT:A	17138588	NA,A	NA,AT	NA,1	NA,-inf	NA,inf	NA,0.44191	0.000135773	0.000308987
2	chr19:17615507:C:T	17615507	NA,T	NA,C	NA,1	NA,-inf	NA,inf	NA,0.424682	0.000135754	0.000310876
2	chr19:17076522:G:A	17076522	NA,A	NA,G	NA,1	NA,inf	NA,inf	NA,0.377172	0.000135738	0.000313006
2	chr19:16768991:T:C	16768991	NA,C	NA,T	NA,1	NA,inf	NA,inf	NA,0.382289	0.000135734	0.000311327
2	chr19:17354321:G:T	17354321	T,T	G,G	1,1	inf,inf	inf,inf	1.44047,0.128193	0.000135552	0.000296211
2	chr19:16825268:C:T	16825268	NA,T	NA,C	NA,1	NA,-inf	NA,inf	NA,0.429575	0.000135496	0.000310296
2	chr19:17482235:C:T	17482235	NA,T	NA,C	NA,1	NA,inf	NA,inf	NA,0.373807	0.000135411	0.000308928
2	chr19:17105380:C:G	17105380	NA,G	NA,C	NA,1	NA,inf	NA,inf	NA,0.376581	0.000135368	0.000312521
2	chr19:17073227:T:C	17073227	NA,C	NA,T	NA,1	NA,inf	NA,inf	NA,0.390995	0.000135309	0.000311806
2	chr19:17298480:C:G	17298480	NA,G	NA,C	NA,1	NA,inf	NA,inf	NA,0.342435	0.000135244	0.000308955
2	chr19:17174536:C:T	17174536	T,NA	C,NA	1,NA	inf,NA	inf,NA	0.0972999,NA	0.000135065	0.00031965
2	chr19:17174472:TA:T	17174472	NA,T	NA,TA	NA,1	NA,-inf	NA,inf	NA,0.459867	0.000135022	0.00030975
2	chr19:16774730:A:G	16774730	NA,G	NA,A	NA,1	NA,inf	NA,inf	NA,0.377543	0.000134889	0.000309397
2	chr19:17100246:C:G	17100246	NA,G	NA,C	NA,1	NA,inf	NA,inf	NA,0.373465	0.000134806	0.000311244
2	chr19:17050293:G:C	17050293	NA,C	NA,G	NA,1	NA,inf	NA,inf	NA,0.372092	0.000134805	0.000310834
2	chr19:17351506:G:C	17351506	NA,C	NA,G	NA,1	NA,inf	NA,inf	NA,0.381639	0.000134788	0.000309911
2	chr19:16778916:G:A	16778916	NA,A	NA,G	NA,1	NA,inf	NA,inf	NA,0.377358	0.000134743	0.000309062
2	chr19:17102182:C:T	17102182	T,T	C,C	1,1	inf,inf	inf,inf	0.293796,1.88676	0.000134527	0.000318596
2	chr19:17106204:C:T	17106204	NA,T	NA,C	NA,1	NA,inf	NA,inf	NA,0.371644	0.000134463	0.000310401
2	chr19:17001856:G:A	17001856	NA,A	NA,G	NA,1	NA,inf	NA,inf	NA,0.333147	0.000134347	0.000309911
2	chr19:16894544:C:T	16894544	NA,T	NA,C	NA,1	NA,-inf	NA,inf	NA,0.421466	0.0001342	0.000307908
2	chr19:16780175:A:G	16780175	NA,G	NA,A	NA,1	NA,inf	NA,inf	NA,0.375511	0.000134006	0.00030647
2	chr19:17545916:G:A	17545916	NA,A	NA,G	NA,1	NA,inf	NA,inf	NA,0.379057	0.000133962	0.000305762
2	chr19:16771021:C:T	16771021	NA,T	NA,C	NA,1	NA,inf	NA,inf	NA,0.369432	0.000133894	0.000304634
2	chr19:16749190:A:T	16749190	NA,T	NA,A	NA,1	NA,inf	NA,inf	NA,0.371159	0.000133876	0.000307057
2	chr19:16841717:C:T	16841717	NA,T	NA,C	NA,1	NA,-inf	NA,inf	NA,0.41943	0.000133858	0.00030648
2	chr19:17005368:A:C	17005368	NA,C	NA,A	NA,1	NA,inf	NA,inf	NA,0.373581	0.000133836	0.00030742
2	chr19:17544623:A:G	17544623	NA,G	NA,A	NA,1	NA,inf	NA,inf	NA,0.377716	0.000133822	0.000305508
2	chr19:17320640:G:A	17320640	NA,A	NA,G	NA,1	NA,inf	NA,inf	NA,0.368344	0.000133736	0.000307489
2	chr19:17068931:A:C	17068931	NA,C	NA,A	NA,1	NA,inf	NA,inf	NA,0.372333	0.000133722	0.000307757
2	chr19:17418251:A:G	17418251	NA,G	NA,A	NA,1	NA,-inf	NA,inf	NA,0.447406	0.000133619	0.000306791
2	chr19:17546231:A:G	17546231	NA,G	NA,A	NA,1	NA,inf	NA,inf	NA,0.389173	0.000133573	0.000306787
2	chr19:17073994:C:T	17073994	NA,T	NA,C	NA,1	NA,inf	NA,inf	NA,0.365595	0.000133551	0.000308338
2	chr19:17228459:C:T	17228459	NA,T	NA,C	NA,1	NA,-inf	NA,inf	NA,0.451512	0.000133523	0.000308777
2	chr19:17245629:C:G	17245629	NA,G	NA,C	NA,1	NA,-inf	NA,inf	NA,0.416967	0.000133397	0.000304842
2	chr19:17134832:C:T	17134832	NA,T	NA,C	NA,1	NA,-inf	NA,inf	NA,0.429254	0.000133318	0.00030569
2	chr19:16898286:A:G	16898286	NA,G	NA,A	NA,1	NA,-inf	NA,inf	NA,0.416163	0.000133306	0.000305872
2	chr19:17111943:C:T	17111943	T,T	C,C	1,1	inf,inf	inf,inf	0.284247,1.87847	0.000133281	0.000315405
2	chr19:16773923:C:T	16773923	NA,T	NA,C	NA,1	NA,inf	NA,inf	NA,0.364832	0.000133204	0.00030315
2	chr19:17492720:C:G	17492720	NA,G	NA,C	NA,1	NA,inf	NA,inf	NA,0.372672	0.00013319	0.000305633
2	chr19:16646842:C:T	16646842	NA,T	NA,C	NA,1	NA,-inf	NA,inf	NA,0.40376	0.000133178	0.000305555
2	chr19:17585362:AT:A	17585362	NA,A	NA,AT	NA,1	NA,inf	NA,inf	NA,0.387858	0.000133128	0.000305663
2	chr19:17246102:C:T	17246102	NA,T	NA,C	NA,1	NA,inf	NA,inf	NA,0.353722	0.000133107	0.00030558
2	chr19:17028979:A:C	17028979	NA,C	NA,A	NA,1	NA,-inf	NA,inf	NA,0.429592	0.000133019	0.000303302
2	chr19:17613709:T:C	17613709	NA,C	NA,T	NA,1	NA,-inf	NA,inf	NA,0.409539	0.000132994	0.0003043
2	chr19:17421642:G:C	17421642	NA,C	NA,G	NA,1	NA,inf	NA,inf	NA,0.364531	0.000132972	0.0003048
2	chr19:17281296:T:G	17281296	G,G	T,T	1,1	-inf,inf	inf,inf	0.286381,1.4481	0.000132947	0.000304644
2	chr19:17361314:A:G	17361314	NA,G	NA,A	NA,1	NA,-inf	NA,inf	NA,0.435616	0.000132904	0.000304958
2	chr19:16967816:T:A	16967816	NA,A	NA,T	NA,1	NA,-inf	NA,inf	NA,0.475508	0.00013289	0.000305168
2	chr19:17460391:A:G	17460391	NA,G	NA,A	NA,1	NA,-inf	NA,inf	NA,0.401165	0.000132708	0.000304057
2	chr19:17110804:G:A	17110804	NA,A	NA,G	NA,1	NA,inf	NA,inf	NA,0.361601	0.000132687	0.000306257
2	chr19:16899781:C:T	16899781	NA,T	NA,C	NA,1	NA,inf	NA,inf	NA,0.320494	0.000132635	0.000303301
2	chr19:17458500:A:G	17458500	NA,G	NA,A	NA,1	NA,-inf	NA,inf	NA,0.400954	0.000132528	0.000303689
2	chr19:16925277:C:T	16925277	NA,T	NA,C	NA,1	NA,inf	NA,inf	NA,0.315825	0.000132514	0.000304271
2	chr19:16923753:C:T	16923753	NA,T	NA,C	NA,1	NA,inf	NA,inf	NA,0.365738	0.000132467	0.00030434
2	chr19:16977740:G:T	16977740	NA,T	NA,G	NA,1	NA,inf	NA,inf	NA,0.352911	0.00013246	0.000301155
2	chr19:17317893:C:T	17317893	NA,T	NA,C	NA,1	NA,inf	NA,inf	NA,0.359478	0.00013228	0.000304139
2	chr19:16656620:C:T	16656620	NA,T	NA,C	NA,1	NA,inf	NA,inf	NA,0.373013	0.00013214	0.000302133
2	chr19:17498815:G:T	17498815	NA,T	NA,G	NA,1	NA,inf	NA,inf	NA,0.366437	0.000132116	0.000303163
2	chr19:17597097:C:T	17597097	T,NA	C,NA	1,NA	inf,NA	inf,NA	0.715961,NA	0.000132059	0.000304327
2	chr19:16704778:C:G	16704778	NA,G	NA,C	NA,1	NA,inf	NA,inf	NA,0.374093	0.000132024	0.000302391
2	chr19:17374492:C:G	17374492	NA,G	NA,C	NA,1	NA,inf	NA,inf	NA,0.35054	0.000131923	0.000301708
2	chr19:17039677:C:G	17039677	G,NA	C,NA	1,NA	inf,NA	inf,NA	0.563712,NA	0.000131912	0.000309171
2	chr19:17475075:C:T	17475075	NA,T	NA,C	NA,1	NA,inf	NA,inf	NA,0.338551	0.000131877	0.000301353
2	chr19:17075094:T:C	17075094	NA,C	NA,T	NA,1	NA,inf	NA,inf	NA,0.355435	0.000131767	0.000304169
2	chr19:17578579:G:T	17578579	NA,T	NA,G	NA,1	NA,inf	NA,inf	NA,0.357896	0.000131743	0.000301423
2	chr19:17139660:G:A	17139660	NA,A	NA,G	NA,1	NA,-inf	NA,inf	NA,0.417154	0.00013163	0.000301804
2	chr19:17106397:T:C	17106397	C,C	T,T	1,1	inf,inf	inf,inf	0.52543,1.85571	0.000131562	0.000307324
2	chr19:17109910:G:A	17109910	A,A	G,G	1,1	inf,inf	inf,inf	0.280805,1.87105	0.000131528	0.000311172
2	chr19:17074673:C:G	17074673	NA,G	NA,C	NA,1	NA,inf	NA,inf	NA,0.353885	0.00013149	0.000303524
2	chr19:17391679:T:C	17391679	NA,C	NA,T	NA,1	NA,inf	NA,inf	NA,0.379259	0.000131474	0.000301321
2	chr19:17076383:G:A	17076383	NA,A	NA,G	NA,1	NA,-inf	NA,inf	NA,0.443481	0.000131222	0.000298221
2	chr19:16986841:G:A	16986841	NA,A	NA,G	NA,1	NA,inf	NA,inf	NA,0.362466	0.000131179	0.000300653
2	chr19:16736495:C:A	16736495	NA,A	NA,C	NA,1	NA,-inf	NA,inf	NA,0.432402	0.000131173	0.000300799
2	chr19:17074913:G:C	17074913	NA,C	NA,G	NA,1	NA,inf	NA,inf	NA,0.351593	0.000131109	0.000302675
2	chr19:16816984:C:T	16816984	NA,T	NA,C	NA,1	NA,inf	NA,inf	NA,0.325508	0.00013088	0.000299754
2	chr19:16931870:A:G	16931870	NA,G	NA,A	NA,1	NA,inf	NA,inf	NA,0.332678	0.000130818	0.000300633
2	chr19:17280060:C:T	17280060	NA,T	NA,C	NA,1	NA,-inf	NA,inf	NA,0.411391	0.000130817	0.000299992
2	chr19:17091800:C:T	17091800	NA,T	NA,C	NA,1	NA,-inf	NA,inf	NA,0.410171	0.000130761	0.000298833
2	chr19:16792526:C:T	16792526	NA,T	NA,C	NA,1	NA,inf	NA,inf	NA,0.35915	0.000130711	0.000297635
2	chr19:16914253:CA:C	16914253	NA,C	NA,CA	NA,1	NA,-inf	NA,inf	NA,0.431417	0.000130707	0.000299443
2	chr19:17460329:T:G	17460329	NA,G	NA,T	NA,1	NA,-inf	NA,inf	NA,0.38879	0.00013067	0.000299415
2	chr19:17438839:C:T	17438839	NA,T	NA,C	NA,1	NA,inf	NA,inf	NA,0.349815	0.000130631	0.000295677
2	chr19:16766161:TATA:T	16766161	NA,T	NA,TATA	NA,1	NA,inf	NA,inf	NA,0.352836	0.000130563	0.000297003
2	chr19:16896407:A:G	16896407	NA,G	NA,A	NA,1	NA,-inf	NA,inf	NA,0.382907	0.000130556	0.000299212
2	chr19:17071549:G:C	17071549	NA,C	NA,G	NA,1	NA,inf	NA,inf	NA,0.363067	0.000130519	0.000300688
2	chr19:16839453:G:A	16839453	NA,A	NA,G	NA,1	NA,-inf	NA,inf	NA,0.415999	0.000130517	0.000298495
2	chr19:17136196:C:T	17136196	T,NA	C,NA	1,NA	-inf,NA	inf,NA	0.933882,NA	0.000130414	0.000294111
2	chr19:16952910:T:C	16952910	NA,C	NA,T	NA,1	NA,-inf	NA,inf	NA,0.448971	0.000130357	0.000298921
2	chr19:17375221:G:A	17375221	A,NA	G,NA	1,NA	inf,NA	inf,NA	0.661871,NA	0.000130265	0.000284202
2	chr19:16999124:A:T	16999124	NA,T	NA,A	NA,1	NA,-inf	NA,inf	NA,0.409887	0.000130113	0.000299359
2	chr19:16774511:C:T	16774511	NA,T	NA,C	NA,1	NA,inf	NA,inf	NA,0.349358	0.000130023	0.000298228
2	chr19:16803109:G:A	16803109	NA,A	NA,G	NA,1	NA,inf	NA,inf	NA,0.354593	0.000129976	0.000295748
2	chr19:17185147:G:A	17185147	A,A	G,G	1,1	inf,-inf	inf,inf	1.47807,0.84627	0.000129948	0.000300241
2	chr19:17532316:C:T	17532316	NA,T	NA,C	NA,1	NA,inf	NA,inf	NA,0.337403	0.000129915	0.000298176
2	chr19:16657367:A:G	16657367	NA,G	NA,A	NA,1	NA,inf	NA,inf	NA,0.355602	0.000129914	0.000297476
2	chr19:17130075:C:T	17130075	T,T	C,C	1,1	inf,inf	inf,inf	5.63029,0.999915	0.000129852	0.00172481
2	chr19:17497230:C:T	17497230	NA,T	NA,C	NA,1	NA,inf	NA,inf	NA,0.345972	0.000129793	0.000297948
2	chr19:17387403:A:G	17387403	NA,G	NA,A	NA,1	NA,inf	NA,inf	NA,0.35645	0.000129747	0.000295623
2	chr19:17161751:G:A	17161751	A,A	G,G	1,1	-inf,inf	inf,inf	1.91352,0.506468	0.000129623	0.000325237
2	chr19:17120006:A:C	17120006	NA,C	NA,A	NA,1	NA,inf	NA,inf	NA,0.300189	0.00012958	0.000299907
2	chr19:17076018:G:A	17076018	NA,A	NA,G	NA,1	NA,inf	NA,inf	NA,0.35918	0.000129568	0.000298384
2	chr19:17388121:C:T	17388121	NA,T	NA,C	NA,1	NA,inf	NA,inf	NA,0.355518	0.000129561	0.000295199
2	chr19:17118651:T:G	17118651	G,NA	T,NA	1,NA	-inf,NA	inf,NA	0.839055,NA	0.000129556	0.000298121
2	chr19:17476935:C:T	17476935	NA,T	NA,C	NA,1	NA,-inf	NA,inf	NA,0.363718	0.000129365	0.000296813
2	chr19:17532188:C:T	17532188	NA,T	NA,C	NA,1	NA,inf	NA,inf	NA,0.333135	0.000129177	0.00029649
2	chr19:16935649:T:C	16935649	NA,C	NA,T	NA,1	NA,inf	NA,inf	NA,0.322717	0.000129118	0.000296711
2	chr19:17597906:T:A	17597906	A,NA	T,NA	1,NA	inf,NA	inf,NA	0.701411,NA	0.000128956	0.000297172
2	chr19:16747872:T:C	16747872	NA,C	NA,T	NA,1	NA,inf	NA,inf	NA,0.342178	0.000128918	0.000295704
2	chr19:17065324:G:A	17065324	A,NA	G,NA	1,NA	-inf,NA	inf,NA	0.803537,NA	0.000128916	0.000292508
2	chr19:16727252:G:C	16727252	NA,C	NA,G	NA,1	NA,-inf	NA,inf	NA,0.411557	0.00012891	0.000295271
2	chr19:17273715:A:G	17273715	NA,G	NA,A	NA,1	NA,inf	NA,inf	NA,0.345917	0.000128909	0.00029578
2	chr19:17559881:G:A	17559881	NA,A	NA,G	NA,1	NA,inf	NA,inf	NA,0.340821	0.00012865	0.000294413
2	chr19:17170097:G:A	17170097	A,A	G,G	1,1	-inf,inf	inf,inf	0.446657,0.546206	0.000128642	0.000316366
2	chr19:17386792:A:C	17386792	NA,C	NA,A	NA,1	NA,inf	NA,inf	NA,0.355464	0.00012864	0.000294983
2	chr19:16681395:A:G	16681395	NA,G	NA,A	NA,1	NA,inf	NA,inf	NA,0.351549	0.000128582	0.000294001
2	chr19:16780246:C:T	16780246	NA,T	NA,C	NA,1	NA,inf	NA,inf	NA,0.343522	0.000128465	0.000293871
2	chr19:16698512:A:G	16698512	G,G	A,A	1,1	-inf,-inf	inf,inf	1.02609,1.01508	0.000128462	0.000295431
2	chr19:17160581:C:A	17160581	NA,A	NA,C	NA,1	NA,-inf	NA,inf	NA,0.393352	0.00012845	0.000296373
2	chr19:17166740:A:G	17166740	NA,G	NA,A	NA,1	NA,inf	NA,inf	NA,0.301508	0.000128358	0.00029205
2	chr19:17441680:G:A	17441680	NA,A	NA,G	NA,1	NA,inf	NA,inf	NA,0.343044	0.000128341	0.000292962
2	chr19:16680901:C:G	16680901	NA,G	NA,C	NA,1	NA,-inf	NA,inf	NA,0.388502	0.000128339	0.00029407
2	chr19:16722205:G:A	16722205	NA,A	NA,G	NA,1	NA,-inf	NA,inf	NA,0.42784	0.000128321	0.000294461
2	chr19:17546505:G:A	17546505	NA,A	NA,G	NA,1	NA,inf	NA,inf	NA,0.356777	0.000128295	0.000294662
2	chr19:16808827:C:T	16808827	NA,T	NA,C	NA,1	NA,inf	NA,inf	NA,0.308879	0.000128198	0.000293607
2	chr19:16776330:G:A	16776330	A,A	G,G	1,1	inf,-inf	inf,inf	0.503982,1.27012	0.000128066	0.000296689
2	chr19:17532138:T:C	17532138	NA,C	NA,T	NA,1	NA,inf	NA,inf	NA,0.326288	0.000128049	0.000293893
2	chr19:17072007:T:C	17072007	NA,C	NA,T	NA,1	NA,inf	NA,inf	NA,0.332719	0.000127996	0.000295349
2	chr19:17460957:A:G	17460957	NA,G	NA,A	NA,1	NA,-inf	NA,inf	NA,0.371421	0.000127911	0.000293098
2	chr19:16932087:A:G	16932087	NA,G	NA,A	NA,1	NA,inf	NA,inf	NA,0.336984	0.000127897	0.000293822
2	chr19:17610517:T:C	17610517	NA,C	NA,T	NA,1	NA,-inf	NA,inf	NA,0.379654	0.000127714	0.000292634
2	chr19:16975478:A:T	16975478	NA,T	NA,A	NA,1	NA,-inf	NA,inf	NA,0.45725	0.000127669	0.000292701
2	chr19:16982326:G:A	16982326	NA,A	NA,G	NA,1	NA,inf	NA,inf	NA,0.323533	0.000127573	0.000290101
2	chr19:17109531:G:A	17109531	A,A	G,G	1,1	inf,inf	inf,inf	0.278217,1.85145	0.000127549	0.000301648
2	chr19:16968076:G:C	16968076	NA,C	NA,G	NA,1	NA,-inf	NA,inf	NA,0.430182	0.00012746	0.000292179
2	chr19:17198880:GTGTCTTC:G	17198880	NA,G	NA,GTGTCTTC	NA,1	NA,-inf	NA,inf	NA,0.424469	0.000127355	0.00029484
2	chr19:17100494:A:G	17100494	NA,G	NA,A	NA,1	NA,inf	NA,inf	NA,0.33068	0.000127284	0.000293659
2	chr19:17418471:C:T	17418471	NA,T	NA,C	NA,1	NA,inf	NA,inf	NA,0.341939	0.000127275	0.000291583
2	chr19:17130421:T:A	17130421	NA,A	NA,T	NA,1	NA,inf	NA,inf	NA,0.329008	0.000127274	0.000293641
2	chr19:17364247:A:G	17364247	NA,G	NA,A	NA,1	NA,-inf	NA,inf	NA,0.405199	0.000127262	0.000291085
2	chr19:16682282:C:G	16682282	NA,G	NA,C	NA,1	NA,inf	NA,inf	NA,0.328429	0.000127238	0.0002916
2	chr19:16725577:G:A	16725577	NA,A	NA,G	NA,1	NA,-inf	NA,inf	NA,0.411035	0.000127225	0.000291885
2	chr19:17438142:A:G	17438142	G,G	A,A	1,1	inf,inf	inf,inf	0.913834,0.580348	0.000127162	0.000302356
2	chr19:16897206:C:T	16897206	NA,T	NA,C	NA,1	NA,-inf	NA,inf	NA,0.378584	0.000127145	0.000291687
2	chr19:16952010:T:C	16952010	NA,C	NA,T	NA,1	NA,inf	NA,inf	NA,0.332091	0.000127128	0.000291839
2	chr19:17103241:T:G	17103241	G,G	T,T	1,1	inf,inf	inf,inf	0.499978,1.86873	0.000127124	0.000297067
2	chr19:17459393:A:T	17459393	NA,T	NA,A	NA,1	NA,-inf	NA,inf	NA,0.366257	0.000127109	0.000291263
2	chr19:17407576:C:T	17407576	NA,T	NA,C	NA,1	NA,inf	NA,inf	NA,0.341411	0.000127067	0.000291318
2	chr19:17354093:C:T	17354093	T,T	C,C	1,1	inf,inf	inf,inf	1.32964,0.32728	0.000127009	0.000278495
2	chr19:17105683:C:T	17105683	NA,T	NA,C	NA,1	NA,inf	NA,inf	NA,0.326915	0.000126998	0.000292975
2	chr19:17105819:A:G	17105819	NA,G	NA,A	NA,1	NA,inf	NA,inf	NA,0.327857	0.000126991	0.00029295
2	chr19:16763165:G:A	16763165	NA,A	NA,G	NA,1	NA,inf	NA,inf	NA,0.329991	0.000126973	0.000291214
2	chr19:17398102:C:T	17398102	NA,T	NA,C	NA,1	NA,-inf	NA,inf	NA,0.368649	0.000126909	0.000290923
2	chr19:17322520:G:T	17322520	NA,T	NA,G	NA,1	NA,inf	NA,inf	NA,0.3232	0.000126889	0.000291524
2	chr19:17397736:C:T	17397736	NA,T	NA,C	NA,1	NA,-inf	NA,inf	NA,0.36797	0.000126814	0.000290705
2	chr19:17426275:G:T	17426275	NA,T	NA,G	NA,1	NA,-inf	NA,inf	NA,0.378394	0.00012677	0.000290684
2	chr19:16833351:C:T	16833351	NA,T	NA,C	NA,1	NA,-inf	NA,inf	NA,0.375295	0.000126738	0.000291041
2	chr19:16995412:T:C	16995412	NA,C	NA,T	NA,1	NA,inf	NA,inf	NA,0.332117	0.000126719	0.000290978
2	chr19:17628907:CCT:C	17628907	NA,C	NA,CCT	NA,1	NA,inf	NA,inf	NA,0.341822	0.000126708	0.000289022
2	chr19:16817329:G:A	16817329	NA,A	NA,G	NA,1	NA,-inf	NA,inf	NA,0.371562	0.00012668	0.000290431
2	chr19:17455878:G:A	17455878	NA,A	NA,G	NA,1	NA,inf	NA,inf	NA,0.33019	0.000126498	0.000290131
2	chr19:17340961:C:T	17340961	NA,T	NA,C	NA,1	NA,inf	NA,inf	NA,0.324046	0.000126496	0.000291287
2	chr19:17532124:T:C	17532124	NA,C	NA,T	NA,1	NA,inf	NA,inf	NA,0.316373	0.000126463	0.000290256
2	chr19:17625449:G:C	17625449	NA,C	NA,G	NA,1	NA,-inf	NA,inf	NA,0.373857	0.000126463	0.000289874
2	chr19:16742847:A:T	16742847	NA,T	NA,A	NA,1	NA,-inf	NA,inf	NA,0.399012	0.000126376	0.000289587
2	chr19:16685901:C:G	16685901	NA,G	NA,C	NA,1	NA,-inf	NA,inf	NA,0.360125	0.000126287	0.00028926
2	chr19:17604374:T:C	17604374	C,C	T,T	1,1	inf,-inf	inf,inf	0.946295,0.534215	0.000126198	0.000296034
2	chr19:17519414:T:G	17519414	NA,G	NA,T	NA,1	NA,-inf	NA,inf	NA,0.373743	0.000126178	0.000289336
2	chr19:16770090:G:A	16770090	NA,A	NA,G	NA,1	NA,inf	NA,inf	NA,0.325482	0.000126118	0.000287024
2	chr19:16752217:TG:T	16752217	NA,T	NA,TG	NA,1	NA,inf	NA,inf	NA,0.319587	0.000126012	0.000288964
2	chr19:17219899:G:A	17219899	A,NA	G,NA	1,NA	inf,NA	inf,NA	0.512468,NA	0.000125849	0.000291435
2	chr19:17007890:G:A	17007890	NA,A	NA,G	NA,1	NA,inf	NA,inf	NA,0.319589	0.000125844	0.000288329
2	chr19:17549149:A:T	17549149	NA,T	NA,A	NA,1	NA,-inf	NA,inf	NA,0.377999	0.000125812	0.000288302
2	chr19:17126853:G:A	17126853	NA,A	NA,G	NA,1	NA,inf	NA,inf	NA,0.288624	0.000125811	0.000290248
2	chr19:17636514:A:G	17636514	NA,G	NA,A	NA,1	NA,inf	NA,inf	NA,0.311596	0.000125809	0.00028876
2	chr19:16860226:C:T	16860226	NA,T	NA,C	NA,1	NA,-inf	NA,inf	NA,0.368559	0.000125539	0.000288665
2	chr19:17221007:C:T	17221007	NA,T	NA,C	NA,1	NA,-inf	NA,inf	NA,0.397015	0.000125506	0.000287133
2	chr19:17061795:G:A	17061795	NA,A	NA,G	NA,1	NA,-inf	NA,inf	NA,0.388171	0.000125505	0.000287037
2	chr19:17436533:G:A	17436533	NA,A	NA,G	NA,1	NA,-inf	NA,inf	NA,0.381629	0.000125502	0.000288649
2	chr19:16869433:A:G	16869433	NA,G	NA,A	NA,1	NA,-inf	NA,inf	NA,0.396092	0.000125451	0.000288495
2	chr19:16881419:A:G	16881419	NA,G	NA,A	NA,1	NA,-inf	NA,inf	NA,0.36639	0.000125448	0.000288088
2	chr19:17629306:G:A	17629306	A,A	G,G	1,1	inf,-inf	inf,inf	0.370062,1.18322	0.000125435	0.000288211
2	chr19:17480001:A:C	17480001	NA,C	NA,A	NA,1	NA,inf	NA,inf	NA,0.298919	0.00012536	0.000286553
2	chr19:17130551:C:T	17130551	NA,T	NA,C	NA,1	NA,inf	NA,inf	NA,0.316083	0.000125246	0.000288908
2	chr19:17495428:T:C	17495428	NA,C	NA,T	NA,1	NA,inf	NA,inf	NA,0.324821	0.000125143	0.000287174
2	chr19:16934832:T:C	16934832	NA,C	NA,T	NA,1	NA,inf	NA,inf	NA,0.330305	0.00012514	0.000286554
2	chr19:16958312:C:T	16958312	NA,T	NA,C	NA,1	NA,inf	NA,inf	NA,0.317077	0.000125114	0.00028717
2	chr19:16821093:G:A	16821093	NA,A	NA,G	NA,1	NA,inf	NA,inf	NA,0.30111	0.000125071	0.000285045
2	chr19:16873469:A:G	16873469	NA,G	NA,A	NA,1	NA,-inf	NA,inf	NA,0.363712	0.000125065	0.000287202
2	chr19:17107741:A:G	17107741	G,G	A,A	1,1	inf,inf	inf,inf	0.0538764,1.36245	0.000125014	0.000280637
2	chr19:17134891:G:A	17134891	NA,A	NA,G	NA,1	NA,inf	NA,inf	NA,0.314421	0.000125003	0.000288346
2	chr19:16970842:G:A	16970842	NA,A	NA,G	NA,1	NA,-inf	NA,inf	NA,0.353674	0.000124754	0.000285962
2	chr19:17437886:T:C	17437886	C,NA	T,NA	1,NA	-inf,NA	inf,NA	0.733067,NA	0.000124711	0.00028579
2	chr19:16724211:T:C	16724211	C,NA	T,NA	1,NA	-inf,NA	inf,NA	0.620525,NA	0.000124669	0.000283631
2	chr19:17412261:T:A	17412261	NA,A	NA,T	NA,1	NA,inf	NA,inf	NA,0.328735	0.000124661	0.000285694
2	chr19:17157823:G:A	17157823	NA,A	NA,G	NA,1	NA,-inf	NA,inf	NA,0.36751	0.000124616	0.000287392
2	chr19:16745930:T:A	16745930	NA,A	NA,T	NA,1	NA,-inf	NA,inf	NA,0.353363	0.000124611	0.000286126
2	chr19:17600582:T:C	17600582	NA,C	NA,T	NA,1	NA,inf	NA,inf	NA,0.306828	0.000124581	0.000285624
2	chr19:16876747:C:T	16876747	NA,T	NA,C	NA,1	NA,-inf	NA,inf	NA,0.360263	0.000124548	0.000286011
2	chr19:17596573:G:A	17596573	NA,A	NA,G	NA,1	NA,-inf	NA,inf	NA,0.379865	0.000124519	0.000285749
2	chr19:16934928:G:A	16934928	NA,A	NA,G	NA,1	NA,inf	NA,inf	NA,0.326945	0.000124485	0.000285065
2	chr19:16682842:G:A	16682842	A,NA	G,NA	1,NA	-inf,NA	inf,NA	0.666089,NA	0.000124471	0.000283931
2	chr19:16722935:G:C	16722935	NA,C	NA,G	NA,1	NA,-inf	NA,inf	NA,0.351228	0.000124358	0.000285308
2	chr19:16699445:T:G	16699445	NA,G	NA,T	NA,1	NA,-inf	NA,inf	NA,0.350302	0.000124328	0.000284641
2	chr19:17007919:C:A	17007919	A,A	C,C	1,1	-inf,inf	inf,inf	1.02915,0.407467	0.000124287	0.00028484
2	chr19:16884234:A:G	16884234	NA,G	NA,A	NA,1	NA,-inf	NA,inf	NA,0.359077	0.00012417	0.000285515
2	chr19:17166492:T:C	17166492	C,C	T,T	1,1	-inf,inf	inf,inf	1.9128,0.472944	0.000124158	0.000311459
2	chr19:16747186:G:A	16747186	NA,A	NA,G	NA,1	NA,inf	NA,inf	NA,0.312291	0.000124145	0.000284744
2	chr19:17281629:C:A	17281629	NA,A	NA,C	NA,1	NA,-inf	NA,inf	NA,0.368252	0.000124107	0.000284535
2	chr19:17532125:G:A	17532125	NA,A	NA,G	NA,1	NA,inf	NA,inf	NA,0.301328	0.000124089	0.000284782
2	chr19:17175151:T:A	17175151	NA,A	NA,T	NA,1	NA,inf	NA,inf	NA,0.311621	0.000124069	0.00028504
2	chr19:16782333:G:A	16782333	NA,A	NA,G	NA,1	NA,inf	NA,inf	NA,0.312048	0.000124069	0.000284526
2	chr19:17106341:A:G	17106341	NA,G	NA,A	NA,1	NA,inf	NA,inf	NA,0.308604	0.000124002	0.000285982
2	chr19:17463728:T:C	17463728	NA,C	NA,T	NA,1	NA,-inf	NA,inf	NA,0.343721	0.000123964	0.000284096
2	chr19:16764369:A:G	16764369	G,NA	A,NA	1,NA	inf,NA	inf,NA	0.473107,NA	0.000123948	0.000290663
2	chr19:17540827:G:A	17540827	A,NA	G,NA	1,NA	inf,NA	inf,NA	0.561089,NA	0.000123916	0.000286262
2	chr19:17099231:G:A	17099231	A,A	G,G	1,1	inf,inf	inf,inf	0.215525,1.82011	0.000123874	0.000292284
2	chr19:17069925:A:C	17069925	NA,C	NA,A	NA,1	NA,-inf	NA,inf	NA,0.378178	0.000123864	0.000283226
2	chr19:17538484:G:A	17538484	NA,A	NA,G	NA,1	NA,-inf	NA,inf	NA,0.346102	0.000123851	0.00028463
2	chr19:16880055:G:A	16880055	NA,A	NA,G	NA,1	NA,-inf	NA,inf	NA,0.355361	0.000123826	0.000284346
2	chr19:16972724:G:A	16972724	NA,A	NA,G	NA,1	NA,-inf	NA,inf	NA,0.364898	0.000123782	0.000283378
2	chr19:16816684:TC:T	16816684	NA,T	NA,TC	NA,1	NA,-inf	NA,inf	NA,0.366155	0.000123779	0.000284758
2	chr19:17351687:G:C	17351687	NA,C	NA,G	NA,1	NA,-inf	NA,inf	NA,0.385112	0.000123776	0.000283721
2	chr19:17592826:G:A	17592826	NA,A	NA,G	NA,1	NA,inf	NA,inf	NA,0.314372	0.00012376	0.000284147
2	chr19:17543611:C:T	17543611	NA,T	NA,C	NA,1	NA,-inf	NA,inf	NA,0.364621	0.000123737	0.000284068
2	chr19:17176316:G:A	17176316	NA,A	NA,G	NA,1	NA,-inf	NA,inf	NA,0.367724	0.000123605	0.000283783
2	chr19:17287322:TA:T	17287322	NA,T	NA,TA	NA,1	NA,-inf	NA,inf	NA,0.365664	0.000123593	0.000283332
2	chr19:17495426:A:C	17495426	NA,C	NA,A	NA,1	NA,inf	NA,inf	NA,0.31458	0.000123592	0.00028361
2	chr19:16961126:C:G	16961126	NA,G	NA,C	NA,1	NA,inf	NA,inf	NA,0.30693	0.000123548	0.000283554
2	chr19:17449203:TA:T	17449203	NA,T	NA,TA	NA,1	NA,-inf	NA,inf	NA,0.389678	0.000123481	0.000283221
2	chr19:16975086:C:T	16975086	NA,T	NA,C	NA,1	NA,-inf	NA,inf	NA,0.361626	0.000123465	0.000283242
2	chr19:16893388:G:A	16893388	NA,A	NA,G	NA,1	NA,-inf	NA,inf	NA,0.358897	0.000123398	0.000282981
2	chr19:17477129:T:C	17477129	NA,C	NA,T	NA,1	NA,inf	NA,inf	NA,0.283964	0.000123392	0.000282032
2	chr19:17635102:A:G	17635102	NA,G	NA,A	NA,1	NA,-inf	NA,inf	NA,0.35924	0.000123392	0.000282651
2	chr19:17612565:C:T	17612565	T,T	C,C	1,1	inf,inf	inf,inf	1.15284,0.379366	0.000123389	0.000292672
2	chr19:17540941:G:T	17540941	NA,T	NA,G	NA,1	NA,inf	NA,inf	NA,0.311155	0.000123358	0.000281796
2	chr19:17542077:C:T	17542077	NA,T	NA,C	NA,1	NA,inf	NA,inf	NA,0.311155	0.000123358	0.000281796
2	chr19:16925436:C:T	16925436	NA,T	NA,C	NA,1	NA,inf	NA,inf	NA,0.319944	0.00012335	0.000282569
2	chr19:16648993:C:T	16648993	T,T	C,C	1,1	inf,-inf	inf,inf	1.11899,0.41592	0.000123344	0.000282162
2	chr19:17106918:C:G	17106918	NA,G	NA,C	NA,1	NA,inf	NA,inf	NA,0.303356	0.000123208	0.000284127
2	chr19:17106967:G:T	17106967	NA,T	NA,G	NA,1	NA,inf	NA,inf	NA,0.303356	0.000123208	0.000284127
2	chr19:16666641:T:G	16666641	NA,G	NA,T	NA,1	NA,-inf	NA,inf	NA,0.353928	0.000123066	0.000281978
2	chr19:17416838:G:A	17416838	NA,A	NA,G	NA,1	NA,inf	NA,inf	NA,0.306812	0.000123054	0.00028075
2	chr19:17532442:G:A	17532442	NA,A	NA,G	NA,1	NA,inf	NA,inf	NA,0.293479	0.000123038	0.000282464
2	chr19:17541083:T:C	17541083	NA,C	NA,T	NA,1	NA,inf	NA,inf	NA,0.308008	0.000122891	0.000280738
2	chr19:17635797:A:G	17635797	NA,G	NA,A	NA,1	NA,-inf	NA,inf	NA,0.34632	0.000122811	0.000281519
2	chr19:17441274:C:T	17441274	NA,T	NA,C	NA,1	NA,inf	NA,inf	NA,0.302951	0.000122807	0.000280698
2	chr19:17309145:G:T	17309145	NA,T	NA,G	NA,1	NA,-inf	NA,inf	NA,0.32206	0.000122784	0.000281659
2	chr19:17584736:G:A	17584736	NA,A	NA,G	NA,1	NA,-inf	NA,inf	NA,0.371037	0.000122765	0.00028253
2	chr19:16882708:C:T	16882708	NA,T	NA,C	NA,1	NA,-inf	NA,inf	NA,0.345764	0.000122756	0.000282279
2	chr19:16971582:G:T	16971582	NA,T	NA,G	NA,1	NA,inf	NA,inf	NA,0.290622	0.000122753	0.000281949
2	chr19:17098215:C:T	17098215	NA,T	NA,C	NA,1	NA,inf	NA,inf	NA,0.300188	0.000122751	0.000283063
2	chr19:16865209:GT:G	16865209	NA,G	NA,GT	NA,1	NA,-inf	NA,inf	NA,0.348729	0.000122691	0.000282094
2	chr19:17241005:G:A	17241005	NA,A	NA,G	NA,1	NA,-inf	NA,inf	NA,0.332577	0.00012266	0.000280543
2	chr19:17111062:T:G	17111062	NA,G	NA,T	NA,1	NA,inf	NA,inf	NA,0.298315	0.000122452	0.000282363
2	chr19:16758965:C:T	16758965	NA,T	NA,C	NA,1	NA,inf	NA,inf	NA,0.301549	0.000122425	0.000280804
2	chr19:17312438:C:T	17312438	NA,T	NA,C	NA,1	NA,inf	NA,inf	NA,0.296901	0.000122359	0.000281707
2	chr19:16968471:T:C	16968471	NA,C	NA,T	NA,1	NA,inf	NA,inf	NA,0.300702	0.000122266	0.000280623
2	chr19:16937065:C:G	16937065	G,NA	C,NA	1,NA	inf,NA	inf,NA	0.582742,NA	0.000122148	0.000281159
2	chr19:17284229:G:A	17284229	NA,A	NA,G	NA,1	NA,-inf	NA,inf	NA,0.355216	0.000122147	0.000280022
2	chr19:17099082:C:CT	17099082	NA,CT	NA,C	NA,1	NA,inf	NA,inf	NA,0.295786	0.000122097	0.000281532
2	chr19:16785259:C:A	16785259	NA,A	NA,C	NA,1	NA,inf	NA,inf	NA,0.303298	0.000122022	0.000278056
2	chr19:17260423:G:A	17260423	NA,A	NA,G	NA,1	NA,inf	NA,inf	NA,0.300967	0.000122005	0.000280022
2	chr19:17233391:G:A	17233391	A,A	G,G	1,1	inf,-inf	inf,inf	0.373871,1.0765	0.000121956	0.000287128
2	chr19:16722123:C:A	16722123	NA,A	NA,C	NA,1	NA,-inf	NA,inf	NA,0.365232	0.000121939	0.000280128
2	chr19:17495533:T:C	17495533	NA,C	NA,T	NA,1	NA,inf	NA,inf	NA,0.302676	0.000121927	0.000279775
2	chr19:16882872:A:G	16882872	NA,G	NA,A	NA,1	NA,-inf	NA,inf	NA,0.34089	0.000121785	0.000279628
2	chr19:17092125:G:A	17092125	A,NA	G,NA	1,NA	-inf,NA	inf,NA	0.822747,NA	0.000121784	0.000280023
2	chr19:16828041:CAG:C	16828041	NA,C	NA,CAG	NA,1	NA,-inf	NA,inf	NA,0.344614	0.000121773	0.000279996
2	chr19:17098488:C:T	17098488	NA,T	NA,C	NA,1	NA,inf	NA,inf	NA,0.293624	0.000121771	0.000280776
2	chr19:17467124:C:G	17467124	NA,G	NA,C	NA,1	NA,inf	NA,inf	NA,0.2977	0.000121598	0.000278793
2	chr19:17156393:T:C	17156393	C,C	T,T	1,1	-inf,inf	inf,inf	0.415141,0.529805	0.000121578	0.000299078
2	chr19:17494898:T:C	17494898	NA,C	NA,T	NA,1	NA,inf	NA,inf	NA,0.299349	0.000121558	0.000278911
2	chr19:17435305:C:A	17435305	NA,A	NA,C	NA,1	NA,-inf	NA,inf	NA,0.369622	0.000121552	0.000278644
2	chr19:17285714:T:G	17285714	NA,G	NA,T	NA,1	NA,inf	NA,inf	NA,0.285581	0.000121503	0.000279216
2	chr19:17495164:G:A	17495164	NA,A	NA,G	NA,1	NA,inf	NA,inf	NA,0.298773	0.00012148	0.000278729
2	chr19:17631766:A:G	17631766	G,G	A,A	1,1	inf,-inf	inf,inf	0.427015,1.18382	0.00012147	0.000282938
2	chr19:17160785:C:T	17160785	NA,T	NA,C	NA,1	NA,inf	NA,inf	NA,0.299194	0.000121467	0.000278295
2	chr19:17244786:C:T	17244786	NA,T	NA,C	NA,1	NA,-inf	NA,inf	NA,0.331389	0.000121434	0.000278767
2	chr19:17578289:C:T	17578289	T,NA	C,NA	1,NA	-inf,NA	inf,NA	0.630911,NA	0.000121375	0.000274685
2	chr19:17176781:T:A	17176781	NA,A	NA,T	NA,1	NA,inf	NA,inf	NA,0.301995	0.000121328	0.000278924
2	chr19:17069929:T:C	17069929	NA,C	NA,T	NA,1	NA,inf	NA,inf	NA,0.283871	0.000121308	0.000279727
2	chr19:17470236:C:T	17470236	NA,T	NA,C	NA,1	NA,inf	NA,inf	NA,0.295617	0.000121245	0.000277897
2	chr19:17349034:G:C	17349034	NA,C	NA,G	NA,1	NA,-inf	NA,inf	NA,0.36956	0.000121229	0.000277789
2	chr19:17100137:C:T	17100137	NA,T	NA,C	NA,1	NA,inf	NA,inf	NA,0.290125	0.000121208	0.000279468
2	chr19:17195265:G:A	17195265	A,NA	G,NA	1,NA	inf,NA	inf,NA	0.46474,NA	0.000121182	0.000281675
2	chr19:16815974:C:T	16815974	NA,T	NA,C	NA,1	NA,inf	NA,inf	NA,0.292604	0.000121178	0.000278563
2	chr19:16937945:C:T	16937945	T,NA	C,NA	1,NA	inf,NA	inf,NA	0.583276,NA	0.000121175	0.000278793
2	chr19:17435687:T:C	17435687	NA,C	NA,T	NA,1	NA,inf	NA,inf	NA,0.299003	0.000121162	0.000277754
2	chr19:17110727:C:T	17110727	T,NA	C,NA	1,NA	-inf,NA	inf,NA	0.801785,NA	0.000121155	0.000274733
2	chr19:17027962:G:A	17027962	A,A	G,G	1,1	-inf,-inf	inf,inf	1.17492,0.2145	0.000121112	0.000318841
2	chr19:17100957:C:T	17100957	NA,T	NA,C	NA,1	NA,inf	NA,inf	NA,0.288948	0.000121101	0.000279216
2	chr19:17194341:G:A	17194341	NA,A	NA,G	NA,1	NA,-inf	NA,inf	NA,0.347662	0.000121076	0.000277464
2	chr19:17020950:A:G	17020950	NA,G	NA,A	NA,1	NA,-inf	NA,inf	NA,0.359734	0.000121041	0.000278635
2	chr19:17099669:T:C	17099669	NA,C	NA,T	NA,1	NA,inf	NA,inf	NA,0.288543	0.000121041	0.000279072
2	chr19:17522263:A:C	17522263	NA,C	NA,A	NA,1	NA,inf	NA,inf	NA,0.283679	0.000120954	0.000276727
2	chr19:17472389:C:T	17472389	NA,T	NA,C	NA,1	NA,inf	NA,inf	NA,0.292003	0.000120953	0.000277359
2	chr19:17516741:C:T	17516741	T,NA	C,NA	1,NA	-inf,NA	inf,NA	0.659157,NA	0.000120943	0.00027786
2	chr19:17350097:G:A	17350097	NA,A	NA,G	NA,1	NA,-inf	NA,inf	NA,0.367354	0.000120933	0.000277113
2	chr19:16981156:C:A	16981156	A,NA	C,NA	1,NA	inf,NA	inf,NA	0.620965,NA	0.000120878	0.0002816
2	chr19:17454710:C:A	17454710	NA,A	NA,C	NA,1	NA,inf	NA,inf	NA,0.29145	0.000120778	0.000276626
2	chr19:17002908:TTC:T	17002908	NA,T	NA,TTC	NA,1	NA,-inf	NA,inf	NA,0.336191	0.000120629	0.000276057
2	chr19:17539775:T:G	17539775	NA,G	NA,T	NA,1	NA,inf	NA,inf	NA,0.29233	0.000120626	0.000275598
2	chr19:17582871:G:A	17582871	A,A	G,G	1,1	-inf,inf	inf,inf	1.40717,0.530653	0.000120575	0.000274689
2	chr19:17524881:G:A	17524881	NA,A	NA,G	NA,1	NA,inf	NA,inf	NA,0.307073	0.000120513	0.000276098
2	chr19:17039852:G:A	17039852	NA,A	NA,G	NA,1	NA,inf	NA,inf	NA,0.26604	0.000120442	0.000277435
2	chr19:17083310:G:A	17083310	NA,A	NA,G	NA,1	NA,inf	NA,inf	NA,0.284819	0.000120398	0.00027758
2	chr19:17536357:A:T	17536357	NA,T	NA,A	NA,1	NA,inf	NA,inf	NA,0.290617	0.000120385	0.000275054
2	chr19:17100707:T:G	17100707	NA,G	NA,T	NA,1	NA,inf	NA,inf	NA,0.283754	0.00012035	0.000277459
2	chr19:16747279:C:A	16747279	NA,A	NA,C	NA,1	NA,inf	NA,inf	NA,0.290095	0.000120266	0.000274074
2	chr19:17613807:C:T	17613807	NA,T	NA,C	NA,1	NA,inf	NA,inf	NA,0.281654	0.000120181	0.000275401
2	chr19:17535315:A:C	17535315	NA,C	NA,A	NA,1	NA,inf	NA,inf	NA,0.291394	0.000120165	0.000274592
2	chr19:17623825:C:T	17623825	T,T	C,C	1,1	inf,-inf	inf,inf	0.589126,0.869575	0.000120131	0.00028335
2	chr19:17293696:T:G	17293696	NA,G	NA,T	NA,1	NA,-inf	NA,inf	NA,0.343487	0.000120115	0.000274792
2	chr19:16845223:A:G	16845223	NA,G	NA,A	NA,1	NA,-inf	NA,inf	NA,0.331736	0.000120088	0.000276111
2	chr19:16909255:T:A	16909255	NA,A	NA,T	NA,1	NA,inf	NA,inf	NA,0.286183	0.000120084	0.000274598
2	chr19:17172450:C:T	17172450	NA,T	NA,C	NA,1	NA,-inf	NA,inf	NA,0.328118	0.000120005	0.000274842
2	chr19:16980316:C:G	16980316	NA,G	NA,C	NA,1	NA,-inf	NA,inf	NA,0.343688	0.000119978	0.000274645
2	chr19:17495098:A:G	17495098	NA,G	NA,A	NA,1	NA,inf	NA,inf	NA,0.287922	0.000119958	0.000275223
2	chr19:17458459:C:T	17458459	NA,T	NA,C	NA,1	NA,inf	NA,inf	NA,0.284841	0.000119828	0.000274699
2	chr19:17358972:G:T	17358972	NA,T	NA,G	NA,1	NA,-inf	NA,inf	NA,0.323807	0.000119719	0.000274224
2	chr19:17498069:G:A	17498069	NA,A	NA,G	NA,1	NA,inf	NA,inf	NA,0.28325	0.000119673	0.000274413
2	chr19:17535599:T:C	17535599	NA,C	NA,T	NA,1	NA,inf	NA,inf	NA,0.287452	0.000119611	0.000273334
2	chr19:17495495:G:A	17495495	A,NA	G,NA	1,NA	-inf,NA	inf,NA	0.695673,NA	0.000119493	0.000273584
2	chr19:16838665:C:T	16838665	NA,T	NA,C	NA,1	NA,-inf	NA,inf	NA,0.321987	0.000119356	0.000273402
2	chr19:17476462:C:T	17476462	T,T	C,C	1,1	-inf,-inf	inf,inf	0.268592,1.42602	0.000119318	0.000271916
2	chr19:17504261:A:G	17504261	NA,G	NA,A	NA,1	NA,inf	NA,inf	NA,0.281566	0.000119305	0.000273888
2	chr19:17372935:G:A	17372935	NA,A	NA,G	NA,1	NA,inf	NA,inf	NA,0.280568	0.000119216	0.000273139
2	chr19:16851616:G:A	16851616	NA,A	NA,G	NA,1	NA,inf	NA,inf	NA,0.264498	0.000119209	0.000273454
2	chr19:16873009:T:C	16873009	NA,C	NA,T	NA,1	NA,-inf	NA,inf	NA,0.316136	0.000119168	0.000273466
2	chr19:16980003:C:G	16980003	NA,G	NA,C	NA,1	NA,inf	NA,inf	NA,0.252169	0.000119108	0.00027379
2	chr19:17201870:G:A	17201870	NA,A	NA,G	NA,1	NA,inf	NA,inf	NA,0.276806	0.000119054	0.000273181
2	chr19:17111723:C:T	17111723	NA,T	NA,C	NA,1	NA,inf	NA,inf	NA,0.274302	0.000119006	0.000274314
2	chr19:17588116:C:T	17588116	NA,T	NA,C	NA,1	NA,-inf	NA,inf	NA,0.33714	0.000119005	0.0002732
2	chr19:17150990:AT:A	17150990	NA,A	NA,AT	NA,1	NA,inf	NA,inf	NA,0.302817	0.000118813	0.000274136
2	chr19:17202804:G:A	17202804	NA,A	NA,G	NA,1	NA,inf	NA,inf	NA,0.274519	0.000118734	0.000272442
2	chr19:16796765:G:A	16796765	A,A	G,G	1,1	-inf,-inf	inf,inf	0.0545302,1.51262	0.000118668	0.000272772
2	chr19:17167518:C:T	17167518	NA,T	NA,C	NA,1	NA,inf	NA,inf	NA,0.234783	0.000118606	0.000270382
2	chr19:17479438:G:A	17479438	NA,A	NA,G	NA,1	NA,inf	NA,inf	NA,0.274757	0.000118515	0.00027176
2	chr19:17238988:G:A	17238988	NA,A	NA,G	NA,1	NA,inf	NA,inf	NA,0.262556	0.000118413	0.000272161
2	chr19:16667255:G:A	16667255	NA,A	NA,G	NA,1	NA,-inf	NA,inf	NA,0.319809	0.000118338	0.000271147
2	chr19:17096980:ACGCCCGGC:A	17096980	A,A	ACGCCCGGC,ACGCCCGGC	1,1	inf,inf	inf,inf	0.0958877,1.73514	0.000118319	0.000276145
2	chr19:17094658:T:C	17094658	C,C	T,T	1,1	inf,inf	inf,inf	0.206835,1.79554	0.000118247	0.00027835
2	chr19:16912595:G:A	16912595	NA,A	NA,G	NA,1	NA,-inf	NA,inf	NA,0.331523	0.000118229	0.000270405
2	chr19:17250829:C:T	17250829	NA,T	NA,C	NA,1	NA,inf	NA,inf	NA,0.265876	0.000118224	0.000271532
2	chr19:16760128:C:T	16760128	NA,T	NA,C	NA,1	NA,inf	NA,inf	NA,0.270363	0.000118207	0.000271112
2	chr19:17169009:T:C	17169009	NA,C	NA,T	NA,1	NA,-inf	NA,inf	NA,0.290681	0.000118059	0.000270303
2	chr19:17377930:G:A	17377930	NA,A	NA,G	NA,1	NA,inf	NA,inf	NA,0.27769	0.000118016	0.00027053
2	chr19:17367635:T:C	17367635	C,C	T,T	1,1	inf,inf	inf,inf	1.04512,0.0338797	0.00011799	0.000260364
2	chr19:16997013:C:T	16997013	NA,T	NA,C	NA,1	NA,inf	NA,inf	NA,0.280236	0.00011799	0.000270668
2	chr19:17544999:C:CA	17544999	NA,CA	NA,C	NA,1	NA,inf	NA,inf	NA,0.281156	0.000117914	0.000270083
2	chr19:17435946:T:G	17435946	NA,G	NA,T	NA,1	NA,inf	NA,inf	NA,0.271801	0.000117894	0.000269915
2	chr19:17542350:C:G	17542350	NA,G	NA,C	NA,1	NA,inf	NA,inf	NA,0.272364	0.000117874	0.00026937
2	chr19:16972112:C:T	16972112	T,NA	C,NA	1,NA	-inf,NA	inf,NA	0.602946,NA	0.000117843	0.000270079
2	chr19:17194058:G:T	17194058	NA,T	NA,G	NA,1	NA,inf	NA,inf	NA,0.252843	0.000117699	0.000266719
2	chr19:16850817:C:T	16850817	NA,T	NA,C	NA,1	NA,-inf	NA,inf	NA,0.330359	0.000117665	0.000269275
2	chr19:17128684:G:C	17128684	NA,C	NA,G	NA,1	NA,inf	NA,inf	NA,0.2646	0.000117619	0.000271098
2	chr19:16665728:T:C	16665728	NA,C	NA,T	NA,1	NA,-inf	NA,inf	NA,0.313933	0.000117613	0.000269555
2	chr19:16972940:G:A	16972940	NA,A	NA,G	NA,1	NA,-inf	NA,inf	NA,0.318526	0.000117556	0.00026917
2	chr19:17213916:G:A	17213916	NA,A	NA,G	NA,1	NA,-inf	NA,inf	NA,0.326711	0.000117491	0.000269236
2	chr19:16839413:C:T	16839413	NA,T	NA,C	NA,1	NA,-inf	NA,inf	NA,0.311681	0.000117487	0.000270049
2	chr19:17214958:G:A	17214958	NA,A	NA,G	NA,1	NA,-inf	NA,inf	NA,0.326568	0.000117471	0.000269195
2	chr19:16807738:G:A	16807738	NA,A	NA,G	NA,1	NA,-inf	NA,inf	NA,0.311488	0.000117461	0.000270264
2	chr19:16836335:C:T	16836335	NA,T	NA,C	NA,1	NA,-inf	NA,inf	NA,0.312944	0.00011743	0.000270298
2	chr19:17495439:G:A	17495439	NA,A	NA,G	NA,1	NA,inf	NA,inf	NA,0.269181	0.000117385	0.000269317
2	chr19:17233441:G:A	17233441	NA,A	NA,G	NA,1	NA,-inf	NA,inf	NA,0.315267	0.000117318	0.000269893
2	chr19:17080932:T:C	17080932	NA,C	NA,T	NA,1	NA,inf	NA,inf	NA,0.262381	0.000117303	0.000270352
2	chr19:17410363:G:A	17410363	NA,A	NA,G	NA,1	NA,-inf	NA,inf	NA,0.333369	0.000117263	0.000269196
2	chr19:17147510:C:T	17147510	T,T	C,C	1,1	inf,inf	inf,inf	0.756796,0.271915	0.000117222	0.000288268
2	chr19:17536347:C:T	17536347	NA,T	NA,C	NA,1	NA,inf	NA,inf	NA,0.266596	0.000117215	0.000267845
2	chr19:16780529:T:TCACATTCA	16780529	NA,TCACATTCA	NA,T	NA,1	NA,inf	NA,inf	NA,0.268521	0.000117183	0.000267169
2	chr19:16722170:T:C	16722170	NA,C	NA,T	NA,1	NA,-inf	NA,inf	NA,0.309389	0.000117152	0.000269248
2	chr19:17413999:G:A	17413999	NA,A	NA,G	NA,1	NA,inf	NA,inf	NA,0.263553	0.000117088	0.000267294
2	chr19:16989791:A:G	16989791	NA,G	NA,A	NA,1	NA,inf	NA,inf	NA,0.248005	0.000117071	0.000268477
2	chr19:16903670:A:C	16903670	NA,C	NA,A	NA,1	NA,inf	NA,inf	NA,0.272414	0.000117028	0.000268641
2	chr19:16864072:T:C	16864072	NA,C	NA,T	NA,1	NA,-inf	NA,inf	NA,0.302803	0.000116999	0.000267858
2	chr19:16779764:G:A	16779764	NA,A	NA,G	NA,1	NA,inf	NA,inf	NA,0.266863	0.000116964	0.000266678
2	chr19:17425496:T:G	17425496	NA,G	NA,T	NA,1	NA,inf	NA,inf	NA,0.263311	0.000116954	0.000268216
2	chr19:16870097:G:A	16870097	NA,A	NA,G	NA,1	NA,-inf	NA,inf	NA,0.304495	0.000116948	0.000268446
2	chr19:17424737:C:T	17424737	NA,T	NA,C	NA,1	NA,inf	NA,inf	NA,0.269796	0.000116832	0.000267951
2	chr19:16771054:C:A	16771054	NA,A	NA,C	NA,1	NA,inf	NA,inf	NA,0.265753	0.000116818	0.000266349
2	chr19:16709742:G:C	16709742	NA,C	NA,G	NA,1	NA,-inf	NA,inf	NA,0.343407	0.000116671	0.000267268
2	chr19:17325888:A:G	17325888	NA,G	NA,A	NA,1	NA,inf	NA,inf	NA,0.252588	0.000116662	0.000267952
2	chr19:17551119:T:C	17551119	NA,C	NA,T	NA,1	NA,inf	NA,inf	NA,0.264102	0.000116631	0.000266513
2	chr19:16722310:A:G	16722310	NA,G	NA,A	NA,1	NA,-inf	NA,inf	NA,0.320613	0.00011662	0.0002671
2	chr19:16978246:G:T	16978246	NA,T	NA,G	NA,1	NA,-inf	NA,inf	NA,0.314075	0.000116567	0.000266947
2	chr19:17194060:T:C	17194060	NA,C	NA,T	NA,1	NA,inf	NA,inf	NA,0.244409	0.000116562	0.000264218
2	chr19:17022988:G:A	17022988	NA,A	NA,G	NA,1	NA,-inf	NA,inf	NA,0.316188	0.000116428	0.000265577
2	chr19:17004587:G:A	17004587	NA,A	NA,G	NA,1	NA,-inf	NA,inf	NA,0.308714	0.000116424	0.000266159
2	chr19:16936963:T:C	16936963	C,NA	T,NA	1,NA	inf,NA	inf,NA	0.655602,NA	0.000116418	0.000259115
2	chr19:16643686:C:T	16643686	T,T	C,C	1,1	-inf,inf	inf,inf	0.954881,0.738572	0.000116292	0.000265872
2	chr19:17321217:T:C	17321217	NA,C	NA,T	NA,1	NA,-inf	NA,inf	NA,0.400952	0.000116279	0.00026539
2	chr19:17261302:C:T	17261302	NA,T	NA,C	NA,1	NA,-inf	NA,inf	NA,0.305381	0.000116168	0.000266187
2	chr19:17447152:G:A	17447152	NA,A	NA,G	NA,1	NA,-inf	NA,inf	NA,0.33425	0.000116142	0.000266267
2	chr19:17526504:G:A	17526504	NA,A	NA,G	NA,1	NA,-inf	NA,inf	NA,0.295427	0.000116115	0.000265663
2	chr19:16810395:G:A	16810395	NA,A	NA,G	NA,1	NA,inf	NA,inf	NA,0.22491	0.00011605	0.000265813
2	chr19:17436824:G:A	17436824	NA,A	NA,G	NA,1	NA,inf	NA,inf	NA,0.253858	0.000116024	0.000265312
2	chr19:16674141:T:C	16674141	NA,C	NA,T	NA,1	NA,-inf	NA,inf	NA,0.288321	0.000115917	0.000265733
2	chr19:17549237:G:A	17549237	NA,A	NA,G	NA,1	NA,-inf	NA,inf	NA,0.304329	0.000115838	0.000265896
2	chr19:16866818:G:A	16866818	NA,A	NA,G	NA,1	NA,-inf	NA,inf	NA,0.29235	0.000115837	0.000265651
2	chr19:16642269:A:G	16642269	G,G	A,A	1,1	-inf,inf	inf,inf	1.03043,0.665643	0.000115736	0.000264392
3	chr19:17530142:T:C	17530142	NA,C	NA,T	NA,1	NA,inf	NA,inf	NA,3.42368	0.038404	0.0640426
3	chr19:17051782:C:T	17051782	T,T	C,C	1,1	-inf,inf	inf,inf	0.59847,3.55331	0.0168481	0.0292191
3	chr19:17145222:G:A	17145222	A,A	G,G	1,1	-inf,-inf	inf,inf	5.35295,0.47649	0.0135472	0.0195455
3	chr19:17129583:G:A	17129583	A,A	G,G	1,1	-inf,-inf	inf,inf	5.16409,0.348873	0.0132869	0.0190251
3	chr19:17138056:C:T	17138056	T,T	C,C	1,1	-inf,-inf	inf,inf	5.1325,0.40147	0.0131848	0.0188802
3	chr19:17314545:G:A	17314545	NA,A	NA,G	NA,1	NA,-inf	NA,inf	NA,2.92737	0.013097	0.0227149
3	chr19:16932090:T:G	16932090	NA,G	NA,T	NA,1	NA,-inf	NA,inf	NA,2.6652	0.00898067	0.0156444
3	chr19:17097804:C:G	17097804	G,NA	C,NA	1,NA	inf,NA	inf,NA	2.82707,NA	0.00876694	0.0143609
3	chr19:17055824:G:A	17055824	NA,A	NA,G	NA,1	NA,inf	NA,inf	NA,2.99511	0.00852838	0.0225787
3	chr19:17627968:A:C	17627968	NA,C	NA,A	NA,1	NA,-inf	NA,inf	NA,2.77888	0.00812295	0.0139648
3	chr19:17069976:C:A	17069976	A,NA	C,NA	1,NA	inf,NA	inf,NA	2.31792,NA	0.0072667	0.0121076
3	chr19:17143660:G:A	17143660	A,A	G,G	1,1	-inf,-inf	inf,inf	5.11107,0.252325	0.00724893	0.0105477
3	chr19:17114084:G:A	17114084	A,NA	G,NA	1,NA	inf,NA	inf,NA	2.70337,NA	0.00680376	0.0111926
3	chr19:17627486:C:T	17627486	NA,T	NA,C	NA,1	NA,-inf	NA,inf	NA,2.66626	0.00659091	0.0113381
3	chr19:17129434:A:G	17129434	G,NA	A,NA	1,NA	inf,NA	inf,NA	5.83527,NA	0.00641925	0.0150507
3	chr19:17629408:C:T	17629408	NA,T	NA,C	NA,1	NA,-inf	NA,inf	NA,2.63725	0.00622333	0.0107118
3	chr19:17131975:G:A	17131975	A,A	G,G	1,1	-inf,-inf	inf,inf	4.74211,0.120533	0.0057739	0.00836188
3	chr19:17629447:C:T	17629447	NA,T	NA,C	NA,1	NA,-inf	NA,inf	NA,2.57751	0.00556469	0.00958507
3	chr19:17141341:T:C	17141341	C,C	T,T	1,1	-inf,-inf	inf,inf	5.82446,0.899028	0.00530432	0.00956375
3	chr19:17605047:G:A	17605047	NA,A	NA,G	NA,1	NA,inf	NA,inf	NA,2.31911	0.00517511	0.00915076
3	chr19:17583636:C:T	17583636	NA,T	NA,C	NA,1	NA,-inf	NA,inf	NA,2.55297	0.00491887	0.00855877
3	chr19:16744316:G:T	16744316	T,T	G,G	1,1	-inf,-inf	inf,inf	3.03604,0.229845	0.0046553	0.00830314
3	chr19:17049910:G:A	17049910	A,A	G,G	1,1	inf,inf	inf,inf	3.16699,2.08079	0.00432488	0.0748767
3	chr19:16744622:G:T	16744622	NA,T	NA,G	NA,1	NA,-inf	NA,inf	NA,2.35955	0.0043114	0.00756576
3	chr19:17339572:A:G	17339572	NA,G	NA,A	NA,1	NA,-inf	NA,inf	NA,2.34183	0.00429692	0.00750104
3	chr19:17619780:T:C	17619780	C,C	T,T	1,1	inf,-inf	inf,inf	0.914862,2.40592	0.00419453	0.00714092
3	chr19:16685934:G:A	16685934	NA,A	NA,G	NA,1	NA,-inf	NA,inf	NA,2.30415	0.00416038	0.00732424
3	chr19:17146992:T:C	17146992	C,C	T,T	1,1	-inf,-inf	inf,inf	5.63777,0.74232	0.00349023	0.00614137
3	chr19:17050333:C:A	17050333	A,A	C,C	1,1	inf,inf	inf,inf	3.09145,2.00432	0.00343471	0.0564782
3	chr19:17050608:T:A	17050608	A,A	T,T	1,1	-inf,inf	inf,inf	0.602354,2.51288	0.00321966	0.00565654
3	chr19:17630613:G:A	17630613	A,A	G,G	1,1	inf,-inf	inf,inf	0.447785,2.97633	0.00314216	0.00541486
3	chr19:17581843:T:G	17581843	NA,G	NA,T	NA,1	NA,-inf	NA,inf	NA,2.28061	0.00310157	0.00541511
3	chr19:17499094:A:G	17499094	NA,G	NA,A	NA,1	NA,-inf	NA,inf	NA,2.14402	0.00307007	0.00539084
3	chr19:16744454:A:G	16744454	G,G	A,A	1,1	-inf,-inf	inf,inf	0.906557,2.67357	0.00306714	0.0054021
3	chr19:16727112:C:T	16727112	NA,T	NA,C	NA,1	NA,-inf	NA,inf	NA,2.06447	0.00295392	0.0052058
3	chr19:17280926:T:C	17280926	NA,C	NA,T	NA,1	NA,-inf	NA,inf	NA,2.11226	0.00267723	0.00474072
3	chr19:17112318:A:C	17112318	C,NA	A,NA	1,NA	inf,NA	inf,NA	3.52333,NA	0.00263665	0.00543194
3	chr19:17577984:G:A	17577984	NA,A	NA,G	NA,1	NA,-inf	NA,inf	NA,2.18353	0.00257135	0.00448418
3	chr19:17579773:C:T	17579773	NA,T	NA,C	NA,1	NA,-inf	NA,inf	NA,2.16643	0.00250666	0.00437091
3	chr19:17145988:G:C	17145988	C,C	G,G	1,1	-inf,-inf	inf,inf	5.54949,0.503989	0.00248207	0.00430369
3	chr19:17553117:T:C	17553117	NA,C	NA,T	NA,1	NA,-inf	NA,inf	NA,2.14062	0.00235565	0.00410504
3	chr19:17042458:C:T	17042458	NA,T	NA,C	NA,1	NA,inf	NA,inf	NA,2.22871	0.00233997	0.00549698
3	chr19:17172493:T:C	17172493	C,C	T,T	1,1	-inf,-inf	inf,inf	3.3994,0.188645	0.00233094	0.00415312
3	chr19:17104995:G:A	17104995	NA,A	NA,G	NA,1	NA,inf	NA,inf	NA,2.21709	0.0023306	0.00542818
3	chr19:17521621:G:A	17521621	A,A	G,G	1,1	inf,inf	inf,inf	2.22942,0.667095	0.00230397	0.00408633
3	chr19:17249707:A:G	17249707	NA,G	NA,A	NA,1	NA,-inf	NA,inf	NA,1.99515	0.00230308	0.00402043
3	chr19:17413584:C:G	17413584	NA,G	NA,C	NA,1	NA,-inf	NA,inf	NA,1.96814	0.00229195	0.00405835
3	chr19:17259280:T:G	17259280	NA,G	NA,T	NA,1	NA,-inf	NA,inf	NA,1.93878	0.00226299	0.00401931
3	chr19:17629475:G:T	17629475	NA,T	NA,G	NA,1	NA,-inf	NA,inf	NA,2.02164	0.00226086	0.00394196
3	chr19:17257106:C:A	17257106	A,NA	C,NA	1,NA	-inf,NA	inf,NA	2.33732,NA	0.0021345	0.00377932
3	chr19:16743929:C:T	16743929	T,T	C,C	1,1	-inf,-inf	inf,inf	1.80367,1.80904	0.00210118	0.00368615
3	chr19:17492981:G:T	17492981	T,NA	G,NA	1,NA	inf,NA	inf,NA	2.66894,NA	0.00207145	0.00403762
3	chr19:17169774:G:A	17169774	A,A	G,G	1,1	inf,inf	inf,inf	1.85378,2.66755	0.0020676	0.00386612
3	chr19:16650284:G:A	16650284	NA,A	NA,G	NA,1	NA,inf	NA,inf	NA,1.85038	0.0020638	0.00370261
3	chr19:17084245:G:A	17084245	A,A	G,G	1,1	inf,inf	inf,inf	3.37019,0.952356	0.00202487	0.0247632
3	chr19:16714408:C:G	16714408	G,G	C,C	1,1	inf,-inf	inf,inf	2.21747,0.575876	0.00202201	0.00350892
3	chr19:16744130:A:T	16744130	T,T	A,A	1,1	-inf,-inf	inf,inf	1.60359,1.98851	0.00199205	0.00349595
3	chr19:17085039:G:A	17085039	A,A	G,G	1,1	inf,inf	inf,inf	3.34493,0.975648	0.00198251	0.0230354
3	chr19:17555058:C:T	17555058	NA,T	NA,C	NA,1	NA,-inf	NA,inf	NA,2.04387	0.00196361	0.0034193
3	chr19:17270832:C:T	17270832	NA,T	NA,C	NA,1	NA,-inf	NA,inf	NA,1.91522	0.00193492	0.00338939
3	chr19:17154274:G:A	17154274	NA,A	NA,G	NA,1	NA,inf	NA,inf	NA,1.82649	0.00173981	0.00329987
3	chr19:17530209:T:C	17530209	NA,C	NA,T	NA,1	NA,inf	NA,inf	NA,1.73152	0.00170319	0.00298432
3	chr19:17557265:A:AG	17557265	NA,AG	NA,A	NA,1	NA,-inf	NA,inf	NA,1.96879	0.00169253	0.0029559
3	chr19:17083984:G:T	17083984	T,T	G,G	1,1	inf,inf	inf,inf	3.25007,0.969633	0.00167795	0.0187545
3	chr19:16666221:C:T	16666221	NA,T	NA,C	NA,1	NA,-inf	NA,inf	NA,1.77141	0.00165042	0.00291851
3	chr19:16659590:C:T	16659590	T,T	C,C	1,1	inf,-inf	inf,inf	0.144489,2.87973	0.00163891	0.00290064
3	chr19:17231759:G:C	17231759	C,C	G,G	1,1	-inf,inf	inf,inf	0.114161,2.565	0.00163237	0.00290137
3	chr19:16648203:C:T	16648203	NA,T	NA,C	NA,1	NA,inf	NA,inf	NA,1.69791	0.00154944	0.00277876
3	chr19:17130324:A:G	17130324	NA,G	NA,A	NA,1	NA,-inf	NA,inf	NA,1.808	0.00154391	0.00276047
3	chr19:16984392:TAACTC:T	16984392	T,T	TAACTC,TAACTC	1,1	-inf,-inf	inf,inf	1.53087,1.71329	0.00153444	0.00280692
3	chr19:16977204:T:C	16977204	C,C	T,T	1,1	-inf,-inf	inf,inf	0.878775,2.34353	0.00150817	0.00273174
3	chr19:17072381:C:G	17072381	G,G	C,C	1,1	inf,inf	inf,inf	3.68024,0.605118	0.00150546	0.0177739
3	chr19:16752259:C:T	16752259	T,T	C,C	1,1	inf,-inf	inf,inf	0.581863,2.41151	0.00149063	0.00260788
3	chr19:16745573:A:T	16745573	NA,T	NA,A	NA,1	NA,-inf	NA,inf	NA,1.80947	0.00149015	0.00263426
3	chr19:17535044:A:G	17535044	NA,G	NA,A	NA,1	NA,inf	NA,inf	NA,1.6657	0.00147431	0.00263721
3	chr19:17133652:A:G	17133652	NA,G	NA,A	NA,1	NA,-inf	NA,inf	NA,1.76488	0.0014303	0.00255756
3	chr19:16707045:G:A	16707045	NA,A	NA,G	NA,1	NA,-inf	NA,inf	NA,1.77295	0.00138131	0.00245239
3	chr19:17169276:G:A	17169276	A,A	G,G	1,1	inf,inf	inf,inf	4.59476,1.64753	0.00131016	0.00325781
3	chr19:16722256:G:A	16722256	NA,A	NA,G	NA,1	NA,-inf	NA,inf	NA,1.65542	0.00128881	0.00227185
3	chr19:16903551:A:C	16903551	NA,C	NA,A	NA,1	NA,inf	NA,inf	NA,1.54603	0.00125579	0.00223213
3	chr19:17073910:G:A	17073910	A,A	G,G	1,1	inf,inf	inf,inf	3.54048,0.639146	0.00125328	0.0141295
3	chr19:16978000:T:C	16978000	C,C	T,T	1,1	-inf,-inf	inf,inf	0.756924,2.36562	0.00125026	0.0022505
3	chr19:17615484:G:T	17615484	NA,T	NA,G	NA,1	NA,inf	NA,inf	NA,1.54865	0.00124618	0.00220687
3	chr19:16658918:G:A	16658918	NA,A	NA,G	NA,1	NA,-inf	NA,inf	NA,1.68085	0.00124349	0.00219699
3	chr19:17074222:T:C	17074222	C,C	T,T	1,1	inf,inf	inf,inf	3.51919,0.640425	0.00121363	0.0135773
3	chr19:17460777:C:G	17460777	NA,G	NA,C	NA,1	NA,-inf	NA,inf	NA,1.63993	0.00118164	0.00208777
3	chr19:17054552:A:G	17054552	G,G	A,A	1,1	inf,inf	inf,inf	0.0840285,3.18056	0.00117154	0.00395867
3	chr19:17136546:C:T	17136546	NA,T	NA,C	NA,1	NA,inf	NA,inf	NA,1.73703	0.00116078	0.00246464
3	chr19:17533224:A:G	17533224	NA,G	NA,A	NA,1	NA,inf	NA,inf	NA,1.53571	0.00116066	0.00207551
3	chr19:17120268:G:A	17120268	NA,A	NA,G	NA,1	NA,-inf	NA,inf	NA,1.64207	0.001144	0.00204665
3	chr19:16698695:C:T	16698695	NA,T	NA,C	NA,1	NA,-inf	NA,inf	NA,1.62298	0.0011055	0.00195262
3	chr19:17071878:T:C	17071878	C,C	T,T	1,1	inf,inf	inf,inf	3.46799,0.628225	0.00110376	0.0120478
3	chr19:17172848:C:T	17172848	T,T	C,C	1,1	inf,inf	inf,inf	3.30241,0.160093	0.001098	0.00192665
3	chr19:17084023:TGGTTAATAACCCTTTG:T	17084023	T,T	TGGTTAATAACCCTTTG,TGGTTAATAACCCTTTG	1,1	inf,inf	inf,inf	1.59253,2.82397	0.00109517	0.0031955
3	chr19:16757612:G:A	16757612	A,A	G,G	1,1	inf,-inf	inf,inf	0.599288,2.22571	0.00108299	0.00189606
3	chr19:16648532:G:A	16648532	NA,A	NA,G	NA,1	NA,-inf	NA,inf	NA,1.59227	0.00106931	0.0018875
3	chr19:17068145:G:A	17068145	A,A	G,G	1,1	-inf,-inf	inf,inf	1.96812,0.896359	0.00106287	0.00192125
3	chr19:17334812:C:A	17334812	NA,A	NA,C	NA,1	NA,-inf	NA,inf	NA,1.58757	0.0010623	0.00188545
3	chr19:16709545:A:C	16709545	C,NA	A,NA	1,NA	-inf,NA	inf,NA	1.71828,NA	0.00105752	0.00189287
3	chr19:17057020:T:C	17057020	C,C	T,T	1,1	inf,inf	inf,inf	0.062922,3.12326	0.00105658	0.00348809
3	chr19:17378701:T:C	17378701	NA,C	NA,T	NA,1	NA,-inf	NA,inf	NA,1.54904	0.00104992	0.00186686
3	chr19:16750910:AG:A	16750910	A,A	AG,AG	1,1	inf,-inf	inf,inf	0.582381,2.22182	0.0010496	0.00183782
3	chr19:16755124:T:C	16755124	C,C	T,T	1,1	inf,-inf	inf,inf	0.608297,2.20015	0.00104808	0.00183521
3	chr19:17100860:T:C	17100860	C,C	T,T	1,1	inf,inf	inf,inf	2.17226,0.269485	0.00103802	0.00171407
3	chr19:17157934:T:C	17157934	NA,C	NA,T	NA,1	NA,inf	NA,inf	NA,1.39182	0.00101168	0.00177962
3	chr19:17429788:G:A	17429788	NA,A	NA,G	NA,1	NA,-inf	NA,inf	NA,1.53582	0.00101147	0.00178933
3	chr19:17055497:C:T	17055497	T,T	C,C	1,1	-inf,-inf	inf,inf	1.96097,0.88765	0.00100769	0.00181884
3	chr19:16644603:TA:T	16644603	NA,T	NA,TA	NA,1	NA,-inf	NA,inf	NA,1.53927	0.000970429	0.00171363
3	chr19:16708144:C:T	16708144	NA,T	NA,C	NA,1	NA,-inf	NA,inf	NA,1.54852	0.000969401	0.00171856
3	chr19:17558311:G:A	17558311	NA,A	NA,G	NA,1	NA,-inf	NA,inf	NA,1.63598	0.000968187	0.001693
3	chr19:16743478:G:C	16743478	NA,C	NA,G	NA,1	NA,inf	NA,inf	NA,1.42542	0.000967238	0.00171336
3	chr19:16682729:G:A	16682729	A,NA	G,NA	1,NA	inf,NA	inf,NA	1.52513,NA	0.000955264	0.00168282
3	chr19:16758344:A:G	16758344	G,G	A,A	1,1	inf,-inf	inf,inf	0.625813,2.13031	0.0009485	0.0016608
3	chr19:17374967:T:C	17374967	NA,C	NA,T	NA,1	NA,-inf	NA,inf	NA,1.47393	0.000939445	0.00167121
3	chr19:17045691:T:C	17045691	C,C	T,T	1,1	inf,-inf	inf,inf	1.2168,1.0811	0.000936259	0.00155244
3	chr19:17520793:C:T	17520793	NA,T	NA,C	NA,1	NA,-inf	NA,inf	NA,1.5019	0.000935907	0.00165029
3	chr19:17072800:C:T	17072800	T,T	C,C	1,1	inf,inf	inf,inf	3.32656,0.709295	0.000930434	0.00977545
3	chr19:16681960:C:T	16681960	NA,T	NA,C	NA,1	NA,-inf	NA,inf	NA,1.51781	0.000915053	0.00161823
3	chr19:16745679:G:A	16745679	NA,A	NA,G	NA,1	NA,-inf	NA,inf	NA,1.52503	0.000900515	0.00159408
3	chr19:17053363:C:T	17053363	T,T	C,C	1,1	-inf,-inf	inf,inf	1.92733,0.857861	0.000899664	0.00162325
3	chr19:17173761:G:A	17173761	A,A	G,G	1,1	inf,inf	inf,inf	3.18888,0.154893	0.000896794	0.00157461
3	chr19:17449383:C:T	17449383	NA,T	NA,C	NA,1	NA,-inf	NA,inf	NA,1.49069	0.00089567	0.00158174
3	chr19:17173081:G:A	17173081	A,A	G,G	1,1	inf,inf	inf,inf	3.20223,0.124906	0.000894837	0.00156939
3	chr19:17590096:G:A	17590096	NA,A	NA,G	NA,1	NA,-inf	NA,inf	NA,1.46269	0.000894791	0.00158247
3	chr19:17154153:C:T	17154153	T,T	C,C	1,1	-inf,-inf	inf,inf	3.22864,0.842135	0.000882382	0.00148608
3	chr19:17616128:GACA:G	17616128	NA,G	NA,GACA	NA,1	NA,inf	NA,inf	NA,1.35972	0.000874058	0.00154852
3	chr19:16799936:C:T	16799936	T,NA	C,NA	1,NA	inf,NA	inf,NA	1.46616,NA	0.000872061	0.0015246
3	chr19:17076130:G:C	17076130	C,C	G,G	1,1	inf,inf	inf,inf	3.31562,0.579135	0.00086542	0.00862789
3	chr19:17168271:C:T	17168271	NA,T	NA,C	NA,1	NA,-inf	NA,inf	NA,1.46088	0.000865249	0.00154343
3	chr19:17172231:C:A	17172231	NA,A	NA,C	NA,1	NA,-inf	NA,inf	NA,1.46058	0.000863681	0.00154079
3	chr19:17049569:AAAGT:A	17049569	A,A	AAAGT,AAAGT	1,1	-inf,-inf	inf,inf	1.936,0.822263	0.000859952	0.00155125
3	chr19:17137097:G:A	17137097	NA,A	NA,G	NA,1	NA,-inf	NA,inf	NA,1.47405	0.000849303	0.00151774
3	chr19:16720490:A:G	16720490	NA,G	NA,A	NA,1	NA,-inf	NA,inf	NA,1.45759	0.000837647	0.00147942
3	chr19:17042442:C:T	17042442	T,T	C,C	1,1	-inf,-inf	inf,inf	1.83517,0.882902	0.000823887	0.00148393
3	chr19:17275655:G:T	17275655	T,T	G,G	1,1	-inf,inf	inf,inf	0.32982,2.33735	0.000821586	0.00145161
3	chr19:17619549:C:T	17619549	T,NA	C,NA	1,NA	-inf,NA	inf,NA	1.67029,NA	0.000820877	0.00147891
3	chr19:16642031:G:A	16642031	NA,A	NA,G	NA,1	NA,-inf	NA,inf	NA,1.43753	0.000805863	0.00142473
3	chr19:17135299:C:T	17135299	NA,T	NA,C	NA,1	NA,-inf	NA,inf	NA,1.44277	0.000804596	0.00143743
3	chr19:16666435:T:A	16666435	A,A	T,T	1,1	-inf,-inf	inf,inf	2.32067,0.110505	0.000798887	0.0014208
3	chr19:17600121:A:T	17600121	NA,T	NA,A	NA,1	NA,-inf	NA,inf	NA,1.41718	0.000794509	0.00140258
3	chr19:16890392:C:T	16890392	T,NA	C,NA	1,NA	-inf,NA	inf,NA	1.58165,NA	0.000789223	0.0014108
3	chr19:17521618:G:A	17521618	A,A	G,G	1,1	inf,inf	inf,inf	1.09446,1.40114	0.000778996	0.0013975
3	chr19:16730515:G:A	16730515	NA,A	NA,G	NA,1	NA,-inf	NA,inf	NA,1.46516	0.000766479	0.00135515
3	chr19:16699801:G:T	16699801	NA,T	NA,G	NA,1	NA,-inf	NA,inf	NA,1.40669	0.000753638	0.0013327
3	chr19:17448788:A:G	17448788	NA,G	NA,A	NA,1	NA,-inf	NA,inf	NA,1.38777	0.000751132	0.00132701
3	chr19:17118822:C:T	17118822	T,T	C,C	1,1	-inf,-inf	inf,inf	1.91249,0.808579	0.000749901	0.00134941
3	chr19:17055031:T:C	17055031	C,C	T,T	1,1	inf,inf	inf,inf	0.16693,2.89034	0.000746491	0.00257321
3	chr19:17371544:T:C	17371544	C,C	T,T	1,1	inf,-inf	inf,inf	0.772689,1.92727	0.000741594	0.00132344
3	chr19:17410371:A:G	17410371	NA,G	NA,A	NA,1	NA,-inf	NA,inf	NA,1.36937	0.000736343	0.00129853
3	chr19:17029487:A:G	17029487	G,G	A,A	1,1	-inf,inf	inf,inf	1.36735,0.640495	0.000720235	0.00122895
3	chr19:17191439:C:T	17191439	NA,T	NA,C	NA,1	NA,inf	NA,inf	NA,1.31353	0.00071953	0.00133999
3	chr19:16809664:C:T	16809664	NA,T	NA,C	NA,1	NA,inf	NA,inf	NA,1.26064	0.000718233	0.00126931
3	chr19:17437243:A:G	17437243	NA,G	NA,A	NA,1	NA,-inf	NA,inf	NA,1.30871	0.000706711	0.00125107
3	chr19:16761174:A:C	16761174	C,C	A,A	1,1	inf,-inf	inf,inf	0.632935,1.96176	0.000704495	0.00123155
3	chr19:16978973:CCA:C	16978973	NA,C	NA,CCA	NA,1	NA,-inf	NA,inf	NA,1.3067	0.000701141	0.00124862
3	chr19:17546032:G:A	17546032	NA,A	NA,G	NA,1	NA,-inf	NA,inf	NA,1.32541	0.000694974	0.00123007
3	chr19:16813670:TTTCACCATGTTGGCCAGGC:T	16813670	NA,T	NA,TTTCACCATGTTGGCCAGGC	NA,1	NA,inf	NA,inf	NA,1.24187	0.000694346	0.00122718
3	chr19:16809477:C:T	16809477	NA,T	NA,C	NA,1	NA,inf	NA,inf	NA,1.2412	0.00069342	0.00122554
3	chr19:16706294:G:A	16706294	NA,A	NA,G	NA,1	NA,inf	NA,inf	NA,1.22293	0.000690203	0.00122128
3	chr19:17328569:G:A	17328569	NA,A	NA,G	NA,1	NA,inf	NA,inf	NA,1.23209	0.000686235	0.00121731
3	chr19:16676217:G:A	16676217	A,NA	G,NA	1,NA	-inf,NA	inf,NA	1.43574,NA	0.000682949	0.00122031
3	chr19:17379577:T:C	17379577	NA,C	NA,T	NA,1	NA,inf	NA,inf	NA,1.19742	0.000682907	0.00121482
3	chr19:17159689:C:G	17159689	G,NA	C,NA	1,NA	-inf,NA	inf,NA	1.77815,NA	0.000678023	0.00120651
3	chr19:17368633:A:C	17368633	NA,C	NA,A	NA,1	NA,-inf	NA,inf	NA,1.3033	0.000672002	0.00117575
3	chr19:17404815:C:T	17404815	NA,T	NA,C	NA,1	NA,-inf	NA,inf	NA,1.3173	0.000671865	0.00118514
3	chr19:17068974:C:T	17068974	NA,T	NA,C	NA,1	NA,-inf	NA,inf	NA,1.27303	0.000668959	0.00119845
3	chr19:16813444:G:A	16813444	NA,A	NA,G	NA,1	NA,inf	NA,inf	NA,1.22064	0.000665789	0.00117675
3	chr19:17015807:G:C	17015807	NA,C	NA,G	NA,1	NA,inf	NA,inf	NA,1.13802	0.000658645	0.00116039
3	chr19:16823684:T:A	16823684	NA,A	NA,T	NA,1	NA,-inf	NA,inf	NA,1.34515	0.000657873	0.00116526
3	chr19:17596797:G:A	17596797	NA,A	NA,G	NA,1	NA,-inf	NA,inf	NA,1.25605	0.000656982	0.00116317
3	chr19:17407862:A:G	17407862	NA,G	NA,A	NA,1	NA,-inf	NA,inf	NA,1.29926	0.000651962	0.00115008
3	chr19:17015837:G:T	17015837	NA,T	NA,G	NA,1	NA,-inf	NA,inf	NA,1.28288	0.000650894	0.00116061
3	chr19:17397815:A:G	17397815	NA,G	NA,A	NA,1	NA,inf	NA,inf	NA,1.18531	0.000645882	0.00114295
3	chr19:17442325:TC:T	17442325	NA,T	NA,TC	NA,1	NA,-inf	NA,inf	NA,1.25445	0.00064233	0.00113745
3	chr19:17326911:G:A	17326911	NA,A	NA,G	NA,1	NA,inf	NA,inf	NA,1.1888	0.00064188	0.00113542
3	chr19:16911904:C:T	16911904	T,NA	C,NA	1,NA	inf,NA	inf,NA	1.26245,NA	0.000639279	0.00112505
3	chr19:17331025:T:A	17331025	A,NA	T,NA	1,NA	-inf,NA	inf,NA	1.6613,NA	0.000637336	0.00113354
3	chr19:16736364:G:T	16736364	NA,T	NA,G	NA,1	NA,-inf	NA,inf	NA,1.31614	0.000631142	0.00111613
3	chr19:17113301:G:A	17113301	A,A	G,G	1,1	-inf,-inf	inf,inf	1.77793,0.796867	0.00062881	0.00113172
3	chr19:17335492:C:T	17335492	NA,T	NA,C	NA,1	NA,inf	NA,inf	NA,1.1805	0.000625611	0.00110981
3	chr19:16809799:C:T	16809799	NA,T	NA,C	NA,1	NA,inf	NA,inf	NA,1.18092	0.000622883	0.00110095
3	chr19:17317857:G:A	17317857	NA,A	NA,G	NA,1	NA,inf	NA,inf	NA,1.17677	0.000621328	0.00110224
3	chr19:17314487:A:G	17314487	NA,G	NA,A	NA,1	NA,inf	NA,inf	NA,1.17619	0.000620683	0.0011011
3	chr19:17204485:T:C	17204485	NA,C	NA,T	NA,1	NA,-inf	NA,inf	NA,1.21163	0.000617936	0.0010994
3	chr19:17311591:CTCTG:C	17311591	NA,C	NA,CTCTG	NA,1	NA,inf	NA,inf	NA,1.17339	0.000617598	0.00109563
3	chr19:17311349:T:G	17311349	NA,G	NA,T	NA,1	NA,inf	NA,inf	NA,1.1663	0.000617016	0.00109145
3	chr19:17446201:CATCT:C	17446201	C,C	CATCT,CATCT	1,1	inf,inf	inf,inf	0.888376,1.51601	0.000615589	0.00105994
3	chr19:16703796:A:G	16703796	NA,G	NA,A	NA,1	NA,-inf	NA,inf	NA,1.28976	0.000613889	0.00108916
3	chr19:17334722:C:T	17334722	NA,T	NA,C	NA,1	NA,inf	NA,inf	NA,1.1677	0.000611588	0.00108496
3	chr19:17582013:A:G	17582013	NA,G	NA,A	NA,1	NA,-inf	NA,inf	NA,1.35867	0.00060742	0.00106777
3	chr19:17197226:G:A	17197226	NA,A	NA,G	NA,1	NA,inf	NA,inf	NA,1.20926	0.000606683	0.00112349
3	chr19:17257166:G:A	17257166	NA,A	NA,G	NA,1	NA,inf	NA,inf	NA,1.11294	0.000606621	0.00107214
3	chr19:17312491:A:G	17312491	NA,G	NA,A	NA,1	NA,inf	NA,inf	NA,1.15547	0.000605421	0.00107089
3	chr19:17311244:G:C	17311244	NA,C	NA,G	NA,1	NA,inf	NA,inf	NA,1.1556	0.000605309	0.00107073
3	chr19:17308495:T:A	17308495	NA,A	NA,T	NA,1	NA,inf	NA,inf	NA,1.14143	0.000590195	0.00104403
3	chr19:17321541:C:T	17321541	NA,T	NA,C	NA,1	NA,inf	NA,inf	NA,1.13774	0.000586284	0.00103713
3	chr19:17024826:T:C	17024826	C,NA	T,NA	1,NA	-inf,NA	inf,NA	0.290271,NA	0.000586093	0.00103603
3	chr19:17316499:G:C	17316499	NA,C	NA,G	NA,1	NA,inf	NA,inf	NA,1.13645	0.000585007	0.00103487
3	chr19:17098335:G:A	17098335	A,A	G,G	1,1	-inf,-inf	inf,inf	2.11944,0.560178	0.000584594	0.00102838
3	chr19:17463621:G:A	17463621	A,NA	G,NA	1,NA	inf,NA	inf,NA	1.19131,NA	0.000581512	0.0010067
3	chr19:17473622:G:A	17473622	NA,A	NA,G	NA,1	NA,-inf	NA,inf	NA,1.20818	0.000579822	0.00102787
3	chr19:17399017:GGGACACTCAGCAGT:G	17399017	NA,G	NA,GGGACACTCAGCAGT	NA,1	NA,-inf	NA,inf	NA,1.22981	0.000579486	0.00102387
3	chr19:17315598:A:C	17315598	NA,C	NA,A	NA,1	NA,inf	NA,inf	NA,1.13761	0.000579471	0.00102803
3	chr19:17399741:T:C	17399741	NA,C	NA,T	NA,1	NA,-inf	NA,inf	NA,1.22625	0.000577268	0.00101818
3	chr19:16734892:C:T	16734892	NA,T	NA,C	NA,1	NA,-inf	NA,inf	NA,1.18669	0.000575575	0.00101959
3	chr19:17378581:G:A	17378581	NA,A	NA,G	NA,1	NA,inf	NA,inf	NA,1.10562	0.000574344	0.00101483
3	chr19:17490213:G:A	17490213	NA,A	NA,G	NA,1	NA,-inf	NA,inf	NA,1.22323	0.000573616	0.0010183
3	chr19:17283242:C:T	17283242	NA,T	NA,C	NA,1	NA,inf	NA,inf	NA,1.1195	0.000569415	0.001006
3	chr19:17288882:C:T	17288882	NA,T	NA,C	NA,1	NA,inf	NA,inf	NA,1.11663	0.000567238	0.00100224
3	chr19:17153474:C:A	17153474	A,A	C,C	1,1	inf,inf	inf,inf	4.3389,1.5573	0.000567153	0.0014544
3	chr19:17585194:GCCTT:G	17585194	NA,G	NA,GCCTT	NA,1	NA,-inf	NA,inf	NA,1.29665	0.000565306	0.000995978
3	chr19:16701284:C:T	16701284	NA,T	NA,C	NA,1	NA,-inf	NA,inf	NA,1.23949	0.000563936	0.00100054
3	chr19:16720703:C:T	16720703	NA,T	NA,C	NA,1	NA,inf	NA,inf	NA,1.10885	0.000563664	0.000996985
3	chr19:17397128:A:G	17397128	NA,G	NA,A	NA,1	NA,inf	NA,inf	NA,1.10061	0.000557838	0.000986182
3	chr19:17400358:T:C	17400358	NA,C	NA,T	NA,1	NA,-inf	NA,inf	NA,1.20617	0.000556844	0.000982315
3	chr19:17301425:G:A	17301425	NA,A	NA,G	NA,1	NA,inf	NA,inf	NA,1.09833	0.000547402	0.000966821
3	chr19:17116651:C:T	17116651	NA,T	NA,C	NA,1	NA,-inf	NA,inf	NA,1.20467	0.000547122	0.000974249
3	chr19:17571387:G:A	17571387	NA,A	NA,G	NA,1	NA,-inf	NA,inf	NA,1.20105	0.000540902	0.00095348
3	chr19:17609103:G:A	17609103	NA,A	NA,G	NA,1	NA,-inf	NA,inf	NA,1.13746	0.000539145	0.000951722
3	chr19:17473036:G:A	17473036	NA,A	NA,G	NA,1	NA,-inf	NA,inf	NA,1.13215	0.000534572	0.000949786
3	chr19:17017664:G:A	17017664	NA,A	NA,G	NA,1	NA,-inf	NA,inf	NA,1.15742	0.000534309	0.000950102
3	chr19:17024417:G:A	17024417	NA,A	NA,G	NA,1	NA,inf	NA,inf	NA,1.03593	0.00053268	0.000932207
3	chr19:17395952:C:T	17395952	NA,T	NA,C	NA,1	NA,inf	NA,inf	NA,1.072	0.00053104	0.000938901
3	chr19:17078658:A:G	17078658	G,G	A,A	1,1	-inf,-inf	inf,inf	1.8683,0.643986	0.000530081	0.000956951
3	chr19:17618894:C:T	17618894	NA,T	NA,C	NA,1	NA,-inf	NA,inf	NA,1.21564	0.000529036	0.000927108
3	chr19:17582796:C:G	17582796	NA,G	NA,C	NA,1	NA,-inf	NA,inf	NA,1.15024	0.000528731	0.000935698
3	chr19:17640336:A:G	17640336	G,G	A,A	1,1	-inf,-inf	inf,inf	1.63433,0.790103	0.000526887	0.000943638
3	chr19:17111182:C:T	17111182	T,T	C,C	1,1	-inf,inf	inf,inf	1.3844,1.46057	0.000524628	0.000953689
3	chr19:17428450:ACT:A	17428450	A,NA	ACT,NA	1,NA	-inf,NA	inf,NA	1.47983,NA	0.000522817	0.00092469
3	chr19:16839544:C:T	16839544	T,NA	C,NA	1,NA	inf,NA	inf,NA	1.23204,NA	0.000522238	0.00091642
3	chr19:16664879:A:T	16664879	NA,T	NA,A	NA,1	NA,inf	NA,inf	NA,1.04453	0.000508735	0.000905294
3	chr19:16888334:C:T	16888334	NA,T	NA,C	NA,1	NA,-inf	NA,inf	NA,1.10705	0.000505431	0.000899705
3	chr19:16872018:G:A	16872018	A,NA	G,NA	1,NA	inf,NA	inf,NA	1.21099,NA	0.000504831	0.000885609
3	chr19:17086092:A:C	17086092	NA,C	NA,A	NA,1	NA,inf	NA,inf	NA,1.03754	0.000501275	0.000883311
3	chr19:17303052:G:A	17303052	NA,A	NA,G	NA,1	NA,inf	NA,inf	NA,1.042	0.0005009	0.000882757
3	chr19:16941367:A:ATC	16941367	ATC,ATC	A,A	1,1	inf,inf	inf,inf	1.97627,0.218503	0.000500523	0.000891497
3	chr19:17034156:TTTTG:T	17034156	NA,T	NA,TTTTG	NA,1	NA,inf	NA,inf	NA,0.941109	0.00049731	0.000861827
3	chr19:16704795:A:T	16704795	NA,T	NA,A	NA,1	NA,-inf	NA,inf	NA,1.15952	0.000496496	0.000877966
3	chr19:17542488:C:T	17542488	NA,T	NA,C	NA,1	NA,-inf	NA,inf	NA,1.13713	0.000493546	0.00086724
3	chr19:17594147:G:A	17594147	NA,A	NA,G	NA,1	NA,-inf	NA,inf	NA,1.07322	0.00048978	0.00086984
3	chr19:17380207:T:G	17380207	NA,G	NA,T	NA,1	NA,-inf	NA,inf	NA,1.0764	0.000485371	0.000859548
3	chr19:17174807:A:G	17174807	G,G	A,A	1,1	inf,inf	inf,inf	2.17615,1.69956	0.000482304	0.000929093
3	chr19:17430373:T:C	17430373	NA,C	NA,T	NA,1	NA,-inf	NA,inf	NA,1.14374	0.00047524	0.0008417
3	chr19:17522800:C:T	17522800	T,T	C,C	1,1	inf,inf	inf,inf	1.01713,1.18842	0.000474325	0.000850233
3	chr19:17622908:C:T	17622908	NA,T	NA,C	NA,1	NA,-inf	NA,inf	NA,1.11151	0.000474117	0.00083313
3	chr19:16717973:G:A	16717973	NA,A	NA,G	NA,1	NA,-inf	NA,inf	NA,1.05367	0.000473134	0.000825998
3	chr19:17525626:C:T	17525626	NA,T	NA,C	NA,1	NA,-inf	NA,inf	NA,1.09339	0.000472086	0.000831854
3	chr19:16767771:A:T	16767771	NA,T	NA,A	NA,1	NA,-inf	NA,inf	NA,1.09412	0.000470949	0.000830808
3	chr19:17595022:T:C	17595022	NA,C	NA,T	NA,1	NA,-inf	NA,inf	NA,1.04889	0.000469711	0.000827846
3	chr19:17629507:C:T	17629507	NA,T	NA,C	NA,1	NA,-inf	NA,inf	NA,1.11871	0.000467714	0.000821749
3	chr19:16663853:C:T	16663853	NA,T	NA,C	NA,1	NA,inf	NA,inf	NA,1.00956	0.000465467	0.00083159
3	chr19:17198412:G:A	17198412	NA,A	NA,G	NA,1	NA,inf	NA,inf	NA,1.05946	0.000463546	0.000857428
3	chr19:17565367:G:A	17565367	NA,A	NA,G	NA,1	NA,-inf	NA,inf	NA,1.07938	0.000463286	0.000819666
3	chr19:17184361:A:G	17184361	G,G	A,A	1,1	inf,-inf	inf,inf	1.74304,1.23224	0.000461453	0.000815395
3	chr19:17108653:A:G	17108653	G,G	A,A	1,1	-inf,-inf	inf,inf	1.68602,0.74654	0.000459733	0.000828894
3	chr19:17228626:G:A	17228626	A,A	G,G	1,1	inf,-inf	inf,inf	0.349341,1.52708	0.000459724	0.000822825
3	chr19:16966060:C:T	16966060	NA,T	NA,C	NA,1	NA,inf	NA,inf	NA,0.981517	0.000458705	0.000814033
3	chr19:16899387:G:T	16899387	NA,T	NA,G	NA,1	NA,inf	NA,inf	NA,1.01492	0.000458228	0.000824692
3	chr19:17514682:C:T	17514682	NA,T	NA,C	NA,1	NA,inf	NA,inf	NA,1.02047	0.000457114	0.000812332
3	chr19:16730138:A:G	16730138	NA,G	NA,A	NA,1	NA,-inf	NA,inf	NA,1.05185	0.00045662	0.000809808
3	chr19:16832221:G:A	16832221	NA,A	NA,G	NA,1	NA,-inf	NA,inf	NA,1.04629	0.00045615	0.000799713
3	chr19:17182991:G:A	17182991	A,A	G,G	1,1	inf,-inf	inf,inf	1.64992,1.308	0.000453416	0.000801449
3	chr19:17093517:A:G	17093517	G,G	A,A	1,1	inf,-inf	inf,inf	0.808023,1.08194	0.000452774	0.000769247
3	chr19:16936961:G:A	16936961	A,A	G,G	1,1	-inf,-inf	inf,inf	1.85714,0.3716	0.000452494	0.000809131
3	chr19:17076708:T:G	17076708	G,G	T,T	1,1	-inf,-inf	inf,inf	1.95231,0.430046	0.00045195	0.000814177
3	chr19:17619033:C:T	17619033	NA,T	NA,C	NA,1	NA,-inf	NA,inf	NA,1.11771	0.000450135	0.000789437
3	chr19:17630913:T:C	17630913	NA,C	NA,T	NA,1	NA,-inf	NA,inf	NA,1.04248	0.000447552	0.000792383
3	chr19:16654189:A:G	16654189	NA,G	NA,A	NA,1	NA,inf	NA,inf	NA,0.990865	0.000444506	0.000793392
3	chr19:17062778:G:A	17062778	A,NA	G,NA	1,NA	inf,NA	inf,NA	1.35698,NA	0.00044376	0.000790047
3	chr19:16722255:T:C	16722255	NA,C	NA,T	NA,1	NA,-inf	NA,inf	NA,1.04965	0.000443035	0.000782286
3	chr19:17560572:G:A	17560572	NA,A	NA,G	NA,1	NA,-inf	NA,inf	NA,1.04918	0.000440621	0.000779602
3	chr19:17160685:A:G	17160685	G,G	A,A	1,1	inf,inf	inf,inf	4.6895,1.17742	0.000439683	0.0012451
3	chr19:17236045:G:C	17236045	C,NA	G,NA	1,NA	-inf,NA	inf,NA	1.64128,NA	0.000439329	0.000795413
3	chr19:17516829:C:T	17516829	NA,T	NA,C	NA,1	NA,-inf	NA,inf	NA,1.08488	0.000439187	0.000779196
3	chr19:17397403:C:T	17397403	NA,T	NA,C	NA,1	NA,inf	NA,inf	NA,0.96389	0.000438926	0.000775136
3	chr19:17220873:C:T	17220873	NA,T	NA,C	NA,1	NA,-inf	NA,inf	NA,1.06408	0.000438683	0.000777471
3	chr19:17282168:C:T	17282168	NA,T	NA,C	NA,1	NA,-inf	NA,inf	NA,1.09984	0.000438588	0.000780698
3	chr19:16775264:G:T	16775264	T,NA	G,NA	1,NA	inf,NA	inf,NA	1.15436,NA	0.000438577	0.000771215
3	chr19:16714534:A:C	16714534	C,C	A,A	1,1	inf,-inf	inf,inf	1.7108,0.203364	0.000438429	0.000764929
3	chr19:17340528:G:T	17340528	NA,T	NA,G	NA,1	NA,inf	NA,inf	NA,0.961067	0.000438353	0.000775737
3	chr19:17567849:T:C	17567849	NA,C	NA,T	NA,1	NA,-inf	NA,inf	NA,1.04369	0.000436616	0.000772472
3	chr19:16936222:C:T	16936222	T,T	C,C	1,1	-inf,-inf	inf,inf	1.86223,0.336203	0.000435033	0.000777948
3	chr19:17589281:T:A	17589281	NA,A	NA,T	NA,1	NA,-inf	NA,inf	NA,1.03334	0.000434701	0.000770228
3	chr19:16767593:G:A	16767593	NA,A	NA,G	NA,1	NA,-inf	NA,inf	NA,1.09417	0.000434199	0.000767925
3	chr19:17130716:G:A	17130716	NA,A	NA,G	NA,1	NA,-inf	NA,inf	NA,1.06762	0.000434169	0.000768366
3	chr19:17568483:G:A	17568483	NA,A	NA,G	NA,1	NA,-inf	NA,inf	NA,1.03883	0.000433118	0.00076629
3	chr19:17087385:A:G	17087385	G,G	A,A	1,1	-inf,-inf	inf,inf	1.69222,0.700876	0.000433011	0.000780597
3	chr19:17109016:A:G	17109016	G,G	A,A	1,1	-inf,-inf	inf,inf	1.6723,0.720349	0.000431011	0.000776832
3	chr19:16716028:C:A	16716028	NA,A	NA,C	NA,1	NA,-inf	NA,inf	NA,0.998966	0.000430915	0.000752644
3	chr19:17506009:C:T	17506009	NA,T	NA,C	NA,1	NA,inf	NA,inf	NA,0.976561	0.000423478	0.000752728
3	chr19:17096270:G:A	17096270	A,A	G,G	1,1	-inf,-inf	inf,inf	1.65944,0.722003	0.000423428	0.000763468
3	chr19:17596519:T:C	17596519	NA,C	NA,T	NA,1	NA,-inf	NA,inf	NA,1.00087	0.000422593	0.000746088
3	chr19:17016399:G:A	17016399	NA,A	NA,G	NA,1	NA,inf	NA,inf	NA,0.906235	0.000422265	0.000739855
3	chr19:16840757:C:T	16840757	T,NA	C,NA	1,NA	inf,NA	inf,NA	1.05136,NA	0.000420207	0.00073545
3	chr19:16750084:G:A	16750084	NA,A	NA,G	NA,1	NA,-inf	NA,inf	NA,1.02493	0.000419993	0.000740887
3	chr19:16896136:A:C	16896136	NA,C	NA,A	NA,1	NA,-inf	NA,inf	NA,1.06648	0.000419276	0.000743029
3	chr19:16722251:A:G	16722251	NA,G	NA,A	NA,1	NA,-inf	NA,inf	NA,1.0153	0.000418124	0.000738394
3	chr19:16694843:C:T	16694843	T,NA	C,NA	1,NA	-inf,NA	inf,NA	1.16504,NA	0.000417461	0.000745953
3	chr19:17153287:A:G	17153287	G,G	A,A	1,1	-inf,-inf	inf,inf	1.78211,2.28716	0.000417244	0.000755916
3	chr19:17281710:G:A	17281710	NA,A	NA,G	NA,1	NA,-inf	NA,inf	NA,1.06765	0.000416269	0.000740917
3	chr19:17474136:G:T	17474136	T,T	G,G	1,1	inf,inf	inf,inf	1.19139,1.12168	0.000414386	0.000721077
3	chr19:16749372:C:T	16749372	NA,T	NA,C	NA,1	NA,-inf	NA,inf	NA,1.01562	0.000413563	0.000729575
3	chr19:17480994:C:T	17480994	NA,T	NA,C	NA,1	NA,-inf	NA,inf	NA,1.02836	0.000409983	0.00072828
3	chr19:17575422:T:C	17575422	C,C	T,T	1,1	inf,-inf	inf,inf	0.16818,1.97644	0.000409528	0.000712894
3	chr19:16798479:C:T	16798479	NA,T	NA,C	NA,1	NA,inf	NA,inf	NA,0.951864	0.000408032	0.000732859
3	chr19:16779031:C:T	16779031	NA,T	NA,C	NA,1	NA,-inf	NA,inf	NA,1.00816	0.000407805	0.00071963
3	chr19:17618344:C:T	17618344	NA,T	NA,C	NA,1	NA,inf	NA,inf	NA,0.946601	0.000406469	0.000721048
3	chr19:17504033:C:T	17504033	NA,T	NA,C	NA,1	NA,-inf	NA,inf	NA,1.01661	0.000406401	0.000721393
3	chr19:16758510:C:T	16758510	NA,T	NA,C	NA,1	NA,-inf	NA,inf	NA,1.01892	0.000404548	0.000715849
3	chr19:17471509:C:T	17471509	NA,T	NA,C	NA,1	NA,-inf	NA,inf	NA,1.0159	0.000401521	0.000713249
3	chr19:16827466:G:A	16827466	NA,A	NA,G	NA,1	NA,-inf	NA,inf	NA,1.05772	0.000401194	0.000711535
3	chr19:17085215:C:T	17085215	T,T	C,C	1,1	-inf,-inf	inf,inf	1.70701,0.651856	0.000398367	0.000718955
3	chr19:16642964:C:T	16642964	NA,T	NA,C	NA,1	NA,-inf	NA,inf	NA,1.01099	0.000397131	0.000704658
3	chr19:17342045:A:G	17342045	NA,G	NA,A	NA,1	NA,-inf	NA,inf	NA,0.986535	0.000396279	0.000703837
3	chr19:17261648:T:A	17261648	A,A	T,T	1,1	-inf,inf	inf,inf	0.459174,1.79454	0.00039564	0.000698585
3	chr19:17615871:G:A	17615871	NA,A	NA,G	NA,1	NA,-inf	NA,inf	NA,1.03896	0.000395628	0.000694423
3	chr19:17088504:T:C	17088504	C,C	T,T	1,1	inf,-inf	inf,inf	0.771914,1.04569	0.000395385	0.000672302
3	chr19:17364359:A:G	17364359	G,NA	A,NA	1,NA	-inf,NA	inf,NA	1.32766,NA	0.000394171	0.00069656
3	chr19:17128231:T:G	17128231	NA,G	NA,T	NA,1	NA,-inf	NA,inf	NA,1.00381	0.000391528	0.000693028
3	chr19:17502656:G:A	17502656	A,NA	G,NA	1,NA	inf,NA	inf,NA	1.03204,NA	0.00038943	0.000689037
3	chr19:17536505:A:T	17536505	NA,T	NA,A	NA,1	NA,inf	NA,inf	NA,0.869171	0.000389398	0.000689256
3	chr19:17433509:G:A	17433509	NA,A	NA,G	NA,1	NA,inf	NA,inf	NA,0.901981	0.000389027	0.000688498
3	chr19:16778062:A:G	16778062	NA,G	NA,A	NA,1	NA,-inf	NA,inf	NA,0.979475	0.000388881	0.000686338
3	chr19:16903961:C:T	16903961	NA,T	NA,C	NA,1	NA,inf	NA,inf	NA,0.919252	0.000388765	0.000699355
3	chr19:16940883:G:A	16940883	A,A	G,G	1,1	inf,inf	inf,inf	1.55224,0.718716	0.00038455	0.000688587
3	chr19:17435474:C:T	17435474	NA,T	NA,C	NA,1	NA,-inf	NA,inf	NA,0.943024	0.00038427	0.000683104
3	chr19:17127571:C:T	17127571	NA,T	NA,C	NA,1	NA,-inf	NA,inf	NA,0.989556	0.00038363	0.000678845
3	chr19:17409820:C:T	17409820	NA,T	NA,C	NA,1	NA,-inf	NA,inf	NA,0.988831	0.000381773	0.000674935
3	chr19:16763491:A:G	16763491	NA,G	NA,A	NA,1	NA,-inf	NA,inf	NA,0.965464	0.000380457	0.000671398
3	chr19:16718808:G:A	16718808	NA,A	NA,G	NA,1	NA,-inf	NA,inf	NA,0.973504	0.000379075	0.000673938
3	chr19:17293413:C:T	17293413	NA,T	NA,C	NA,1	NA,inf	NA,inf	NA,0.885399	0.000378614	0.000669785
3	chr19:16872383:TG:T	16872383	NA,T	NA,TG	NA,1	NA,-inf	NA,inf	NA,0.934174	0.000378608	0.000667931
3	chr19:16727776:G:A	16727776	A,A	G,G	1,1	inf,inf	inf,inf	1.79766,0.274294	0.00037527	0.000663477
3	chr19:17129069:C:T	17129069	NA,T	NA,C	NA,1	NA,-inf	NA,inf	NA,0.978249	0.000375083	0.000663829
3	chr19:17410328:G:A	17410328	NA,A	NA,G	NA,1	NA,-inf	NA,inf	NA,0.957508	0.000374878	0.000663781
3	chr19:17312166:G:A	17312166	NA,A	NA,G	NA,1	NA,-inf	NA,inf	NA,0.950551	0.000373332	0.000663134
3	chr19:17596673:G:A	17596673	NA,A	NA,G	NA,1	NA,-inf	NA,inf	NA,0.921344	0.000371957	0.000656798
3	chr19:17575125:C:T	17575125	NA,T	NA,C	NA,1	NA,-inf	NA,inf	NA,0.942672	0.000370822	0.000656374
3	chr19:16940056:G:T	16940056	T,T	G,G	1,1	inf,inf	inf,inf	1.59694,0.615661	0.000370615	0.000663813
3	chr19:17575835:T:C	17575835	NA,C	NA,T	NA,1	NA,-inf	NA,inf	NA,0.94215	0.000370541	0.000655876
3	chr19:17395710:G:A	17395710	NA,A	NA,G	NA,1	NA,inf	NA,inf	NA,0.864265	0.000370461	0.000655429
3	chr19:17132053:C:A	17132053	NA,A	NA,C	NA,1	NA,-inf	NA,inf	NA,0.968975	0.000369629	0.000654222
3	chr19:17240714:G:A	17240714	NA,A	NA,G	NA,1	NA,-inf	NA,inf	NA,0.950067	0.000369363	0.000656251
3	chr19:17358983:A:G	17358983	G,G	A,A	1,1	inf,-inf	inf,inf	1.59935,0.415236	0.000368707	0.000682963
3	chr19:17390309:C:A	17390309	NA,A	NA,C	NA,1	NA,inf	NA,inf	NA,0.863793	0.000368382	0.000652435
3	chr19:16902324:G:A	16902324	NA,A	NA,G	NA,1	NA,inf	NA,inf	NA,0.886775	0.000368145	0.000661956
3	chr19:16732902:GA:G	16732902	NA,G	NA,GA	NA,1	NA,-inf	NA,inf	NA,0.98303	0.000367502	0.000650336
3	chr19:17148288:G:A	17148288	NA,A	NA,G	NA,1	NA,inf	NA,inf	NA,0.832402	0.000366604	0.000646948
3	chr19:17046796:AC:A	17046796	NA,A	NA,AC	NA,1	NA,-inf	NA,inf	NA,0.935353	0.000365966	0.000651405
3	chr19:17127736:A:C	17127736	NA,C	NA,A	NA,1	NA,-inf	NA,inf	NA,0.960297	0.000365769	0.00064738
3	chr19:17395531:C:T	17395531	NA,T	NA,C	NA,1	NA,-inf	NA,inf	NA,0.898097	0.000365219	0.000647369
3	chr19:16649301:G:T	16649301	T,T	G,G	1,1	-inf,inf	inf,inf	1.13812,1.07903	0.000364862	0.000649143
3	chr19:16761312:T:C	16761312	NA,C	NA,T	NA,1	NA,-inf	NA,inf	NA,0.937917	0.000363964	0.000642333
3	chr19:17500686:C:T	17500686	NA,T	NA,C	NA,1	NA,inf	NA,inf	NA,0.839592	0.000362431	0.000646271
3	chr19:17401869:A:G	17401869	NA,G	NA,A	NA,1	NA,-inf	NA,inf	NA,0.939238	0.000361753	0.000640992
3	chr19:17129254:T:G	17129254	NA,G	NA,T	NA,1	NA,-inf	NA,inf	NA,0.951612	0.000359271	0.000635879
3	chr19:17177030:G:A	17177030	A,A	G,G	1,1	inf,-inf	inf,inf	1.94002,0.68896	0.000359065	0.00062932
3	chr19:17178430:A:G	17178430	G,G	A,A	1,1	inf,-inf	inf,inf	2.03125,0.558532	0.000358822	0.000628795
3	chr19:17161438:G:A	17161438	A,A	G,G	1,1	inf,inf	inf,inf	4.71955,1.01772	0.000358714	0.00101407
3	chr19:16783279:C:G	16783279	NA,G	NA,C	NA,1	NA,-inf	NA,inf	NA,0.916215	0.000358038	0.000632299
3	chr19:16797187:A:C	16797187	NA,C	NA,A	NA,1	NA,-inf	NA,inf	NA,0.898512	0.000357994	0.000635573
3	chr19:17141392:G:C	17141392	NA,C	NA,G	NA,1	NA,-inf	NA,inf	NA,0.952218	0.000357701	0.000633499
3	chr19:16849164:T:C	16849164	NA,C	NA,T	NA,1	NA,inf	NA,inf	NA,0.875982	0.000357596	0.000634706
3	chr19:17596015:T:C	17596015	NA,C	NA,T	NA,1	NA,-inf	NA,inf	NA,0.901664	0.000356869	0.000632192
3	chr19:17104662:A:G	17104662	NA,G	NA,A	NA,1	NA,inf	NA,inf	NA,0.826286	0.000356307	0.000626993
3	chr19:16865517:C:T	16865517	NA,T	NA,C	NA,1	NA,inf	NA,inf	NA,0.873672	0.000355999	0.000639606
3	chr19:17461350:A:C	17461350	NA,C	NA,A	NA,1	NA,-inf	NA,inf	NA,0.909599	0.000354736	0.000629167
3	chr19:16743195:G:A	16743195	NA,A	NA,G	NA,1	NA,-inf	NA,inf	NA,0.891309	0.00035417	0.000627224
3	chr19:17577741:G:A	17577741	NA,A	NA,G	NA,1	NA,-inf	NA,inf	NA,0.917759	0.000353778	0.000624665
3	chr19:17394299:G:A	17394299	NA,A	NA,G	NA,1	NA,inf	NA,inf	NA,0.832366	0.000352107	0.00062307
3	chr19:17460168:G:A	17460168	NA,A	NA,G	NA,1	NA,-inf	NA,inf	NA,0.905072	0.000351225	0.000622795
3	chr19:17358573:A:G	17358573	G,G	A,A	1,1	inf,-inf	inf,inf	1.58957,0.385726	0.000351166	0.000650719
3	chr19:17068979:G:A	17068979	A,A	G,G	1,1	-inf,inf	inf,inf	0.099765,1.80498	0.000350894	0.000627268
3	chr19:17122905:A:G	17122905	NA,G	NA,A	NA,1	NA,-inf	NA,inf	NA,0.923497	0.000350738	0.000622276
3	chr19:17451658:G:T	17451658	T,T	G,G	1,1	inf,inf	inf,inf	1.14703,0.876891	0.000350725	0.00060618
3	chr19:17561645:A:C	17561645	NA,C	NA,A	NA,1	NA,-inf	NA,inf	NA,0.897645	0.000348945	0.000618784
3	chr19:17474962:C:T	17474962	NA,T	NA,C	NA,1	NA,inf	NA,inf	NA,0.841567	0.000348034	0.00061748
3	chr19:17584484:G:C	17584484	NA,C	NA,G	NA,1	NA,inf	NA,inf	NA,0.83885	0.000347199	0.000615224
3	chr19:17509422:C:T	17509422	NA,T	NA,C	NA,1	NA,inf	NA,inf	NA,0.834169	0.000346995	0.000614454
3	chr19:17381632:A:G	17381632	NA,G	NA,A	NA,1	NA,-inf	NA,inf	NA,0.899563	0.000346416	0.000615445
3	chr19:17471139:C:T	17471139	T,T	C,C	1,1	-inf,inf	inf,inf	1.53987,0.467289	0.000346264	0.00061056
3	chr19:17150338:G:A	17150338	NA,A	NA,G	NA,1	NA,inf	NA,inf	NA,0.829948	0.000346188	0.000611392
3	chr19:17475637:G:C	17475637	NA,C	NA,G	NA,1	NA,-inf	NA,inf	NA,0.922805	0.000344853	0.00061266
3	chr19:16906537:G:A	16906537	NA,A	NA,G	NA,1	NA,-inf	NA,inf	NA,0.942033	0.000344589	0.000610876
3	chr19:17037610:A:G	17037610	G,G	A,A	1,1	-inf,inf	inf,inf	0.0738276,1.86286	0.000344191	0.000600328
3	chr19:16759333:C:T	16759333	NA,T	NA,C	NA,1	NA,inf	NA,inf	NA,0.807546	0.000344155	0.000610923
3	chr19:17070515:C:T	17070515	T,T	C,C	1,1	-inf,-inf	inf,inf	2.01906,0.0465789	0.000342534	0.000606632
3	chr19:17536528:T:C	17536528	C,C	T,T	1,1	inf,inf	inf,inf	1.14159,0.870428	0.000342231	0.000592689
3	chr19:17521418:A:T	17521418	NA,T	NA,A	NA,1	NA,-inf	NA,inf	NA,0.905378	0.00034201	0.000603588
3	chr19:17271696:A:T	17271696	T,T	A,A	1,1	-inf,inf	inf,inf	0.314191,1.60481	0.000341856	0.000605703
3	chr19:17613701:T:C	17613701	C,NA	T,NA	1,NA	inf,NA	inf,NA	0.859484,NA	0.000340967	0.000589379
3	chr19:17099338:A:G	17099338	NA,G	NA,A	NA,1	NA,inf	NA,inf	NA,0.79928	0.000340386	0.00059909
3	chr19:17091165:G:A	17091165	NA,A	NA,G	NA,1	NA,-inf	NA,inf	NA,0.876016	0.000339848	0.000607301
3	chr19:16941865:C:T	16941865	T,NA	C,NA	1,NA	inf,NA	inf,NA	1.05551,NA	0.000339811	0.000599425
3	chr19:17511380:G:T	17511380	NA,T	NA,G	NA,1	NA,inf	NA,inf	NA,0.837686	0.000339532	0.000601409
3	chr19:17587925:A:T	17587925	T,T	A,A	1,1	-inf,inf	inf,inf	0.0805369,2.11529	0.000337699	0.000592764
3	chr19:16741565:C:T	16741565	NA,T	NA,C	NA,1	NA,-inf	NA,inf	NA,0.879054	0.000337567	0.00059613
3	chr19:17235971:G:A	17235971	NA,A	NA,G	NA,1	NA,inf	NA,inf	NA,0.794228	0.000336655	0.000594644
3	chr19:17122614:T:G	17122614	NA,G	NA,T	NA,1	NA,-inf	NA,inf	NA,0.909665	0.000336131	0.000594776
3	chr19:17012427:G:A	17012427	A,NA	G,NA	1,NA	-inf,NA	inf,NA	1.23576,NA	0.000335525	0.000603223
3	chr19:16668666:T:C	16668666	NA,C	NA,T	NA,1	NA,inf	NA,inf	NA,0.824587	0.000334969	0.000594698
3	chr19:17619328:G:A	17619328	NA,A	NA,G	NA,1	NA,-inf	NA,inf	NA,0.912559	0.000334938	0.000589023
3	chr19:17513305:G:A	17513305	NA,A	NA,G	NA,1	NA,inf	NA,inf	NA,0.820958	0.000334259	0.000595236
3	chr19:17236900:C:A	17236900	A,A	C,C	1,1	inf,-inf	inf,inf	1.24026,0.224238	0.000334149	0.000559286
3	chr19:17450041:AT:A	17450041	A,A	AT,AT	1,1	inf,inf	inf,inf	1.08844,0.925344	0.000333169	0.000575884
3	chr19:17046798:C:T	17046798	T,NA	C,NA	1,NA	inf,NA	inf,NA	0.052738,NA	0.000330702	0.000601377
3	chr19:16707466:T:C	16707466	NA,C	NA,T	NA,1	NA,-inf	NA,inf	NA,0.934457	0.000330494	0.000584811
3	chr19:17466847:G:A	17466847	NA,A	NA,G	NA,1	NA,-inf	NA,inf	NA,0.894062	0.000330289	0.000586648
3	chr19:16940624:A:C	16940624	C,C	A,A	1,1	inf,inf	inf,inf	1.56503,0.576894	0.000330054	0.000591046
3	chr19:17357281:G:A	17357281	A,A	G,G	1,1	-inf,-inf	inf,inf	0.904291,1.2724	0.000328565	0.000589076
3	chr19:17095283:A:G	17095283	NA,G	NA,A	NA,1	NA,inf	NA,inf	NA,0.778213	0.000328505	0.000578273
3	chr19:17135651:G:A	17135651	A,NA	G,NA	1,NA	inf,NA	inf,NA	1.07322,NA	0.000328332	0.000596588
3	chr19:17398250:C:T	17398250	T,NA	C,NA	1,NA	-inf,NA	inf,NA	1.0793,NA	0.00032777	0.000590483
3	chr19:16950006:T:C	16950006	NA,C	NA,T	NA,1	NA,-inf	NA,inf	NA,0.863208	0.000327366	0.000581338
3	chr19:17357574:A:G	17357574	G,G	A,A	1,1	inf,-inf	inf,inf	1.49902,0.501949	0.00032712	0.000604392
3	chr19:17013252:T:C	17013252	NA,C	NA,T	NA,1	NA,inf	NA,inf	NA,0.757191	0.000326193	0.000572214
3	chr19:17415614:C:T	17415614	NA,T	NA,C	NA,1	NA,-inf	NA,inf	NA,0.927734	0.00032521	0.000574816
3	chr19:17040534:T:C	17040534	C,NA	T,NA	1,NA	inf,NA	inf,NA	0.0551552,NA	0.000324342	0.000589662
3	chr19:17515523:A:G	17515523	NA,G	NA,A	NA,1	NA,inf	NA,inf	NA,0.801389	0.000324056	0.000576921
3	chr19:17501914:C:A	17501914	A,NA	C,NA	1,NA	inf,NA	inf,NA	0.930069,NA	0.000323576	0.00057227
3	chr19:17514300:T:C	17514300	NA,C	NA,T	NA,1	NA,inf	NA,inf	NA,0.799695	0.000323194	0.000575385
3	chr19:16646356:G:A	16646356	NA,A	NA,G	NA,1	NA,inf	NA,inf	NA,0.802439	0.000323148	0.000573702
3	chr19:17555550:C:G	17555550	NA,G	NA,C	NA,1	NA,-inf	NA,inf	NA,0.850642	0.000323039	0.000573169
3	chr19:17090095:T:C	17090095	C,C	T,T	1,1	-inf,-inf	inf,inf	1.57541,0.649777	0.000322929	0.000583658
3	chr19:17514584:C:T	17514584	NA,T	NA,C	NA,1	NA,inf	NA,inf	NA,0.798532	0.00032258	0.00057429
3	chr19:17450863:A:G	17450863	NA,G	NA,A	NA,1	NA,-inf	NA,inf	NA,0.856114	0.000321882	0.000571187
3	chr19:17150637:G:A	17150637	NA,A	NA,G	NA,1	NA,inf	NA,inf	NA,0.989119	0.000321813	0.000568664
3	chr19:17514929:GGC:G	17514929	NA,G	NA,GGC	NA,1	NA,inf	NA,inf	NA,0.79702	0.00032178	0.000572863
3	chr19:17469417:A:T	17469417	NA,T	NA,A	NA,1	NA,-inf	NA,inf	NA,0.818982	0.000320907	0.000570017
3	chr19:17520523:C:G	17520523	NA,G	NA,C	NA,1	NA,inf	NA,inf	NA,0.816387	0.000320503	0.00057011
3	chr19:16866765:T:G	16866765	NA,G	NA,T	NA,1	NA,inf	NA,inf	NA,0.793605	0.000320248	0.000566551
3	chr19:17541752:C:T	17541752	NA,T	NA,C	NA,1	NA,-inf	NA,inf	NA,0.923689	0.00031987	0.000562989
3	chr19:17113716:C:T	17113716	T,NA	C,NA	1,NA	-inf,NA	inf,NA	1.45491,NA	0.000319681	0.00058037
3	chr19:17447137:G:A	17447137	NA,A	NA,G	NA,1	NA,-inf	NA,inf	NA,0.833564	0.00031593	0.000560025
3	chr19:16800060:C:G	16800060	NA,G	NA,C	NA,1	NA,-inf	NA,inf	NA,0.868471	0.000315454	0.000559098
3	chr19:17004358:G:A	17004358	A,NA	G,NA	1,NA	inf,NA	inf,NA	0.880534,NA	0.000312542	0.000547218
3	chr19:17028822:A:C	17028822	NA,C	NA,A	NA,1	NA,-inf	NA,inf	NA,0.786848	0.000311386	0.000537217
3	chr19:16921450:C:T	16921450	T,T	C,C	1,1	inf,-inf	inf,inf	1.71777,0.00912934	0.000311257	0.000561891
3	chr19:17040105:G:C	17040105	C,C	G,G	1,1	-inf,-inf	inf,inf	1.75823,0.598313	0.000310656	0.000530294
3	chr19:17129961:G:A	17129961	A,A	G,G	1,1	inf,inf	inf,inf	5.69049,1.42165	0.000309186	0.00380668
3	chr19:17386965:C:T	17386965	NA,T	NA,C	NA,1	NA,inf	NA,inf	NA,0.752988	0.000308655	0.000546221
3	chr19:17518358:C:G	17518358	G,G	C,C	1,1	inf,-inf	inf,inf	1.67339,0.0154758	0.000307524	0.000557355
3	chr19:17241277:T:C	17241277	NA,C	NA,T	NA,1	NA,inf	NA,inf	NA,0.754455	0.000307464	0.000543674
3	chr19:16672590:AGGCGCAT:A	16672590	NA,A	NA,AGGCGCAT	NA,1	NA,inf	NA,inf	NA,0.770448	0.000306299	0.000543961
3	chr19:17453346:A:G	17453346	NA,G	NA,A	NA,1	NA,-inf	NA,inf	NA,0.815895	0.000305774	0.000542213
3	chr19:16717727:G:A	16717727	NA,A	NA,G	NA,1	NA,-inf	NA,inf	NA,0.848187	0.000305567	0.00054065
3	chr19:16787093:G:A	16787093	NA,A	NA,G	NA,1	NA,-inf	NA,inf	NA,0.816951	0.000305359	0.000539217
3	chr19:17474332:T:C	17474332	C,NA	T,NA	1,NA	-inf,NA	inf,NA	1.07929,NA	0.000305146	0.000550495
3	chr19:17410386:GTCTCAAACTCCTAGGCTCCAAAGA:G	17410386	NA,G	NA,GTCTCAAACTCCTAGGCTCCAAAGA	NA,1	NA,-inf	NA,inf	NA,0.793375	0.000303944	0.000534905
3	chr19:17228303:G:A	17228303	A,A	G,G	1,1	inf,inf	inf,inf	0.470449,1.68858	0.0003039	0.000547496
3	chr19:17361389:C:T	17361389	NA,T	NA,C	NA,1	NA,-inf	NA,inf	NA,0.800437	0.000302809	0.000536815
3	chr19:17516324:C:T	17516324	NA,T	NA,C	NA,1	NA,inf	NA,inf	NA,0.767847	0.000302604	0.000536193
3	chr19:17121699:G:A	17121699	A,A	G,G	1,1	-inf,-inf	inf,inf	1.67185,0.2148	0.000302498	0.000471002
3	chr19:17220486:G:A	17220486	NA,A	NA,G	NA,1	NA,-inf	NA,inf	NA,0.855062	0.000301956	0.00053743
3	chr19:17091936:A:T	17091936	T,T	A,A	1,1	inf,inf	inf,inf	1.13817,2.29541	0.000301954	0.000760611
3	chr19:17392474:G:A	17392474	NA,A	NA,G	NA,1	NA,-inf	NA,inf	NA,0.791292	0.000301825	0.000534996
3	chr19:17542079:G:A	17542079	NA,A	NA,G	NA,1	NA,-inf	NA,inf	NA,0.880137	0.000299206	0.000526584
3	chr19:17272975:G:A	17272975	NA,A	NA,G	NA,1	NA,inf	NA,inf	NA,0.728143	0.000298561	0.000529015
3	chr19:17113338:G:A	17113338	NA,A	NA,G	NA,1	NA,inf	NA,inf	NA,0.720648	0.000298518	0.000525731
3	chr19:17269170:A:G	17269170	NA,G	NA,A	NA,1	NA,inf	NA,inf	NA,0.725799	0.000297421	0.000526996
3	chr19:17265981:G:A	17265981	NA,A	NA,G	NA,1	NA,inf	NA,inf	NA,0.725032	0.000297048	0.000526334
3	chr19:16665020:C:T	16665020	NA,T	NA,C	NA,1	NA,inf	NA,inf	NA,0.750296	0.000296671	0.000526706
3	chr19:16817835:A:C	16817835	NA,C	NA,A	NA,1	NA,inf	NA,inf	NA,0.747057	0.000296253	0.000524656
3	chr19:16791954:T:C	16791954	NA,C	NA,T	NA,1	NA,-inf	NA,inf	NA,0.796806	0.000295454	0.000522086
3	chr19:17374978:C:A	17374978	NA,A	NA,C	NA,1	NA,-inf	NA,inf	NA,0.801289	0.000294497	0.000521021
3	chr19:16790794:G:T	16790794	NA,T	NA,G	NA,1	NA,-inf	NA,inf	NA,0.79456	0.00029445	0.000520274
3	chr19:16689133:C:T	16689133	NA,T	NA,C	NA,1	NA,inf	NA,inf	NA,0.711548	0.000294413	0.000523274
3	chr19:17617481:A:C	17617481	NA,C	NA,A	NA,1	NA,-inf	NA,inf	NA,0.794431	0.000293159	0.000520629
3	chr19:16792360:G:A	16792360	NA,A	NA,G	NA,1	NA,-inf	NA,inf	NA,0.790515	0.000292591	0.000517
3	chr19:16717948:A:G	16717948	NA,G	NA,A	NA,1	NA,-inf	NA,inf	NA,0.814209	0.000292112	0.000518919
3	chr19:17598016:T:G	17598016	NA,G	NA,T	NA,1	NA,-inf	NA,inf	NA,0.802521	0.000292077	0.000517266
3	chr19:17517543:T:C	17517543	C,C	T,T	1,1	inf,-inf	inf,inf	1.56306,0.275635	0.000292015	0.000528218
3	chr19:17209573:G:A	17209573	NA,A	NA,G	NA,1	NA,inf	NA,inf	NA,0.704278	0.000291634	0.00051313
3	chr19:17612870:C:A	17612870	A,A	C,C	1,1	inf,-inf	inf,inf	0.481443,1.48075	0.00029105	0.000504391
3	chr19:17424321:A:C	17424321	NA,C	NA,A	NA,1	NA,-inf	NA,inf	NA,0.801433	0.000289789	0.000513884
3	chr19:16793975:T:C	16793975	NA,C	NA,T	NA,1	NA,-inf	NA,inf	NA,0.782637	0.000288936	0.000510466
3	chr19:17639263:G:A	17639263	NA,A	NA,G	NA,1	NA,inf	NA,inf	NA,0.718464	0.00028891	0.000511335
3	chr19:17121046:G:A	17121046	NA,A	NA,G	NA,1	NA,-inf	NA,inf	NA,0.804594	0.00028874	0.000512643
3	chr19:17407483:C:T	17407483	NA,T	NA,C	NA,1	NA,-inf	NA,inf	NA,0.721114	0.000287253	0.000514156
3	chr19:17522698:C:T	17522698	NA,T	NA,C	NA,1	NA,inf	NA,inf	NA,0.748396	0.000286647	0.00050975
3	chr19:16694522:G:A	16694522	NA,A	NA,G	NA,1	NA,inf	NA,inf	NA,0.718331	0.00028635	0.000508394
3	chr19:17400483:G:A	17400483	A,NA	G,NA	1,NA	inf,NA	inf,NA	1.22705,NA	0.000285956	0.000530696
3	chr19:17584463:G:A	17584463	NA,A	NA,G	NA,1	NA,-inf	NA,inf	NA,0.769276	0.00028578	0.00050619
3	chr19:17627437:C:T	17627437	NA,T	NA,C	NA,1	NA,inf	NA,inf	NA,0.70895	0.000285685	0.000505446
3	chr19:16647844:ACAAAT:A	16647844	NA,A	NA,ACAAAT	NA,1	NA,inf	NA,inf	NA,0.724454	0.000284549	0.000505213
3	chr19:17248206:T:C	17248206	NA,C	NA,T	NA,1	NA,inf	NA,inf	NA,0.685256	0.000284374	0.000509477
3	chr19:16658635:T:C	16658635	NA,C	NA,T	NA,1	NA,inf	NA,inf	NA,0.723545	0.000284137	0.00050448
3	chr19:16662846:A:C	16662846	NA,C	NA,A	NA,1	NA,inf	NA,inf	NA,0.722741	0.000283786	0.000503839
3	chr19:16641430:C:G	16641430	NA,G	NA,C	NA,1	NA,inf	NA,inf	NA,0.722455	0.00028364	0.000503603
3	chr19:16938420:G:C	16938420	NA,C	NA,G	NA,1	NA,inf	NA,inf	NA,0.667585	0.000283516	0.000507018
3	chr19:17571453:T:A	17571453	NA,A	NA,T	NA,1	NA,-inf	NA,inf	NA,0.769402	0.000283166	0.000501172
3	chr19:16810774:T:C	16810774	C,NA	T,NA	1,NA	-inf,NA	inf,NA	1.06173,NA	0.000283059	0.000505821
3	chr19:16971589:G:A	16971589	NA,A	NA,G	NA,1	NA,-inf	NA,inf	NA,0.768276	0.000282308	0.00050076
3	chr19:17539416:G:C	17539416	NA,C	NA,G	NA,1	NA,-inf	NA,inf	NA,0.840317	0.000282267	0.000497111
3	chr19:17517778:A:G	17517778	G,G	A,A	1,1	inf,-inf	inf,inf	1.55658,0.261622	0.000282114	0.000510488
3	chr19:16716075:A:G	16716075	G,G	A,A	1,1	inf,-inf	inf,inf	1.92852,0.251175	0.000282085	0.0005273
3	chr19:16717201:C:T	16717201	NA,T	NA,C	NA,1	NA,-inf	NA,inf	NA,0.79637	0.000282049	0.000499193
3	chr19:17240631:G:A	17240631	NA,A	NA,G	NA,1	NA,inf	NA,inf	NA,0.699406	0.000279576	0.000497044
3	chr19:17156061:ACTC:A	17156061	NA,A	NA,ACTC	NA,1	NA,inf	NA,inf	NA,0.701847	0.00027742	0.000491215
3	chr19:17128263:C:T	17128263	T,T	C,C	1,1	-inf,-inf	inf,inf	1.62944,0.22794	0.000276912	0.000431559
3	chr19:17543987:G:A	17543987	NA,A	NA,G	NA,1	NA,-inf	NA,inf	NA,0.828293	0.000275956	0.000485824
3	chr19:16823418:C:T	16823418	NA,T	NA,C	NA,1	NA,inf	NA,inf	NA,0.702151	0.00027594	0.000488839
3	chr19:16956989:T:A	16956989	A,NA	T,NA	1,NA	inf,NA	inf,NA	0.796714,NA	0.000275693	0.000481067
3	chr19:17376659:A:G	17376659	NA,G	NA,A	NA,1	NA,-inf	NA,inf	NA,0.734828	0.000275456	0.000485095
3	chr19:17156169:G:A	17156169	NA,A	NA,G	NA,1	NA,inf	NA,inf	NA,0.697418	0.000275312	0.000487495
3	chr19:17163542:A:AT	17163542	NA,AT	NA,A	NA,1	NA,inf	NA,inf	NA,0.696529	0.000274928	0.000486817
3	chr19:17155473:G:A	17155473	NA,A	NA,G	NA,1	NA,inf	NA,inf	NA,0.69579	0.000274602	0.000486239
3	chr19:17443289:T:A	17443289	A,A	T,T	1,1	inf,inf	inf,inf	0.649314,1.31515	0.000274593	0.000474871
3	chr19:17275224:A:T	17275224	NA,T	NA,A	NA,1	NA,-inf	NA,inf	NA,0.751207	0.000274368	0.000486765
3	chr19:17155950:G:A	17155950	NA,A	NA,G	NA,1	NA,inf	NA,inf	NA,0.695128	0.000274341	0.000485786
3	chr19:17164597:G:T	17164597	NA,T	NA,G	NA,1	NA,inf	NA,inf	NA,0.694649	0.000274101	0.000485355
3	chr19:17389104:T:C	17389104	NA,C	NA,T	NA,1	NA,-inf	NA,inf	NA,0.729545	0.000273948	0.000482247
3	chr19:16951974:C:T	16951974	NA,T	NA,C	NA,1	NA,-inf	NA,inf	NA,0.764189	0.000273902	0.000486691
3	chr19:17398809:A:G	17398809	NA,G	NA,A	NA,1	NA,inf	NA,inf	NA,0.679575	0.00027381	0.000484278
3	chr19:16787626:G:A	16787626	NA,A	NA,G	NA,1	NA,-inf	NA,inf	NA,0.747363	0.000273736	0.000483833
3	chr19:17156394:G:A	17156394	NA,A	NA,G	NA,1	NA,inf	NA,inf	NA,0.693794	0.000273727	0.000484693
3	chr19:17519652:G:A	17519652	A,A	G,G	1,1	inf,-inf	inf,inf	1.57457,0.153183	0.000273691	0.000495571
3	chr19:16827837:A:G	16827837	NA,G	NA,A	NA,1	NA,-inf	NA,inf	NA,0.810682	0.00027358	0.000485605
3	chr19:17356405:G:A	17356405	A,A	G,G	1,1	inf,inf	inf,inf	0.378365,1.35502	0.000273485	0.000474799
3	chr19:17155591:A:G	17155591	NA,G	NA,A	NA,1	NA,inf	NA,inf	NA,0.69094	0.000272472	0.00048248
3	chr19:17401867:TAA:T	17401867	NA,T	NA,TAA	NA,1	NA,inf	NA,inf	NA,0.675322	0.000272288	0.000481552
3	chr19:17349584:T:C	17349584	NA,C	NA,T	NA,1	NA,inf	NA,inf	NA,0.662225	0.000271669	0.000479897
3	chr19:17386705:C:A	17386705	A,NA	C,NA	1,NA	inf,NA	inf,NA	0.762036,NA	0.000271626	0.000474882
3	chr19:17183552:C:T	17183552	T,T	C,C	1,1	inf,-inf	inf,inf	1.35308,1.24362	0.000270677	0.000478274
3	chr19:17123651:C:T	17123651	NA,T	NA,C	NA,1	NA,-inf	NA,inf	NA,0.752378	0.000270032	0.000479674
3	chr19:17636691:C:A	17636691	NA,A	NA,C	NA,1	NA,-inf	NA,inf	NA,0.73268	0.000270006	0.000478595
3	chr19:17163895:G:A	17163895	NA,A	NA,G	NA,1	NA,inf	NA,inf	NA,0.684518	0.000269773	0.000477756
3	chr19:17235262:C:T	17235262	NA,T	NA,C	NA,1	NA,inf	NA,inf	NA,0.686854	0.000269366	0.000479031
3	chr19:17115307:C:T	17115307	T,T	C,C	1,1	inf,-inf	inf,inf	1.4522,0.078008	0.000269218	0.000495899
3	chr19:16860631:C:T	16860631	NA,T	NA,C	NA,1	NA,-inf	NA,inf	NA,0.770303	0.000268812	0.00047522
3	chr19:17356941:G:A	17356941	A,A	G,G	1,1	inf,inf	inf,inf	0.427246,1.3263	0.000268812	0.000465836
3	chr19:17159030:T:C	17159030	C,C	T,T	1,1	inf,inf	inf,inf	1.36764,1.85767	0.000268434	0.000490704
3	chr19:17135927:A:T	17135927	T,T	A,A	1,1	inf,inf	inf,inf	6.07037,1.07973	0.000267931	0.00451516
3	chr19:17135369:C:A	17135369	NA,A	NA,C	NA,1	NA,-inf	NA,inf	NA,0.786003	0.00026773	0.000478136
3	chr19:17155977:G:A	17155977	NA,A	NA,G	NA,1	NA,inf	NA,inf	NA,0.678844	0.00026737	0.000473448
3	chr19:17030435:T:C	17030435	C,C	T,T	1,1	inf,inf	inf,inf	0.132385,2.13856	0.000267009	0.000469622
3	chr19:17489840:A:G	17489840	NA,G	NA,A	NA,1	NA,-inf	NA,inf	NA,0.754142	0.000266463	0.000472418
3	chr19:17263213:T:C	17263213	NA,C	NA,T	NA,1	NA,-inf	NA,inf	NA,0.724644	0.000266437	0.000472322
3	chr19:16697901:G:T	16697901	NA,T	NA,G	NA,1	NA,inf	NA,inf	NA,0.685022	0.000266316	0.000472465
3	chr19:17068810:T:G	17068810	NA,G	NA,T	NA,1	NA,inf	NA,inf	NA,0.643688	0.000265382	0.000466935
3	chr19:17412219:T:A	17412219	A,NA	T,NA	1,NA	inf,NA	inf,NA	1.00661,NA	0.000263541	0.000464181
3	chr19:17104838:G:T	17104838	T,T	G,G	1,1	inf,inf	inf,inf	0.509506,2.10352	0.000263406	0.000460832
3	chr19:17467265:A:G	17467265	NA,G	NA,A	NA,1	NA,inf	NA,inf	NA,0.654827	0.000262894	0.000465624
3	chr19:17115787:C:T	17115787	T,T	C,C	1,1	inf,-inf	inf,inf	1.44798,0.0255174	0.000262121	0.000484874
3	chr19:16822724:C:T	16822724	NA,T	NA,C	NA,1	NA,inf	NA,inf	NA,0.669489	0.000261912	0.000463831
3	chr19:17514543:G:T	17514543	NA,T	NA,G	NA,1	NA,inf	NA,inf	NA,0.659408	0.000260968	0.000465599
3	chr19:17011222:A:C	17011222	C,NA	A,NA	1,NA	-inf,NA	inf,NA	0.41273,NA	0.000260689	0.000456568
3	chr19:17016377:G:C	17016377	NA,C	NA,G	NA,1	NA,-inf	NA,inf	NA,0.740993	0.000260309	0.000463449
3	chr19:16674964:C:T	16674964	NA,T	NA,C	NA,1	NA,-inf	NA,inf	NA,0.752738	0.000260264	0.000462229
3	chr19:17627707:G:T	17627707	NA,T	NA,G	NA,1	NA,inf	NA,inf	NA,0.634497	0.000259824	0.000464068
3	chr19:17166644:C:T	17166644	T,NA	C,NA	1,NA	inf,NA	inf,NA	1.76617,NA	0.000259446	0.000461542
3	chr19:16976468:C:T	16976468	NA,T	NA,C	NA,1	NA,inf	NA,inf	NA,0.72078	0.000258891	0.000481665
3	chr19:16764349:C:T	16764349	NA,T	NA,C	NA,1	NA,-inf	NA,inf	NA,0.697321	0.000258577	0.000459044
3	chr19:17202613:C:T	17202613	NA,T	NA,C	NA,1	NA,-inf	NA,inf	NA,0.759843	0.000258267	0.000461629
3	chr19:17373300:T:C	17373300	NA,C	NA,T	NA,1	NA,-inf	NA,inf	NA,0.681618	0.000257612	0.000455152
3	chr19:16999922:C:A	16999922	NA,A	NA,C	NA,1	NA,-inf	NA,inf	NA,0.707658	0.000257574	0.000457347
3	chr19:16677832:A:G	16677832	NA,G	NA,A	NA,1	NA,-inf	NA,inf	NA,0.744685	0.000257203	0.000456783
3	chr19:17077725:C:A	17077725	NA,A	NA,C	NA,1	NA,-inf	NA,inf	NA,0.710311	0.000257101	0.000457382
3	chr19:17595311:T:C	17595311	C,C	T,T	1,1	inf,inf	inf,inf	1.49195,0.246113	0.000256964	0.000449121
3	chr19:17406944:G:A	17406944	NA,A	NA,G	NA,1	NA,inf	NA,inf	NA,0.640869	0.000256919	0.000454574
3	chr19:17251614:G:A	17251614	NA,A	NA,G	NA,1	NA,inf	NA,inf	NA,0.642728	0.000256347	0.00046059
3	chr19:16710755:C:T	16710755	NA,T	NA,C	NA,1	NA,-inf	NA,inf	NA,0.773444	0.000256191	0.000454291
3	chr19:16931803:C:A	16931803	NA,A	NA,C	NA,1	NA,inf	NA,inf	NA,0.656601	0.000256101	0.000455316
3	chr19:17476301:T:C	17476301	NA,C	NA,T	NA,1	NA,-inf	NA,inf	NA,0.649107	0.000255712	0.000454495
3	chr19:17589297:G:A	17589297	NA,A	NA,G	NA,1	NA,-inf	NA,inf	NA,0.69496	0.000255381	0.000455229
3	chr19:17137103:C:T	17137103	NA,T	NA,C	NA,1	NA,inf	NA,inf	NA,0.611171	0.000255284	0.000449438
3	chr19:16727078:A:G	16727078	NA,G	NA,A	NA,1	NA,-inf	NA,inf	NA,0.687148	0.000254686	0.000448914
3	chr19:16698056:T:G	16698056	NA,G	NA,T	NA,1	NA,inf	NA,inf	NA,0.654617	0.000254291	0.000451584
3	chr19:17017001:G:C	17017001	NA,C	NA,G	NA,1	NA,-inf	NA,inf	NA,0.704003	0.000254269	0.000452031
3	chr19:16922935:C:T	16922935	T,T	C,C	1,1	-inf,inf	inf,inf	1.74009,0.149187	0.00025411	0.00045106
3	chr19:17108165:G:A	17108165	A,NA	G,NA	1,NA	inf,NA	inf,NA	0.198687,NA	0.00025381	0.000460146
3	chr19:17349375:C:T	17349375	NA,T	NA,C	NA,1	NA,inf	NA,inf	NA,0.629306	0.000253153	0.000448574
3	chr19:16821086:A:T	16821086	NA,T	NA,A	NA,1	NA,inf	NA,inf	NA,0.650261	0.000253127	0.000448652
3	chr19:16831155:C:T	16831155	NA,T	NA,C	NA,1	NA,-inf	NA,inf	NA,0.757729	0.00025247	0.000448164
3	chr19:17152452:AC:A	17152452	A,A	AC,AC	1,1	inf,inf	inf,inf	0.199283,1.78493	0.000252288	0.00042752
3	chr19:17126180:C:T	17126180	NA,T	NA,C	NA,1	NA,-inf	NA,inf	NA,0.743989	0.000252253	0.000450409
3	chr19:16645607:A:T	16645607	NA,T	NA,A	NA,1	NA,inf	NA,inf	NA,0.642667	0.000252198	0.000450025
3	chr19:17413986:G:T	17413986	NA,T	NA,G	NA,1	NA,-inf	NA,inf	NA,0.719116	0.00025208	0.000446248
3	chr19:17414219:C:T	17414219	NA,T	NA,C	NA,1	NA,-inf	NA,inf	NA,0.718345	0.000251759	0.000445683
3	chr19:17039749:C:A	17039749	A,NA	C,NA	1,NA	-inf,NA	inf,NA	1.07719,NA	0.00025113	0.000450182
3	chr19:17222041:G:A	17222041	NA,A	NA,G	NA,1	NA,inf	NA,inf	NA,0.638703	0.000251052	0.000444859
3	chr19:16900471:G:C	16900471	C,NA	G,NA	1,NA	-inf,NA	inf,NA	0.96205,NA	0.000250761	0.000449222
3	chr19:17405843:G:A	17405843	NA,A	NA,G	NA,1	NA,-inf	NA,inf	NA,0.715843	0.000250033	0.000442725
3	chr19:17407068:C:T	17407068	NA,T	NA,C	NA,1	NA,inf	NA,inf	NA,0.622982	0.000250021	0.000442278
3	chr19:17151210:A:G	17151210	G,G	A,A	1,1	-inf,inf	inf,inf	0.0634649,1.44101	0.000250006	0.000426309
3	chr19:17538651:A:G	17538651	NA,G	NA,A	NA,1	NA,inf	NA,inf	NA,0.622615	0.000249687	0.000441882
3	chr19:16977386:C:G	16977386	NA,G	NA,C	NA,1	NA,-inf	NA,inf	NA,0.690382	0.000249675	0.000444648
3	chr19:16730674:ACCACTGC:A	16730674	NA,A	NA,ACCACTGC	NA,1	NA,inf	NA,inf	NA,0.645378	0.000249075	0.000444984
3	chr19:16858132:C:G	16858132	NA,G	NA,C	NA,1	NA,-inf	NA,inf	NA,0.678667	0.000248477	0.000440267
3	chr19:17206851:C:T	17206851	NA,T	NA,C	NA,1	NA,-inf	NA,inf	NA,0.732738	0.000248231	0.000443603
3	chr19:17426463:C:A	17426463	NA,A	NA,C	NA,1	NA,inf	NA,inf	NA,0.628691	0.000247973	0.000440792
3	chr19:16925088:C:A	16925088	A,A	C,C	1,1	inf,-inf	inf,inf	1.51374,0.226451	0.000247401	0.000446125
3	chr19:17174941:T:A	17174941	NA,A	NA,T	NA,1	NA,inf	NA,inf	NA,0.748948	0.000247331	0.000443506
3	chr19:16858913:G:A	16858913	NA,A	NA,G	NA,1	NA,-inf	NA,inf	NA,0.675412	0.000247265	0.000438121
3	chr19:16893962:G:A	16893962	NA,A	NA,G	NA,1	NA,-inf	NA,inf	NA,0.653422	0.00024579	0.000436238
3	chr19:17464490:T:A	17464490	NA,A	NA,T	NA,1	NA,-inf	NA,inf	NA,0.705308	0.000245738	0.000436158
3	chr19:17548122:C:T	17548122	NA,T	NA,C	NA,1	NA,inf	NA,inf	NA,0.618128	0.00024551	0.000435058
3	chr19:16786325:T:C	16786325	NA,C	NA,T	NA,1	NA,inf	NA,inf	NA,0.617442	0.000245375	0.000436271
3	chr19:17209463:C:T	17209463	T,NA	C,NA	1,NA	inf,NA	inf,NA	0.526409,NA	0.000245293	0.000421423
3	chr19:17593843:G:A	17593843	NA,A	NA,G	NA,1	NA,inf	NA,inf	NA,0.616074	0.000245161	0.000435502
3	chr19:17235129:A:C	17235129	NA,C	NA,A	NA,1	NA,-inf	NA,inf	NA,0.673859	0.0002451	0.000434317
3	chr19:17281427:C:T	17281427	NA,T	NA,C	NA,1	NA,inf	NA,inf	NA,0.608535	0.000244912	0.000433261
3	chr19:16706777:A:C	16706777	C,C	A,A	1,1	-inf,-inf	inf,inf	1.34699,0.59949	0.000244624	0.000432118
3	chr19:16964888:G:A	16964888	NA,A	NA,G	NA,1	NA,-inf	NA,inf	NA,0.67494	0.000244613	0.000434304
3	chr19:16708957:C:T	16708957	NA,T	NA,C	NA,1	NA,-inf	NA,inf	NA,0.741136	0.000244601	0.000433064
3	chr19:17018431:T:C	17018431	NA,C	NA,T	NA,1	NA,-inf	NA,inf	NA,0.698095	0.000244524	0.000435398
3	chr19:17494999:G:T	17494999	NA,T	NA,G	NA,1	NA,inf	NA,inf	NA,0.599306	0.000244355	0.000435224
3	chr19:17185526:A:G	17185526	NA,G	NA,A	NA,1	NA,-inf	NA,inf	NA,0.703039	0.000244329	0.000432389
3	chr19:17210319:C:T	17210319	NA,T	NA,C	NA,1	NA,-inf	NA,inf	NA,0.701369	0.000244298	0.00043258
3	chr19:17060890:G:C	17060890	NA,C	NA,G	NA,1	NA,-inf	NA,inf	NA,0.685253	0.000244084	0.000434066
3	chr19:17537603:G:A	17537603	NA,A	NA,G	NA,1	NA,-inf	NA,inf	NA,0.686646	0.000243763	0.000432709
3	chr19:17493700:C:T	17493700	T,NA	C,NA	1,NA	inf,NA	inf,NA	0.823605,NA	0.000243763	0.000430286
3	chr19:17539356:G:A	17539356	NA,A	NA,G	NA,1	NA,-inf	NA,inf	NA,0.686193	0.000243602	0.000432422
3	chr19:16937739:G:A	16937739	NA,A	NA,G	NA,1	NA,-inf	NA,inf	NA,0.710081	0.000243482	0.000431565
3	chr19:17209129:T:A	17209129	NA,A	NA,T	NA,1	NA,-inf	NA,inf	NA,0.698638	0.000243318	0.000430849
3	chr19:17017230:C:G	17017230	NA,G	NA,C	NA,1	NA,-inf	NA,inf	NA,0.69512	0.000243227	0.000432974
3	chr19:17096885:T:C	17096885	C,NA	T,NA	1,NA	inf,NA	inf,NA	0.9712,NA	0.000242795	0.000432813
3	chr19:16710165:T:C	16710165	NA,C	NA,T	NA,1	NA,-inf	NA,inf	NA,0.73588	0.000242609	0.000429628
3	chr19:17397872:G:T	17397872	NA,T	NA,G	NA,1	NA,inf	NA,inf	NA,0.601629	0.000241857	0.000427916
3	chr19:16825945:C:T	16825945	T,NA	C,NA	1,NA	inf,NA	inf,NA	0.849458,NA	0.000241833	0.000427789
3	chr19:16790950:G:A	16790950	NA,A	NA,G	NA,1	NA,-inf	NA,inf	NA,0.653141	0.00024101	0.000428665
3	chr19:16736431:C:G	16736431	G,NA	C,NA	1,NA	inf,NA	inf,NA	0.897829,NA	0.000240879	0.000423497
3	chr19:16691589:G:A	16691589	NA,A	NA,G	NA,1	NA,inf	NA,inf	NA,0.618258	0.000240399	0.000426913
3	chr19:16888540:C:T	16888540	NA,T	NA,C	NA,1	NA,inf	NA,inf	NA,0.570736	0.000240266	0.000427268
3	chr19:16692476:T:C	16692476	NA,C	NA,T	NA,1	NA,inf	NA,inf	NA,0.616911	0.000239907	0.000426039
3	chr19:17514600:C:T	17514600	NA,T	NA,C	NA,1	NA,inf	NA,inf	NA,0.594881	0.000239608	0.000426513
3	chr19:17104571:G:A	17104571	A,A	G,G	1,1	inf,inf	inf,inf	0.506143,2.04665	0.000239461	0.000419047
3	chr19:17537857:A:G	17537857	NA,G	NA,A	NA,1	NA,inf	NA,inf	NA,0.594114	0.00023885	0.00042274
3	chr19:17472024:G:T	17472024	NA,T	NA,G	NA,1	NA,inf	NA,inf	NA,0.596138	0.000238837	0.000425811
3	chr19:17285524:G:A	17285524	NA,A	NA,G	NA,1	NA,-inf	NA,inf	NA,0.659678	0.000238563	0.000423303
3	chr19:17624974:G:A	17624974	NA,A	NA,G	NA,1	NA,inf	NA,inf	NA,0.57762	0.000238257	0.000425311
3	chr19:17261422:G:A	17261422	A,A	G,G	1,1	-inf,inf	inf,inf	0.643535,1.27647	0.00023739	0.000422724
3	chr19:16911761:G:A	16911761	NA,A	NA,G	NA,1	NA,inf	NA,inf	NA,0.579966	0.000236954	0.000420486
3	chr19:17009601:C:T	17009601	NA,T	NA,C	NA,1	NA,inf	NA,inf	NA,0.573376	0.000236948	0.000419615
3	chr19:17567171:G:A	17567171	A,NA	G,NA	1,NA	-inf,NA	inf,NA	0.977701,NA	0.000236462	0.000423909
3	chr19:16692510:G:A	16692510	NA,A	NA,G	NA,1	NA,inf	NA,inf	NA,0.606688	0.000236226	0.00041949
3	chr19:16986182:G:A	16986182	NA,A	NA,G	NA,1	NA,-inf	NA,inf	NA,0.651991	0.000236032	0.000420248
3	chr19:17444663:G:T	17444663	T,T	G,G	1,1	inf,inf	inf,inf	0.849384,0.960572	0.000235948	0.000407418
3	chr19:16879841:A:G	16879841	NA,G	NA,A	NA,1	NA,inf	NA,inf	NA,0.599424	0.000235923	0.0004174
3	chr19:16727681:G:T	16727681	NA,T	NA,G	NA,1	NA,-inf	NA,inf	NA,0.675746	0.000235629	0.000417858
3	chr19:17091870:C:T	17091870	T,NA	C,NA	1,NA	-inf,NA	inf,NA	1.31808,NA	0.000235092	0.000427744
3	chr19:16973388:G:A	16973388	NA,A	NA,G	NA,1	NA,-inf	NA,inf	NA,0.580886	0.000234912	0.000414612
3	chr19:16737054:T:G	16737054	NA,G	NA,T	NA,1	NA,-inf	NA,inf	NA,0.641524	0.000234837	0.000417758
3	chr19:16851217:CTG:C	16851217	NA,C	NA,CTG	NA,1	NA,inf	NA,inf	NA,0.583517	0.000234741	0.000417823
3	chr19:17408592:G:A	17408592	A,NA	G,NA	1,NA	-inf,NA	inf,NA	0.883746,NA	0.000234585	0.000421843
3	chr19:17595929:C:T	17595929	NA,T	NA,C	NA,1	NA,-inf	NA,inf	NA,0.660777	0.000234411	0.000414975
3	chr19:17449085:T:G	17449085	NA,G	NA,T	NA,1	NA,-inf	NA,inf	NA,0.615313	0.000233968	0.000416078
3	chr19:16854971:C:T	16854971	NA,T	NA,C	NA,1	NA,-inf	NA,inf	NA,0.627253	0.000233249	0.000410615
3	chr19:16860727:C:G	16860727	NA,G	NA,C	NA,1	NA,-inf	NA,inf	NA,0.63554	0.000233077	0.000413009
3	chr19:17595079:G:C	17595079	C,NA	G,NA	1,NA	inf,NA	inf,NA	0.791601,NA	0.000232871	0.00041447
3	chr19:16994866:C:A	16994866	NA,A	NA,C	NA,1	NA,-inf	NA,inf	NA,0.640292	0.000232776	0.000413333
3	chr19:17209529:C:G	17209529	NA,G	NA,C	NA,1	NA,-inf	NA,inf	NA,0.668681	0.00023228	0.000411555
3	chr19:17204971:G:A	17204971	NA,A	NA,G	NA,1	NA,-inf	NA,inf	NA,0.667918	0.000232012	0.000411085
3	chr19:17523982:G:A	17523982	NA,A	NA,G	NA,1	NA,inf	NA,inf	NA,0.559109	0.000231811	0.000412298
3	chr19:16789861:G:A	16789861	NA,A	NA,G	NA,1	NA,inf	NA,inf	NA,0.580264	0.000231641	0.00041184
3	chr19:17162943:C:T	17162943	T,T	C,C	1,1	-inf,-inf	inf,inf	1.47956,1.16332	0.000231075	0.000411335
3	chr19:17047653:A:G	17047653	NA,G	NA,A	NA,1	NA,-inf	NA,inf	NA,0.656376	0.000231068	0.000411862
3	chr19:17430073:T:G	17430073	NA,G	NA,T	NA,1	NA,-inf	NA,inf	NA,0.651903	0.000230655	0.000409694
3	chr19:17113545:C:G	17113545	G,NA	C,NA	1,NA	inf,NA	inf,NA	0.689945,NA	0.000230042	0.000400291
3	chr19:17109063:T:C	17109063	C,NA	T,NA	1,NA	-inf,NA	inf,NA	1.30527,NA	0.000229982	0.00041836
3	chr19:17161554:G:A	17161554	A,A	G,G	1,1	-inf,-inf	inf,inf	1.40716,1.21588	0.000229472	0.000408664
3	chr19:17209003:A:C	17209003	NA,C	NA,A	NA,1	NA,-inf	NA,inf	NA,0.661225	0.000229434	0.000406518
3	chr19:17622096:AAGAG:A	17622096	A,NA	AAGAG,NA	1,NA	inf,NA	inf,NA	0.892655,NA	0.000229383	0.00040841
3	chr19:16919984:C:T	16919984	NA,T	NA,C	NA,1	NA,inf	NA,inf	NA,0.56687	0.0002292	0.000406906
3	chr19:17594077:C:T	17594077	NA,T	NA,C	NA,1	NA,-inf	NA,inf	NA,0.639081	0.000228767	0.00040499
3	chr19:17606953:C:T	17606953	NA,T	NA,C	NA,1	NA,-inf	NA,inf	NA,0.625178	0.000228278	0.000405352
3	chr19:17008970:C:A	17008970	NA,A	NA,C	NA,1	NA,inf	NA,inf	NA,0.561487	0.000228042	0.000403773
3	chr19:17195456:C:T	17195456	NA,T	NA,C	NA,1	NA,inf	NA,inf	NA,0.575107	0.00022779	0.000403983
3	chr19:16900382:G:A	16900382	NA,A	NA,G	NA,1	NA,inf	NA,inf	NA,0.532638	0.000227216	0.000405261
3	chr19:17236967:T:C	17236967	NA,C	NA,T	NA,1	NA,inf	NA,inf	NA,0.548482	0.000226911	0.000400541
3	chr19:16993001:G:A	16993001	NA,A	NA,G	NA,1	NA,-inf	NA,inf	NA,0.621533	0.000226891	0.000402913
3	chr19:16804649:G:A	16804649	NA,A	NA,G	NA,1	NA,-inf	NA,inf	NA,0.617898	0.000226845	0.000400071
3	chr19:17158141:G:T	17158141	NA,T	NA,G	NA,1	NA,inf	NA,inf	NA,0.563847	0.000226597	0.000401151
3	chr19:17161414:C:T	17161414	NA,T	NA,C	NA,1	NA,inf	NA,inf	NA,0.563847	0.000226597	0.000401151
3	chr19:17181429:A:G	17181429	G,G	A,A	1,1	inf,-inf	inf,inf	1.84025,0.674905	0.000226543	0.00039686
3	chr19:17523719:A:G	17523719	NA,G	NA,A	NA,1	NA,-inf	NA,inf	NA,0.641894	0.000226459	0.000401688
3	chr19:17145984:TAGAG:T	17145984	NA,T	NA,TAGAG	NA,1	NA,-inf	NA,inf	NA,0.641469	0.000226336	0.00040117
3	chr19:17073108:A:G	17073108	NA,G	NA,A	NA,1	NA,inf	NA,inf	NA,0.545963	0.00022615	0.00039886
3	chr19:16855270:C:T	16855270	NA,T	NA,C	NA,1	NA,-inf	NA,inf	NA,0.614104	0.000226133	0.00040078
3	chr19:17468401:G:A	17468401	NA,A	NA,G	NA,1	NA,inf	NA,inf	NA,0.559062	0.000225666	0.000402158
3	chr19:17031058:T:C	17031058	NA,C	NA,T	NA,1	NA,inf	NA,inf	NA,0.477372	0.000225511	0.000394121
3	chr19:17161149:G:C	17161149	NA,C	NA,G	NA,1	NA,-inf	NA,inf	NA,0.612518	0.000225392	0.000400937
3	chr19:17469657:G:C	17469657	C,NA	G,NA	1,NA	-inf,NA	inf,NA	0.807692,NA	0.00022532	0.000402876
3	chr19:17109922:A:G	17109922	G,NA	A,NA	1,NA	-inf,NA	inf,NA	1.28947,NA	0.000225253	0.000409662
3	chr19:17278374:TC:T	17278374	T,NA	TC,NA	1,NA	-inf,NA	inf,NA	1.00204,NA	0.00022505	0.000399714
3	chr19:17200621:C:T	17200621	NA,T	NA,C	NA,1	NA,-inf	NA,inf	NA,0.645405	0.000224897	0.0003982
3	chr19:17061564:T:C	17061564	NA,C	NA,T	NA,1	NA,-inf	NA,inf	NA,0.639932	0.000224513	0.000400346
3	chr19:17429495:C:G	17429495	G,NA	C,NA	1,NA	-inf,NA	inf,NA	0.660799,NA	0.0002243	0.000401429
3	chr19:16883377:C:T	16883377	T,NA	C,NA	1,NA	inf,NA	inf,NA	0.760411,NA	0.000224259	0.000398256
3	chr19:16815636:C:T	16815636	NA,T	NA,C	NA,1	NA,-inf	NA,inf	NA,0.610677	0.000224086	0.000396509
3	chr19:17097635:G:A	17097635	A,A	G,G	1,1	inf,inf	inf,inf	0.271211,1.86324	0.000223971	0.000386673
3	chr19:17136282:A:G	17136282	NA,G	NA,A	NA,1	NA,inf	NA,inf	NA,0.528683	0.000223729	0.000394178
3	chr19:17400354:C:T	17400354	NA,T	NA,C	NA,1	NA,inf	NA,inf	NA,0.549813	0.000223598	0.000395731
3	chr19:16919948:G:A	16919948	NA,A	NA,G	NA,1	NA,-inf	NA,inf	NA,0.597383	0.000223556	0.000397281
3	chr19:17071575:C:T	17071575	NA,T	NA,C	NA,1	NA,-inf	NA,inf	NA,0.626479	0.000223551	0.000399036
3	chr19:17138065:T:C	17138065	NA,C	NA,T	NA,1	NA,inf	NA,inf	NA,0.557797	0.000223063	0.00039711
3	chr19:17632597:C:CTG	17632597	CTG,CTG	C,C	1,1	-inf,-inf	inf,inf	1.4405,0.551306	0.000222989	0.00040893
3	chr19:16697462:T:G	16697462	NA,G	NA,T	NA,1	NA,inf	NA,inf	NA,0.568677	0.00022296	0.000395962
3	chr19:16783494:C:T	16783494	NA,T	NA,C	NA,1	NA,inf	NA,inf	NA,0.561106	0.000222911	0.000396703
3	chr19:17508064:C:T	17508064	NA,T	NA,C	NA,1	NA,-inf	NA,inf	NA,0.632894	0.000222886	0.000396065
3	chr19:16967818:T:A	16967818	NA,A	NA,T	NA,1	NA,-inf	NA,inf	NA,0.613506	0.000222848	0.000395771
3	chr19:17187095:A:G	17187095	G,G	A,A	1,1	inf,-inf	inf,inf	1.63922,0.866255	0.000222673	0.000392747
3	chr19:17512670:T:G	17512670	NA,G	NA,T	NA,1	NA,-inf	NA,inf	NA,0.604563	0.00022255	0.000389983
3	chr19:17158700:C:T	17158700	T,T	C,C	1,1	-inf,inf	inf,inf	2.00104,0.501981	0.000222409	0.000369707
3	chr19:17083727:G:A	17083727	A,A	G,G	1,1	inf,inf	inf,inf	0.00936146,1.54111	0.000222363	0.000399875
3	chr19:17458564:C:A	17458564	NA,A	NA,C	NA,1	NA,-inf	NA,inf	NA,0.616476	0.000222195	0.000394246
3	chr19:16878936:G:A	16878936	NA,A	NA,G	NA,1	NA,-inf	NA,inf	NA,0.594483	0.000222129	0.000393944
3	chr19:17374184:C:T	17374184	NA,T	NA,C	NA,1	NA,inf	NA,inf	NA,0.539632	0.000221817	0.000394454
3	chr19:17200916:A:G	17200916	NA,G	NA,A	NA,1	NA,-inf	NA,inf	NA,0.652821	0.00022179	0.000396032
3	chr19:16714090:C:T	16714090	NA,T	NA,C	NA,1	NA,-inf	NA,inf	NA,0.573513	0.000221586	0.000388375
3	chr19:17533625:C:T	17533625	NA,T	NA,C	NA,1	NA,-inf	NA,inf	NA,0.668313	0.000221422	0.000390313
3	chr19:17499976:C:T	17499976	T,NA	C,NA	1,NA	inf,NA	inf,NA	1.06924,NA	0.000221109	0.000389072
3	chr19:16938243:G:A	16938243	NA,A	NA,G	NA,1	NA,-inf	NA,inf	NA,0.592077	0.000221085	0.000391455
3	chr19:17499025:C:T	17499025	NA,T	NA,C	NA,1	NA,inf	NA,inf	NA,0.536813	0.000221068	0.000393837
3	chr19:17618584:A:G	17618584	NA,G	NA,A	NA,1	NA,-inf	NA,inf	NA,0.638886	0.00022105	0.000389451
3	chr19:17075999:C:A	17075999	NA,A	NA,C	NA,1	NA,-inf	NA,inf	NA,0.662029	0.000220968	0.000395984
3	chr19:16926029:G:A	16926029	A,A	G,G	1,1	inf,-inf	inf,inf	1.53761,0.0107281	0.000220478	0.000397417
3	chr19:17003852:C:T	17003852	NA,T	NA,C	NA,1	NA,inf	NA,inf	NA,0.531751	0.000220457	0.000399873
3	chr19:17349749:A:G	17349749	NA,G	NA,A	NA,1	NA,inf	NA,inf	NA,0.537672	0.000220224	0.000390478
3	chr19:17615030:C:T	17615030	NA,T	NA,C	NA,1	NA,-inf	NA,inf	NA,0.635574	0.0002201	0.000387739
3	chr19:17037140:G:A	17037140	NA,A	NA,G	NA,1	NA,inf	NA,inf	NA,0.508119	0.000219999	0.000387932
3	chr19:17639741:G:A	17639741	NA,A	NA,G	NA,1	NA,inf	NA,inf	NA,0.519655	0.000219833	0.000390641
3	chr19:16977413:G:A	16977413	NA,A	NA,G	NA,1	NA,inf	NA,inf	NA,0.520387	0.000219554	0.000389037
3	chr19:17181205:C:T	17181205	T,T	C,C	1,1	inf,-inf	inf,inf	2.05538,0.365457	0.000219465	0.000383973
3	chr19:16771232:G:T	16771232	NA,T	NA,G	NA,1	NA,-inf	NA,inf	NA,0.583778	0.000219279	0.00038879
3	chr19:17472327:G:A	17472327	NA,A	NA,G	NA,1	NA,inf	NA,inf	NA,0.53783	0.000219195	0.000390422
3	chr19:17040588:T:C	17040588	C,NA	T,NA	1,NA	-inf,NA	inf,NA	1.03492,NA	0.000218952	0.000392728
3	chr19:17081005:A:G	17081005	NA,G	NA,A	NA,1	NA,-inf	NA,inf	NA,0.597078	0.000218426	0.000389283
3	chr19:16903932:A:C	16903932	NA,C	NA,A	NA,1	NA,-inf	NA,inf	NA,0.635186	0.000218364	0.000387018
3	chr19:17029986:G:A	17029986	NA,A	NA,G	NA,1	NA,-inf	NA,inf	NA,0.589001	0.000218028	0.00038737
3	chr19:17248421:C:G	17248421	NA,G	NA,C	NA,1	NA,-inf	NA,inf	NA,0.574157	0.000217323	0.000381872
3	chr19:17198628:G:A	17198628	A,A	G,G	1,1	inf,inf	inf,inf	0.780246,1.49235	0.000217301	0.000388987
3	chr19:17449430:T:G	17449430	NA,G	NA,T	NA,1	NA,-inf	NA,inf	NA,0.565046	0.000217229	0.000386427
3	chr19:16756155:A:T	16756155	NA,T	NA,A	NA,1	NA,inf	NA,inf	NA,0.526195	0.000216571	0.000383257
3	chr19:17203127:G:A	17203127	NA,A	NA,G	NA,1	NA,-inf	NA,inf	NA,0.598678	0.0002162	0.000384005
3	chr19:17494298:C:T	17494298	NA,T	NA,C	NA,1	NA,inf	NA,inf	NA,0.564664	0.00021604	0.000384012
3	chr19:16925015:A:C	16925015	NA,C	NA,A	NA,1	NA,inf	NA,inf	NA,0.530991	0.000215034	0.000381554
3	chr19:17462641:T:C	17462641	NA,C	NA,T	NA,1	NA,-inf	NA,inf	NA,0.612756	0.00021502	0.000381812
3	chr19:17594509:G:A	17594509	NA,A	NA,G	NA,1	NA,-inf	NA,inf	NA,0.599559	0.000214779	0.000380774
3	chr19:17385818:T:G	17385818	NA,G	NA,T	NA,1	NA,inf	NA,inf	NA,0.544886	0.000214466	0.000380934
3	chr19:16983607:A:C	16983607	NA,C	NA,A	NA,1	NA,inf	NA,inf	NA,0.50283	0.000214296	0.000379727
3	chr19:17203791:C:T	17203791	T,NA	C,NA	1,NA	inf,NA	inf,NA	0.46496,NA	0.000214263	0.000369069
3	chr19:16934769:T:C	16934769	NA,C	NA,T	NA,1	NA,inf	NA,inf	NA,0.50691	0.000213827	0.000379088
3	chr19:17359417:CTT:C	17359417	NA,C	NA,CTT	NA,1	NA,-inf	NA,inf	NA,0.590048	0.000213665	0.000377582
3	chr19:16772103:C:T	16772103	T,NA	C,NA	1,NA	inf,NA	inf,NA	0.747163,NA	0.000213649	0.00037887
3	chr19:17499810:A:T	17499810	NA,T	NA,A	NA,1	NA,inf	NA,inf	NA,0.51755	0.000213409	0.000378198
3	chr19:17631929:G:C	17631929	C,NA	G,NA	1,NA	inf,NA	inf,NA	0.725909,NA	0.000213396	0.000377264
3	chr19:16942595:G:A	16942595	NA,A	NA,G	NA,1	NA,inf	NA,inf	NA,0.512433	0.000213231	0.000378306
3	chr19:17551981:AG:A	17551981	NA,A	NA,AG	NA,1	NA,inf	NA,inf	NA,0.540021	0.000213028	0.00037758
3	chr19:16949385:T:C	16949385	NA,C	NA,T	NA,1	NA,inf	NA,inf	NA,0.526452	0.000212977	0.000378763
3	chr19:17380174:C:T	17380174	NA,T	NA,C	NA,1	NA,-inf	NA,inf	NA,0.567778	0.000212132	0.000376549
3	chr19:16643976:T:C	16643976	NA,C	NA,T	NA,1	NA,inf	NA,inf	NA,0.534508	0.000211757	0.000375919
3	chr19:17414964:G:A	17414964	NA,A	NA,G	NA,1	NA,inf	NA,inf	NA,0.513567	0.000211494	0.000374357
3	chr19:17475583:G:A	17475583	NA,A	NA,G	NA,1	NA,-inf	NA,inf	NA,0.531644	0.00021143	0.000375745
3	chr19:17458260:C:T	17458260	NA,T	NA,C	NA,1	NA,inf	NA,inf	NA,0.516115	0.000211118	0.000376332
3	chr19:16947864:T:A	16947864	NA,A	NA,T	NA,1	NA,-inf	NA,inf	NA,0.578129	0.000210987	0.000374581
3	chr19:17375618:A:G	17375618	G,G	A,A	1,1	inf,-inf	inf,inf	0.0561652,1.61342	0.000210868	0.000373618
3	chr19:16775035:C:A	16775035	NA,A	NA,C	NA,1	NA,-inf	NA,inf	NA,0.556679	0.000209956	0.000372385
3	chr19:16937687:C:A	16937687	NA,A	NA,C	NA,1	NA,-inf	NA,inf	NA,0.606241	0.000209855	0.000371926
3	chr19:17448267:T:C	17448267	NA,C	NA,T	NA,1	NA,-inf	NA,inf	NA,0.534349	0.000208756	0.000371274
3	chr19:16825135:T:C	16825135	NA,C	NA,T	NA,1	NA,inf	NA,inf	NA,0.520551	0.000208742	0.000369751
3	chr19:17526291:C:T	17526291	NA,T	NA,C	NA,1	NA,inf	NA,inf	NA,0.499531	0.000207996	0.000368528
3	chr19:17083800:G:A	17083800	A,NA	G,NA	1,NA	-inf,NA	inf,NA	1.07707,NA	0.000207946	0.000374674
3	chr19:17063956:G:A	17063956	NA,A	NA,G	NA,1	NA,inf	NA,inf	NA,0.486956	0.000207943	0.000367056
3	chr19:17582996:A:G	17582996	NA,G	NA,A	NA,1	NA,inf	NA,inf	NA,0.496903	0.000207709	0.000367788
3	chr19:17223379:C:A	17223379	NA,A	NA,C	NA,1	NA,-inf	NA,inf	NA,0.606342	0.000207592	0.00036986
3	chr19:16814030:T:C	16814030	NA,C	NA,T	NA,1	NA,inf	NA,inf	NA,0.490828	0.000207193	0.000370037
3	chr19:16910382:C:G	16910382	NA,G	NA,C	NA,1	NA,-inf	NA,inf	NA,0.554198	0.000207121	0.000367346
3	chr19:17289319:A:C	17289319	NA,C	NA,A	NA,1	NA,inf	NA,inf	NA,0.46487	0.000207109	0.000368751
3	chr19:16824341:T:C	16824341	NA,C	NA,T	NA,1	NA,inf	NA,inf	NA,0.514974	0.000207096	0.000366813
3	chr19:16935976:G:T	16935976	T,T	G,G	1,1	-inf,inf	inf,inf	1.62621,0.0827995	0.000207045	0.000368613
3	chr19:17357720:T:A	17357720	NA,A	NA,T	NA,1	NA,-inf	NA,inf	NA,0.576044	0.000206659	0.000366651
3	chr19:17216989:A:T	17216989	NA,T	NA,A	NA,1	NA,-inf	NA,inf	NA,0.591595	0.000206366	0.000367148
3	chr19:17367105:G:T	17367105	T,NA	G,NA	1,NA	inf,NA	inf,NA	0.596296,NA	0.000206208	0.000358841
3	chr19:16842020:G:C	16842020	C,NA	G,NA	1,NA	-inf,NA	inf,NA	0.76197,NA	0.000205976	0.000368338
3	chr19:17275563:T:G	17275563	NA,G	NA,T	NA,1	NA,-inf	NA,inf	NA,0.534598	0.000205942	0.000362047
3	chr19:16794049:A:G	16794049	G,G	A,A	1,1	inf,inf	inf,inf	1.08773,0.624589	0.00020593	0.000355442
3	chr19:17205327:C:T	17205327	NA,T	NA,C	NA,1	NA,-inf	NA,inf	NA,0.580765	0.000205731	0.000364549
3	chr19:16871581:T:C	16871581	NA,C	NA,T	NA,1	NA,-inf	NA,inf	NA,0.531611	0.000205254	0.000360949
3	chr19:17000462:T:C	17000462	C,NA	T,NA	1,NA	-inf,NA	inf,NA	0.927229,NA	0.000204925	0.000368549
3	chr19:17515349:C:T	17515349	T,T	C,C	1,1	inf,-inf	inf,inf	0.133051,1.49743	0.000204634	0.000364902
3	chr19:17184615:G:A	17184615	A,A	G,G	1,1	inf,-inf	inf,inf	1.59716,0.852909	0.000204598	0.000360938
3	chr19:16759072:C:G	16759072	G,G	C,C	1,1	inf,-inf	inf,inf	0.639529,1.24207	0.000203995	0.000358686
3	chr19:17623721:C:T	17623721	NA,T	NA,C	NA,1	NA,inf	NA,inf	NA,0.49479	0.00020386	0.000361417
3	chr19:17013070:A:G	17013070	NA,G	NA,A	NA,1	NA,-inf	NA,inf	NA,0.545339	0.000203853	0.000362863
3	chr19:16994385:C:G	16994385	G,G	C,C	1,1	inf,-inf	inf,inf	1.77993,0.507909	0.000203799	0.000369304
3	chr19:17000080:T:A	17000080	NA,A	NA,T	NA,1	NA,inf	NA,inf	NA,0.471286	0.000203217	0.000360097
3	chr19:16683248:A:G	16683248	NA,G	NA,A	NA,1	NA,-inf	NA,inf	NA,0.547272	0.000203085	0.000360687
3	chr19:16704712:A:G	16704712	G,NA	A,NA	1,NA	inf,NA	inf,NA	0.720753,NA	0.00020298	0.000358874
3	chr19:17316378:G:A	17316378	NA,A	NA,G	NA,1	NA,-inf	NA,inf	NA,0.575117	0.000202763	0.00036021
3	chr19:16651317:A:G	16651317	G,G	A,A	1,1	-inf,inf	inf,inf	1.07255,0.809901	0.000202753	0.0003611
3	chr19:17144458:G:A	17144458	NA,A	NA,G	NA,1	NA,-inf	NA,inf	NA,0.562878	0.000202597	0.000359056
3	chr19:17593947:G:A	17593947	NA,A	NA,G	NA,1	NA,-inf	NA,inf	NA,0.552797	0.000202405	0.000358484
3	chr19:17631382:G:A	17631382	NA,A	NA,G	NA,1	NA,-inf	NA,inf	NA,0.522283	0.00020204	0.00035856
3	chr19:17059438:A:G	17059438	G,G	A,A	1,1	inf,-inf	inf,inf	1.13853,1.23547	0.000201834	0.00035918
3	chr19:17159311:G:A	17159311	NA,A	NA,G	NA,1	NA,-inf	NA,inf	NA,0.556411	0.000201379	0.000358966
3	chr19:17352450:C:T	17352450	NA,T	NA,C	NA,1	NA,inf	NA,inf	NA,0.468754	0.000201215	0.000355879
3	chr19:16830060:A:G	16830060	NA,G	NA,A	NA,1	NA,inf	NA,inf	NA,0.492876	0.000201024	0.000356166
3	chr19:17482256:C:T	17482256	NA,T	NA,C	NA,1	NA,-inf	NA,inf	NA,0.545149	0.000201019	0.000354715
3	chr19:17157582:A:G	17157582	G,NA	A,NA	1,NA	inf,NA	inf,NA	0.0849488,NA	0.000200886	0.000347504
3	chr19:17437819:T:TG	17437819	NA,TG	NA,T	NA,1	NA,-inf	NA,inf	NA,0.534221	0.000200749	0.000355745
3	chr19:16793008:G:A	16793008	NA,A	NA,G	NA,1	NA,inf	NA,inf	NA,0.483755	0.000200727	0.000356771
3	chr19:16730461:C:T	16730461	NA,T	NA,C	NA,1	NA,inf	NA,inf	NA,0.49056	0.000200686	0.000356118
3	chr19:16785769:AAC:A	16785769	A,A	AAC,AAC	1,1	inf,-inf	inf,inf	0.069573,1.64373	0.000200578	0.000353964
3	chr19:17464002:A:G	17464002	G,G	A,A	1,1	inf,inf	inf,inf	1.146,0.606441	0.000200547	0.000347211
3	chr19:16982716:T:C	16982716	NA,C	NA,T	NA,1	NA,inf	NA,inf	NA,0.457073	0.000200201	0.000354804
3	chr19:17437499:A:G	17437499	NA,G	NA,A	NA,1	NA,-inf	NA,inf	NA,0.532154	0.000200142	0.000354679
3	chr19:17500119:G:A	17500119	NA,A	NA,G	NA,1	NA,inf	NA,inf	NA,0.478758	0.000200124	0.000356704
3	chr19:16786084:C:T	16786084	T,T	C,C	1,1	-inf,-inf	inf,inf	0.0146917,1.65862	0.000200046	0.000352888
3	chr19:16992246:G:A	16992246	NA,A	NA,G	NA,1	NA,inf	NA,inf	NA,0.457091	0.000199656	0.000353708
3	chr19:17535884:G:A	17535884	NA,A	NA,G	NA,1	NA,-inf	NA,inf	NA,0.593463	0.000199606	0.000351782
3	chr19:17104793:G:A	17104793	A,NA	G,NA	1,NA	-inf,NA	inf,NA	0.983151,NA	0.000199602	0.000352995
3	chr19:16976731:T:C	16976731	C,C	T,T	1,1	-inf,-inf	inf,inf	0.919301,1.27138	0.000199482	0.00036057
3	chr19:16705972:C:T	16705972	NA,T	NA,C	NA,1	NA,-inf	NA,inf	NA,0.534972	0.000199318	0.000354162
3	chr19:17575137:C:T	17575137	T,T	C,C	1,1	-inf,-inf	inf,inf	0.150161,1.43985	0.000199062	0.000349656
3	chr19:17078312:T:C	17078312	NA,C	NA,T	NA,1	NA,inf	NA,inf	NA,0.458138	0.000198924	0.000350801
3	chr19:17536703:T:C	17536703	NA,C	NA,T	NA,1	NA,-inf	NA,inf	NA,0.59143	0.000198847	0.00035041
3	chr19:17400550:C:T	17400550	NA,T	NA,C	NA,1	NA,-inf	NA,inf	NA,0.534965	0.000198669	0.000349818
3	chr19:16855578:G:A	16855578	NA,A	NA,G	NA,1	NA,-inf	NA,inf	NA,0.513808	0.00019865	0.000353124
3	chr19:17495061:C:A	17495061	NA,A	NA,C	NA,1	NA,inf	NA,inf	NA,0.473345	0.000198567	0.000353896
3	chr19:16940610:T:C	16940610	C,NA	T,NA	1,NA	-inf,NA	inf,NA	0.813639,NA	0.000198445	0.000354278
3	chr19:16737699:C:T	16737699	NA,T	NA,C	NA,1	NA,inf	NA,inf	NA,0.482716	0.000198392	0.000351872
3	chr19:17037775:C:T	17037775	NA,T	NA,C	NA,1	NA,-inf	NA,inf	NA,0.562088	0.000198268	0.000352472
3	chr19:17450489:A:C	17450489	NA,C	NA,A	NA,1	NA,inf	NA,inf	NA,0.479556	0.000197814	0.000351021
3	chr19:17496827:G:A	17496827	NA,A	NA,G	NA,1	NA,-inf	NA,inf	NA,0.497915	0.000197694	0.00035102
3	chr19:17602735:C:T	17602735	NA,T	NA,C	NA,1	NA,inf	NA,inf	NA,0.47325	0.000197679	0.000351336
3	chr19:17027962:G:A	17027962	A,A	G,G	1,1	-inf,-inf	inf,inf	1.17492,0.2145	0.00019765	0.000318841
3	chr19:17585474:C:G	17585474	G,G	C,C	1,1	inf,inf	inf,inf	0.880968,0.83218	0.000197604	0.000340304
3	chr19:17569519:C:A	17569519	A,NA	C,NA	1,NA	-inf,NA	inf,NA	0.759564,NA	0.000197394	0.000352682
3	chr19:17253755:G:A	17253755	NA,A	NA,G	NA,1	NA,inf	NA,inf	NA,0.455794	0.000197353	0.000350583
3	chr19:17614116:C:G	17614116	NA,G	NA,C	NA,1	NA,-inf	NA,inf	NA,0.529898	0.000197077	0.000348562
3	chr19:17515624:T:C	17515624	NA,C	NA,T	NA,1	NA,-inf	NA,inf	NA,0.51506	0.000196913	0.000349739
3	chr19:16887573:T:C	16887573	C,C	T,T	1,1	-inf,-inf	inf,inf	1.48186,0.0189547	0.000196815	0.000349254
3	chr19:17618881:G:A	17618881	NA,A	NA,G	NA,1	NA,inf	NA,inf	NA,0.464256	0.000196608	0.000351574
3	chr19:17526236:C:T	17526236	NA,T	NA,C	NA,1	NA,inf	NA,inf	NA,0.459309	0.00019649	0.000348206
3	chr19:16728817:G:A	16728817	NA,A	NA,G	NA,1	NA,-inf	NA,inf	NA,0.511093	0.000196468	0.000348688
3	chr19:17284758:T:C	17284758	NA,C	NA,T	NA,1	NA,-inf	NA,inf	NA,0.529799	0.000196312	0.000348415
3	chr19:17515638:G:A	17515638	NA,A	NA,G	NA,1	NA,-inf	NA,inf	NA,0.512738	0.000196277	0.000348609
3	chr19:17537257:G:A	17537257	NA,A	NA,G	NA,1	NA,-inf	NA,inf	NA,0.580524	0.000196067	0.000345546
3	chr19:16993048:A:G	16993048	NA,G	NA,A	NA,1	NA,-inf	NA,inf	NA,0.52043	0.000195921	0.000347946
3	chr19:17474357:T:C	17474357	NA,C	NA,T	NA,1	NA,inf	NA,inf	NA,0.484208	0.000195867	0.000348533
3	chr19:16956519:G:C	16956519	NA,C	NA,G	NA,1	NA,inf	NA,inf	NA,0.460064	0.000195721	0.000346747
3	chr19:16927975:G:A	16927975	NA,A	NA,G	NA,1	NA,inf	NA,inf	NA,0.460818	0.000195678	0.000346731
3	chr19:16916752:T:C	16916752	NA,C	NA,T	NA,1	NA,-inf	NA,inf	NA,0.513399	0.000195641	0.000346933
3	chr19:17393500:C:T	17393500	T,T	C,C	1,1	-inf,inf	inf,inf	0.693813,0.83193	0.000195639	0.000343637
3	chr19:16656118:G:A	16656118	NA,A	NA,G	NA,1	NA,-inf	NA,inf	NA,0.499597	0.000195523	0.000347015
3	chr19:17533011:G:A	17533011	NA,A	NA,G	NA,1	NA,inf	NA,inf	NA,0.481886	0.000195419	0.000346356
3	chr19:16665317:A:T	16665317	NA,T	NA,A	NA,1	NA,inf	NA,inf	NA,0.471272	0.000195409	0.000348311
3	chr19:17182657:C:T	17182657	NA,T	NA,C	NA,1	NA,-inf	NA,inf	NA,0.531295	0.000195326	0.00034709
3	chr19:17185235:G:A	17185235	A,A	G,G	1,1	inf,-inf	inf,inf	1.57196,0.846197	0.000195307	0.000344573
3	chr19:17484929:CAG:C	17484929	NA,C	NA,CAG	NA,1	NA,inf	NA,inf	NA,0.466044	0.000195275	0.000348104
3	chr19:16995860:A:T	16995860	T,T	A,A	1,1	inf,-inf	inf,inf	1.74344,0.489807	0.00019524	0.000352542
3	chr19:17161751:G:A	17161751	A,A	G,G	1,1	-inf,inf	inf,inf	1.91352,0.506468	0.000195184	0.000325237
3	chr19:16768135:C:T	16768135	T,T	C,C	1,1	inf,-inf	inf,inf	0.471835,1.37604	0.000194985	0.000343012
3	chr19:16801927:AG:A	16801927	NA,A	NA,AG	NA,1	NA,-inf	NA,inf	NA,0.51171	0.000194854	0.000344036
3	chr19:17535169:C:T	17535169	NA,T	NA,C	NA,1	NA,inf	NA,inf	NA,0.469859	0.000194313	0.000345975
3	chr19:16827020:T:C	16827020	NA,C	NA,T	NA,1	NA,inf	NA,inf	NA,0.470696	0.00019429	0.000344244
3	chr19:17022887:T:G	17022887	NA,G	NA,T	NA,1	NA,inf	NA,inf	NA,0.417099	0.00019395	0.00034194
3	chr19:17534752:C:G	17534752	NA,G	NA,C	NA,1	NA,-inf	NA,inf	NA,0.517444	0.000193874	0.000344346
3	chr19:17062753:G:C	17062753	C,C	G,G	1,1	inf,-inf	inf,inf	1.12558,1.21845	0.000193844	0.000344944
3	chr19:16696607:C:T	16696607	T,NA	C,NA	1,NA	-inf,NA	inf,NA	0.772927,NA	0.00019375	0.000347608
3	chr19:16871467:G:A	16871467	NA,A	NA,G	NA,1	NA,inf	NA,inf	NA,0.468414	0.000193623	0.000343244
3	chr19:17456542:T:C	17456542	NA,C	NA,T	NA,1	NA,-inf	NA,inf	NA,0.516925	0.000193572	0.000343452
3	chr19:17622469:G:A	17622469	A,NA	G,NA	1,NA	inf,NA	inf,NA	0.808015,NA	0.000193472	0.00033933
3	chr19:16844007:G:A	16844007	NA,A	NA,G	NA,1	NA,-inf	NA,inf	NA,0.495151	0.000193246	0.00034073
3	chr19:16841726:T:A	16841726	NA,A	NA,T	NA,1	NA,-inf	NA,inf	NA,0.493127	0.000193239	0.000340499
3	chr19:16939879:G:T	16939879	T,T	G,G	1,1	-inf,-inf	inf,inf	1.57073,0.22248	0.00019322	0.000345086
3	chr19:16745225:A:G	16745225	NA,G	NA,A	NA,1	NA,-inf	NA,inf	NA,0.543183	0.0001931	0.000342403
3	chr19:16989740:A:T	16989740	T,NA	A,NA	1,NA	inf,NA	inf,NA	0.586502,NA	0.00019301	0.000338541
3	chr19:16834097:G:T	16834097	NA,T	NA,G	NA,1	NA,inf	NA,inf	NA,0.463659	0.000192906	0.000341807
3	chr19:16901166:G:A	16901166	NA,A	NA,G	NA,1	NA,-inf	NA,inf	NA,0.506395	0.000192855	0.000342085
3	chr19:17106055:T:C	17106055	NA,C	NA,T	NA,1	NA,inf	NA,inf	NA,0.436765	0.000192746	0.000340024
3	chr19:16814118:C:A	16814118	NA,A	NA,C	NA,1	NA,inf	NA,inf	NA,0.440717	0.000192678	0.000343976
3	chr19:16841440:C:T	16841440	NA,T	NA,C	NA,1	NA,inf	NA,inf	NA,0.462482	0.000192587	0.000341244
3	chr19:17432484:G:C	17432484	NA,C	NA,G	NA,1	NA,-inf	NA,inf	NA,0.52055	0.000192534	0.000341858
3	chr19:17432331:C:G	17432331	NA,G	NA,C	NA,1	NA,-inf	NA,inf	NA,0.520496	0.000192518	0.000341829
3	chr19:16892919:GCACA:G	16892919	NA,G	NA,GCACA	NA,1	NA,-inf	NA,inf	NA,0.499804	0.000192123	0.000340738
3	chr19:17479788:G:C	17479788	NA,C	NA,G	NA,1	NA,-inf	NA,inf	NA,0.46428	0.000192045	0.000341263
3	chr19:16969576:G:C	16969576	C,NA	G,NA	1,NA	inf,NA	inf,NA	0.758511,NA	0.000191945	0.000338134
3	chr19:17519657:C:T	17519657	NA,T	NA,C	NA,1	NA,inf	NA,inf	NA,0.465937	0.000191634	0.00034061
3	chr19:16922962:C:T	16922962	NA,T	NA,C	NA,1	NA,inf	NA,inf	NA,0.454166	0.000191607	0.000339289
3	chr19:17080819:T:C	17080819	NA,C	NA,T	NA,1	NA,inf	NA,inf	NA,0.432031	0.000191605	0.00033799
3	chr19:17247999:T:A	17247999	NA,A	NA,T	NA,1	NA,inf	NA,inf	NA,0.476094	0.000191474	0.000341894
3	chr19:17488202:T:C	17488202	NA,C	NA,T	NA,1	NA,inf	NA,inf	NA,0.452068	0.000191471	0.000339637
3	chr19:16726518:C:T	16726518	NA,T	NA,C	NA,1	NA,-inf	NA,inf	NA,0.508406	0.000191445	0.000339025
3	chr19:17526299:C:T	17526299	NA,T	NA,C	NA,1	NA,inf	NA,inf	NA,0.441062	0.000191404	0.000339207
3	chr19:17424400:G:A	17424400	NA,A	NA,G	NA,1	NA,inf	NA,inf	NA,0.447272	0.000191229	0.000339391
3	chr19:16669085:C:T	16669085	NA,T	NA,C	NA,1	NA,inf	NA,inf	NA,0.427459	0.000190822	0.000339117
3	chr19:17179605:T:C	17179605	C,C	T,T	1,1	inf,-inf	inf,inf	1.70638,0.457602	0.000190389	0.000332781
3	chr19:16832541:C:T	16832541	T,NA	C,NA	1,NA	inf,NA	inf,NA	0.667203,NA	0.000190385	0.000337918
3	chr19:17272978:A:G	17272978	NA,G	NA,A	NA,1	NA,-inf	NA,inf	NA,0.497514	0.000190239	0.000337819
3	chr19:17373164:G:A	17373164	A,A	G,G	1,1	inf,inf	inf,inf	1.31416,0.501072	0.000190184	0.000351455
3	chr19:17526473:C:T	17526473	NA,T	NA,C	NA,1	NA,-inf	NA,inf	NA,0.502878	0.000189938	0.000337193
3	chr19:17618636:A:G	17618636	NA,G	NA,A	NA,1	NA,inf	NA,inf	NA,0.435891	0.000189745	0.000338863
3	chr19:16971007:G:T	16971007	NA,T	NA,G	NA,1	NA,inf	NA,inf	NA,0.444847	0.000189391	0.000337261
3	chr19:17009663:A:C	17009663	NA,C	NA,A	NA,1	NA,-inf	NA,inf	NA,0.520667	0.000189284	0.000337199
3	chr19:17497609:G:T	17497609	NA,T	NA,G	NA,1	NA,inf	NA,inf	NA,0.443557	0.000189238	0.00033568
3	chr19:17567178:T:A	17567178	NA,A	NA,T	NA,1	NA,inf	NA,inf	NA,0.431826	0.000188949	0.000334469
3	chr19:17247389:C:T	17247389	NA,T	NA,C	NA,1	NA,inf	NA,inf	NA,0.441623	0.000188698	0.000334074
3	chr19:17517933:C:A	17517933	NA,A	NA,C	NA,1	NA,inf	NA,inf	NA,0.454245	0.000188474	0.000334999
3	chr19:17015265:G:T	17015265	NA,T	NA,G	NA,1	NA,inf	NA,inf	NA,0.387574	0.00018838	0.000331313
3	chr19:17626969:G:A	17626969	NA,A	NA,G	NA,1	NA,inf	NA,inf	NA,0.433251	0.000188163	0.000333489
3	chr19:17619247:G:A	17619247	NA,A	NA,G	NA,1	NA,-inf	NA,inf	NA,0.48601	0.000188089	0.000332864
3	chr19:17585467:C:T	17585467	NA,T	NA,C	NA,1	NA,-inf	NA,inf	NA,0.493171	0.000187741	0.000333008
3	chr19:17170097:G:A	17170097	A,A	G,G	1,1	-inf,inf	inf,inf	0.446657,0.546206	0.000187699	0.000316366
3	chr19:16861762:T:TC	16861762	NA,TC	NA,T	NA,1	NA,-inf	NA,inf	NA,0.513565	0.000187555	0.000331967
3	chr19:17410882:C:T	17410882	NA,T	NA,C	NA,1	NA,-inf	NA,inf	NA,0.561866	0.000187409	0.000331292
3	chr19:17475394:G:T	17475394	NA,T	NA,G	NA,1	NA,inf	NA,inf	NA,0.430194	0.000187254	0.000333392
3	chr19:17519040:G:A	17519040	NA,A	NA,G	NA,1	NA,inf	NA,inf	NA,0.449231	0.000187247	0.000332807
3	chr19:17613307:G:A	17613307	NA,A	NA,G	NA,1	NA,-inf	NA,inf	NA,0.476877	0.000186964	0.000332328
3	chr19:17166492:T:C	17166492	C,C	T,T	1,1	-inf,inf	inf,inf	1.9128,0.472944	0.00018689	0.000311459
3	chr19:17160572:A:G	17160572	NA,G	NA,A	NA,1	NA,inf	NA,inf	NA,0.388912	0.000186876	0.000331953
3	chr19:17582641:G:A	17582641	A,A	G,G	1,1	inf,inf	inf,inf	1.03119,0.654398	0.00018687	0.00032537
3	chr19:17175172:C:T	17175172	T,NA	C,NA	1,NA	-inf,NA	inf,NA	0.602337,NA	0.000186075	0.000322164
3	chr19:17011653:G:A	17011653	NA,A	NA,G	NA,1	NA,inf	NA,inf	NA,0.358147	0.000186037	0.000328761
3	chr19:17505390:C:T	17505390	NA,T	NA,C	NA,1	NA,inf	NA,inf	NA,0.448184	0.000185975	0.000331254
3	chr19:16840377:C:T	16840377	NA,T	NA,C	NA,1	NA,-inf	NA,inf	NA,0.465308	0.000185862	0.000330377
3	chr19:17475694:A:T	17475694	NA,T	NA,A	NA,1	NA,inf	NA,inf	NA,0.458051	0.000185799	0.000330204
3	chr19:17141921:C:T	17141921	NA,T	NA,C	NA,1	NA,inf	NA,inf	NA,0.410322	0.00018578	0.000327911
3	chr19:16887684:A:G	16887684	NA,G	NA,A	NA,1	NA,-inf	NA,inf	NA,0.471718	0.000185476	0.000329276
3	chr19:17056097:G:A	17056097	A,A	G,G	1,1	inf,-inf	inf,inf	1.07127,1.22727	0.000185423	0.000330096
3	chr19:16883036:A:C	16883036	NA,C	NA,A	NA,1	NA,-inf	NA,inf	NA,0.470834	0.000185282	0.000328093
3	chr19:17553114:T:C	17553114	NA,C	NA,T	NA,1	NA,inf	NA,inf	NA,0.417063	0.000185274	0.000328121
3	chr19:17143134:GA:G	17143134	NA,G	NA,GA	NA,1	NA,inf	NA,inf	NA,0.408168	0.000185222	0.000326933
3	chr19:17417529:C:T	17417529	NA,T	NA,C	NA,1	NA,-inf	NA,inf	NA,0.500932	0.000185172	0.0003282
3	chr19:17440742:G:A	17440742	NA,A	NA,G	NA,1	NA,inf	NA,inf	NA,0.441644	0.000185122	0.000329869
3	chr19:17513832:T:G	17513832	NA,G	NA,T	NA,1	NA,-inf	NA,inf	NA,0.472806	0.000185111	0.000326264
3	chr19:17184323:C:T	17184323	NA,T	NA,C	NA,1	NA,-inf	NA,inf	NA,0.490805	0.000185046	0.00032892
3	chr19:17383794:T:C	17383794	NA,C	NA,T	NA,1	NA,inf	NA,inf	NA,0.431428	0.000185042	0.000328396
3	chr19:16975361:G:A	16975361	A,NA	G,NA	1,NA	-inf,NA	inf,NA	0.817959,NA	0.00018481	0.00032935
3	chr19:17028394:G:A	17028394	A,A	G,G	1,1	-inf,inf	inf,inf	1.05104,1.00221	0.000184656	0.00032223
3	chr19:16724751:T:C	16724751	NA,C	NA,T	NA,1	NA,-inf	NA,inf	NA,0.507226	0.000184541	0.000327264
3	chr19:17174536:C:T	17174536	T,NA	C,NA	1,NA	inf,NA	inf,NA	0.0972999,NA	0.000184536	0.00031965
3	chr19:17317369:T:A	17317369	NA,A	NA,T	NA,1	NA,inf	NA,inf	NA,0.413042	0.000184468	0.000326623
3	chr19:16792009:C:T	16792009	NA,T	NA,C	NA,1	NA,-inf	NA,inf	NA,0.460236	0.000184328	0.000326667
3	chr19:17027669:C:T	17027669	NA,T	NA,C	NA,1	NA,-inf	NA,inf	NA,0.492831	0.000184294	0.000328649
3	chr19:16749874:C:T	16749874	NA,T	NA,C	NA,1	NA,inf	NA,inf	NA,0.417519	0.000184215	0.000326866
3	chr19:17475393:T:C	17475393	NA,C	NA,T	NA,1	NA,inf	NA,inf	NA,0.418411	0.000184209	0.00032795
3	chr19:16679800:A:G	16679800	NA,G	NA,A	NA,1	NA,-inf	NA,inf	NA,0.491375	0.000184182	0.000327299
3	chr19:17094431:C:T	17094431	T,T	C,C	1,1	inf,inf	inf,inf	0.190401,1.89339	0.000184116	0.000320429
3	chr19:17477456:G:A	17477456	NA,A	NA,G	NA,1	NA,inf	NA,inf	NA,0.414234	0.000183972	0.000326058
3	chr19:16885582:C:T	16885582	NA,T	NA,C	NA,1	NA,-inf	NA,inf	NA,0.490046	0.000183887	0.000327129
3	chr19:16765592:C:T	16765592	NA,T	NA,C	NA,1	NA,inf	NA,inf	NA,0.416815	0.00018387	0.000326229
3	chr19:17102182:C:T	17102182	T,T	C,C	1,1	inf,inf	inf,inf	0.293796,1.88676	0.000183713	0.000318596
3	chr19:17164588:G:A	17164588	NA,A	NA,G	NA,1	NA,inf	NA,inf	NA,0.370795	0.000183639	0.000325188
3	chr19:17248885:A:G	17248885	NA,G	NA,A	NA,1	NA,inf	NA,inf	NA,0.445126	0.00018362	0.00032777
3	chr19:17471555:C:T	17471555	NA,T	NA,C	NA,1	NA,-inf	NA,inf	NA,0.429819	0.000183517	0.000325973
3	chr19:16848164:T:G	16848164	NA,G	NA,T	NA,1	NA,-inf	NA,inf	NA,0.455174	0.000183396	0.000325983
3	chr19:17183926:G:A	17183926	NA,A	NA,G	NA,1	NA,-inf	NA,inf	NA,0.482791	0.000183257	0.000325703
3	chr19:16765293:A:G	16765293	NA,G	NA,A	NA,1	NA,inf	NA,inf	NA,0.414384	0.000183234	0.000325102
3	chr19:17557974:G:A	17557974	A,NA	G,NA	1,NA	inf,NA	inf,NA	0.713571,NA	0.000183033	0.000324072
3	chr19:16873189:G:A	16873189	NA,A	NA,G	NA,1	NA,-inf	NA,inf	NA,0.463082	0.000182981	0.000324118
3	chr19:17164657:T:C	17164657	NA,C	NA,T	NA,1	NA,inf	NA,inf	NA,0.367776	0.000182836	0.00032377
3	chr19:17096992:T:G	17096992	G,G	T,T	1,1	inf,inf	inf,inf	0.142868,1.85852	0.000182796	0.000319079
3	chr19:16749159:C:T	16749159	NA,T	NA,C	NA,1	NA,-inf	NA,inf	NA,0.466518	0.000182667	0.000324381
3	chr19:17508264:C:T	17508264	NA,T	NA,C	NA,1	NA,-inf	NA,inf	NA,0.458889	0.000182552	0.000324226
3	chr19:16808107:C:T	16808107	NA,T	NA,C	NA,1	NA,-inf	NA,inf	NA,0.459551	0.000182389	0.000322525
3	chr19:17035964:A:G	17035964	NA,G	NA,A	NA,1	NA,-inf	NA,inf	NA,0.490124	0.000182301	0.000325528
3	chr19:17000008:T:C	17000008	C,NA	T,NA	1,NA	-inf,NA	inf,NA	0.636239,NA	0.000182041	0.000324678
3	chr19:17111943:C:T	17111943	T,T	C,C	1,1	inf,inf	inf,inf	0.284247,1.87847	0.000181779	0.000315405
3	chr19:16908734:G:A	16908734	NA,A	NA,G	NA,1	NA,-inf	NA,inf	NA,0.447066	0.000181618	0.000322956
3	chr19:17154175:T:A	17154175	NA,A	NA,T	NA,1	NA,-inf	NA,inf	NA,0.481014	0.00018147	0.000322221
3	chr19:16784657:G:A	16784657	NA,A	NA,G	NA,1	NA,inf	NA,inf	NA,0.417492	0.00018137	0.000321487
3	chr19:17578005:T:G	17578005	NA,G	NA,T	NA,1	NA,-inf	NA,inf	NA,0.466665	0.000181221	0.000321862
3	chr19:17479967:G:A	17479967	NA,A	NA,G	NA,1	NA,-inf	NA,inf	NA,0.421441	0.00018114	0.000321861
3	chr19:16880787:C:T	16880787	NA,T	NA,C	NA,1	NA,-inf	NA,inf	NA,0.454197	0.000180851	0.000320357
3	chr19:17260455:G:A	17260455	A,A	G,G	1,1	-inf,inf	inf,inf	0.109441,1.32207	0.000180845	0.000322233
3	chr19:17518122:AGCATTCAAAT:A	17518122	NA,A	NA,AGCATTCAAAT	NA,1	NA,inf	NA,inf	NA,0.42334	0.000180758	0.000321267
3	chr19:16723521:C:T	16723521	NA,T	NA,C	NA,1	NA,-inf	NA,inf	NA,0.491353	0.000180741	0.00032061
3	chr19:17481949:G:A	17481949	NA,A	NA,G	NA,1	NA,inf	NA,inf	NA,0.404381	0.000180711	0.000322015
3	chr19:17189497:C:G	17189497	NA,G	NA,C	NA,1	NA,-inf	NA,inf	NA,0.475694	0.000180654	0.000320719
3	chr19:17534747:C:T	17534747	NA,T	NA,C	NA,1	NA,-inf	NA,inf	NA,0.462295	0.000180561	0.00032069
3	chr19:16684805:G:A	16684805	NA,A	NA,G	NA,1	NA,inf	NA,inf	NA,0.415125	0.000179977	0.000320133
3	chr19:16725656:G:A	16725656	NA,A	NA,G	NA,1	NA,-inf	NA,inf	NA,0.477123	0.000179817	0.000319042
3	chr19:17502923:A:G	17502923	NA,G	NA,A	NA,1	NA,inf	NA,inf	NA,0.405908	0.000179726	0.000318819
3	chr19:16935405:A:G	16935405	NA,G	NA,A	NA,1	NA,inf	NA,inf	NA,0.400195	0.000179703	0.000318411
3	chr19:17264441:C:A	17264441	NA,A	NA,C	NA,1	NA,inf	NA,inf	NA,0.402841	0.000179646	0.000318514
3	chr19:17363138:C:T	17363138	T,T	C,C	1,1	inf,inf	inf,inf	1.15958,0.0792536	0.000179513	0.000330905
3	chr19:17109910:G:A	17109910	A,A	G,G	1,1	inf,inf	inf,inf	0.280805,1.87105	0.000179304	0.000311172
3	chr19:17036876:G:T	17036876	NA,T	NA,G	NA,1	NA,inf	NA,inf	NA,0.375834	0.000179302	0.000316801
3	chr19:17268554:C:T	17268554	NA,T	NA,C	NA,1	NA,inf	NA,inf	NA,0.401208	0.000179253	0.000317819
3	chr19:17164959:G:A	17164959	NA,A	NA,G	NA,1	NA,inf	NA,inf	NA,0.353176	0.000179086	0.000317154
3	chr19:16839882:C:T	16839882	NA,T	NA,C	NA,1	NA,-inf	NA,inf	NA,0.467954	0.00017896	0.000318323
3	chr19:17585755:G:A	17585755	NA,A	NA,G	NA,1	NA,inf	NA,inf	NA,0.411363	0.000178811	0.000317074
3	chr19:17493252:G:A	17493252	NA,A	NA,G	NA,1	NA,inf	NA,inf	NA,0.400587	0.000178783	0.000317086
3	chr19:16730040:T:C	16730040	NA,C	NA,T	NA,1	NA,-inf	NA,inf	NA,0.455516	0.000178775	0.000316758
3	chr19:16995863:A:C	16995863	C,NA	A,NA	1,NA	-inf,NA	inf,NA	0.84212,NA	0.000178717	0.000320338
3	chr19:16939022:T:C	16939022	C,C	T,T	1,1	inf,inf	inf,inf	1.37836,0.358204	0.000178677	0.000319995
3	chr19:16726081:G:A	16726081	NA,A	NA,G	NA,1	NA,-inf	NA,inf	NA,0.447072	0.000178477	0.000316955
3	chr19:16895417:G:A	16895417	NA,A	NA,G	NA,1	NA,-inf	NA,inf	NA,0.44288	0.000178452	0.000316545
3	chr19:17438672:A:G	17438672	G,NA	A,NA	1,NA	-inf,NA	inf,NA	0.84881,NA	0.000178436	0.000316236
3	chr19:17524588:A:C	17524588	NA,C	NA,A	NA,1	NA,inf	NA,inf	NA,0.389797	0.000178374	0.00031607
3	chr19:16804981:C:T	16804981	NA,T	NA,C	NA,1	NA,inf	NA,inf	NA,0.41065	0.00017837	0.000318635
3	chr19:17525421:C:T	17525421	NA,T	NA,C	NA,1	NA,inf	NA,inf	NA,0.399534	0.000178296	0.000316384
3	chr19:17164870:G:A	17164870	NA,A	NA,G	NA,1	NA,-inf	NA,inf	NA,0.467411	0.000178275	0.000316666
3	chr19:16712622:G:A	16712622	NA,A	NA,G	NA,1	NA,-inf	NA,inf	NA,0.452734	0.000178182	0.000315665
3	chr19:16818135:T:A	16818135	NA,A	NA,T	NA,1	NA,inf	NA,inf	NA,0.382696	0.000178047	0.000317787
3	chr19:17261979:G:A	17261979	NA,A	NA,G	NA,1	NA,inf	NA,inf	NA,0.39461	0.00017797	0.000315554
3	chr19:17444952:C:T	17444952	NA,T	NA,C	NA,1	NA,inf	NA,inf	NA,0.407648	0.000177957	0.000315818
3	chr19:17640990:C:T	17640990	NA,T	NA,C	NA,1	NA,-inf	NA,inf	NA,0.462063	0.000177888	0.000315156
3	chr19:16850606:G:C	16850606	NA,C	NA,G	NA,1	NA,-inf	NA,inf	NA,0.461442	0.00017774	0.000316154
3	chr19:16904610:C:G	16904610	NA,G	NA,C	NA,1	NA,-inf	NA,inf	NA,0.467643	0.000177695	0.000314542
3	chr19:17239387:T:C	17239387	NA,C	NA,T	NA,1	NA,inf	NA,inf	NA,0.398022	0.000177651	0.00031572
3	chr19:16721705:C:G	16721705	G,NA	C,NA	1,NA	-inf,NA	inf,NA	0.686691,NA	0.00017761	0.000317307
3	chr19:16914256:GA:G	16914256	NA,G	NA,GA	NA,1	NA,-inf	NA,inf	NA,0.473333	0.000177478	0.000315216
3	chr19:17156393:T:C	17156393	C,C	T,T	1,1	-inf,inf	inf,inf	0.415141,0.529805	0.000177475	0.000299078
3	chr19:17520496:A:G	17520496	NA,G	NA,A	NA,1	NA,inf	NA,inf	NA,0.405	0.000177408	0.000314557
3	chr19:16721480:G:C	16721480	NA,C	NA,G	NA,1	NA,-inf	NA,inf	NA,0.48994	0.000177399	0.00031473
3	chr19:17524426:C:T	17524426	NA,T	NA,C	NA,1	NA,inf	NA,inf	NA,0.382916	0.000177304	0.000314187
3	chr19:17358610:C:T	17358610	NA,T	NA,C	NA,1	NA,-inf	NA,inf	NA,0.480479	0.000177266	0.000314399
3	chr19:16897999:G:A	16897999	NA,A	NA,G	NA,1	NA,-inf	NA,inf	NA,0.4375	0.000177182	0.000314291
3	chr19:16856634:C:T	16856634	NA,T	NA,C	NA,1	NA,inf	NA,inf	NA,0.399654	0.000177176	0.000313985
3	chr19:17039677:C:G	17039677	G,NA	C,NA	1,NA	inf,NA	inf,NA	0.563712,NA	0.000177155	0.000309171
3	chr19:17076522:G:A	17076522	NA,A	NA,G	NA,1	NA,inf	NA,inf	NA,0.377172	0.00017714	0.000313006
3	chr19:17105380:C:G	17105380	NA,G	NA,C	NA,1	NA,inf	NA,inf	NA,0.376581	0.000177024	0.000312521
3	chr19:17633118:G:A	17633118	NA,A	NA,G	NA,1	NA,inf	NA,inf	NA,0.396452	0.000176857	0.000313603
3	chr19:17542668:C:T	17542668	NA,T	NA,C	NA,1	NA,-inf	NA,inf	NA,0.445267	0.000176805	0.00031336
3	chr19:17433337:G:A	17433337	NA,A	NA,G	NA,1	NA,inf	NA,inf	NA,0.409461	0.000176796	0.000313592
3	chr19:16725536:A:G	16725536	NA,G	NA,A	NA,1	NA,inf	NA,inf	NA,0.388703	0.00017664	0.000312998
3	chr19:17253159:A:G	17253159	NA,G	NA,A	NA,1	NA,-inf	NA,inf	NA,0.439627	0.000176576	0.000314064
3	chr19:16882805:T:G	16882805	NA,G	NA,T	NA,1	NA,-inf	NA,inf	NA,0.43562	0.00017656	0.000312795
3	chr19:17480354:T:C	17480354	NA,C	NA,T	NA,1	NA,inf	NA,inf	NA,0.386988	0.000176536	0.000314252
3	chr19:17638316:A:G	17638316	NA,G	NA,A	NA,1	NA,inf	NA,inf	NA,0.388282	0.000176515	0.000312665
3	chr19:16774509:T:C	16774509	NA,C	NA,T	NA,1	NA,inf	NA,inf	NA,0.393992	0.000176498	0.000315168
3	chr19:16816407:CA:C	16816407	NA,C	NA,CA	NA,1	NA,inf	NA,inf	NA,0.358417	0.000176485	0.000313498
3	chr19:17073227:T:C	17073227	NA,C	NA,T	NA,1	NA,inf	NA,inf	NA,0.390995	0.000176366	0.000311806
3	chr19:17100246:C:G	17100246	NA,G	NA,C	NA,1	NA,inf	NA,inf	NA,0.373465	0.000176309	0.000311244
3	chr19:16830514:G:A	16830514	NA,A	NA,G	NA,1	NA,-inf	NA,inf	NA,0.432189	0.000176235	0.000312342
3	chr19:16789023:G:A	16789023	NA,A	NA,G	NA,1	NA,inf	NA,inf	NA,0.396202	0.000176148	0.000312252
3	chr19:17050293:G:C	17050293	NA,C	NA,G	NA,1	NA,inf	NA,inf	NA,0.372092	0.000175901	0.000310834
3	chr19:16687562:G:C	16687562	NA,C	NA,G	NA,1	NA,inf	NA,inf	NA,0.367342	0.000175821	0.000312601
3	chr19:17106204:C:T	17106204	NA,T	NA,C	NA,1	NA,inf	NA,inf	NA,0.371644	0.00017581	0.000310401
3	chr19:16749276:G:A	16749276	NA,A	NA,G	NA,1	NA,inf	NA,inf	NA,0.382855	0.000175792	0.000311907
3	chr19:16737577:T:C	16737577	NA,C	NA,T	NA,1	NA,-inf	NA,inf	NA,0.423211	0.000175715	0.000311769
3	chr19:17400843:G:A	17400843	NA,A	NA,G	NA,1	NA,-inf	NA,inf	NA,0.421182	0.000175693	0.000311706
3	chr19:16893505:G:A	16893505	NA,A	NA,G	NA,1	NA,-inf	NA,inf	NA,0.420728	0.000175516	0.000312083
3	chr19:16768991:T:C	16768991	NA,C	NA,T	NA,1	NA,inf	NA,inf	NA,0.382289	0.000175464	0.000311327
3	chr19:17001856:G:A	17001856	NA,A	NA,G	NA,1	NA,inf	NA,inf	NA,0.333147	0.000175441	0.000309911
3	chr19:17106397:T:C	17106397	C,C	T,T	1,1	inf,inf	inf,inf	0.52543,1.85571	0.00017533	0.000307324
3	chr19:17228459:C:T	17228459	NA,T	NA,C	NA,1	NA,-inf	NA,inf	NA,0.451512	0.000175111	0.000308777
3	chr19:17438142:A:G	17438142	G,G	A,A	1,1	inf,inf	inf,inf	0.913834,0.580348	0.000175109	0.000302356
3	chr19:17508829:A:G	17508829	G,G	A,A	1,1	inf,-inf	inf,inf	1.00381,0.725425	0.000175025	0.000313631
3	chr19:17351506:G:C	17351506	NA,C	NA,G	NA,1	NA,inf	NA,inf	NA,0.381639	0.000174994	0.000309911
3	chr19:17615507:C:T	17615507	NA,T	NA,C	NA,1	NA,-inf	NA,inf	NA,0.424682	0.000174984	0.000310876
3	chr19:17246271:C:A	17246271	NA,A	NA,C	NA,1	NA,-inf	NA,inf	NA,0.432653	0.000174689	0.000310882
3	chr19:16825268:C:T	16825268	NA,T	NA,C	NA,1	NA,-inf	NA,inf	NA,0.429575	0.000174664	0.000310296
3	chr19:17073994:C:T	17073994	NA,T	NA,C	NA,1	NA,inf	NA,inf	NA,0.365595	0.000174659	0.000308338
3	chr19:17174472:TA:T	17174472	NA,T	NA,TA	NA,1	NA,-inf	NA,inf	NA,0.459867	0.000174589	0.00030975
3	chr19:16699438:C:G	16699438	G,NA	C,NA	1,NA	inf,NA	inf,NA	1.0028,NA	0.000174437	0.000314999
3	chr19:16774730:A:G	16774730	NA,G	NA,A	NA,1	NA,inf	NA,inf	NA,0.377543	0.000174379	0.000309397
3	chr19:16809861:C:T	16809861	NA,T	NA,C	NA,1	NA,inf	NA,inf	NA,0.391234	0.000174236	0.000311158
3	chr19:16778916:G:A	16778916	NA,A	NA,G	NA,1	NA,inf	NA,inf	NA,0.377358	0.00017419	0.000309062
3	chr19:16745485:T:G	16745485	NA,G	NA,T	NA,1	NA,inf	NA,inf	NA,0.374703	0.000174161	0.000310798
3	chr19:17068931:A:C	17068931	NA,C	NA,A	NA,1	NA,inf	NA,inf	NA,0.372333	0.000173907	0.000307757
3	chr19:17109531:G:A	17109531	A,A	G,G	1,1	inf,inf	inf,inf	0.278217,1.85145	0.000173772	0.000301648
3	chr19:17320640:G:A	17320640	NA,A	NA,G	NA,1	NA,inf	NA,inf	NA,0.368344	0.000173626	0.000307489
3	chr19:17298480:C:G	17298480	NA,G	NA,C	NA,1	NA,inf	NA,inf	NA,0.342435	0.00017359	0.000308955
3	chr19:16776322:C:T	16776322	NA,T	NA,C	NA,1	NA,inf	NA,inf	NA,0.381161	0.000173588	0.000309897
3	chr19:16894544:C:T	16894544	NA,T	NA,C	NA,1	NA,-inf	NA,inf	NA,0.421466	0.000173574	0.000307908
3	chr19:17005368:A:C	17005368	NA,C	NA,A	NA,1	NA,inf	NA,inf	NA,0.373581	0.000173456	0.00030742
3	chr19:17110804:G:A	17110804	NA,A	NA,G	NA,1	NA,inf	NA,inf	NA,0.361601	0.000173443	0.000306257
3	chr19:17482235:C:T	17482235	NA,T	NA,C	NA,1	NA,inf	NA,inf	NA,0.373807	0.000173387	0.000308928
3	chr19:17616684:G:A	17616684	NA,A	NA,G	NA,1	NA,inf	NA,inf	NA,0.377179	0.00017337	0.000309831
3	chr19:16798364:C:T	16798364	NA,T	NA,C	NA,1	NA,inf	NA,inf	NA,0.387707	0.00017313	0.000309127
3	chr19:17546231:A:G	17546231	NA,G	NA,A	NA,1	NA,inf	NA,inf	NA,0.389173	0.000173083	0.000306787
3	chr19:17138588:AT:A	17138588	NA,A	NA,AT	NA,1	NA,-inf	NA,inf	NA,0.44191	0.000173077	0.000308987
3	chr19:16749190:A:T	16749190	NA,T	NA,A	NA,1	NA,inf	NA,inf	NA,0.371159	0.000173053	0.000307057
3	chr19:17121435:T:C	17121435	C,C	T,T	1,1	-inf,-inf	inf,inf	1.37158,0.384824	0.000173045	0.000275548
3	chr19:17418251:A:G	17418251	NA,G	NA,A	NA,1	NA,-inf	NA,inf	NA,0.447406	0.000173035	0.000306791
3	chr19:16841717:C:T	16841717	NA,T	NA,C	NA,1	NA,-inf	NA,inf	NA,0.41943	0.000172487	0.00030648
3	chr19:16898286:A:G	16898286	NA,G	NA,A	NA,1	NA,-inf	NA,inf	NA,0.416163	0.000172432	0.000305872
3	chr19:17585362:AT:A	17585362	NA,A	NA,AT	NA,1	NA,inf	NA,inf	NA,0.387858	0.000172405	0.000305663
3	chr19:17363622:G:T	17363622	T,T	G,G	1,1	inf,-inf	inf,inf	1.15923,0.0167551	0.000172349	0.000317167
3	chr19:17246102:C:T	17246102	NA,T	NA,C	NA,1	NA,inf	NA,inf	NA,0.353722	0.000172348	0.00030558
3	chr19:16780175:A:G	16780175	NA,G	NA,A	NA,1	NA,inf	NA,inf	NA,0.375511	0.000172337	0.00030647
3	chr19:17492720:C:G	17492720	NA,G	NA,C	NA,1	NA,inf	NA,inf	NA,0.372672	0.000172314	0.000305633
3	chr19:17075094:T:C	17075094	NA,C	NA,T	NA,1	NA,inf	NA,inf	NA,0.355435	0.000172276	0.000304169
3	chr19:16646842:C:T	16646842	NA,T	NA,C	NA,1	NA,-inf	NA,inf	NA,0.40376	0.000172245	0.000305555
3	chr19:17134832:C:T	17134832	NA,T	NA,C	NA,1	NA,-inf	NA,inf	NA,0.429254	0.000172239	0.00030569
3	chr19:16967816:T:A	16967816	NA,A	NA,T	NA,1	NA,-inf	NA,inf	NA,0.475508	0.000172134	0.000305168
3	chr19:17597097:C:T	17597097	T,NA	C,NA	1,NA	inf,NA	inf,NA	0.715961,NA	0.000172125	0.000304327
3	chr19:17361314:A:G	17361314	NA,G	NA,A	NA,1	NA,-inf	NA,inf	NA,0.435616	0.000171919	0.000304958
3	chr19:17074673:C:G	17074673	NA,G	NA,C	NA,1	NA,inf	NA,inf	NA,0.353885	0.000171908	0.000303524
3	chr19:16923753:C:T	16923753	NA,T	NA,C	NA,1	NA,inf	NA,inf	NA,0.365738	0.000171745	0.00030434
3	chr19:17317893:C:T	17317893	NA,T	NA,C	NA,1	NA,inf	NA,inf	NA,0.359478	0.000171734	0.000304139
3	chr19:17421642:G:C	17421642	NA,C	NA,G	NA,1	NA,inf	NA,inf	NA,0.364531	0.000171701	0.0003048
3	chr19:17545916:G:A	17545916	NA,A	NA,G	NA,1	NA,inf	NA,inf	NA,0.379057	0.000171675	0.000305762
3	chr19:16925277:C:T	16925277	NA,T	NA,C	NA,1	NA,inf	NA,inf	NA,0.315825	0.000171636	0.000304271
3	chr19:17544623:A:G	17544623	NA,G	NA,A	NA,1	NA,inf	NA,inf	NA,0.377716	0.000171561	0.000305508
3	chr19:17281296:T:G	17281296	G,G	T,T	1,1	-inf,inf	inf,inf	0.286381,1.4481	0.000171545	0.000304644
3	chr19:17130075:C:T	17130075	T,T	C,C	1,1	inf,inf	inf,inf	5.63029,0.999915	0.000171444	0.00172481
3	chr19:17074913:G:C	17074913	NA,C	NA,G	NA,1	NA,inf	NA,inf	NA,0.351593	0.00017144	0.000302675
3	chr19:17245629:C:G	17245629	NA,G	NA,C	NA,1	NA,-inf	NA,inf	NA,0.416967	0.000171309	0.000304842
3	chr19:17460391:A:G	17460391	NA,G	NA,A	NA,1	NA,-inf	NA,inf	NA,0.401165	0.000171218	0.000304057
3	chr19:17202086:G:A	17202086	NA,A	NA,G	NA,1	NA,inf	NA,inf	NA,0.425968	0.000171193	0.000312625
3	chr19:17613709:T:C	17613709	NA,C	NA,T	NA,1	NA,-inf	NA,inf	NA,0.409539	0.000171173	0.0003043
3	chr19:17458500:A:G	17458500	NA,G	NA,A	NA,1	NA,-inf	NA,inf	NA,0.400954	0.000171029	0.000303689
3	chr19:17147510:C:T	17147510	T,T	C,C	1,1	inf,inf	inf,inf	0.756796,0.271915	0.000171012	0.000288268
3	chr19:17498815:G:T	17498815	NA,T	NA,G	NA,1	NA,inf	NA,inf	NA,0.366437	0.000170919	0.000303163
3	chr19:16771021:C:T	16771021	NA,T	NA,C	NA,1	NA,inf	NA,inf	NA,0.369432	0.000170619	0.000304634
3	chr19:16899781:C:T	16899781	NA,T	NA,C	NA,1	NA,inf	NA,inf	NA,0.320494	0.000170548	0.000303301
3	chr19:17366509:C:T	17366509	T,T	C,C	1,1	inf,-inf	inf,inf	1.14693,0.00191247	0.000170473	0.000312447
3	chr19:16704778:C:G	16704778	NA,G	NA,C	NA,1	NA,inf	NA,inf	NA,0.374093	0.00017024	0.000302391
3	chr19:17120006:A:C	17120006	NA,C	NA,A	NA,1	NA,inf	NA,inf	NA,0.300189	0.000170208	0.000299907
3	chr19:17028979:A:C	17028979	NA,C	NA,A	NA,1	NA,-inf	NA,inf	NA,0.429592	0.000170149	0.000303302
3	chr19:17139660:G:A	17139660	NA,A	NA,G	NA,1	NA,-inf	NA,inf	NA,0.417154	0.000170042	0.000301804
3	chr19:17071549:G:C	17071549	NA,C	NA,G	NA,1	NA,inf	NA,inf	NA,0.363067	0.000170041	0.000300688
3	chr19:17185147:G:A	17185147	A,A	G,G	1,1	inf,-inf	inf,inf	1.47807,0.84627	0.00016992	0.000300241
3	chr19:16656620:C:T	16656620	NA,T	NA,C	NA,1	NA,inf	NA,inf	NA,0.373013	0.000169866	0.000302133
3	chr19:16773923:C:T	16773923	NA,T	NA,C	NA,1	NA,inf	NA,inf	NA,0.364832	0.000169825	0.00030315
3	chr19:17604374:T:C	17604374	C,C	T,T	1,1	inf,-inf	inf,inf	0.946295,0.534215	0.000169743	0.000296034
3	chr19:17391679:T:C	17391679	NA,C	NA,T	NA,1	NA,inf	NA,inf	NA,0.379259	0.000169718	0.000301321
3	chr19:16931870:A:G	16931870	NA,G	NA,A	NA,1	NA,inf	NA,inf	NA,0.332678	0.000169692	0.000300633
3	chr19:17374492:C:G	17374492	NA,G	NA,C	NA,1	NA,inf	NA,inf	NA,0.35054	0.000169657	0.000301708
3	chr19:17578579:G:T	17578579	NA,T	NA,G	NA,1	NA,inf	NA,inf	NA,0.357896	0.000169553	0.000301423
3	chr19:17103241:T:G	17103241	G,G	T,T	1,1	inf,inf	inf,inf	0.499978,1.86873	0.000169523	0.000297067
3	chr19:16736495:C:A	16736495	NA,A	NA,C	NA,1	NA,-inf	NA,inf	NA,0.432402	0.000169491	0.000300799
3	chr19:17475075:C:T	17475075	NA,T	NA,C	NA,1	NA,inf	NA,inf	NA,0.338551	0.00016935	0.000301353
3	chr19:16986841:G:A	16986841	NA,A	NA,G	NA,1	NA,inf	NA,inf	NA,0.362466	0.000169348	0.000300653
3	chr19:17612565:C:T	17612565	T,T	C,C	1,1	inf,inf	inf,inf	1.15284,0.379366	0.000169177	0.000292672
3	chr19:16999124:A:T	16999124	NA,T	NA,A	NA,1	NA,-inf	NA,inf	NA,0.409887	0.000169111	0.000299359
3	chr19:17280060:C:T	17280060	NA,T	NA,C	NA,1	NA,-inf	NA,inf	NA,0.411391	0.000169041	0.000299992
3	chr19:16816984:C:T	16816984	NA,T	NA,C	NA,1	NA,inf	NA,inf	NA,0.325508	0.000168752	0.000299754
3	chr19:17076018:G:A	17076018	NA,A	NA,G	NA,1	NA,inf	NA,inf	NA,0.35918	0.000168689	0.000298384
3	chr19:17460329:T:G	17460329	NA,G	NA,T	NA,1	NA,-inf	NA,inf	NA,0.38879	0.000168616	0.000299415
3	chr19:16914253:CA:C	16914253	NA,C	NA,CA	NA,1	NA,-inf	NA,inf	NA,0.431417	0.000168603	0.000299443
3	chr19:16977740:G:T	16977740	NA,T	NA,G	NA,1	NA,inf	NA,inf	NA,0.352911	0.000168571	0.000301155
3	chr19:16896407:A:G	16896407	NA,G	NA,A	NA,1	NA,-inf	NA,inf	NA,0.382907	0.000168527	0.000299212
3	chr19:16776330:G:A	16776330	A,A	G,G	1,1	inf,-inf	inf,inf	0.503982,1.27012	0.000168493	0.000296689
3	chr19:16952910:T:C	16952910	NA,C	NA,T	NA,1	NA,-inf	NA,inf	NA,0.448971	0.000168425	0.000298921
3	chr19:17118651:T:G	17118651	G,NA	T,NA	1,NA	-inf,NA	inf,NA	0.839055,NA	0.000168408	0.000298121
3	chr19:17532316:C:T	17532316	NA,T	NA,C	NA,1	NA,inf	NA,inf	NA,0.337403	0.000168138	0.000298176
3	chr19:17099231:G:A	17099231	A,A	G,G	1,1	inf,inf	inf,inf	0.215525,1.82011	0.000168128	0.000292284
3	chr19:16774511:C:T	16774511	NA,T	NA,C	NA,1	NA,inf	NA,inf	NA,0.349358	0.00016808	0.000298228
3	chr19:17597906:T:A	17597906	A,NA	T,NA	1,NA	inf,NA	inf,NA	0.701411,NA	0.000168076	0.000297172
3	chr19:17497230:C:T	17497230	NA,T	NA,C	NA,1	NA,inf	NA,inf	NA,0.345972	0.000168031	0.000297948
3	chr19:17091800:C:T	17091800	NA,T	NA,C	NA,1	NA,-inf	NA,inf	NA,0.410171	0.000167942	0.000298833
3	chr19:16839453:G:A	16839453	NA,A	NA,G	NA,1	NA,-inf	NA,inf	NA,0.415999	0.000167844	0.000298495
3	chr19:17160581:C:A	17160581	NA,A	NA,C	NA,1	NA,-inf	NA,inf	NA,0.393352	0.000167789	0.000296373
3	chr19:16935649:T:C	16935649	NA,C	NA,T	NA,1	NA,inf	NA,inf	NA,0.322717	0.000167471	0.000296711
3	chr19:16657367:A:G	16657367	NA,G	NA,A	NA,1	NA,inf	NA,inf	NA,0.355602	0.000167437	0.000297476
3	chr19:17198880:GTGTCTTC:G	17198880	NA,G	NA,GTGTCTTC	NA,1	NA,-inf	NA,inf	NA,0.424469	0.000167347	0.00029484
3	chr19:17476935:C:T	17476935	NA,T	NA,C	NA,1	NA,-inf	NA,inf	NA,0.363718	0.000167321	0.000296813
3	chr19:17072007:T:C	17072007	NA,C	NA,T	NA,1	NA,inf	NA,inf	NA,0.332719	0.000167229	0.000295349
3	chr19:17532188:C:T	17532188	NA,T	NA,C	NA,1	NA,inf	NA,inf	NA,0.333135	0.000167192	0.00029649
3	chr19:17076383:G:A	17076383	NA,A	NA,G	NA,1	NA,-inf	NA,inf	NA,0.443481	0.000166862	0.000298221
3	chr19:16792526:C:T	16792526	NA,T	NA,C	NA,1	NA,inf	NA,inf	NA,0.35915	0.000166803	0.000297635
3	chr19:16698512:A:G	16698512	G,G	A,A	1,1	-inf,-inf	inf,inf	1.02609,1.01508	0.000166753	0.000295431
3	chr19:17273715:A:G	17273715	NA,G	NA,A	NA,1	NA,inf	NA,inf	NA,0.345917	0.000166746	0.00029578
3	chr19:16747872:T:C	16747872	NA,C	NA,T	NA,1	NA,inf	NA,inf	NA,0.342178	0.000166662	0.000295704
3	chr19:16764369:A:G	16764369	G,NA	A,NA	1,NA	inf,NA	inf,NA	0.473107,NA	0.000166621	0.000290663
3	chr19:16766161:TATA:T	16766161	NA,T	NA,TATA	NA,1	NA,inf	NA,inf	NA,0.352836	0.000166321	0.000297003
3	chr19:17100494:A:G	17100494	NA,G	NA,A	NA,1	NA,inf	NA,inf	NA,0.33068	0.000166252	0.000293659
3	chr19:17130421:T:A	17130421	NA,A	NA,T	NA,1	NA,inf	NA,inf	NA,0.329008	0.000166245	0.000293641
3	chr19:17546505:G:A	17546505	NA,A	NA,G	NA,1	NA,inf	NA,inf	NA,0.356777	0.000166241	0.000294662
3	chr19:16727252:G:C	16727252	NA,C	NA,G	NA,1	NA,-inf	NA,inf	NA,0.411557	0.000166229	0.000295271
3	chr19:17386792:A:C	17386792	NA,C	NA,A	NA,1	NA,inf	NA,inf	NA,0.355464	0.000166217	0.000294983
3	chr19:16722205:G:A	16722205	NA,A	NA,G	NA,1	NA,-inf	NA,inf	NA,0.42784	0.000166006	0.000294461
3	chr19:17105683:C:T	17105683	NA,T	NA,C	NA,1	NA,inf	NA,inf	NA,0.326915	0.000165854	0.000292975
3	chr19:17105819:A:G	17105819	NA,G	NA,A	NA,1	NA,inf	NA,inf	NA,0.327857	0.000165836	0.00029295
3	chr19:16932087:A:G	16932087	NA,G	NA,A	NA,1	NA,inf	NA,inf	NA,0.336984	0.0001658	0.000293822
3	chr19:17387403:A:G	17387403	NA,G	NA,A	NA,1	NA,inf	NA,inf	NA,0.35645	0.000165753	0.000295623
3	chr19:17532138:T:C	17532138	NA,C	NA,T	NA,1	NA,inf	NA,inf	NA,0.326288	0.000165724	0.000293893
3	chr19:16803109:G:A	16803109	NA,A	NA,G	NA,1	NA,inf	NA,inf	NA,0.354593	0.000165652	0.000295748
3	chr19:17559881:G:A	17559881	NA,A	NA,G	NA,1	NA,inf	NA,inf	NA,0.340821	0.000165639	0.000294413
3	chr19:16680901:C:G	16680901	NA,G	NA,C	NA,1	NA,-inf	NA,inf	NA,0.388502	0.0001656	0.00029407
3	chr19:17388121:C:T	17388121	NA,T	NA,C	NA,1	NA,inf	NA,inf	NA,0.355518	0.000165515	0.000295199
3	chr19:17219899:G:A	17219899	A,NA	G,NA	1,NA	inf,NA	inf,NA	0.512468,NA	0.000165491	0.000291435
3	chr19:16681395:A:G	16681395	NA,G	NA,A	NA,1	NA,inf	NA,inf	NA,0.351549	0.000165295	0.000294001
3	chr19:16808827:C:T	16808827	NA,T	NA,C	NA,1	NA,inf	NA,inf	NA,0.308879	0.000165288	0.000293607
3	chr19:16780246:C:T	16780246	NA,T	NA,C	NA,1	NA,inf	NA,inf	NA,0.343522	0.000165283	0.000293871
3	chr19:17233391:G:A	17233391	A,A	G,G	1,1	inf,-inf	inf,inf	0.373871,1.0765	0.000165098	0.000287128
3	chr19:17460957:A:G	17460957	NA,G	NA,A	NA,1	NA,-inf	NA,inf	NA,0.371421	0.00016506	0.000293098
3	chr19:17438839:C:T	17438839	NA,T	NA,C	NA,1	NA,inf	NA,inf	NA,0.349815	0.000164925	0.000295677
3	chr19:16975478:A:T	16975478	NA,T	NA,A	NA,1	NA,-inf	NA,inf	NA,0.45725	0.000164889	0.000292701
3	chr19:17610517:T:C	17610517	NA,C	NA,T	NA,1	NA,-inf	NA,inf	NA,0.379654	0.00016479	0.000292634
3	chr19:17340961:C:T	17340961	NA,T	NA,C	NA,1	NA,inf	NA,inf	NA,0.324046	0.000164669	0.000291287
3	chr19:16952010:T:C	16952010	NA,C	NA,T	NA,1	NA,inf	NA,inf	NA,0.332091	0.000164587	0.000291839
3	chr19:16968076:G:C	16968076	NA,C	NA,G	NA,1	NA,-inf	NA,inf	NA,0.430182	0.000164584	0.000292179
3	chr19:16725577:G:A	16725577	NA,A	NA,G	NA,1	NA,-inf	NA,inf	NA,0.411035	0.000164527	0.000291885
3	chr19:17322520:G:T	17322520	NA,T	NA,G	NA,1	NA,inf	NA,inf	NA,0.3232	0.000164514	0.000291524
3	chr19:17441680:G:A	17441680	NA,A	NA,G	NA,1	NA,inf	NA,inf	NA,0.343044	0.000164499	0.000292962
3	chr19:16897206:C:T	16897206	NA,T	NA,C	NA,1	NA,-inf	NA,inf	NA,0.378584	0.000164414	0.000291687
3	chr19:17126853:G:A	17126853	NA,A	NA,G	NA,1	NA,inf	NA,inf	NA,0.288624	0.000164319	0.000290248
3	chr19:16682282:C:G	16682282	NA,G	NA,C	NA,1	NA,inf	NA,inf	NA,0.328429	0.000164241	0.0002916
3	chr19:17418471:C:T	17418471	NA,T	NA,C	NA,1	NA,inf	NA,inf	NA,0.341939	0.000164184	0.000291583
3	chr19:16833351:C:T	16833351	NA,T	NA,C	NA,1	NA,-inf	NA,inf	NA,0.375295	0.000164173	0.000291041
3	chr19:16995412:T:C	16995412	NA,C	NA,T	NA,1	NA,inf	NA,inf	NA,0.332117	0.000164136	0.000290978
3	chr19:17407576:C:T	17407576	NA,T	NA,C	NA,1	NA,inf	NA,inf	NA,0.341411	0.000164129	0.000291318
3	chr19:16763165:G:A	16763165	NA,A	NA,G	NA,1	NA,inf	NA,inf	NA,0.329991	0.000164118	0.000291214
3	chr19:17459393:A:T	17459393	NA,T	NA,A	NA,1	NA,-inf	NA,inf	NA,0.366257	0.000164027	0.000291263
3	chr19:17398102:C:T	17398102	NA,T	NA,C	NA,1	NA,-inf	NA,inf	NA,0.368649	0.000163888	0.000290923
3	chr19:17426275:G:T	17426275	NA,T	NA,G	NA,1	NA,-inf	NA,inf	NA,0.378394	0.000163786	0.000290684
3	chr19:17397736:C:T	17397736	NA,T	NA,C	NA,1	NA,-inf	NA,inf	NA,0.36797	0.000163766	0.000290705
3	chr19:17364247:A:G	17364247	NA,G	NA,A	NA,1	NA,-inf	NA,inf	NA,0.405199	0.000163691	0.000291085
3	chr19:17532124:T:C	17532124	NA,C	NA,T	NA,1	NA,inf	NA,inf	NA,0.316373	0.000163673	0.000290256
3	chr19:16817329:G:A	16817329	NA,A	NA,G	NA,1	NA,-inf	NA,inf	NA,0.371562	0.000163624	0.000290431
3	chr19:17166740:A:G	17166740	NA,G	NA,A	NA,1	NA,inf	NA,inf	NA,0.301508	0.000163575	0.00029205
3	chr19:17130551:C:T	17130551	NA,T	NA,C	NA,1	NA,inf	NA,inf	NA,0.316083	0.000163541	0.000288908
3	chr19:17354016:G:A	17354016	A,A	G,G	1,1	inf,inf	inf,inf	1.45295,0.121145	0.000163518	0.000301757
3	chr19:17455878:G:A	17455878	NA,A	NA,G	NA,1	NA,inf	NA,inf	NA,0.33019	0.00016351	0.000290131
3	chr19:17136196:C:T	17136196	T,NA	C,NA	1,NA	-inf,NA	inf,NA	0.933882,NA	0.000163488	0.000294111
3	chr19:17065324:G:A	17065324	A,NA	G,NA	1,NA	-inf,NA	inf,NA	0.803537,NA	0.000163425	0.000292508
3	chr19:17625449:G:C	17625449	NA,C	NA,G	NA,1	NA,-inf	NA,inf	NA,0.373857	0.000163282	0.000289874
3	chr19:17134891:G:A	17134891	NA,A	NA,G	NA,1	NA,inf	NA,inf	NA,0.314421	0.000163223	0.000288346
3	chr19:17623825:C:T	17623825	T,T	C,C	1,1	inf,-inf	inf,inf	0.589126,0.869575	0.000163136	0.00028335
3	chr19:16742847:A:T	16742847	NA,T	NA,A	NA,1	NA,-inf	NA,inf	NA,0.399012	0.000163081	0.000289587
3	chr19:17519414:T:G	17519414	NA,G	NA,T	NA,1	NA,-inf	NA,inf	NA,0.373743	0.00016303	0.000289336
3	chr19:17436533:G:A	17436533	NA,A	NA,G	NA,1	NA,-inf	NA,inf	NA,0.381629	0.000163021	0.000288649
3	chr19:16860226:C:T	16860226	NA,T	NA,C	NA,1	NA,-inf	NA,inf	NA,0.368559	0.000163	0.000288665
3	chr19:16869433:A:G	16869433	NA,G	NA,A	NA,1	NA,-inf	NA,inf	NA,0.396092	0.000162911	0.000288495
3	chr19:16685901:C:G	16685901	NA,G	NA,C	NA,1	NA,-inf	NA,inf	NA,0.360125	0.000162846	0.00028926
3	chr19:17636514:A:G	17636514	NA,G	NA,A	NA,1	NA,inf	NA,inf	NA,0.311596	0.000162832	0.00028876
3	chr19:16752217:TG:T	16752217	NA,T	NA,TG	NA,1	NA,inf	NA,inf	NA,0.319587	0.000162831	0.000288964
3	chr19:17629306:G:A	17629306	A,A	G,G	1,1	inf,-inf	inf,inf	0.370062,1.18322	0.000162673	0.000288211
3	chr19:17157823:G:A	17157823	NA,A	NA,G	NA,1	NA,-inf	NA,inf	NA,0.36751	0.000162646	0.000287392
3	chr19:16881419:A:G	16881419	NA,G	NA,A	NA,1	NA,-inf	NA,inf	NA,0.36639	0.000162511	0.000288088
3	chr19:16982326:G:A	16982326	NA,A	NA,G	NA,1	NA,inf	NA,inf	NA,0.323533	0.000162408	0.000290101
3	chr19:17007890:G:A	17007890	NA,A	NA,G	NA,1	NA,inf	NA,inf	NA,0.319589	0.000162364	0.000288329
3	chr19:17549149:A:T	17549149	NA,T	NA,A	NA,1	NA,-inf	NA,inf	NA,0.377999	0.00016236	0.000288302
3	chr19:17540827:G:A	17540827	A,NA	G,NA	1,NA	inf,NA	inf,NA	0.561089,NA	0.000162237	0.000286262
3	chr19:17628907:CCT:C	17628907	NA,C	NA,CCT	NA,1	NA,inf	NA,inf	NA,0.341822	0.000162193	0.000289022
3	chr19:16873469:A:G	16873469	NA,G	NA,A	NA,1	NA,-inf	NA,inf	NA,0.363712	0.000162009	0.000287202
3	chr19:16958312:C:T	16958312	NA,T	NA,C	NA,1	NA,inf	NA,inf	NA,0.317077	0.000161935	0.00028717
3	chr19:17495428:T:C	17495428	NA,C	NA,T	NA,1	NA,inf	NA,inf	NA,0.324821	0.000161909	0.000287174
3	chr19:17106341:A:G	17106341	NA,G	NA,A	NA,1	NA,inf	NA,inf	NA,0.308604	0.000161859	0.000285982
3	chr19:17221007:C:T	17221007	NA,T	NA,C	NA,1	NA,-inf	NA,inf	NA,0.397015	0.000161497	0.000287133
3	chr19:17061795:G:A	17061795	NA,A	NA,G	NA,1	NA,-inf	NA,inf	NA,0.388171	0.000161405	0.000287037
3	chr19:16745930:T:A	16745930	NA,A	NA,T	NA,1	NA,-inf	NA,inf	NA,0.353363	0.000161388	0.000286126
3	chr19:17631766:A:G	17631766	G,G	A,A	1,1	inf,-inf	inf,inf	0.427015,1.18382	0.00016135	0.000282938
3	chr19:16876747:C:T	16876747	NA,T	NA,C	NA,1	NA,-inf	NA,inf	NA,0.360263	0.000161336	0.000286011
3	chr19:16934832:T:C	16934832	NA,C	NA,T	NA,1	NA,inf	NA,inf	NA,0.330305	0.000161292	0.000286554
3	chr19:16884234:A:G	16884234	NA,G	NA,A	NA,1	NA,-inf	NA,inf	NA,0.359077	0.00016122	0.000285515
3	chr19:17596573:G:A	17596573	NA,A	NA,G	NA,1	NA,-inf	NA,inf	NA,0.379865	0.000161104	0.000285749
3	chr19:16970842:G:A	16970842	NA,A	NA,G	NA,1	NA,-inf	NA,inf	NA,0.353674	0.000161082	0.000285962
3	chr19:17480001:A:C	17480001	NA,C	NA,A	NA,1	NA,inf	NA,inf	NA,0.298919	0.000161073	0.000286553
3	chr19:17437886:T:C	17437886	C,NA	T,NA	1,NA	-inf,NA	inf,NA	0.733067,NA	0.00016094	0.00028579
3	chr19:17600582:T:C	17600582	NA,C	NA,T	NA,1	NA,inf	NA,inf	NA,0.306828	0.000160923	0.000285624
3	chr19:17412261:T:A	17412261	NA,A	NA,T	NA,1	NA,inf	NA,inf	NA,0.328735	0.00016091	0.000285694
3	chr19:16816684:TC:T	16816684	NA,T	NA,TC	NA,1	NA,-inf	NA,inf	NA,0.366155	0.000160851	0.000284758
3	chr19:17175151:T:A	17175151	NA,A	NA,T	NA,1	NA,inf	NA,inf	NA,0.311621	0.000160849	0.00028504
3	chr19:16722935:G:C	16722935	NA,C	NA,G	NA,1	NA,-inf	NA,inf	NA,0.351228	0.000160824	0.000285308
3	chr19:17106967:G:T	17106967	NA,T	NA,G	NA,1	NA,inf	NA,inf	NA,0.303356	0.000160799	0.000284127
3	chr19:17106918:C:G	17106918	NA,G	NA,C	NA,1	NA,inf	NA,inf	NA,0.303356	0.000160799	0.000284127
3	chr19:16770090:G:A	16770090	NA,A	NA,G	NA,1	NA,inf	NA,inf	NA,0.325482	0.000160789	0.000287024
3	chr19:17538484:G:A	17538484	NA,A	NA,G	NA,1	NA,-inf	NA,inf	NA,0.346102	0.000160653	0.00028463
3	chr19:16981156:C:A	16981156	A,NA	C,NA	1,NA	inf,NA	inf,NA	0.620965,NA	0.000160598	0.0002816
3	chr19:17532125:G:A	17532125	NA,A	NA,G	NA,1	NA,inf	NA,inf	NA,0.301328	0.000160576	0.000284782
3	chr19:17354321:G:T	17354321	T,T	G,G	1,1	inf,inf	inf,inf	1.44047,0.128193	0.000160543	0.000296211
3	chr19:16747186:G:A	16747186	NA,A	NA,G	NA,1	NA,inf	NA,inf	NA,0.312291	0.000160479	0.000284744
3	chr19:17007919:C:A	17007919	A,A	C,C	1,1	-inf,inf	inf,inf	1.02915,0.407467	0.000160469	0.00028484
3	chr19:16934928:G:A	16934928	NA,A	NA,G	NA,1	NA,inf	NA,inf	NA,0.326945	0.000160458	0.000285065
3	chr19:17195265:G:A	17195265	A,NA	G,NA	1,NA	inf,NA	inf,NA	0.46474,NA	0.000160401	0.000281675
3	chr19:16880055:G:A	16880055	NA,A	NA,G	NA,1	NA,-inf	NA,inf	NA,0.355361	0.000160393	0.000284346
3	chr19:16782333:G:A	16782333	NA,A	NA,G	NA,1	NA,inf	NA,inf	NA,0.312048	0.000160337	0.000284526
3	chr19:17281629:C:A	17281629	NA,A	NA,C	NA,1	NA,-inf	NA,inf	NA,0.368252	0.0001603	0.000284535
3	chr19:17592826:G:A	17592826	NA,A	NA,G	NA,1	NA,inf	NA,inf	NA,0.314372	0.000160266	0.000284147
3	chr19:17543611:C:T	17543611	NA,T	NA,C	NA,1	NA,-inf	NA,inf	NA,0.364621	0.000160206	0.000284068
3	chr19:17098215:C:T	17098215	NA,T	NA,C	NA,1	NA,inf	NA,inf	NA,0.300188	0.000160192	0.000283063
3	chr19:16699445:T:G	16699445	NA,G	NA,T	NA,1	NA,-inf	NA,inf	NA,0.350302	0.000160187	0.000284641
3	chr19:17176316:G:A	17176316	NA,A	NA,G	NA,1	NA,-inf	NA,inf	NA,0.367724	0.00016005	0.000283783
3	chr19:17463728:T:C	17463728	NA,C	NA,T	NA,1	NA,-inf	NA,inf	NA,0.343721	0.000160008	0.000284096
3	chr19:17495426:A:C	17495426	NA,C	NA,A	NA,1	NA,inf	NA,inf	NA,0.31458	0.000159897	0.00028361
3	chr19:16961126:C:G	16961126	NA,G	NA,C	NA,1	NA,inf	NA,inf	NA,0.30693	0.000159886	0.000283554
3	chr19:16821093:G:A	16821093	NA,A	NA,G	NA,1	NA,inf	NA,inf	NA,0.30111	0.000159858	0.000285045
3	chr19:17094658:T:C	17094658	C,C	T,T	1,1	inf,inf	inf,inf	0.206835,1.79554	0.000159838	0.00027835
3	chr19:17351687:G:C	17351687	NA,C	NA,G	NA,1	NA,-inf	NA,inf	NA,0.385112	0.000159816	0.000283721
3	chr19:17111062:T:G	17111062	NA,G	NA,T	NA,1	NA,inf	NA,inf	NA,0.298315	0.000159791	0.000282363
3	chr19:16975086:C:T	16975086	NA,T	NA,C	NA,1	NA,-inf	NA,inf	NA,0.361626	0.000159651	0.000283242
3	chr19:17584736:G:A	17584736	NA,A	NA,G	NA,1	NA,-inf	NA,inf	NA,0.371037	0.000159644	0.00028253
3	chr19:17287322:TA:T	17287322	NA,T	NA,TA	NA,1	NA,-inf	NA,inf	NA,0.365664	0.000159612	0.000283332
3	chr19:17449203:TA:T	17449203	NA,T	NA,TA	NA,1	NA,-inf	NA,inf	NA,0.389678	0.000159611	0.000283221
3	chr19:16972724:G:A	16972724	NA,A	NA,G	NA,1	NA,-inf	NA,inf	NA,0.364898	0.000159467	0.000283378
3	chr19:16893388:G:A	16893388	NA,A	NA,G	NA,1	NA,-inf	NA,inf	NA,0.358897	0.000159457	0.000282981
3	chr19:16882708:C:T	16882708	NA,T	NA,C	NA,1	NA,-inf	NA,inf	NA,0.345764	0.000159399	0.000282279
3	chr19:16682842:G:A	16682842	A,NA	G,NA	1,NA	-inf,NA	inf,NA	0.666089,NA	0.00015933	0.000283931
3	chr19:17099082:C:CT	17099082	NA,CT	NA,C	NA,1	NA,inf	NA,inf	NA,0.295786	0.000159316	0.000281532
3	chr19:17532442:G:A	17532442	NA,A	NA,G	NA,1	NA,inf	NA,inf	NA,0.293479	0.000159309	0.000282464
3	chr19:16865209:GT:G	16865209	NA,G	NA,GT	NA,1	NA,-inf	NA,inf	NA,0.348729	0.000159279	0.000282094
3	chr19:17069925:A:C	17069925	NA,C	NA,A	NA,1	NA,-inf	NA,inf	NA,0.378178	0.000159236	0.000283226
3	chr19:17312438:C:T	17312438	NA,T	NA,C	NA,1	NA,inf	NA,inf	NA,0.296901	0.00015923	0.000281707
3	chr19:17635102:A:G	17635102	NA,G	NA,A	NA,1	NA,-inf	NA,inf	NA,0.35924	0.000159131	0.000282651
3	chr19:16925436:C:T	16925436	NA,T	NA,C	NA,1	NA,inf	NA,inf	NA,0.319944	0.000159097	0.000282569
3	chr19:16971582:G:T	16971582	NA,T	NA,G	NA,1	NA,inf	NA,inf	NA,0.290622	0.000159077	0.000281949
3	chr19:16937065:C:G	16937065	G,NA	C,NA	1,NA	inf,NA	inf,NA	0.582742,NA	0.000158896	0.000281159
3	chr19:17098488:C:T	17098488	NA,T	NA,C	NA,1	NA,inf	NA,inf	NA,0.293624	0.000158886	0.000280776
3	chr19:16724211:T:C	16724211	C,NA	T,NA	1,NA	-inf,NA	inf,NA	0.620525,NA	0.000158843	0.000283631
3	chr19:16666641:T:G	16666641	NA,G	NA,T	NA,1	NA,-inf	NA,inf	NA,0.353928	0.000158786	0.000281978
3	chr19:17309145:G:T	17309145	NA,T	NA,G	NA,1	NA,-inf	NA,inf	NA,0.32206	0.000158753	0.000281659
3	chr19:16648993:C:T	16648993	T,T	C,C	1,1	inf,-inf	inf,inf	1.11899,0.41592	0.000158715	0.000282162
3	chr19:17635797:A:G	17635797	NA,G	NA,A	NA,1	NA,-inf	NA,inf	NA,0.34632	0.00015858	0.000281519
3	chr19:17477129:T:C	17477129	NA,C	NA,T	NA,1	NA,inf	NA,inf	NA,0.283964	0.000158521	0.000282032
3	chr19:16761701:G:A	16761701	A,A	G,G	1,1	inf,inf	inf,inf	0.765724,0.832672	0.000158444	0.000273885
3	chr19:17542077:C:T	17542077	NA,T	NA,C	NA,1	NA,inf	NA,inf	NA,0.311155	0.000158321	0.000281796
3	chr19:17540941:G:T	17540941	NA,T	NA,G	NA,1	NA,inf	NA,inf	NA,0.311155	0.000158321	0.000281796
3	chr19:17069929:T:C	17069929	NA,C	NA,T	NA,1	NA,inf	NA,inf	NA,0.283871	0.0001583	0.000279727
3	chr19:16758965:C:T	16758965	NA,T	NA,C	NA,1	NA,inf	NA,inf	NA,0.301549	0.00015826	0.000280804
3	chr19:16968471:T:C	16968471	NA,C	NA,T	NA,1	NA,inf	NA,inf	NA,0.300702	0.000158238	0.000280623
3	chr19:17100137:C:T	17100137	NA,T	NA,C	NA,1	NA,inf	NA,inf	NA,0.290125	0.000158142	0.000279468
3	chr19:16828041:CAG:C	16828041	NA,C	NA,CAG	NA,1	NA,-inf	NA,inf	NA,0.344614	0.000158099	0.000279996
3	chr19:17092125:G:A	17092125	A,NA	G,NA	1,NA	-inf,NA	inf,NA	0.822747,NA	0.000158084	0.000280023
3	chr19:16722123:C:A	16722123	NA,A	NA,C	NA,1	NA,-inf	NA,inf	NA,0.365232	0.000158061	0.000280128
3	chr19:17100957:C:T	17100957	NA,T	NA,C	NA,1	NA,inf	NA,inf	NA,0.288948	0.000157996	0.000279216
3	chr19:17099669:T:C	17099669	NA,C	NA,T	NA,1	NA,inf	NA,inf	NA,0.288543	0.000157913	0.000279072
3	chr19:17260423:G:A	17260423	NA,A	NA,G	NA,1	NA,inf	NA,inf	NA,0.300967	0.000157897	0.000280022
3	chr19:17441274:C:T	17441274	NA,T	NA,C	NA,1	NA,inf	NA,inf	NA,0.302951	0.000157773	0.000280698
3	chr19:17241005:G:A	17241005	NA,A	NA,G	NA,1	NA,-inf	NA,inf	NA,0.332577	0.000157761	0.000280543
3	chr19:17284229:G:A	17284229	NA,A	NA,G	NA,1	NA,-inf	NA,inf	NA,0.355216	0.000157749	0.000280022
3	chr19:17541083:T:C	17541083	NA,C	NA,T	NA,1	NA,inf	NA,inf	NA,0.308008	0.00015773	0.000280738
3	chr19:17495533:T:C	17495533	NA,C	NA,T	NA,1	NA,inf	NA,inf	NA,0.302676	0.000157728	0.000279775
3	chr19:16882872:A:G	16882872	NA,G	NA,A	NA,1	NA,-inf	NA,inf	NA,0.34089	0.000157718	0.000279628
3	chr19:17096980:ACGCCCGGC:A	17096980	A,A	ACGCCCGGC,ACGCCCGGC	1,1	inf,inf	inf,inf	0.0958877,1.73514	0.000157618	0.000276145
3	chr19:17285714:T:G	17285714	NA,G	NA,T	NA,1	NA,inf	NA,inf	NA,0.285581	0.000157596	0.000279216
3	chr19:17416838:G:A	17416838	NA,A	NA,G	NA,1	NA,inf	NA,inf	NA,0.306812	0.000157579	0.00028075
3	chr19:16937945:C:T	16937945	T,NA	C,NA	1,NA	inf,NA	inf,NA	0.583276,NA	0.000157503	0.000278793
3	chr19:17176781:T:A	17176781	NA,A	NA,T	NA,1	NA,inf	NA,inf	NA,0.301995	0.000157476	0.000278924
3	chr19:17020950:A:G	17020950	NA,G	NA,A	NA,1	NA,-inf	NA,inf	NA,0.359734	0.000157465	0.000278635
3	chr19:16815974:C:T	16815974	NA,T	NA,C	NA,1	NA,inf	NA,inf	NA,0.292604	0.000157267	0.000278563
3	chr19:17494898:T:C	17494898	NA,C	NA,T	NA,1	NA,inf	NA,inf	NA,0.299349	0.000157233	0.000278911
3	chr19:17244786:C:T	17244786	NA,T	NA,C	NA,1	NA,-inf	NA,inf	NA,0.331389	0.000157211	0.000278767
3	chr19:17495164:G:A	17495164	NA,A	NA,G	NA,1	NA,inf	NA,inf	NA,0.298773	0.00015713	0.000278729
3	chr19:17467124:C:G	17467124	NA,G	NA,C	NA,1	NA,inf	NA,inf	NA,0.2977	0.000157075	0.000278793
3	chr19:17083310:G:A	17083310	NA,A	NA,G	NA,1	NA,inf	NA,inf	NA,0.284819	0.000157065	0.00027758
3	chr19:17100707:T:G	17100707	NA,G	NA,T	NA,1	NA,inf	NA,inf	NA,0.283754	0.000156991	0.000277459
3	chr19:17435305:C:A	17435305	NA,A	NA,C	NA,1	NA,-inf	NA,inf	NA,0.369622	0.000156967	0.000278644
3	chr19:17039852:G:A	17039852	NA,A	NA,G	NA,1	NA,inf	NA,inf	NA,0.26604	0.000156878	0.000277435
3	chr19:17516741:C:T	17516741	T,NA	C,NA	1,NA	-inf,NA	inf,NA	0.659157,NA	0.000156796	0.00027786
3	chr19:17160785:C:T	17160785	NA,T	NA,C	NA,1	NA,inf	NA,inf	NA,0.299194	0.000156708	0.000278295
3	chr19:17470236:C:T	17470236	NA,T	NA,C	NA,1	NA,inf	NA,inf	NA,0.295617	0.000156533	0.000277897
3	chr19:17435687:T:C	17435687	NA,C	NA,T	NA,1	NA,inf	NA,inf	NA,0.299003	0.000156473	0.000277754
3	chr19:17349034:G:C	17349034	NA,C	NA,G	NA,1	NA,-inf	NA,inf	NA,0.36956	0.000156433	0.000277789
3	chr19:17472389:C:T	17472389	NA,T	NA,C	NA,1	NA,inf	NA,inf	NA,0.292003	0.000156286	0.000277359
3	chr19:17194341:G:A	17194341	NA,A	NA,G	NA,1	NA,-inf	NA,inf	NA,0.347662	0.000156262	0.000277464
3	chr19:17350097:G:A	17350097	NA,A	NA,G	NA,1	NA,-inf	NA,inf	NA,0.367354	0.000156053	0.000277113
3	chr19:16785259:C:A	16785259	NA,A	NA,C	NA,1	NA,inf	NA,inf	NA,0.303298	0.00015592	0.000278056
3	chr19:16845223:A:G	16845223	NA,G	NA,A	NA,1	NA,-inf	NA,inf	NA,0.331736	0.0001559	0.000276111
3	chr19:17454710:C:A	17454710	NA,A	NA,C	NA,1	NA,inf	NA,inf	NA,0.29145	0.000155729	0.000276626
3	chr19:17522263:A:C	17522263	NA,C	NA,A	NA,1	NA,inf	NA,inf	NA,0.283679	0.000155654	0.000276727
3	chr19:17107741:A:G	17107741	G,G	A,A	1,1	inf,inf	inf,inf	0.0538764,1.36245	0.000155525	0.000280637
3	chr19:17524881:G:A	17524881	NA,A	NA,G	NA,1	NA,inf	NA,inf	NA,0.307073	0.000155465	0.000276098
3	chr19:17002908:TTC:T	17002908	NA,T	NA,TTC	NA,1	NA,-inf	NA,inf	NA,0.336191	0.000155307	0.000276057
3	chr19:17150990:AT:A	17150990	NA,A	NA,AT	NA,1	NA,inf	NA,inf	NA,0.302817	0.000155203	0.000274136
3	chr19:17111723:C:T	17111723	NA,T	NA,C	NA,1	NA,inf	NA,inf	NA,0.274302	0.000155192	0.000274314
3	chr19:17495098:A:G	17495098	NA,G	NA,A	NA,1	NA,inf	NA,inf	NA,0.287922	0.000155148	0.000275223
3	chr19:17613807:C:T	17613807	NA,T	NA,C	NA,1	NA,inf	NA,inf	NA,0.281654	0.000155103	0.000275401
3	chr19:17539775:T:G	17539775	NA,G	NA,T	NA,1	NA,inf	NA,inf	NA,0.29233	0.000154857	0.000275598
3	chr19:17458459:C:T	17458459	NA,T	NA,C	NA,1	NA,inf	NA,inf	NA,0.284841	0.000154752	0.000274699
3	chr19:17172450:C:T	17172450	NA,T	NA,C	NA,1	NA,-inf	NA,inf	NA,0.328118	0.000154716	0.000274842
3	chr19:17498069:G:A	17498069	NA,A	NA,G	NA,1	NA,inf	NA,inf	NA,0.28325	0.000154622	0.000274413
3	chr19:16980003:C:G	16980003	NA,G	NA,C	NA,1	NA,inf	NA,inf	NA,0.252169	0.000154569	0.00027379
3	chr19:17293696:T:G	17293696	NA,G	NA,T	NA,1	NA,-inf	NA,inf	NA,0.343487	0.000154555	0.000274792
3	chr19:17536357:A:T	17536357	NA,T	NA,A	NA,1	NA,inf	NA,inf	NA,0.290617	0.000154554	0.000275054
3	chr19:16980316:C:G	16980316	NA,G	NA,C	NA,1	NA,-inf	NA,inf	NA,0.343688	0.000154541	0.000274645
3	chr19:17504261:A:G	17504261	NA,G	NA,A	NA,1	NA,inf	NA,inf	NA,0.281566	0.000154466	0.000273888
3	chr19:16909255:T:A	16909255	NA,A	NA,T	NA,1	NA,inf	NA,inf	NA,0.286183	0.000154398	0.000274598
3	chr19:17358972:G:T	17358972	NA,T	NA,G	NA,1	NA,-inf	NA,inf	NA,0.323807	0.000154383	0.000274224
3	chr19:17535315:A:C	17535315	NA,C	NA,A	NA,1	NA,inf	NA,inf	NA,0.291394	0.000154311	0.000274592
3	chr19:16873009:T:C	16873009	NA,C	NA,T	NA,1	NA,-inf	NA,inf	NA,0.316136	0.000154176	0.000273466
3	chr19:16851616:G:A	16851616	NA,A	NA,G	NA,1	NA,inf	NA,inf	NA,0.264498	0.00015413	0.000273454
3	chr19:16761610:G:A	16761610	A,A	G,G	1,1	inf,inf	inf,inf	0.800603,0.733615	0.00015412	0.000266258
3	chr19:17588116:C:T	17588116	NA,T	NA,C	NA,1	NA,-inf	NA,inf	NA,0.33714	0.000154073	0.0002732
3	chr19:17201870:G:A	17201870	NA,A	NA,G	NA,1	NA,inf	NA,inf	NA,0.276806	0.00015401	0.000273181
3	chr19:16796765:G:A	16796765	A,A	G,G	1,1	-inf,-inf	inf,inf	0.0545302,1.51262	0.000153978	0.000272772
3	chr19:17495495:G:A	17495495	A,NA	G,NA	1,NA	-inf,NA	inf,NA	0.695673,NA	0.000153952	0.000273584
3	chr19:16838665:C:T	16838665	NA,T	NA,C	NA,1	NA,-inf	NA,inf	NA,0.321987	0.000153926	0.000273402
3	chr19:17582871:G:A	17582871	A,A	G,G	1,1	-inf,inf	inf,inf	1.40717,0.530653	0.00015391	0.000274689
3	chr19:17375221:G:A	17375221	A,NA	G,NA	1,NA	inf,NA	inf,NA	0.661871,NA	0.000153825	0.000284202
3	chr19:17372935:G:A	17372935	NA,A	NA,G	NA,1	NA,inf	NA,inf	NA,0.280568	0.000153805	0.000273139
3	chr19:16747279:C:A	16747279	NA,A	NA,C	NA,1	NA,inf	NA,inf	NA,0.290095	0.000153694	0.000274074
3	chr19:17238988:G:A	17238988	NA,A	NA,G	NA,1	NA,inf	NA,inf	NA,0.262556	0.000153632	0.000272161
3	chr19:17535599:T:C	17535599	NA,C	NA,T	NA,1	NA,inf	NA,inf	NA,0.287452	0.000153607	0.000273334
3	chr19:17202804:G:A	17202804	NA,A	NA,G	NA,1	NA,inf	NA,inf	NA,0.274519	0.000153591	0.000272442
3	chr19:17110727:C:T	17110727	T,NA	C,NA	1,NA	-inf,NA	inf,NA	0.801785,NA	0.000153415	0.000274733
3	chr19:17128684:G:C	17128684	NA,C	NA,G	NA,1	NA,inf	NA,inf	NA,0.2646	0.000153364	0.000271098
3	chr19:17250829:C:T	17250829	NA,T	NA,C	NA,1	NA,inf	NA,inf	NA,0.265876	0.000153193	0.000271532
3	chr19:17578289:C:T	17578289	T,NA	C,NA	1,NA	-inf,NA	inf,NA	0.630911,NA	0.000153188	0.000274685
3	chr19:17479438:G:A	17479438	NA,A	NA,G	NA,1	NA,inf	NA,inf	NA,0.274757	0.000153128	0.00027176
3	chr19:17080932:T:C	17080932	NA,C	NA,T	NA,1	NA,inf	NA,inf	NA,0.262381	0.000152933	0.000270352
3	chr19:16760128:C:T	16760128	NA,T	NA,C	NA,1	NA,inf	NA,inf	NA,0.270363	0.000152789	0.000271112
3	chr19:16836335:C:T	16836335	NA,T	NA,C	NA,1	NA,-inf	NA,inf	NA,0.312944	0.000152744	0.000270298
3	chr19:16667255:G:A	16667255	NA,A	NA,G	NA,1	NA,-inf	NA,inf	NA,0.319809	0.000152687	0.000271147
3	chr19:16807738:G:A	16807738	NA,A	NA,G	NA,1	NA,-inf	NA,inf	NA,0.311488	0.000152684	0.000270264
3	chr19:16997013:C:T	16997013	NA,T	NA,C	NA,1	NA,inf	NA,inf	NA,0.280236	0.000152561	0.000270668
3	chr19:17476462:C:T	17476462	T,T	C,C	1,1	-inf,-inf	inf,inf	0.268592,1.42602	0.000152465	0.000271916
3	chr19:17233441:G:A	17233441	NA,A	NA,G	NA,1	NA,-inf	NA,inf	NA,0.315267	0.000152452	0.000269893
3	chr19:16839413:C:T	16839413	NA,T	NA,C	NA,1	NA,-inf	NA,inf	NA,0.311681	0.000152443	0.000270049
3	chr19:17377930:G:A	17377930	NA,A	NA,G	NA,1	NA,inf	NA,inf	NA,0.27769	0.000152397	0.00027053
3	chr19:17215315:G:A	17215315	A,A	G,G	1,1	inf,-inf	inf,inf	0.607965,0.661525	0.000152277	0.000262397
3	chr19:17169009:T:C	17169009	NA,C	NA,T	NA,1	NA,-inf	NA,inf	NA,0.290681	0.000152126	0.000270303
3	chr19:16972112:C:T	16972112	T,NA	C,NA	1,NA	-inf,NA	inf,NA	0.602946,NA	0.000152118	0.000270079
3	chr19:16912595:G:A	16912595	NA,A	NA,G	NA,1	NA,-inf	NA,inf	NA,0.331523	0.000152054	0.000270405
3	chr19:17544999:C:CA	17544999	NA,CA	NA,C	NA,1	NA,inf	NA,inf	NA,0.281156	0.000152053	0.000270083
3	chr19:17233685:C:T	17233685	T,T	C,C	1,1	inf,-inf	inf,inf	0.326728,1.08431	0.000152004	0.000264733
3	chr19:16722170:T:C	16722170	NA,C	NA,T	NA,1	NA,-inf	NA,inf	NA,0.309389	0.000151976	0.000269248
3	chr19:17435946:T:G	17435946	NA,G	NA,T	NA,1	NA,inf	NA,inf	NA,0.271801	0.000151903	0.000269915
3	chr19:16665728:T:C	16665728	NA,C	NA,T	NA,1	NA,-inf	NA,inf	NA,0.313933	0.000151821	0.000269555
3	chr19:17495439:G:A	17495439	NA,A	NA,G	NA,1	NA,inf	NA,inf	NA,0.269181	0.000151816	0.000269317
3	chr19:17410363:G:A	17410363	NA,A	NA,G	NA,1	NA,-inf	NA,inf	NA,0.333369	0.000151811	0.000269196
3	chr19:17167518:C:T	17167518	NA,T	NA,C	NA,1	NA,inf	NA,inf	NA,0.234783	0.000151665	0.000270382
3	chr19:17213916:G:A	17213916	NA,A	NA,G	NA,1	NA,-inf	NA,inf	NA,0.326711	0.000151625	0.000269236
3	chr19:17214958:G:A	17214958	NA,A	NA,G	NA,1	NA,-inf	NA,inf	NA,0.326568	0.000151603	0.000269195
3	chr19:16903670:A:C	16903670	NA,C	NA,A	NA,1	NA,inf	NA,inf	NA,0.272414	0.000151498	0.000268641
3	chr19:16972940:G:A	16972940	NA,A	NA,G	NA,1	NA,-inf	NA,inf	NA,0.318526	0.000151491	0.00026917
3	chr19:16850817:C:T	16850817	NA,T	NA,C	NA,1	NA,-inf	NA,inf	NA,0.330359	0.000151488	0.000269275
3	chr19:17542350:C:G	17542350	NA,G	NA,C	NA,1	NA,inf	NA,inf	NA,0.272364	0.000151382	0.00026937
3	chr19:16870097:G:A	16870097	NA,A	NA,G	NA,1	NA,-inf	NA,inf	NA,0.304495	0.000151378	0.000268446
3	chr19:17354093:C:T	17354093	T,T	C,C	1,1	inf,inf	inf,inf	1.32964,0.32728	0.00015137	0.000278495
3	chr19:16989791:A:G	16989791	NA,G	NA,A	NA,1	NA,inf	NA,inf	NA,0.248005	0.000151293	0.000268477
3	chr19:17325888:A:G	17325888	NA,G	NA,A	NA,1	NA,inf	NA,inf	NA,0.252588	0.000151177	0.000267952
3	chr19:17425496:T:G	17425496	NA,G	NA,T	NA,1	NA,inf	NA,inf	NA,0.263311	0.000151149	0.000268216
3	chr19:17424737:C:T	17424737	NA,T	NA,C	NA,1	NA,inf	NA,inf	NA,0.269796	0.000151006	0.000267951
3	chr19:16864072:T:C	16864072	NA,C	NA,T	NA,1	NA,-inf	NA,inf	NA,0.302803	0.00015074	0.000267858
3	chr19:17049184:G:A	17049184	NA,A	NA,G	NA,1	NA,inf	NA,inf	NA,0.241812	0.000150578	0.000266222
3	chr19:17536347:C:T	17536347	NA,T	NA,C	NA,1	NA,inf	NA,inf	NA,0.266596	0.000150517	0.000267845
3	chr19:16709742:G:C	16709742	NA,C	NA,G	NA,1	NA,-inf	NA,inf	NA,0.343407	0.000150474	0.000267268
3	chr19:16722310:A:G	16722310	NA,G	NA,A	NA,1	NA,-inf	NA,inf	NA,0.320613	0.00015036	0.0002671
3	chr19:16978246:G:T	16978246	NA,T	NA,G	NA,1	NA,-inf	NA,inf	NA,0.314075	0.000150259	0.000266947
3	chr19:17413999:G:A	17413999	NA,A	NA,G	NA,1	NA,inf	NA,inf	NA,0.263553	0.000150093	0.000267294
3	chr19:17447152:G:A	17447152	NA,A	NA,G	NA,1	NA,-inf	NA,inf	NA,0.33425	0.000150004	0.000266267
3	chr19:17549237:G:A	17549237	NA,A	NA,G	NA,1	NA,-inf	NA,inf	NA,0.304329	0.000149939	0.000265896
3	chr19:17261302:C:T	17261302	NA,T	NA,C	NA,1	NA,-inf	NA,inf	NA,0.305381	0.0001499	0.000266187
3	chr19:16780529:T:TCACATTCA	16780529	NA,TCACATTCA	NA,T	NA,1	NA,inf	NA,inf	NA,0.268521	0.000149875	0.000267169
3	chr19:17259393:T:C	17259393	NA,C	NA,T	NA,1	NA,inf	NA,inf	NA,0.237512	0.000149816	0.000265557
3	chr19:17551119:T:C	17551119	NA,C	NA,T	NA,1	NA,inf	NA,inf	NA,0.264102	0.000149769	0.000266513
3	chr19:16674141:T:C	16674141	NA,C	NA,T	NA,1	NA,-inf	NA,inf	NA,0.288321	0.000149698	0.000265733
3	chr19:16866818:G:A	16866818	NA,A	NA,G	NA,1	NA,-inf	NA,inf	NA,0.29235	0.000149696	0.000265651
3	chr19:16810395:G:A	16810395	NA,A	NA,G	NA,1	NA,inf	NA,inf	NA,0.22491	0.000149651	0.000265813
3	chr19:17004587:G:A	17004587	NA,A	NA,G	NA,1	NA,-inf	NA,inf	NA,0.308714	0.000149615	0.000266159
3	chr19:16779764:G:A	16779764	NA,A	NA,G	NA,1	NA,inf	NA,inf	NA,0.266863	0.000149602	0.000266678
3	chr19:16643686:C:T	16643686	T,T	C,C	1,1	-inf,inf	inf,inf	0.954881,0.738572	0.000149453	0.000265872
3	chr19:17526504:G:A	17526504	NA,A	NA,G	NA,1	NA,-inf	NA,inf	NA,0.295427	0.000149429	0.000265663
3	chr19:16771054:C:A	16771054	NA,A	NA,C	NA,1	NA,inf	NA,inf	NA,0.265753	0.00014942	0.000266349
3	chr19:17582160:T:C	17582160	NA,C	NA,T	NA,1	NA,inf	NA,inf	NA,0.254098	0.000149402	0.00026484
3	chr19:17627977:G:A	17627977	NA,A	NA,G	NA,1	NA,-inf	NA,inf	NA,0.307652	0.000149324	0.000264533
3	chr19:17638487:A:C	17638487	NA,C	NA,A	NA,1	NA,-inf	NA,inf	NA,0.294916	0.000149291	0.000264235
3	chr19:16672014:T:C	16672014	NA,C	NA,T	NA,1	NA,-inf	NA,inf	NA,0.285601	0.000149269	0.000264971
3	chr19:17436824:G:A	17436824	NA,A	NA,G	NA,1	NA,inf	NA,inf	NA,0.253858	0.000149175	0.000265312
3	chr19:17144133:T:C	17144133	NA,C	NA,T	NA,1	NA,inf	NA,inf	NA,0.210474	0.000149124	0.000263673
3	chr19:17636690:C:G	17636690	NA,G	NA,C	NA,1	NA,-inf	NA,inf	NA,0.293336	0.00014905	0.000263814
3	chr19:17022988:G:A	17022988	NA,A	NA,G	NA,1	NA,-inf	NA,inf	NA,0.316188	0.00014903	0.000265577
3	chr19:17321217:T:C	17321217	NA,C	NA,T	NA,1	NA,-inf	NA,inf	NA,0.400952	0.000148979	0.00026539
3	chr19:17192333:C:T	17192333	T,NA	C,NA	1,NA	inf,NA	inf,NA	0.358783,NA	0.000148949	0.000259681
3	chr19:17252241:G:C	17252241	NA,C	NA,G	NA,1	NA,inf	NA,inf	NA,0.241216	0.000148938	0.000264026
3	chr19:17194058:G:T	17194058	NA,T	NA,G	NA,1	NA,inf	NA,inf	NA,0.252843	0.00014891	0.000266719
3	chr19:16980982:G:A	16980982	NA,A	NA,G	NA,1	NA,inf	NA,inf	NA,0.2501	0.00014875	0.000264504
3	chr19:16949554:C:T	16949554	NA,T	NA,C	NA,1	NA,inf	NA,inf	NA,0.239485	0.000148747	0.000264248
3	chr19:16731666:G:A	16731666	NA,A	NA,G	NA,1	NA,-inf	NA,inf	NA,0.314035	0.00014866	0.000263856
3	chr19:17278653:T:A	17278653	NA,A	NA,T	NA,1	NA,inf	NA,inf	NA,0.245067	0.000148595	0.000263349
3	chr19:17122179:A:G	17122179	NA,G	NA,A	NA,1	NA,inf	NA,inf	NA,0.236469	0.000148571	0.000262708
3	chr19:17293105:T:C	17293105	NA,C	NA,T	NA,1	NA,-inf	NA,inf	NA,0.322506	0.000148557	0.000264105
3	chr19:16642269:A:G	16642269	G,G	A,A	1,1	-inf,inf	inf,inf	1.03043,0.665643	0.000148526	0.000264392
3	chr19:17544437:C:T	17544437	NA,T	NA,C	NA,1	NA,inf	NA,inf	NA,0.24725	0.000148425	0.000263705
3	chr19:16746154:G:T	16746154	NA,T	NA,G	NA,1	NA,inf	NA,inf	NA,0.244053	0.000148404	0.000263251
3	chr19:17416122:G:A	17416122	NA,A	NA,G	NA,1	NA,-inf	NA,inf	NA,0.288162	0.000148365	0.000263153
3	chr19:17630869:T:C	17630869	NA,C	NA,T	NA,1	NA,-inf	NA,inf	NA,0.283616	0.000148356	0.000263497
3	chr19:17041094:TC:T	17041094	NA,T	NA,TC	NA,1	NA,inf	NA,inf	NA,0.228497	0.000148327	0.000262287
3	chr19:17446244:C:T	17446244	NA,T	NA,C	NA,1	NA,inf	NA,inf	NA,0.257806	0.000148252	0.00026311
3	chr19:16968455:C:T	16968455	NA,T	NA,C	NA,1	NA,-inf	NA,inf	NA,0.333928	0.000148217	0.000263107
3	chr19:17638646:G:A	17638646	NA,A	NA,G	NA,1	NA,inf	NA,inf	NA,0.231827	0.000148188	0.00026284
3	chr19:16913862:G:T	16913862	T,T	G,G	1,1	inf,-inf	inf,inf	1.18574,0.0431784	0.000148086	0.0002576
3	chr19:17289706:G:A	17289706	NA,A	NA,G	NA,1	NA,-inf	NA,inf	NA,0.275921	0.000148076	0.000262318
3	chr19:17054136:C:T	17054136	NA,T	NA,C	NA,1	NA,inf	NA,inf	NA,0.251364	0.000148025	0.000262083
3	chr19:17018421:G:C	17018421	NA,C	NA,G	NA,1	NA,-inf	NA,inf	NA,0.307052	0.000148004	0.000263602
3	chr19:17484958:G:T	17484958	NA,T	NA,G	NA,1	NA,inf	NA,inf	NA,0.246269	0.000147939	0.00026245
3	chr19:17481650:T:TG	17481650	NA,TG	NA,T	NA,1	NA,-inf	NA,inf	NA,0.298426	0.000147931	0.000262613
3	chr19:17615101:G:A	17615101	NA,A	NA,G	NA,1	NA,-inf	NA,inf	NA,0.308154	0.00014788	0.000261653
3	chr19:17523769:C:T	17523769	NA,T	NA,C	NA,1	NA,inf	NA,inf	NA,0.260408	0.000147859	0.000263305
3	chr19:17318293:G:A	17318293	NA,A	NA,G	NA,1	NA,inf	NA,inf	NA,0.232808	0.000147846	0.000262089
3	chr19:17059641:G:A	17059641	NA,A	NA,G	NA,1	NA,inf	NA,inf	NA,0.225663	0.000147825	0.000261424
3	chr19:17214444:TATG:T	17214444	NA,T	NA,TATG	NA,1	NA,-inf	NA,inf	NA,0.297394	0.000147821	0.000262451
3	chr19:17009730:C:T	17009730	NA,T	NA,C	NA,1	NA,-inf	NA,inf	NA,0.29337	0.000147817	0.000262772
3	chr19:16714595:T:C	16714595	NA,C	NA,T	NA,1	NA,inf	NA,inf	NA,0.246531	0.00014777	0.000262149
3	chr19:17353900:G:A	17353900	NA,A	NA,G	NA,1	NA,inf	NA,inf	NA,0.238946	0.000147732	0.000262206
3	chr19:16710381:T:C	16710381	NA,C	NA,T	NA,1	NA,-inf	NA,inf	NA,0.325569	0.00014767	0.0002625
3	chr19:16682739:A:G	16682739	NA,G	NA,A	NA,1	NA,-inf	NA,inf	NA,0.275312	0.000147665	0.000262123
3	chr19:17048734:A:G	17048734	NA,G	NA,A	NA,1	NA,inf	NA,inf	NA,0.249013	0.000147642	0.000261409
3	chr19:17463494:G:T	17463494	NA,T	NA,G	NA,1	NA,inf	NA,inf	NA,0.242846	0.000147599	0.000261971
3	chr19:17151209:C:T	17151209	NA,T	NA,C	NA,1	NA,-inf	NA,inf	NA,0.268855	0.000147575	0.000262079
3	chr19:17194060:T:C	17194060	NA,C	NA,T	NA,1	NA,inf	NA,inf	NA,0.244409	0.000147547	0.000264218
3	chr19:17295048:C:T	17295048	NA,T	NA,C	NA,1	NA,-inf	NA,inf	NA,0.277265	0.000147454	0.000262437
3	chr19:17209889:G:A	17209889	NA,A	NA,G	NA,1	NA,inf	NA,inf	NA,0.238605	0.000147392	0.000261487
3	chr19:17121806:T:TA	17121806	NA,TA	NA,T	NA,1	NA,inf	NA,inf	NA,0.229188	0.000147388	0.000260638
3	chr19:16703576:T:A	16703576	NA,A	NA,T	NA,1	NA,inf	NA,inf	NA,0.238429	0.000147289	0.000261732
3	chr19:17517476:T:G	17517476	NA,G	NA,T	NA,1	NA,-inf	NA,inf	NA,0.281538	0.000147243	0.000261329
3	chr19:17484891:A:G	17484891	NA,G	NA,A	NA,1	NA,-inf	NA,inf	NA,0.246351	0.000147123	0.000261524
3	chr19:16871533:C:T	16871533	NA,T	NA,C	NA,1	NA,-inf	NA,inf	NA,0.273995	0.000147098	0.000261104
3	chr19:16710530:G:A	16710530	NA,A	NA,G	NA,1	NA,-inf	NA,inf	NA,0.321439	0.000147089	0.000261461
3	chr19:17430600:C:A	17430600	NA,A	NA,C	NA,1	NA,inf	NA,inf	NA,0.221351	0.000147059	0.000261097
3	chr19:16890234:G:T	16890234	NA,T	NA,G	NA,1	NA,inf	NA,inf	NA,0.244898	0.000147026	0.000260727
3	chr19:16659145:T:C	16659145	NA,C	NA,T	NA,1	NA,-inf	NA,inf	NA,0.29681	0.00014702	0.000261237
3	chr19:16917397:T:A	16917397	A,NA	T,NA	1,NA	-inf,NA	inf,NA	0.630108,NA	0.00014694	0.000262451
3	chr19:16919701:C:T	16919701	NA,T	NA,C	NA,1	NA,inf	NA,inf	NA,0.243216	0.000146937	0.00026066
3	chr19:17507883:C:T	17507883	NA,T	NA,C	NA,1	NA,-inf	NA,inf	NA,0.279051	0.0001469	0.0002596
3	chr19:17122880:G:A	17122880	NA,A	NA,G	NA,1	NA,inf	NA,inf	NA,0.199157	0.000146846	0.000259738
3	chr19:17618239:C:T	17618239	NA,T	NA,C	NA,1	NA,inf	NA,inf	NA,0.224861	0.000146836	0.000260789
3	chr19:17588691:C:A	17588691	NA,A	NA,C	NA,1	NA,inf	NA,inf	NA,0.244596	0.000146815	0.000260631
3	chr19:17044558:C:G	17044558	NA,G	NA,C	NA,1	NA,inf	NA,inf	NA,0.218979	0.000146774	0.000259572
3	chr19:17075560:G:A	17075560	NA,A	NA,G	NA,1	NA,inf	NA,inf	NA,0.225956	0.000146737	0.00025952
3	chr19:17207768:T:C	17207768	NA,C	NA,T	NA,1	NA,inf	NA,inf	NA,0.234431	0.000146721	0.0002603
3	chr19:17504071:C:T	17504071	NA,T	NA,C	NA,1	NA,inf	NA,inf	NA,0.237917	0.000146703	0.00026055
3	chr19:17070158:TCTC:T	17070158	NA,T	NA,TCTC	NA,1	NA,-inf	NA,inf	NA,0.295748	0.000146663	0.000261233
3	chr19:17180791:G:T	17180791	NA,T	NA,G	NA,1	NA,inf	NA,inf	NA,0.254587	0.000146653	0.000261137
3	chr19:17050084:G:A	17050084	NA,A	NA,G	NA,1	NA,inf	NA,inf	NA,0.21821	0.000146649	0.000259353
3	chr19:17068966:C:T	17068966	NA,T	NA,C	NA,1	NA,inf	NA,inf	NA,0.217778	0.00014658	0.000259233
3	chr19:17190606:C:T	17190606	NA,T	NA,C	NA,1	NA,inf	NA,inf	NA,0.242562	0.000146416	0.000259731
3	chr19:17174913:G:A	17174913	A,A	G,G	1,1	inf,-inf	inf,inf	1.56795,0.0167329	0.000146411	0.000258943
3	chr19:17365220:G:A	17365220	NA,A	NA,G	NA,1	NA,inf	NA,inf	NA,0.236816	0.000146245	0.000260123
3	chr19:17219094:T:G	17219094	NA,G	NA,T	NA,1	NA,-inf	NA,inf	NA,0.269685	0.00014615	0.000259174
3	chr19:17390254:A:T	17390254	NA,T	NA,A	NA,1	NA,inf	NA,inf	NA,0.214654	0.000145951	0.00025956
3	chr19:17627849:C:T	17627849	T,T	C,C	1,1	inf,-inf	inf,inf	0.301085,1.17694	0.000145914	0.00025852
3	chr19:17167265:T:C	17167265	NA,C	NA,T	NA,1	NA,inf	NA,inf	NA,0.200016	0.00014588	0.000259957
3	chr19:17074764:TCA:T	17074764	NA,T	NA,TCA	NA,1	NA,inf	NA,inf	NA,0.212542	0.000145753	0.000257813
3	chr19:16899573:G:T	16899573	NA,T	NA,G	NA,1	NA,-inf	NA,inf	NA,0.27765	0.00014575	0.000258695
3	chr19:16645914:G:A	16645914	NA,A	NA,G	NA,1	NA,-inf	NA,inf	NA,0.275187	0.000145722	0.000258793
3	chr19:17468708:T:A	17468708	NA,A	NA,T	NA,1	NA,-inf	NA,inf	NA,0.273422	0.000145706	0.000258419
3	chr19:16692923:G:A	16692923	A,A	G,G	1,1	inf,-inf	inf,inf	0.77581,0.804483	0.000145614	0.000258127
3	chr19:16874497:TTGATTTGGTC:T	16874497	NA,T	NA,TTGATTTGGTC	NA,1	NA,-inf	NA,inf	NA,0.273177	0.00014561	0.000258735
3	chr19:16957046:T:C	16957046	C,NA	T,NA	1,NA	inf,NA	inf,NA	0.476059,NA	0.000145609	0.000256558
3	chr19:17638608:C:T	17638608	NA,T	NA,C	NA,1	NA,inf	NA,inf	NA,0.215129	0.000145507	0.000258098
3	chr19:17640355:C:T	17640355	T,NA	C,NA	1,NA	inf,NA	inf,NA	0.56072,NA	0.000145492	0.000256427
3	chr19:16937966:T:A	16937966	NA,A	NA,T	NA,1	NA,-inf	NA,inf	NA,0.253015	0.000145481	0.000257462
3	chr19:17262145:C:G	17262145	NA,G	NA,C	NA,1	NA,-inf	NA,inf	NA,0.288918	0.000145386	0.000257278
3	chr19:17483257:G:A	17483257	NA,A	NA,G	NA,1	NA,-inf	NA,inf	NA,0.199977	0.000145174	0.000258261
3	chr19:17398184:C:T	17398184	NA,T	NA,C	NA,1	NA,inf	NA,inf	NA,0.217287	0.00014514	0.000257841
3	chr19:17369934:T:C	17369934	NA,C	NA,T	NA,1	NA,-inf	NA,inf	NA,0.306449	0.00014509	0.000257313
3	chr19:16842606:C:T	16842606	NA,T	NA,C	NA,1	NA,-inf	NA,inf	NA,0.297174	0.000145043	0.000257788
3	chr19:17137805:G:A	17137805	NA,A	NA,G	NA,1	NA,inf	NA,inf	NA,0.234203	0.000145	0.00025876
3	chr19:16696837:T:C	16696837	NA,C	NA,T	NA,1	NA,inf	NA,inf	NA,0.229218	0.000144906	0.000257556
3	chr19:17538182:C:T	17538182	NA,T	NA,C	NA,1	NA,inf	NA,inf	NA,0.236368	0.000144844	0.000257283
3	chr19:17619712:C:T	17619712	NA,T	NA,C	NA,1	NA,inf	NA,inf	NA,0.209309	0.000144631	0.000256841
3	chr19:16653870:A:G	16653870	G,G	A,A	1,1	inf,-inf	inf,inf	0.166046,1.44622	0.000144628	0.000257033
3	chr19:17480935:T:C	17480935	NA,C	NA,T	NA,1	NA,inf	NA,inf	NA,0.222527	0.000144597	0.000256644
3	chr19:16940481:C:CG	16940481	NA,CG	NA,C	NA,1	NA,-inf	NA,inf	NA,0.257415	0.000144572	0.000255638
3	chr19:16876620:C:T	16876620	NA,T	NA,C	NA,1	NA,-inf	NA,inf	NA,0.258404	0.000144497	0.000256488
3	chr19:16978080:G:A	16978080	NA,A	NA,G	NA,1	NA,-inf	NA,inf	NA,0.267681	0.000144488	0.000256503
3	chr19:16681125:C:T	16681125	NA,T	NA,C	NA,1	NA,inf	NA,inf	NA,0.237801	0.000144407	0.000256443
3	chr19:16980796:G:A	16980796	NA,A	NA,G	NA,1	NA,inf	NA,inf	NA,0.227821	0.000144269	0.000256164
3	chr19:17631681:G:T	17631681	NA,T	NA,G	NA,1	NA,inf	NA,inf	NA,0.218627	0.000144128	0.000256233
3	chr19:17474128:A:G	17474128	NA,G	NA,A	NA,1	NA,-inf	NA,inf	NA,0.300794	0.000144087	0.00025547
3	chr19:17101884:G:A	17101884	NA,A	NA,G	NA,1	NA,-inf	NA,inf	NA,0.278666	0.000144024	0.000256476
3	chr19:17214192:G:A	17214192	NA,A	NA,G	NA,1	NA,-inf	NA,inf	NA,0.269543	0.000143851	0.000255413
3	chr19:17619784:C:T	17619784	NA,T	NA,C	NA,1	NA,inf	NA,inf	NA,0.203931	0.000143848	0.000255444
3	chr19:16966533:A:G	16966533	NA,G	NA,A	NA,1	NA,inf	NA,inf	NA,0.204074	0.000143815	0.00025499
3	chr19:16972197:T:C	16972197	NA,C	NA,T	NA,1	NA,inf	NA,inf	NA,0.204457	0.000143768	0.000254913
3	chr19:17091382:C:T	17091382	NA,T	NA,C	NA,1	NA,-inf	NA,inf	NA,0.292659	0.000143764	0.0002565
3	chr19:17583109:T:C	17583109	NA,C	NA,T	NA,1	NA,-inf	NA,inf	NA,0.271985	0.000143721	0.000255089
3	chr19:17059521:C:T	17059521	T,NA	C,NA	1,NA	inf,NA	inf,NA	0.505393,NA	0.000143663	0.00025153
3	chr19:16941451:C:T	16941451	NA,T	NA,C	NA,1	NA,-inf	NA,inf	NA,0.263866	0.00014364	0.000254921
3	chr19:17528576:A:C	17528576	NA,C	NA,A	NA,1	NA,inf	NA,inf	NA,0.21258	0.000143626	0.000254905
3	chr19:17324856:A:C	17324856	NA,C	NA,A	NA,1	NA,inf	NA,inf	NA,0.205331	0.0001436	0.00025424
3	chr19:17241679:AG:A	17241679	NA,A	NA,AG	NA,1	NA,inf	NA,inf	NA,0.237023	0.000143599	0.000255854
3	chr19:17237245:C:T	17237245	NA,T	NA,C	NA,1	NA,-inf	NA,inf	NA,0.261689	0.000143484	0.000254523
3	chr19:17637564:C:T	17637564	NA,T	NA,C	NA,1	NA,inf	NA,inf	NA,0.202086	0.000143469	0.000254487
3	chr19:17416054:T:C	17416054	NA,C	NA,T	NA,1	NA,inf	NA,inf	NA,0.200926	0.000143387	0.000254476
3	chr19:16803105:G:A	16803105	NA,A	NA,G	NA,1	NA,-inf	NA,inf	NA,0.248626	0.000143381	0.00025369
3	chr19:17531621:C:A	17531621	NA,A	NA,C	NA,1	NA,-inf	NA,inf	NA,0.260483	0.000143302	0.00025388
3	chr19:16658392:C:T	16658392	NA,T	NA,C	NA,1	NA,-inf	NA,inf	NA,0.258475	0.000143286	0.000254431
3	chr19:16980110:A:G	16980110	NA,G	NA,A	NA,1	NA,-inf	NA,inf	NA,0.263509	0.000143282	0.000254451
3	chr19:16924609:C:T	16924609	NA,T	NA,C	NA,1	NA,inf	NA,inf	NA,0.211643	0.000143215	0.000253909
3	chr19:17166080:T:A	17166080	NA,A	NA,T	NA,1	NA,-inf	NA,inf	NA,0.258998	0.000143182	0.000254392
3	chr19:16927140:T:C	16927140	NA,C	NA,T	NA,1	NA,inf	NA,inf	NA,0.170658	0.000143181	0.00025405
3	chr19:17118454:T:A	17118454	NA,A	NA,T	NA,1	NA,inf	NA,inf	NA,0.201014	0.000143177	0.000253323
3	chr19:17284172:G:A	17284172	NA,A	NA,G	NA,1	NA,-inf	NA,inf	NA,0.242377	0.000143092	0.000253547
3	chr19:16784536:G:A	16784536	NA,A	NA,G	NA,1	NA,-inf	NA,inf	NA,0.252209	0.000143052	0.00025382
3	chr19:17484531:A:G	17484531	NA,G	NA,A	NA,1	NA,-inf	NA,inf	NA,0.186448	0.000143021	0.000254418
3	chr19:17574113:CA:C	17574113	NA,C	NA,CA	NA,1	NA,inf	NA,inf	NA,0.192453	0.000143008	0.000253803
3	chr19:17377338:G:A	17377338	NA,A	NA,G	NA,1	NA,inf	NA,inf	NA,0.222682	0.000142906	0.00025446
3	chr19:17596606:C:T	17596606	T,NA	C,NA	1,NA	inf,NA	inf,NA	0.600112,NA	0.000142885	0.000252864
3	chr19:17033365:C:G	17033365	NA,G	NA,C	NA,1	NA,-inf	NA,inf	NA,0.277466	0.000142861	0.000254494
3	chr19:17433356:C:T	17433356	NA,T	NA,C	NA,1	NA,inf	NA,inf	NA,0.226281	0.000142841	0.000253546
3	chr19:17069715:G:C	17069715	NA,C	NA,G	NA,1	NA,inf	NA,inf	NA,0.193178	0.000142832	0.000252679
3	chr19:16699078:G:C	16699078	NA,C	NA,G	NA,1	NA,inf	NA,inf	NA,0.206739	0.000142706	0.000253539
3	chr19:17405817:C:T	17405817	NA,T	NA,C	NA,1	NA,-inf	NA,inf	NA,0.290009	0.000142676	0.000253143
3	chr19:17262186:G:C	17262186	NA,C	NA,G	NA,1	NA,inf	NA,inf	NA,0.207106	0.000142623	0.000252959
3	chr19:16936963:T:C	16936963	C,NA	T,NA	1,NA	inf,NA	inf,NA	0.655602,NA	0.000142574	0.000259115
3	chr19:16973987:G:A	16973987	NA,A	NA,G	NA,1	NA,-inf	NA,inf	NA,0.29532	0.000142544	0.000253261
3	chr19:16827910:G:A	16827910	NA,A	NA,G	NA,1	NA,-inf	NA,inf	NA,0.269079	0.000142502	0.00025317
3	chr19:17163985:G:A	17163985	NA,A	NA,G	NA,1	NA,-inf	NA,inf	NA,0.253889	0.000142475	0.000253134
3	chr19:17277772:G:A	17277772	NA,A	NA,G	NA,1	NA,-inf	NA,inf	NA,0.258849	0.000142474	0.000252934
3	chr19:17523902:T:C	17523902	NA,C	NA,T	NA,1	NA,inf	NA,inf	NA,0.201845	0.000142468	0.000252925
3	chr19:17529190:C:T	17529190	NA,T	NA,C	NA,1	NA,inf	NA,inf	NA,0.203368	0.000142455	0.000252626
3	chr19:17562652:A:G	17562652	NA,G	NA,A	NA,1	NA,inf	NA,inf	NA,0.187606	0.000142424	0.00025275
3	chr19:16900206:C:G	16900206	NA,G	NA,C	NA,1	NA,-inf	NA,inf	NA,0.258176	0.000142395	0.000253098
3	chr19:17153305:G:A	17153305	NA,A	NA,G	NA,1	NA,-inf	NA,inf	NA,0.249059	0.000142366	0.000252836
3	chr19:17427435:T:C	17427435	NA,C	NA,T	NA,1	NA,inf	NA,inf	NA,0.230217	0.00014235	0.000252715
3	chr19:17367635:T:C	17367635	C,C	T,T	1,1	inf,inf	inf,inf	1.04512,0.0338797	0.000142322	0.000260364
3	chr19:17256567:T:C	17256567	NA,C	NA,T	NA,1	NA,inf	NA,inf	NA,0.198483	0.000142311	0.000252322
3	chr19:17637739:A:G	17637739	NA,G	NA,A	NA,1	NA,inf	NA,inf	NA,0.193792	0.000142285	0.000252389
3	chr19:17334403:C:T	17334403	NA,T	NA,C	NA,1	NA,-inf	NA,inf	NA,0.239898	0.000142189	0.000252931
3	chr19:16861986:G:T	16861986	NA,T	NA,G	NA,1	NA,-inf	NA,inf	NA,0.261808	0.000142184	0.000252696
3	chr19:17481494:T:A	17481494	NA,A	NA,T	NA,1	NA,-inf	NA,inf	NA,0.181	0.000142165	0.000252887
3	chr19:17046493:T:C	17046493	NA,C	NA,T	NA,1	NA,-inf	NA,inf	NA,0.268736	0.000142159	0.000252708
3	chr19:16742731:C:T	16742731	NA,T	NA,C	NA,1	NA,inf	NA,inf	NA,0.205815	0.000142102	0.000252416
3	chr19:16776718:G:A	16776718	NA,A	NA,G	NA,1	NA,inf	NA,inf	NA,0.216475	0.000142073	0.000253112
3	chr19:17602493:G:A	17602493	NA,A	NA,G	NA,1	NA,-inf	NA,inf	NA,0.266242	0.000142069	0.000251716
3	chr19:17209856:C:G	17209856	NA,G	NA,C	NA,1	NA,-inf	NA,inf	NA,0.256676	0.00014206	0.000252212
3	chr19:16728710:C:T	16728710	NA,T	NA,C	NA,1	NA,inf	NA,inf	NA,0.214996	0.000142018	0.000252149
3	chr19:17167927:C:T	17167927	NA,T	NA,C	NA,1	NA,inf	NA,inf	NA,0.174732	0.000142018	0.000252929
3	chr19:16971855:T:G	16971855	G,NA	T,NA	1,NA	-inf,NA	inf,NA	0.557249,NA	0.000141985	0.000252066
3	chr19:16879822:C:T	16879822	NA,T	NA,C	NA,1	NA,-inf	NA,inf	NA,0.217317	0.00014195	0.000251982
3	chr19:16986660:G:A	16986660	NA,A	NA,G	NA,1	NA,-inf	NA,inf	NA,0.249466	0.000141947	0.000252004
3	chr19:17582450:T:G	17582450	NA,G	NA,T	NA,1	NA,inf	NA,inf	NA,0.216859	0.000141941	0.000251782
3	chr19:17184707:A:G	17184707	G,G	A,A	1,1	inf,-inf	inf,inf	1.49527,0.688615	0.000141926	0.000248905
3	chr19:16981750:AC:A	16981750	NA,A	NA,AC	NA,1	NA,-inf	NA,inf	NA,0.253305	0.000141903	0.000251999
3	chr19:16959566:A:C	16959566	NA,C	NA,A	NA,1	NA,inf	NA,inf	NA,0.191281	0.000141898	0.000251631
3	chr19:17017907:C:T	17017907	NA,T	NA,C	NA,1	NA,inf	NA,inf	NA,0.199372	0.000141774	0.000251342
3	chr19:17443904:G:T	17443904	NA,T	NA,G	NA,1	NA,-inf	NA,inf	NA,0.249661	0.000141742	0.000251529
3	chr19:17428275:A:G	17428275	NA,G	NA,A	NA,1	NA,-inf	NA,inf	NA,0.24102	0.000141737	0.000251498
3	chr19:16951584:G:C	16951584	NA,C	NA,G	NA,1	NA,inf	NA,inf	NA,0.193049	0.000141736	0.000251694
3	chr19:17186286:T:C	17186286	C,C	T,T	1,1	inf,-inf	inf,inf	1.66209,0.531842	0.00014171	0.000250198
3	chr19:16947378:T:C	16947378	NA,C	NA,T	NA,1	NA,-inf	NA,inf	NA,0.255409	0.000141686	0.000251804
3	chr19:17536791:GCAGGAAAATCA:G	17536791	NA,G	NA,GCAGGAAAATCA	NA,1	NA,-inf	NA,inf	NA,0.228873	0.000141632	0.000251065
3	chr19:17407227:C:T	17407227	NA,T	NA,C	NA,1	NA,-inf	NA,inf	NA,0.227664	0.000141599	0.000250101
3	chr19:17027653:T:G	17027653	NA,G	NA,T	NA,1	NA,-inf	NA,inf	NA,0.239991	0.000141585	0.00025162
3	chr19:17478381:C:T	17478381	NA,T	NA,C	NA,1	NA,inf	NA,inf	NA,0.214098	0.000141537	0.000251393
3	chr19:17622075:G:C	17622075	NA,C	NA,G	NA,1	NA,-inf	NA,inf	NA,0.233613	0.000141476	0.000251147
3	chr19:17637497:A:C	17637497	NA,C	NA,A	NA,1	NA,inf	NA,inf	NA,0.187993	0.000141425	0.000250874
3	chr19:16838058:C:T	16838058	NA,T	NA,C	NA,1	NA,inf	NA,inf	NA,0.214853	0.000141328	0.000250984
3	chr19:17157810:GT:G	17157810	NA,G	NA,GT	NA,1	NA,-inf	NA,inf	NA,0.245546	0.000141321	0.000250956
3	chr19:17386993:G:A	17386993	NA,A	NA,G	NA,1	NA,inf	NA,inf	NA,0.184224	0.000141298	0.000251258
3	chr19:17256329:C:G	17256329	NA,G	NA,C	NA,1	NA,inf	NA,inf	NA,0.202711	0.000141278	0.000250733
3	chr19:17510968:G:A	17510968	NA,A	NA,G	NA,1	NA,-inf	NA,inf	NA,0.241102	0.000141244	0.000250703
3	chr19:16743648:C:CCATA	16743648	NA,CCATA	NA,C	NA,1	NA,inf	NA,inf	NA,0.202791	0.000141233	0.00025097
3	chr19:17167759:G:A	17167759	NA,A	NA,G	NA,1	NA,inf	NA,inf	NA,0.168544	0.000141214	0.0002515
3	chr19:17344074:A:C	17344074	NA,C	NA,A	NA,1	NA,-inf	NA,inf	NA,0.251094	0.000141093	0.000249671
3	chr19:16928632:A:G	16928632	NA,G	NA,A	NA,1	NA,-inf	NA,inf	NA,0.230561	0.000141016	0.000250571
3	chr19:16865975:G:A	16865975	NA,A	NA,G	NA,1	NA,-inf	NA,inf	NA,0.24004	0.000140987	0.000250548
3	chr19:17308172:T:C	17308172	NA,C	NA,T	NA,1	NA,inf	NA,inf	NA,0.168232	0.000140936	0.00025053
3	chr19:17509519:T:C	17509519	NA,C	NA,T	NA,1	NA,inf	NA,inf	NA,0.196859	0.000140909	0.000250108
3	chr19:17495569:AC:A	17495569	NA,A	NA,AC	NA,1	NA,inf	NA,inf	NA,0.194947	0.000140907	0.000249924
3	chr19:17430521:TCACTGCAACCTCCACCTCCCGGGTTCAAGTGATTCTCCTGCCTCAGCCTCCTGAGTAGCTGGGATTACAAGCATGAACCACTACACCCAGCTAATTTTTGTAGTTTTTGGTTTTTTTTTTTTTTTTTTTTTTTTTGAGACGGAGTCTCACTCTGTCGCCAGGCTGGAGTGCAGTGGAGCGATGTCGGCC:T	17430521	NA,T	NA,TCACTGCAACCTCCACCTCCCGGGTTCAAGTGATTCTCCTGCCTCAGCCTCCTGAGTAGCTGGGATTACAAGCATGAACCACTACACCCAGCTAATTTTTGTAGTTTTTGGTTTTTTTTTTTTTTTTTTTTTTTTTGAGACGGAGTCTCACTCTGTCGCCAGGCTGGAGTGCAGTGGAGCGATGTCGGCC	NA,1	NA,-inf	NA,inf	NA,0.238126	0.000140906	0.000250117
3	chr19:17511295:A:G	17511295	NA,G	NA,A	NA,1	NA,-inf	NA,inf	NA,0.236802	0.000140771	0.000249865
3	chr19:16831831:C:T	16831831	NA,T	NA,C	NA,1	NA,-inf	NA,inf	NA,0.222257	0.000140707	0.000249983
3	chr19:17526808:G:GC	17526808	NA,GC	NA,G	NA,1	NA,inf	NA,inf	NA,0.197561	0.000140692	0.000250121
3	chr19:17615132:G:C	17615132	NA,C	NA,G	NA,1	NA,inf	NA,inf	NA,0.184741	0.000140504	0.00024921
3	chr19:17487868:T:C	17487868	NA,C	NA,T	NA,1	NA,-inf	NA,inf	NA,0.168572	0.000140494	0.000249882
3	chr19:17387152:A:G	17387152	NA,G	NA,A	NA,1	NA,inf	NA,inf	NA,0.203802	0.000140494	0.0002494
3	chr19:17245143:G:A	17245143	NA,A	NA,G	NA,1	NA,inf	NA,inf	NA,0.204295	0.000140457	0.000249462
3	chr19:17169086:C:T	17169086	NA,T	NA,C	NA,1	NA,inf	NA,inf	NA,0.163088	0.000140383	0.000249977
3	chr19:17252281:C:T	17252281	NA,T	NA,C	NA,1	NA,inf	NA,inf	NA,0.196351	0.000140357	0.000248633
3	chr19:16711450:C:T	16711450	NA,T	NA,C	NA,1	NA,-inf	NA,inf	NA,0.270542	0.000140342	0.000249411
3	chr19:16877939:G:A	16877939	NA,A	NA,G	NA,1	NA,-inf	NA,inf	NA,0.228206	0.000140264	0.000249015
3	chr19:17242029:A:G	17242029	NA,G	NA,A	NA,1	NA,inf	NA,inf	NA,0.17248	0.000140158	0.000249647
3	chr19:16712820:C:T	16712820	NA,T	NA,C	NA,1	NA,-inf	NA,inf	NA,0.268744	0.00014009	0.000248964
3	chr19:16810332:G:C	16810332	NA,C	NA,G	NA,1	NA,inf	NA,inf	NA,0.180098	0.000140016	0.000248752
3	chr19:16973435:C:T	16973435	NA,T	NA,C	NA,1	NA,inf	NA,inf	NA,0.17796	0.00014	0.000248257
3	chr19:17510697:A:G	17510697	NA,G	NA,A	NA,1	NA,-inf	NA,inf	NA,0.230658	0.00013998	0.000248462
3	chr19:17509901:C:T	17509901	NA,T	NA,C	NA,1	NA,-inf	NA,inf	NA,0.230099	0.00013991	0.000248337
3	chr19:17076452:C:T	17076452	NA,T	NA,C	NA,1	NA,-inf	NA,inf	NA,0.226735	0.00013991	0.000248928
3	chr19:17057830:G:A	17057830	NA,A	NA,G	NA,1	NA,-inf	NA,inf	NA,0.205595	0.000139832	0.000246675
3	chr19:16925961:A:C	16925961	NA,C	NA,A	NA,1	NA,inf	NA,inf	NA,0.146961	0.000139813	0.000248071
3	chr19:17317491:T:G	17317491	NA,G	NA,T	NA,1	NA,inf	NA,inf	NA,0.20526	0.000139748	0.000248185
3	chr19:17480138:C:G	17480138	NA,G	NA,C	NA,1	NA,inf	NA,inf	NA,0.200538	0.000139705	0.00024813
3	chr19:17552612:T:G	17552612	NA,G	NA,T	NA,1	NA,inf	NA,inf	NA,0.206768	0.000139689	0.000248109
3	chr19:16957771:T:C	16957771	NA,C	NA,T	NA,1	NA,inf	NA,inf	NA,0.175437	0.000139677	0.000247709
3	chr19:16963251:T:C	16963251	NA,C	NA,T	NA,1	NA,-inf	NA,inf	NA,0.269018	0.000139637	0.00024788
3	chr19:17009643:G:A	17009643	NA,A	NA,G	NA,1	NA,inf	NA,inf	NA,0.189733	0.000139636	0.000247403
3	chr19:16846469:C:T	16846469	NA,T	NA,C	NA,1	NA,-inf	NA,inf	NA,0.229461	0.000139635	0.000248134
3	chr19:16858951:A:C	16858951	NA,C	NA,A	NA,1	NA,-inf	NA,inf	NA,0.246307	0.000139561	0.000247961
3	chr19:17334798:T:A	17334798	NA,A	NA,T	NA,1	NA,inf	NA,inf	NA,0.193833	0.000139531	0.000247695
3	chr19:16997325:C:T	16997325	T,T	C,C	1,1	inf,-inf	inf,inf	1.42929,0.584994	0.00013947	0.000251739
3	chr19:17168486:T:G	17168486	NA,G	NA,T	NA,1	NA,inf	NA,inf	NA,0.156561	0.00013947	0.000248329
3	chr19:17232751:G:A	17232751	A,A	G,G	1,1	inf,inf	inf,inf	0.43322,1.25504	0.00013945	0.000248936
3	chr19:17461519:C:T	17461519	T,T	C,C	1,1	inf,inf	inf,inf	0.805555,0.825633	0.000139434	0.000242007
3	chr19:16852923:C:T	16852923	NA,T	NA,C	NA,1	NA,-inf	NA,inf	NA,0.244678	0.000139395	0.000247655
3	chr19:17168260:G:T	17168260	NA,T	NA,G	NA,1	NA,inf	NA,inf	NA,0.156077	0.000139388	0.000248177
3	chr19:17464328:A:G	17464328	NA,G	NA,A	NA,1	NA,inf	NA,inf	NA,0.187766	0.000139375	0.000247347
3	chr19:17263637:T:G	17263637	NA,G	NA,T	NA,1	NA,inf	NA,inf	NA,0.188751	0.000139353	0.000247225
3	chr19:16775305:A:AAT	16775305	NA,AAT	NA,A	NA,1	NA,-inf	NA,inf	NA,0.212878	0.000139305	0.000247213
3	chr19:17185101:C:T	17185101	NA,T	NA,C	NA,1	NA,inf	NA,inf	NA,0.167142	0.000139271	0.000246657
3	chr19:17106632:C:G	17106632	NA,G	NA,C	NA,1	NA,-inf	NA,inf	NA,0.253906	0.000138932	0.000247629
3	chr19:16795395:T:A	16795395	NA,A	NA,T	NA,1	NA,inf	NA,inf	NA,0.178841	0.000138912	0.000246262
3	chr19:16933391:A:C	16933391	NA,C	NA,A	NA,1	NA,-inf	NA,inf	NA,0.24122	0.0001389	0.0002466
3	chr19:17238029:A:G	17238029	NA,G	NA,A	NA,1	NA,-inf	NA,inf	NA,0.21015	0.000138881	0.000246815
3	chr19:16691188:TTTGA:T	16691188	NA,T	NA,TTTGA	NA,1	NA,-inf	NA,inf	NA,0.211715	0.000138773	0.000246343
3	chr19:16800901:G:A	16800901	NA,A	NA,G	NA,1	NA,-inf	NA,inf	NA,0.207129	0.000138768	0.000245845
3	chr19:17618757:T:C	17618757	NA,C	NA,T	NA,1	NA,-inf	NA,inf	NA,0.256142	0.000138768	0.000245223
3	chr19:16877241:C:T	16877241	NA,T	NA,C	NA,1	NA,-inf	NA,inf	NA,0.203926	0.000138713	0.00024512
3	chr19:16714761:AT:A	16714761	NA,A	NA,AT	NA,1	NA,inf	NA,inf	NA,0.174352	0.000138537	0.000245947
3	chr19:17110571:C:T	17110571	NA,T	NA,C	NA,1	NA,-inf	NA,inf	NA,0.251777	0.000138534	0.000246976
3	chr19:17366533:C:T	17366533	NA,T	NA,C	NA,1	NA,inf	NA,inf	NA,0.184401	0.000138531	0.000245846
3	chr19:17573824:T:A	17573824	NA,A	NA,T	NA,1	NA,-inf	NA,inf	NA,0.218601	0.00013851	0.000245791
3	chr19:17558086:C:T	17558086	NA,T	NA,C	NA,1	NA,inf	NA,inf	NA,0.176826	0.00013849	0.000245998
3	chr19:17170723:C:CTGAG	17170723	CTGAG,CTGAG	C,C	1,1	-inf,-inf	inf,inf	1.4348,0.00350367	0.000138435	0.00024324
3	chr19:17186475:G:A	17186475	NA,A	NA,G	NA,1	NA,inf	NA,inf	NA,0.182914	0.000138435	0.000245683
3	chr19:16678359:G:A	16678359	NA,A	NA,G	NA,1	NA,inf	NA,inf	NA,0.176092	0.000138372	0.000245688
3	chr19:17066091:G:A	17066091	NA,A	NA,G	NA,1	NA,inf	NA,inf	NA,0.170425	0.00013837	0.000245177
3	chr19:17169547:AG:A	17169547	NA,A	NA,AG	NA,1	NA,inf	NA,inf	NA,0.147797	0.000138301	0.000246207
3	chr19:16997015:G:A	16997015	A,A	G,G	1,1	inf,-inf	inf,inf	1.41025,0.590506	0.000138272	0.000249371
3	chr19:16806646:G:A	16806646	NA,A	NA,G	NA,1	NA,-inf	NA,inf	NA,0.216615	0.000138205	0.000245098
3	chr19:17152422:G:T	17152422	T,T	G,G	1,1	inf,inf	inf,inf	0.23977,1.4401	0.000138126	0.000234195
3	chr19:17585773:C:T	17585773	NA,T	NA,C	NA,1	NA,inf	NA,inf	NA,0.196846	0.000138124	0.000246491
3	chr19:17522023:G:A	17522023	NA,A	NA,G	NA,1	NA,inf	NA,inf	NA,0.179752	0.000138099	0.000244994
3	chr19:17128269:T:C	17128269	NA,C	NA,T	NA,1	NA,inf	NA,inf	NA,0.172274	0.000137967	0.000244749
3	chr19:17494383:A:G	17494383	NA,G	NA,A	NA,1	NA,inf	NA,inf	NA,0.185839	0.000137925	0.000244941
3	chr19:17514553:A:G	17514553	NA,G	NA,A	NA,1	NA,-inf	NA,inf	NA,0.214294	0.00013792	0.000244819
3	chr19:17097006:A:G	17097006	G,G	A,A	1,1	inf,inf	inf,inf	2.16888,0.294076	0.000137889	0.000722227
3	chr19:16980856:A:G	16980856	NA,G	NA,A	NA,1	NA,-inf	NA,inf	NA,0.221215	0.00013787	0.000244823
3	chr19:17475980:G:A	17475980	NA,A	NA,G	NA,1	NA,-inf	NA,inf	NA,0.238274	0.000137849	0.000244438
3	chr19:16982887:C:G	16982887	NA,G	NA,C	NA,1	NA,-inf	NA,inf	NA,0.210511	0.000137819	0.000244844
3	chr19:17165735:G:A	17165735	NA,A	NA,G	NA,1	NA,inf	NA,inf	NA,0.138912	0.000137787	0.000244362
3	chr19:17168644:C:G	17168644	NA,G	NA,C	NA,1	NA,inf	NA,inf	NA,0.143898	0.000137778	0.000245275
3	chr19:17638706:G:A	17638706	NA,A	NA,G	NA,1	NA,inf	NA,inf	NA,0.17104	0.000137778	0.000244774
3	chr19:17110278:C:T	17110278	NA,T	NA,C	NA,1	NA,-inf	NA,inf	NA,0.245083	0.000137751	0.000245553
3	chr19:16983771:T:C	16983771	NA,C	NA,T	NA,1	NA,inf	NA,inf	NA,0.157539	0.000137726	0.000244372
3	chr19:16927030:A:G	16927030	NA,G	NA,A	NA,1	NA,inf	NA,inf	NA,0.132041	0.000137626	0.000244269
3	chr19:17357293:C:CA	17357293	NA,CA	NA,C	NA,1	NA,inf	NA,inf	NA,0.167329	0.000137565	0.000244166
3	chr19:16873500:A:G	16873500	NA,G	NA,A	NA,1	NA,-inf	NA,inf	NA,0.206628	0.000137555	0.000243975
3	chr19:17336286:C:T	17336286	NA,T	NA,C	NA,1	NA,inf	NA,inf	NA,0.166625	0.000137514	0.000243894
3	chr19:16959228:C:T	16959228	NA,T	NA,C	NA,1	NA,inf	NA,inf	NA,0.158837	0.000137489	0.000243851
3	chr19:16888325:C:T	16888325	NA,T	NA,C	NA,1	NA,-inf	NA,inf	NA,0.212469	0.000137441	0.000243925
3	chr19:17492921:C:T	17492921	NA,T	NA,C	NA,1	NA,inf	NA,inf	NA,0.168174	0.000137402	0.000243726
3	chr19:17560166:C:G	17560166	NA,G	NA,C	NA,1	NA,inf	NA,inf	NA,0.151398	0.000137365	0.000243787
3	chr19:16936313:T:C	16936313	NA,C	NA,T	NA,1	NA,-inf	NA,inf	NA,0.23431	0.000137359	0.000243754
3	chr19:16822922:T:A	16822922	NA,A	NA,T	NA,1	NA,-inf	NA,inf	NA,0.214376	0.000137292	0.000243373
3	chr19:17395457:T:C	17395457	NA,C	NA,T	NA,1	NA,inf	NA,inf	NA,0.18388	0.00013726	0.000244356
3	chr19:17257787:C:T	17257787	NA,T	NA,C	NA,1	NA,inf	NA,inf	NA,0.160275	0.000137254	0.000243389
3	chr19:17155018:G:A	17155018	NA,A	NA,G	NA,1	NA,-inf	NA,inf	NA,0.215711	0.000137248	0.000243741
3	chr19:16894137:TG:T	16894137	NA,T	NA,TG	NA,1	NA,-inf	NA,inf	NA,0.205044	0.000137232	0.000243536
3	chr19:17118352:G:A	17118352	NA,A	NA,G	NA,1	NA,inf	NA,inf	NA,0.15569	0.000137197	0.000242877
3	chr19:16783970:G:A	16783970	NA,A	NA,G	NA,1	NA,-inf	NA,inf	NA,0.248737	0.000137177	0.000243418
3	chr19:16643100:C:A	16643100	A,NA	C,NA	1,NA	-inf,NA	inf,NA	0.552558,NA	0.000137118	0.000244274
3	chr19:17250776:A:G	17250776	NA,G	NA,A	NA,1	NA,inf	NA,inf	NA,0.169957	0.000137109	0.000243362
3	chr19:17595364:A:T	17595364	NA,T	NA,A	NA,1	NA,-inf	NA,inf	NA,0.207335	0.000137053	0.000243391
3	chr19:17108071:C:T	17108071	NA,T	NA,C	NA,1	NA,-inf	NA,inf	NA,0.238179	0.000136912	0.00024415
3	chr19:17540416:C:T	17540416	NA,T	NA,C	NA,1	NA,-inf	NA,inf	NA,0.196272	0.000136877	0.000243049
3	chr19:17173585:T:G	17173585	NA,G	NA,T	NA,1	NA,-inf	NA,inf	NA,0.200688	0.000136872	0.000242839
3	chr19:17252097:C:A	17252097	NA,A	NA,C	NA,1	NA,inf	NA,inf	NA,0.167344	0.000136795	0.000242806
3	chr19:17250453:G:A	17250453	NA,A	NA,G	NA,1	NA,inf	NA,inf	NA,0.167105	0.000136765	0.000242754
3	chr19:17528671:C:T	17528671	NA,T	NA,C	NA,1	NA,inf	NA,inf	NA,0.160979	0.000136737	0.000242745
3	chr19:17164919:A:C	17164919	NA,C	NA,A	NA,1	NA,-inf	NA,inf	NA,0.205664	0.000136727	0.000242789
3	chr19:17119552:A:G	17119552	NA,G	NA,A	NA,1	NA,inf	NA,inf	NA,0.158908	0.00013668	0.000242403
3	chr19:16985078:T:C	16985078	NA,C	NA,T	NA,1	NA,inf	NA,inf	NA,0.166691	0.000136665	0.00024257
3	chr19:17625373:G:A	17625373	NA,A	NA,G	NA,1	NA,inf	NA,inf	NA,0.164316	0.00013666	0.000242435
3	chr19:16823042:TTC:T	16823042	NA,T	NA,TTC	NA,1	NA,-inf	NA,inf	NA,0.197389	0.000136659	0.000242804
3	chr19:16760894:T:C	16760894	C,C	T,T	1,1	inf,inf	inf,inf	0.734053,0.78075	0.000136629	0.000236122
3	chr19:16867711:G:A	16867711	NA,A	NA,G	NA,1	NA,-inf	NA,inf	NA,0.216247	0.000136604	0.000242729
3	chr19:16720250:G:A	16720250	NA,A	NA,G	NA,1	NA,inf	NA,inf	NA,0.161028	0.0001366	0.000242416
3	chr19:17494910:C:T	17494910	NA,T	NA,C	NA,1	NA,inf	NA,inf	NA,0.176486	0.000136596	0.000242598
3	chr19:17443842:G:A	17443842	NA,A	NA,G	NA,1	NA,-inf	NA,inf	NA,0.210995	0.000136596	0.000242576
3	chr19:17422877:A:G	17422877	NA,G	NA,A	NA,1	NA,-inf	NA,inf	NA,0.177542	0.000136536	0.000242395
3	chr19:17212448:G:A	17212448	NA,A	NA,G	NA,1	NA,inf	NA,inf	NA,0.165856	0.000136513	0.000242122
3	chr19:17492936:G:A	17492936	NA,A	NA,G	NA,1	NA,inf	NA,inf	NA,0.160305	0.000136496	0.000242122
3	chr19:17505961:C:T	17505961	NA,T	NA,C	NA,1	NA,inf	NA,inf	NA,0.16672	0.00013649	0.000242747
3	chr19:17098650:C:T	17098650	NA,T	NA,C	NA,1	NA,-inf	NA,inf	NA,0.233455	0.000136441	0.000243167
3	chr19:17623587:G:A	17623587	NA,A	NA,G	NA,1	NA,inf	NA,inf	NA,0.163237	0.000136428	0.000242315
3	chr19:17394801:C:T	17394801	NA,T	NA,C	NA,1	NA,-inf	NA,inf	NA,0.134133	0.000136301	0.000242293
3	chr19:16966192:T:C	16966192	NA,C	NA,T	NA,1	NA,inf	NA,inf	NA,0.170189	0.000136296	0.000242438
3	chr19:16999187:A:G	16999187	NA,G	NA,A	NA,1	NA,inf	NA,inf	NA,0.161384	0.000136261	0.000241646
3	chr19:17168199:C:G	17168199	G,NA	C,NA	1,NA	inf,NA	inf,NA	0.520039,NA	0.000136217	0.000244082
3	chr19:17250107:C:T	17250107	NA,T	NA,C	NA,1	NA,-inf	NA,inf	NA,0.190078	0.000136185	0.000241613
3	chr19:17493742:A:C	17493742	NA,C	NA,A	NA,1	NA,inf	NA,inf	NA,0.171585	0.000136183	0.000241845
3	chr19:16986263:T:C	16986263	NA,C	NA,T	NA,1	NA,inf	NA,inf	NA,0.162179	0.000136123	0.000241623
3	chr19:17371713:G:A	17371713	NA,A	NA,G	NA,1	NA,inf	NA,inf	NA,0.161855	0.00013609	0.000241949
3	chr19:17462502:G:A	17462502	NA,A	NA,G	NA,1	NA,-inf	NA,inf	NA,0.196453	0.000136087	0.000241651
3	chr19:16743945:A:T	16743945	NA,T	NA,A	NA,1	NA,-inf	NA,inf	NA,0.211314	0.000136085	0.000241512
3	chr19:17481992:C:G	17481992	NA,G	NA,C	NA,1	NA,-inf	NA,inf	NA,0.201736	0.000136081	0.000241977
3	chr19:16692983:A:G	16692983	NA,G	NA,A	NA,1	NA,inf	NA,inf	NA,0.155815	0.000136017	0.000241613
3	chr19:17173007:G:C	17173007	NA,C	NA,G	NA,1	NA,inf	NA,inf	NA,0.148228	0.000136005	0.00024142
3	chr19:16937408:C:T	16937408	NA,T	NA,C	NA,1	NA,-inf	NA,inf	NA,0.220762	0.000136004	0.00024135
3	chr19:17142730:T:C	17142730	NA,C	NA,T	NA,1	NA,-inf	NA,inf	NA,0.212255	0.000135999	0.000241923
3	chr19:16868305:C:G	16868305	NA,G	NA,C	NA,1	NA,-inf	NA,inf	NA,0.192309	0.00013599	0.000241373
3	chr19:16702500:G:A	16702500	NA,A	NA,G	NA,1	NA,-inf	NA,inf	NA,0.188336	0.000135972	0.000241518
3	chr19:17216249:C:T	17216249	NA,T	NA,C	NA,1	NA,-inf	NA,inf	NA,0.206511	0.000135934	0.000241333
3	chr19:17007061:G:A	17007061	NA,A	NA,G	NA,1	NA,-inf	NA,inf	NA,0.192307	0.000135886	0.000240771
3	chr19:17499800:A:G	17499800	NA,G	NA,A	NA,1	NA,inf	NA,inf	NA,0.155005	0.000135862	0.000240992
3	chr19:17487537:G:A	17487537	NA,A	NA,G	NA,1	NA,inf	NA,inf	NA,0.168406	0.000135816	0.000241192
3	chr19:17498002:C:A	17498002	NA,A	NA,C	NA,1	NA,inf	NA,inf	NA,0.168406	0.000135816	0.000241192
3	chr19:17508894:G:A	17508894	NA,A	NA,G	NA,1	NA,inf	NA,inf	NA,0.1609	0.000135807	0.000241524
3	chr19:17555262:T:C	17555262	NA,C	NA,T	NA,1	NA,inf	NA,inf	NA,0.150591	0.000135781	0.00024085
3	chr19:17177806:G:A	17177806	NA,A	NA,G	NA,1	NA,-inf	NA,inf	NA,0.203999	0.000135781	0.000240876
3	chr19:16983326:G:C	16983326	NA,C	NA,G	NA,1	NA,inf	NA,inf	NA,0.159221	0.000135776	0.000241006
3	chr19:17030240:G:A	17030240	NA,A	NA,G	NA,1	NA,-inf	NA,inf	NA,0.212481	0.00013574	0.00024182
3	chr19:17093484:G:A	17093484	NA,A	NA,G	NA,1	NA,-inf	NA,inf	NA,0.22746	0.000135713	0.000241973
3	chr19:17353897:T:TA	17353897	NA,TA	NA,T	NA,1	NA,inf	NA,inf	NA,0.152386	0.000135649	0.000240778
3	chr19:16814141:C:A	16814141	NA,A	NA,C	NA,1	NA,-inf	NA,inf	NA,0.193125	0.00013563	0.000240959
3	chr19:16802323:G:A	16802323	NA,A	NA,G	NA,1	NA,inf	NA,inf	NA,0.131872	0.00013559	0.00024066
3	chr19:16818106:C:A	16818106	NA,A	NA,C	NA,1	NA,inf	NA,inf	NA,0.160384	0.000135582	0.000240457
3	chr19:17029547:C:T	17029547	T,T	C,C	1,1	-inf,inf	inf,inf	0.777867,1.02139	0.000135515	0.000238116
3	chr19:17191126:G:A	17191126	A,NA	G,NA	1,NA	-inf,NA	inf,NA	0.787559,NA	0.000135511	0.000244297
3	chr19:17237325:C:T	17237325	NA,T	NA,C	NA,1	NA,-inf	NA,inf	NA,0.197038	0.000135493	0.000240359
3	chr19:17481503:T:A	17481503	NA,A	NA,T	NA,1	NA,-inf	NA,inf	NA,0.201715	0.000135383	0.000240451
3	chr19:17616258:C:T	17616258	NA,T	NA,C	NA,1	NA,inf	NA,inf	NA,0.162591	0.00013534	0.0002403
3	chr19:17301698:G:A	17301698	NA,A	NA,G	NA,1	NA,-inf	NA,inf	NA,0.184528	0.000135321	0.000240572
3	chr19:17319740:C:T	17319740	NA,T	NA,C	NA,1	NA,-inf	NA,inf	NA,0.184528	0.000135321	0.000240572
3	chr19:17158852:C:T	17158852	NA,T	NA,C	NA,1	NA,inf	NA,inf	NA,0.123318	0.000135319	0.000240376
3	chr19:16867600:C:T	16867600	NA,T	NA,C	NA,1	NA,-inf	NA,inf	NA,0.186242	0.000135316	0.000240177
3	chr19:16984477:A:G	16984477	NA,G	NA,A	NA,1	NA,-inf	NA,inf	NA,0.188569	0.000135305	0.00024036
3	chr19:17493558:A:G	17493558	NA,G	NA,A	NA,1	NA,inf	NA,inf	NA,0.150621	0.000135297	0.000240008
3	chr19:17538542:G:A	17538542	NA,A	NA,G	NA,1	NA,-inf	NA,inf	NA,0.181755	0.000135214	0.000240089
3	chr19:17364409:C:T	17364409	NA,T	NA,C	NA,1	NA,inf	NA,inf	NA,0.15256	0.000135187	0.000239617
3	chr19:17602858:A:G	17602858	NA,G	NA,A	NA,1	NA,-inf	NA,inf	NA,0.193757	0.000135171	0.000239955
3	chr19:17087303:G:C	17087303	NA,C	NA,G	NA,1	NA,-inf	NA,inf	NA,0.221706	0.000135122	0.000240892
3	chr19:17509890:G:A	17509890	NA,A	NA,G	NA,1	NA,-inf	NA,inf	NA,0.17869	0.00013503	0.000239758
3	chr19:17197189:A:C	17197189	NA,C	NA,A	NA,1	NA,inf	NA,inf	NA,0.136206	0.000135022	0.000239027
3	chr19:16757632:A:G	16757632	NA,G	NA,A	NA,1	NA,inf	NA,inf	NA,0.136262	0.000134989	0.000239493
3	chr19:17014875:C:G	17014875	NA,G	NA,C	NA,1	NA,-inf	NA,inf	NA,0.204688	0.000134979	0.000240146
3	chr19:16736082:C:T	16736082	NA,T	NA,C	NA,1	NA,-inf	NA,inf	NA,0.208286	0.000134971	0.000239602
3	chr19:17413323:C:T	17413323	NA,T	NA,C	NA,1	NA,-inf	NA,inf	NA,0.211919	0.000134958	0.000239422
3	chr19:16939584:G:A	16939584	NA,A	NA,G	NA,1	NA,-inf	NA,inf	NA,0.179799	0.000134918	0.000238842
3	chr19:17097560:A:G	17097560	NA,G	NA,A	NA,1	NA,-inf	NA,inf	NA,0.218926	0.000134905	0.000240369
3	chr19:16732847:C:T	16732847	NA,T	NA,C	NA,1	NA,inf	NA,inf	NA,0.144367	0.00013486	0.00023976
3	chr19:17498353:A:G	17498353	NA,G	NA,A	NA,1	NA,inf	NA,inf	NA,0.146676	0.000134859	0.000239233
3	chr19:17425824:A:G	17425824	NA,G	NA,A	NA,1	NA,-inf	NA,inf	NA,0.199865	0.000134843	0.000239445
3	chr19:17161317:G:A	17161317	NA,A	NA,G	NA,1	NA,inf	NA,inf	NA,0.115088	0.000134794	0.000239082
3	chr19:17424206:C:T	17424206	NA,T	NA,C	NA,1	NA,inf	NA,inf	NA,0.141896	0.00013475	0.000239297
3	chr19:17072652:T:G	17072652	NA,G	NA,T	NA,1	NA,-inf	NA,inf	NA,0.191648	0.000134741	0.000239482
3	chr19:16692382:C:T	16692382	NA,T	NA,C	NA,1	NA,inf	NA,inf	NA,0.135855	0.000134723	0.000239051
3	chr19:17246601:G:A	17246601	NA,A	NA,G	NA,1	NA,-inf	NA,inf	NA,0.175324	0.000134719	0.000238895
3	chr19:17325752:A:G	17325752	G,NA	A,NA	1,NA	-inf,NA	inf,NA	0.614301,NA	0.000134696	0.000241107
3	chr19:17165561:T:C	17165561	NA,C	NA,T	NA,1	NA,inf	NA,inf	NA,0.114101	0.000134671	0.000238866
3	chr19:17084743:C:T	17084743	NA,T	NA,C	NA,1	NA,-inf	NA,inf	NA,0.216545	0.000134656	0.000239916
3	chr19:17356492:T:C	17356492	NA,C	NA,T	NA,1	NA,inf	NA,inf	NA,0.139762	0.000134617	0.000238671
3	chr19:16702622:C:A	16702622	NA,A	NA,C	NA,1	NA,inf	NA,inf	NA,0.144584	0.000134608	0.000238986
3	chr19:17489758:C:T	17489758	NA,T	NA,C	NA,1	NA,inf	NA,inf	NA,0.157251	0.000134593	0.000239008
3	chr19:17165514:G:A	17165514	NA,A	NA,G	NA,1	NA,inf	NA,inf	NA,0.113202	0.000134567	0.000238682
3	chr19:17013330:G:A	17013330	NA,A	NA,G	NA,1	NA,-inf	NA,inf	NA,0.20042	0.000134545	0.000239352
3	chr19:17539816:GA:G	17539816	NA,G	NA,GA	NA,1	NA,-inf	NA,inf	NA,0.183413	0.000134524	0.000239163
3	chr19:16928812:C:T	16928812	NA,T	NA,C	NA,1	NA,inf	NA,inf	NA,0.142096	0.000134464	0.000238376
3	chr19:17237874:TC:T	17237874	NA,T	NA,TC	NA,1	NA,-inf	NA,inf	NA,0.196686	0.000134441	0.000237968
3	chr19:16983022:CTT:C	16983022	NA,C	NA,CTT	NA,1	NA,-inf	NA,inf	NA,0.180174	0.000134391	0.000238728
3	chr19:17165542:C:T	17165542	NA,T	NA,C	NA,1	NA,inf	NA,inf	NA,0.111654	0.000134387	0.000238365
3	chr19:17165886:A:G	17165886	NA,G	NA,A	NA,1	NA,inf	NA,inf	NA,0.11164	0.000134385	0.000238361
3	chr19:17403242:G:GT	17403242	NA,GT	NA,G	NA,1	NA,-inf	NA,inf	NA,0.178982	0.000134366	0.000238094
3	chr19:17272391:C:T	17272391	NA,T	NA,C	NA,1	NA,-inf	NA,inf	NA,0.172887	0.000134247	0.000237945
3	chr19:17093103:G:A	17093103	NA,A	NA,G	NA,1	NA,-inf	NA,inf	NA,0.211996	0.000134204	0.000239091
3	chr19:17281954:C:T	17281954	NA,T	NA,C	NA,1	NA,-inf	NA,inf	NA,0.162882	0.000134193	0.000236804
3	chr19:16973106:C:G	16973106	NA,G	NA,C	NA,1	NA,inf	NA,inf	NA,0.131373	0.000134168	0.000237962
3	chr19:16823134:GC:G	16823134	NA,G	NA,GC	NA,1	NA,-inf	NA,inf	NA,0.174881	0.000134089	0.000237991
3	chr19:16980759:T:G	16980759	NA,G	NA,T	NA,1	NA,-inf	NA,inf	NA,0.176993	0.000134066	0.00023815
3	chr19:17524915:T:C	17524915	NA,C	NA,T	NA,1	NA,-inf	NA,inf	NA,0.189928	0.000134055	0.000238064
3	chr19:17349850:G:A	17349850	NA,A	NA,G	NA,1	NA,-inf	NA,inf	NA,0.172496	0.000134016	0.000238233
3	chr19:17463715:G:A	17463715	NA,A	NA,G	NA,1	NA,inf	NA,inf	NA,0.140273	0.000133944	0.000237765
3	chr19:17575259:T:G	17575259	NA,G	NA,T	NA,1	NA,inf	NA,inf	NA,0.121184	0.000133929	0.000237634
3	chr19:16986281:G:A	16986281	NA,A	NA,G	NA,1	NA,-inf	NA,inf	NA,0.175588	0.000133911	0.000237874
3	chr19:17085208:C:G	17085208	NA,G	NA,C	NA,1	NA,-inf	NA,inf	NA,0.209006	0.000133909	0.000238553
3	chr19:17086442:A:G	17086442	NA,G	NA,A	NA,1	NA,-inf	NA,inf	NA,0.20876	0.000133886	0.000238511
3	chr19:17039960:T:A	17039960	NA,A	NA,T	NA,1	NA,inf	NA,inf	NA,0.10874	0.000133886	0.000236929
3	chr19:16856587:T:C	16856587	NA,C	NA,T	NA,1	NA,-inf	NA,inf	NA,0.195343	0.000133876	0.000237804
3	chr19:16830251:C:A	16830251	NA,A	NA,C	NA,1	NA,inf	NA,inf	NA,0.150751	0.000133847	0.000237637
3	chr19:17185242:C:T	17185242	NA,T	NA,C	NA,1	NA,-inf	NA,inf	NA,0.19042	0.000133818	0.000237417
3	chr19:16952339:C:T	16952339	NA,T	NA,C	NA,1	NA,inf	NA,inf	NA,0.127925	0.000133798	0.000237335
3	chr19:16975452:A:G	16975452	NA,G	NA,A	NA,1	NA,inf	NA,inf	NA,0.1218	0.000133758	0.000237149
3	chr19:16805120:G:A	16805120	NA,A	NA,G	NA,1	NA,inf	NA,inf	NA,0.152064	0.000133661	0.000237891
3	chr19:17195588:G:A	17195588	A,A	G,G	1,1	inf,-inf	inf,inf	1.25155,0.879121	0.000133649	0.000234078
3	chr19:17423884:T:C	17423884	NA,C	NA,T	NA,1	NA,-inf	NA,inf	NA,0.155106	0.000133647	0.000236964
3	chr19:17476682:G:A	17476682	NA,A	NA,G	NA,1	NA,-inf	NA,inf	NA,0.1756	0.000133627	0.000237244
3	chr19:17097448:A:G	17097448	NA,G	NA,A	NA,1	NA,-inf	NA,inf	NA,0.206157	0.000133624	0.000238033
```
