## Supplementary material for "Characterization of shared and ancestry-specific signals driving complex traits using multi-ancestry fine-mapping": susiex_nc3.cs80.snp

```
BP	SNP	PIP(CS1)	LogBF(CS1,Pop1)	LogBF(CS1,Pop2)	PIP(CS2)	LogBF(CS2,Pop1)	LogBF(CS2,Pop2)	PIP(CS3)	LogBF(CS3,Pop1)	LogBF(CS3,Pop2)
16641430	chr19:16641430:C:G	2.4689e-07	-1.69984e-10	-0.533395	0.000219779	-1.69984e-10	-0.504534	0.00028364	-1.69984e-10	-0.505132
16641433	chr19:16641433:G:C	7.83117e-08	-1.68164	-3.3072e-10	6.65963e-05	-1.69851	-3.3072e-10	8.60828e-05	-1.69753	-3.3072e-10
16641498	chr19:16641498:A:G	6.89279e-08	-0.956374	-0.852902	6.19407e-05	-0.909404	-0.861576	8.01088e-05	-0.903551	-0.865899
16641827	chr19:16641827:T:C	2.62595e-08	-1.52738	-1.24693	1.94273e-05	-1.65014	-1.28034	2.48424e-05	-1.65909	-1.28119
16642031	chr19:16642031:G:A	7.34613e-07	-1.69984e-10	0.557007	0.000618631	-1.69984e-10	0.530351	0.000805863	-1.69984e-10	0.539078
16642051	chr19:16642051:A:G	1.12682e-07	-1.69984e-10	-1.31776	9.7843e-05	-1.69984e-10	-1.31379	0.00012622	-1.69984e-10	-1.31481
16642269	chr19:16642269:A:G	1.47176e-07	-0.424645	-0.626064	0.000115736	-0.62256	-0.523285	0.000148526	-0.624508	-0.527567
16642455	chr19:16642455:C:T	1.13789e-07	-1.69984e-10	-1.30799	9.82225e-05	-1.69984e-10	-1.30992	0.000126798	-1.69984e-10	-1.31024
16642885	chr19:16642885:G:A	1.14975e-07	-1.69984e-10	-1.29762	0.000100167	-1.69984e-10	-1.29032	0.000129126	-1.69984e-10	-1.29204
16642964	chr19:16642964:C:T	3.88308e-07	-1.69984e-10	-0.0805385	0.000307262	-1.69984e-10	-0.169458	0.000397131	-1.69984e-10	-0.168572
16643050	chr19:16643050:C:T	1.14641e-07	-1.30053	-3.3072e-10	9.45827e-05	-1.34768	-3.3072e-10	0.000123193	-1.33908	-3.3072e-10
16643066	chr19:16643066:T:C	1.1239e-07	-1.69984e-10	-1.32036	9.69226e-05	-1.69984e-10	-1.32324	0.000125139	-1.69984e-10	-1.32341
16643100	chr19:16643100:C:A	1.24887e-07	-1.21493	-3.3072e-10	0.000107046	-1.2239	-3.3072e-10	0.000137118	-1.232	-3.3072e-10
16643686	chr19:16643686:C:T	1.44265e-07	-0.557191	-0.513492	0.000116292	-0.743161	-0.397894	0.000149453	-0.744163	-0.401691
16643969	chr19:16643969:A:C	2.52531e-08	-1.7514	-1.06198	1.97401e-05	-1.75607	-1.15843	2.54798e-05	-1.75654	-1.15841
16643976	chr19:16643976:T:C	1.87877e-07	-1.69984e-10	-0.806549	0.000164009	-1.69984e-10	-0.797237	0.000211757	-1.69984e-10	-0.797398
16644603	chr19:16644603:TA:T	8.75704e-07	-1.69984e-10	0.732691	0.00074305	-1.69984e-10	0.713605	0.000970429	-1.69984e-10	0.724901
16644689	chr19:16644689:G:A	1.12428e-07	-1.69984e-10	-1.32002	9.79011e-05	-1.69984e-10	-1.3132	0.00012636	-1.69984e-10	-1.3137
16644886	chr19:16644886:C:A	1.12178e-07	-1.69984e-10	-1.32225	9.69157e-05	-1.69984e-10	-1.32332	0.000125106	-1.69984e-10	-1.32368
16645229	chr19:16645229:A:AAG	1.2398e-07	-1.10506	-0.117158	9.24061e-05	-1.22848	-0.142488	0.000117708	-1.23898	-0.145645
16645371	chr19:16645371:C:T	7.43976e-08	-1.76386	0.0309482	7.51137e-05	-1.73949	0.161337	9.66946e-05	-1.73498	0.153703
16645607	chr19:16645607:A:T	2.16437e-07	-1.69984e-10	-0.665038	0.00019766	-1.69984e-10	-0.610609	0.000252198	-1.69984e-10	-0.622622
16645748	chr19:16645748:G:A	7.49294e-08	-1.72579	-3.3072e-10	6.40449e-05	-1.73757	-3.3072e-10	8.25187e-05	-1.73981	-3.3072e-10
16645914	chr19:16645914:G:A	1.3304e-07	-1.69984e-10	-1.15169	0.000112954	-1.69984e-10	-1.17018	0.000145722	-1.69984e-10	-1.17113
16646165	chr19:16646165:G:A	6.36534e-08	-1.7616	-0.127282	6.39368e-05	-1.73509	-0.00417	8.24286e-05	-1.73022	-0.0106862
16646345	chr19:16646345:T:C	5.87958e-08	-1.03774	-0.930528	5.29115e-05	-0.990148	-0.938389	6.84977e-05	-0.984557	-0.941479
16646356	chr19:16646356:G:A	2.8043e-07	-1.69984e-10	-0.406011	0.000250355	-1.69984e-10	-0.374279	0.000323148	-1.69984e-10	-0.374727
16646842	chr19:16646842:C:T	1.55245e-07	-1.69984e-10	-0.997333	0.000133178	-1.69984e-10	-1.00547	0.000172245	-1.69984e-10	-1.00392
16646891	chr19:16646891:T:C	5.34926e-08	-1.41605	-0.646747	4.56905e-05	-1.36991	-0.705359	5.92236e-05	-1.36613	-0.70539
16647098	chr19:16647098:C:T	5.25723e-08	-1.43436	-0.645787	4.48332e-05	-1.3898	-0.704413	5.81019e-05	-1.3862	-0.704436
16647844	chr19:16647844:ACAAAT:A	2.47667e-07	-1.69984e-10	-0.530252	0.000220479	-1.69984e-10	-0.501356	0.000284549	-1.69984e-10	-0.501932
16648203	chr19:16648203:C:T	1.22798e-06	-1.69984e-10	1.07079	0.00123	-1.69984e-10	1.21761	0.00154944	-1.69984e-10	1.19281
16648532	chr19:16648532:G:A	9.62436e-07	-1.69984e-10	0.827131	0.000818107	-1.69984e-10	0.809836	0.00106931	-1.69984e-10	0.821932
16648774	chr19:16648774:AGGTGGGT:A	1.12098e-07	-1.69984e-10	-1.32296	9.69657e-05	-1.69984e-10	-1.3228	0.000125202	-1.69984e-10	-1.32291
16648993	chr19:16648993:C:T	1.2295e-07	-0.263159	-0.967398	0.000123344	-0.117838	-0.964342	0.000158715	-0.124543	-0.961184
16649146	chr19:16649146:C:T	1.11921e-07	-1.69984e-10	-1.32454	9.72321e-05	-1.69984e-10	-1.32006	0.000125507	-1.69984e-10	-1.32047
16649301	chr19:16649301:G:T	3.5139e-07	-0.22858	0.0481398	0.000284033	-0.454052	0.205986	0.000364862	-0.454122	0.200805
16650225	chr19:16650225:A:G	1.11728e-07	-1.69984e-10	-1.32627	9.66934e-05	-1.69984e-10	-1.32561	0.000124882	-1.69984e-10	-1.32547
16650266	chr19:16650266:C:A	4.23882e-08	-1.7669	-0.528563	3.00359e-05	-1.7669	-0.727865	3.89903e-05	-1.76698	-0.722541
16650284	chr19:16650284:G:A	1.62479e-06	-1.69984e-10	1.3508	0.00164058	-1.69984e-10	1.50565	0.0020638	-1.69984e-10	1.47947
16650448	chr19:16650448:G:A	1.12398e-07	-1.69984e-10	-1.32029	9.7616e-05	-1.69984e-10	-1.31612	0.000126066	-1.69984e-10	-1.31603
16650580	chr19:16650580:C:T	6.9779e-08	-1.16558	-0.631424	6.17364e-05	-1.11835	-0.655935	7.97559e-05	-1.11358	-0.660281
16651317	chr19:16651317:A:G	1.98942e-07	-0.349261	-0.400064	0.00015818	-0.552881	-0.28054	0.000202753	-0.554901	-0.285948
16652126	chr19:16652126:C:T	1.12429e-07	-1.69984e-10	-1.32001	9.79098e-05	-1.69984e-10	-1.31311	0.000126364	-1.69984e-10	-1.31367
16652255	chr19:16652255:G:A	3.12241e-08	-1.684	-0.917143	2.49492e-05	-1.70846	-0.97185	3.20471e-05	-1.71244	-0.973184
16653167	chr19:16653167:C:T	1.10083e-07	-1.28654	-0.0545638	9.34786e-05	-1.23677	-0.122654	0.000120635	-1.23188	-0.128186
16653335	chr19:16653335:C:T	9.03094e-08	-1.5391	-3.3072e-10	7.5182e-05	-1.57725	-3.3072e-10	9.80515e-05	-1.56734	-3.3072e-10
16653868	chr19:16653868:T:G	7.18493e-08	-1.76777	-3.3072e-10	6.1936e-05	-1.77106	-3.3072e-10	7.99799e-05	-1.77106	-3.3072e-10
16653870	chr19:16653870:A:G	1.47696e-07	-1.68744	0.640264	0.000112274	-1.65115	0.47493	0.000144628	-1.64555	0.466882
16654189	chr19:16654189:A:G	3.63632e-07	-1.69984e-10	-0.146195	0.000348678	-1.69984e-10	-0.0430093	0.000444506	-1.69984e-10	-0.0558739
16654557	chr19:16654557:T:A	1.12542e-07	-1.69984e-10	-1.31901	9.8029e-05	-1.69984e-10	-1.31189	0.000126515	-1.69984e-10	-1.31248
16655076	chr19:16655076:T:C	3.14921e-08	-1.61979	-0.972814	2.5056e-05	-1.65256	-1.02349	3.21358e-05	-1.65807	-1.02479
16655510	chr19:16655510:G:A	1.16673e-07	-1.69984e-10	-1.28297	0.000100048	-1.69984e-10	-1.29151	0.000129162	-1.69984e-10	-1.29177
16655893	chr19:16655893:G:A	5.09354e-08	-1.34678	-0.765002	4.38654e-05	-1.29734	-0.81869	5.68382e-05	-1.29319	-0.819436
16656091	chr19:16656091:G:A	6.1537e-08	-1.28804	-0.63466	5.28908e-05	-1.23464	-0.694288	6.8561e-05	-1.23003	-0.695088
16656118	chr19:16656118:G:A	1.7632e-07	-1.69984e-10	-0.870035	0.000151345	-1.69984e-10	-0.877596	0.000195523	-1.69984e-10	-0.877157
16656620	chr19:16656620:C:T	1.49855e-07	-1.69984e-10	-1.03267	0.00013214	-1.69984e-10	-1.01329	0.000169866	-1.69984e-10	-1.01783
16657367	chr19:16657367:A:G	1.47093e-07	-1.69984e-10	-1.05127	0.000129914	-1.69984e-10	-1.03028	0.000167437	-1.69984e-10	-1.03223
16657382	chr19:16657382:G:A	5.27463e-08	-1.32735	-0.749489	4.53924e-05	-1.27796	-0.803854	5.88221e-05	-1.2737	-0.804619
16657404	chr19:16657404:T:G	3.1517e-08	-1.60745	-0.984361	2.50615e-05	-1.64158	-1.03424	3.21371e-05	-1.64735	-1.03547
16658207	chr19:16658207:G:A	2.12443e-08	-1.71643	-1.26981	1.77189e-05	-1.73301	-1.28952	2.28471e-05	-1.73711	-1.2869
16658245	chr19:16658245:T:C	4.39666e-08	-1.43525	-0.82366	3.78731e-05	-1.3894	-0.87352	4.90904e-05	-1.38551	-0.87366
16658392	chr19:16658392:C:T	1.3075e-07	-1.69984e-10	-1.16905	0.00011103	-1.69984e-10	-1.18736	0.000143286	-1.69984e-10	-1.18799
16658405	chr19:16658405:A:G	4.47538e-08	-1.41703	-0.824133	3.86001e-05	-1.36994	-0.873965	5.00378e-05	-1.36595	-0.874105
16658516	chr19:16658516:G:A	3.0585e-08	-1.66154	-0.960286	2.4437e-05	-1.68921	-1.01185	3.13748e-05	-1.69375	-1.01308
16658635	chr19:16658635:T:C	2.47313e-07	-1.69984e-10	-0.531682	0.000220159	-1.69984e-10	-0.502808	0.000284137	-1.69984e-10	-0.503381
16658662	chr19:16658662:T:A	1.00206e-07	-1.4351	-3.3072e-10	8.49438e-05	-1.45517	-3.3072e-10	0.000108923	-1.4622	-3.3072e-10
16658918	chr19:16658918:G:A	1.13406e-06	-1.69984e-10	0.991224	0.000953555	-1.69984e-10	0.963039	0.00124349	-1.69984e-10	0.972843
16658957	chr19:16658957:C:A	1.05332e-07	-1.76676	0.381533	6.56926e-05	-1.76611	0.0539359	8.54843e-05	-1.76625	0.0617438
16659099	chr19:16659099:G:A	1.12296e-07	-1.69984e-10	-1.3212	9.68629e-05	-1.69984e-10	-1.32386	0.000125064	-1.69984e-10	-1.32401
16659145	chr19:16659145:T:C	1.35053e-07	-1.69984e-10	-1.13667	0.000114099	-1.69984e-10	-1.1601	0.00014702	-1.69984e-10	-1.16227
16659590	chr19:16659590:C:T	1.92051e-06	-1.70534	3.22335	0.00126188	-1.6643	2.9075	0.00163891	-1.65961	2.90857
16659781	chr19:16659781:G:C	4.71107e-08	-1.09659	-1.09325	4.24062e-05	-1.05088	-1.09898	5.49321e-05	-1.04539	-1.10135
16660195	chr19:16660195:G:A	2.59199e-08	-1.56795	-1.21938	1.94912e-05	-1.66809	-1.2591	2.4985e-05	-1.6748	-1.25976
16660226	chr19:16660226:G:A	9.7633e-08	-1.29211	-0.169012	8.30411e-05	-1.24387	-0.233956	0.000107169	-1.2392	-0.239234
16660607	chr19:16660607:C:T	8.05757e-08	-1.43832	-0.214819	6.83413e-05	-1.39557	-0.277073	8.82502e-05	-1.39147	-0.281187
16660814	chr19:16660814:G:A	1.11954e-07	-1.69984e-10	-1.32425	9.72347e-05	-1.69984e-10	-1.32003	0.000125516	-1.69984e-10	-1.32041
16662070	chr19:16662070:C:T	8.38366e-08	-1.39577	-0.217698	7.13206e-05	-1.35028	-0.279691	9.212e-05	-1.346	-0.283749
16662631	chr19:16662631:T:G	7.17817e-08	-1.76871	-3.3072e-10	6.19338e-05	-1.77109	-3.3072e-10	7.99783e-05	-1.77108	-3.3072e-10
16662781	chr19:16662781:A:G	2.89216e-08	-1.41351	-1.26423	2.393e-05	-1.49761	-1.22442	3.05699e-05	-1.5048	-1.22802
16662846	chr19:16662846:A:C	2.46943e-07	-1.69984e-10	-0.533178	0.000219868	-1.69984e-10	-0.504128	0.000283786	-1.69984e-10	-0.504617
16662869	chr19:16662869:T:G	5.03912e-08	-1.08382	-1.0387	4.53714e-05	-1.03738	-1.0449	5.87641e-05	-1.03182	-1.04749
16663853	chr19:16663853:C:T	3.97491e-07	-1.69984e-10	-0.0571642	0.000365896	-1.69984e-10	0.00519067	0.000465467	-1.69984e-10	-0.00979509
16664182	chr19:16664182:G:A	2.80602e-08	-1.68345	-1.02454	2.26157e-05	-1.70755	-1.07096	2.90552e-05	-1.71158	-1.07207
16664251	chr19:16664251:A:G	9.93289e-08	-1.4439	-3.3072e-10	8.9781e-05	-1.39978	-3.3072e-10	0.000116366	-1.39609	-3.3072e-10
16664403	chr19:16664403:C:A	1.16744e-07	-1.69984e-10	-1.28236	0.000100153	-1.69984e-10	-1.29046	0.000129307	-1.69984e-10	-1.29065
16664864	chr19:16664864:T:A	5.45143e-08	-1.76249	-0.28138	4.45725e-05	-1.74837	-0.351669	5.79351e-05	-1.74644	-0.347078
16664879	chr19:16664879:A:T	4.11531e-07	-1.69984e-10	-0.0224525	0.000396349	-1.69984e-10	0.0851383	0.000508735	-1.69984e-10	0.0790912
16665020	chr19:16665020:C:T	2.57949e-07	-1.69984e-10	-0.489574	0.000229845	-1.69984e-10	-0.459753	0.000296671	-1.69984e-10	-0.460213
16665151	chr19:16665151:G:A	2.80846e-08	-1.66316	-1.04396	2.2611e-05	-1.68996	-1.08876	2.90336e-05	-1.6945	-1.08988
16665317	chr19:16665317:A:T	1.69199e-07	-1.69984e-10	-0.91126	0.000152762	-1.69984e-10	-0.868275	0.000195409	-1.69984e-10	-0.877741
16665665	chr19:16665665:A:C	2.83192e-08	-1.65004	-1.04875	2.27628e-05	-1.67864	-1.09339	2.92182e-05	-1.68354	-1.09451
16665728	chr19:16665728:T:C	1.38856e-07	-1.69984e-10	-1.1089	0.000117613	-1.69984e-10	-1.12976	0.000151821	-1.69984e-10	-1.13014
16665729	chr19:16665729:G:A	1.20147e-07	-1.69984e-10	-1.25362	0.000102485	-1.69984e-10	-1.26744	0.000132619	-1.69984e-10	-1.26535
16666221	chr19:16666221:C:T	1.50083e-06	-1.69984e-10	1.27144	0.00126869	-1.69984e-10	1.24858	0.00165042	-1.69984e-10	1.25595
16666435	chr19:16666435:T:A	9.07729e-07	2.06091	-1.2923	0.000621506	1.83597	-1.30098	0.000798887	1.83095	-1.30056
16666641	chr19:16666641:T:G	1.45476e-07	-1.69984e-10	-1.06232	0.000123066	-1.69984e-10	-1.08443	0.000158786	-1.69984e-10	-1.08528
16666854	chr19:16666854:G:A	1.12761e-07	-1.31706	-3.3072e-10	0.000100177	-1.29022	-3.3072e-10	0.000128386	-1.2978	-3.3072e-10
16667216	chr19:16667216:C:T	3.04492e-08	-1.71141	-0.914863	2.46743e-05	-1.72999	-0.961402	3.17174e-05	-1.73327	-0.962696
16667255	chr19:16667255:G:A	1.39802e-07	-1.69984e-10	-1.10211	0.000118338	-1.69984e-10	-1.12361	0.000152687	-1.69984e-10	-1.12445
16668001	chr19:16668001:A:G	3.95826e-08	-1.3803	-0.983644	3.10694e-05	-1.35995	-1.10098	4.04902e-05	-1.35587	-1.09591
16668302	chr19:16668302:TG:T	1.12625e-07	-1.69984e-10	-1.31827	9.80712e-05	-1.69984e-10	-1.31146	0.000126564	-1.69984e-10	-1.31209
16668666	chr19:16668666:T:C	2.90638e-07	-1.69984e-10	-0.370258	0.000259525	-1.69984e-10	-0.338304	0.000334969	-1.69984e-10	-0.338798
16668999	chr19:16668999:T:A	1.13809e-07	-1.69984e-10	-1.30782	9.93878e-05	-1.69984e-10	-1.29813	0.000128232	-1.69984e-10	-1.29899
16669085	chr19:16669085:C:T	1.59898e-07	-1.69984e-10	-0.9678	0.000148163	-1.69984e-10	-0.898844	0.000190822	-1.69984e-10	-0.901496
16669427	chr19:16669427:G:A	2.41721e-08	-1.62422	-1.23292	1.9795e-05	-1.71727	-1.19446	2.50303e-05	-1.73425	-1.1985
16669813	chr19:16669813:T:C	2.00914e-08	-1.74493	-1.29712	1.65749e-05	-1.77062	-1.31865	2.14201e-05	-1.7708	-1.31771
16669978	chr19:16669978:TA:T	1.18118e-07	-1.69984e-10	-1.27065	0.000103247	-1.69984e-10	-1.26003	0.000133021	-1.69984e-10	-1.26233
16670129	chr19:16670129:C:T	2.41445e-08	-1.63878	-1.2195	1.95495e-05	-1.67397	-1.25024	2.51904e-05	-1.6778	-1.24858
16670229	chr19:16670229:A:G	2.38724e-08	-1.66414	-1.20547	1.84379e-05	-1.7313	-1.25146	2.37327e-05	-1.73532	-1.25066
16670314	chr19:16670314:T:G	1.99789e-08	-1.76815	-1.27951	1.68164e-05	-1.76371	-1.3111	2.1938e-05	-1.75522	-1.3094
16670709	chr19:16670709:A:C	7.17121e-08	-1.555	-0.214682	4.17175e-05	-1.60961	-0.55663	5.36148e-05	-1.62942	-0.541589
16670917	chr19:16670917:C:T	2.46711e-08	-1.59551	-1.24119	1.99331e-05	-1.70069	-1.20408	2.51486e-05	-1.72031	-1.20772
16671392	chr19:16671392:G:A	2.38017e-08	-1.58379	-1.28878	2.11264e-05	-1.53323	-1.31341	2.75719e-05	-1.52367	-1.31237
16671721	chr19:16671721:C:T	1.11839e-07	-1.69984e-10	-1.32528	9.68279e-05	-1.69984e-10	-1.32422	0.000125025	-1.69984e-10	-1.32432
16672014	chr19:16672014:T:C	1.34589e-07	-1.69984e-10	-1.14011	0.000115585	-1.69984e-10	-1.14715	0.000149269	-1.69984e-10	-1.14709
16672056	chr19:16672056:C:CCCTA	4.76629e-08	-1.09106	-1.08713	4.27561e-05	-1.04822	-1.09342	5.54181e-05	-1.04247	-1.09546
16672590	chr19:16672590:AGGCGCAT:A	2.66119e-07	-1.69984e-10	-0.458392	0.000237469	-1.69984e-10	-0.427121	0.000306299	-1.69984e-10	-0.428274
16673056	chr19:16673056:ACTTTT:A	1.12302e-07	-1.69984e-10	-1.32115	9.69719e-05	-1.69984e-10	-1.32274	0.000125186	-1.69984e-10	-1.32303
16673370	chr19:16673370:C:A	9.1823e-08	-1.52247	-3.3072e-10	7.94446e-05	-1.5221	-3.3072e-10	0.000101976	-1.5281	-3.3072e-10
16673468	chr19:16673468:A:C	1.12071e-07	-1.69984e-10	-1.3232	9.70221e-05	-1.69984e-10	-1.32222	0.000125337	-1.69984e-10	-1.32183
16674141	chr19:16674141:T:C	1.34989e-07	-1.69984e-10	-1.13714	0.000115917	-1.69984e-10	-1.14428	0.000149698	-1.69984e-10	-1.14422
16674330	chr19:16674330:G:A	1.16847e-07	-1.28147	-3.3072e-10	0.000100282	-1.28917	-3.3072e-10	0.000128516	-1.29678	-3.3072e-10
16674599	chr19:16674599:A:G	2.81628e-08	-1.45777	-1.24656	2.17447e-05	-1.60705	-1.21074	2.71164e-05	-1.63837	-1.21433
16674819	chr19:16674819:A:C	1.9355e-08	-1.76977	-1.30962	1.66087e-05	-1.76245	-1.32478	2.16489e-05	-1.75369	-1.32419
16674903	chr19:16674903:A:G	7.16216e-08	-1.77094	-3.3072e-10	6.20245e-05	-1.76963	-3.3072e-10	8.00971e-05	-1.7696	-3.3072e-10
16674910	chr19:16674910:A:G	2.22555e-08	-1.65669	-1.28305	1.73592e-05	-1.72991	-1.31313	2.21222e-05	-1.74454	-1.31172
16674964	chr19:16674964:C:T	2.54416e-07	-1.69984e-10	-0.503364	0.000201764	-1.69984e-10	-0.590061	0.000260264	-1.69984e-10	-0.59114
16675401	chr19:16675401:T:C	2.82397e-08	-1.46857	-1.23304	2.1922e-05	-1.61491	-1.19476	2.73528e-05	-1.64544	-1.19858
16675651	chr19:16675651:C:T	2.67646e-08	-1.52727	-1.22799	1.99169e-05	-1.63785	-1.26774	2.54968e-05	-1.64561	-1.26867
16675701	chr19:16675701:G:A	1.16979e-07	-1.69984e-10	-1.28035	0.000102172	-1.69984e-10	-1.2705	0.00013165	-1.69984e-10	-1.27269
16675738	chr19:16675738:A:G	1.18487e-07	-1.69984e-10	-1.26753	0.000103626	-1.69984e-10	-1.25637	0.000133487	-1.69984e-10	-1.25883
16676217	chr19:16676217:G:A	5.57256e-07	0.280689	-3.3072e-10	0.000537166	0.38915	-3.3072e-10	0.000682949	0.373584	-3.3072e-10
16676592	chr19:16676592:C:G	2.85284e-08	-1.4843	-1.20714	2.0908e-05	-1.60562	-1.25141	2.67381e-05	-1.6143	-1.25244
16677796	chr19:16677796:G:C	9.00497e-08	-1.54198	-3.3072e-10	7.47125e-05	-1.58351	-3.3072e-10	9.74121e-05	-1.57389	-3.3072e-10
16677832	chr19:16677832:A:G	2.51256e-07	-1.69984e-10	-0.515865	0.00019938	-1.69984e-10	-0.601948	0.000257203	-1.69984e-10	-0.60297
16678359	chr19:16678359:G:A	1.21665e-07	-1.69984e-10	-1.24106	0.000107209	-1.69984e-10	-1.22238	0.000138372	-1.69984e-10	-1.22289
16679539	chr19:16679539:C:CA	2.45814e-08	-1.53838	-1.30197	1.99474e-05	-1.58898	-1.31508	2.56377e-05	-1.59428	-1.31449
16679800	chr19:16679800:A:G	1.72168e-07	-1.69984e-10	-0.893863	0.000142971	-1.69984e-10	-0.934515	0.000184182	-1.69984e-10	-0.936911
16679809	chr19:16679809:G:A	1.1659e-07	-1.69984e-10	-1.28367	0.000101799	-1.69984e-10	-1.27415	0.00013118	-1.69984e-10	-1.27627
16680048	chr19:16680048:C:T	3.33599e-08	-1.70129	-0.833695	2.68683e-05	-1.74805	-0.858162	3.4545e-05	-1.75114	-0.859433
16680132	chr19:16680132:A:G	1.16665e-07	-1.69984e-10	-1.28303	0.000101871	-1.69984e-10	-1.27345	0.00013127	-1.69984e-10	-1.27558
16680369	chr19:16680369:C:G	1.1659e-07	-1.69984e-10	-1.28367	0.000101799	-1.69984e-10	-1.27415	0.00013118	-1.69984e-10	-1.27627
16680632	chr19:16680632:T:C	4.86388e-08	-1.4725	-0.68542	3.06912e-05	-1.53684	-0.936344	3.90942e-05	-1.56102	-0.925844
16680733	chr19:16680733:G:A	1.118e-07	-1.69984e-10	-1.32562	9.67126e-05	-1.69984e-10	-1.32541	0.000124876	-1.69984e-10	-1.32552
16680901	chr19:16680901:C:G	1.51768e-07	-1.69984e-10	-1.01998	0.000128339	-1.69984e-10	-1.04248	0.0001656	-1.69984e-10	-1.04326
16680940	chr19:16680940:C:T	3.00716e-08	-1.73048	-0.908278	2.46125e-05	-1.76298	-0.930929	3.1686e-05	-1.76479	-0.932168
16681125	chr19:16681125:C:T	1.28566e-07	-1.69984e-10	-1.1859	0.000111923	-1.69984e-10	-1.17934	0.000144407	-1.69984e-10	-1.1802
16681133	chr19:16681133:G:A	6.4434e-08	-0.557158	-1.31954	4.58181e-05	-0.766421	-1.30606	5.9099e-05	-0.766469	-1.30715
16681395	chr19:16681395:A:G	1.45898e-07	-1.69984e-10	-1.05943	0.000128582	-1.69984e-10	-1.04059	0.000165295	-1.69984e-10	-1.04511
16681960	chr19:16681960:C:T	8.38109e-07	-1.69984e-10	0.688812	0.000702987	-1.69984e-10	0.65818	0.000915053	-1.69984e-10	0.666145
16682083	chr19:16682083:C:T	1.15009e-07	-1.69984e-10	-1.29733	0.000100264	-1.69984e-10	-1.28935	0.000129246	-1.69984e-10	-1.29112
16682282	chr19:16682282:C:G	1.42133e-07	-1.69984e-10	-1.08557	0.000127238	-1.69984e-10	-1.0511	0.000164241	-1.69984e-10	-1.0515
16682729	chr19:16682729:G:A	7.02327e-07	0.512062	-3.3072e-10	0.00072755	0.692524	-3.3072e-10	0.000955264	0.709151	-3.3072e-10
16682739	chr19:16682739:A:G	1.33108e-07	-1.69984e-10	-1.15118	0.000114342	-1.69984e-10	-1.15797	0.000147665	-1.69984e-10	-1.15789
16682744	chr19:16682744:G:T	4.43186e-08	-0.931145	-1.31979	3.28683e-05	-1.0984	-1.30625	4.24153e-05	-1.09807	-1.30726
16682842	chr19:16682842:G:A	1.49546e-07	-1.03473	-3.3072e-10	0.000124471	-1.07308	-3.3072e-10	0.00015933	-1.08186	-3.3072e-10
16682891	chr19:16682891:A:G	6.93829e-08	-1.43397	-0.368727	4.09443e-05	-1.50358	-0.681365	5.22449e-05	-1.52948	-0.667413
16683248	chr19:16683248:A:G	1.8764e-07	-1.69984e-10	-0.807811	0.000157446	-1.69984e-10	-0.838074	0.000203085	-1.69984e-10	-0.83921
16683708	chr19:16683708:C:T	1.12167e-07	-1.69984e-10	-1.32235	9.70479e-05	-1.69984e-10	-1.32195	0.000125328	-1.69984e-10	-1.3219
16684112	chr19:16684112:AG:A	2.24026e-08	-1.66742	-1.26574	1.83729e-05	-1.69802	-1.28827	2.36776e-05	-1.7013	-1.287
16684805	chr19:16684805:G:A	1.57696e-07	-1.69984e-10	-0.981666	0.000140023	-1.69984e-10	-0.955348	0.000179977	-1.69984e-10	-0.960007
16685122	chr19:16685122:C:T	1.11694e-07	-1.69984e-10	-1.32658	9.66316e-05	-1.69984e-10	-1.32625	0.000124803	-1.69984e-10	-1.3261
16685254	chr19:16685254:C:T	1.11687e-07	-1.69984e-10	-1.32664	9.65904e-05	-1.69984e-10	-1.32668	0.000124721	-1.69984e-10	-1.32675
16685371	chr19:16685371:A:G	2.97238e-08	-1.42407	-1.22632	2.37591e-05	-1.45307	-1.27612	2.978e-05	-1.48565	-1.27335
16685484	chr19:16685484:T:C	2.7153e-08	-1.75408	-0.986772	2.01662e-05	-1.7505	-1.14265	2.60905e-05	-1.75631	-1.13495
16685901	chr19:16685901:C:G	1.47195e-07	-1.69984e-10	-1.05058	0.000126287	-1.69984e-10	-1.0586	0.000162846	-1.69984e-10	-1.06003
16685934	chr19:16685934:G:A	3.58274e-06	-1.69984e-10	2.14155	0.00317351	-1.69984e-10	2.16543	0.00416038	-1.69984e-10	2.18052
16686040	chr19:16686040:G:A	8.7972e-08	-1.56532	-3.3072e-10	7.91738e-05	-1.52551	-3.3072e-10	0.00010319	-1.51627	-3.3072e-10
16686429	chr19:16686429:A:G	2.89101e-08	-1.74924	-0.92891	2.12095e-05	-1.74594	-1.09677	2.74298e-05	-1.75244	-1.08876
16686459	chr19:16686459:C:T	2.74285e-08	-1.46614	-1.26461	2.16942e-05	-1.53203	-1.28808	2.78582e-05	-1.53836	-1.28735
16686569	chr19:16686569:A:T	3.39465e-08	-1.74063	-0.776919	2.76373e-05	-1.71298	-0.865015	3.58908e-05	-1.71152	-0.860833
16686604	chr19:16686604:A:G	3.97456e-08	-1.03898	-1.32086	2.82091e-05	-1.23672	-1.32079	3.58999e-05	-1.25142	-1.32069
16686653	chr19:16686653:C:T	3.62991e-08	-1.12936	-1.32118	2.62151e-05	-1.30987	-1.32095	3.33989e-05	-1.32337	-1.32094
16686712	chr19:16686712:C:G	1.13239e-07	-1.69984e-10	-1.31284	9.87e-05	-1.69984e-10	-1.30507	0.000127343	-1.69984e-10	-1.30596
16686856	chr19:16686856:T:C	3.28258e-08	-1.37432	-1.17681	2.56109e-05	-1.41477	-1.23937	3.20513e-05	-1.44955	-1.23595
16686907	chr19:16686907:C:T	2.9279e-08	-1.75268	-0.912792	2.139e-05	-1.74969	-1.08454	2.76848e-05	-1.75565	-1.0763
16687368	chr19:16687368:A:G	2.48764e-08	-1.75996	-1.06846	1.96809e-05	-1.77023	-1.14727	2.55308e-05	-1.77036	-1.14259
16687562	chr19:16687562:G:C	1.49111e-07	-1.69984e-10	-1.03764	0.000136655	-1.69984e-10	-0.979697	0.000175821	-1.69984e-10	-0.983369
16687660	chr19:16687660:C:A	1.99452e-08	-1.73547	-1.31388	1.81186e-05	-1.73371	-1.26651	2.31276e-05	-1.7417	-1.27011
16687798	chr19:16687798:C:T	1.16708e-07	-1.69984e-10	-1.28266	0.000100886	-1.69984e-10	-1.28316	0.000130339	-1.69984e-10	-1.2827
16688116	chr19:16688116:T:C	2.03769e-08	-1.71904	-1.30889	1.86159e-05	-1.71716	-1.25598	2.37152e-05	-1.72681	-1.2599
16688515	chr19:16688515:T:C	2.01646e-08	-1.71162	-1.32679	1.78209e-05	-1.70778	-1.30901	2.27321e-05	-1.71824	-1.31082
16689133	chr19:16689133:C:T	2.41085e-07	-1.69984e-10	-0.557187	0.000228687	-1.69984e-10	-0.464803	0.000294413	-1.69984e-10	-0.467852
16689322	chr19:16689322:C:T	2.27726e-08	-1.59001	-1.32677	2.17166e-05	-1.4953	-1.32378	2.84465e-05	-1.48044	-1.32437
16689641	chr19:16689641:T:G	3.98484e-08	-1.03509	-1.32216	2.77183e-05	-1.24841	-1.32666	3.42448e-05	-1.2927	-1.3266
16689752	chr19:16689752:T:C	7.2705e-08	-1.75593	-3.3072e-10	6.34001e-05	-1.74769	-3.3072e-10	8.21282e-05	-1.74456	-3.3072e-10
16690312	chr19:16690312:T:C	1.93664e-08	-1.75219	-1.32661	1.70603e-05	-1.75055	-1.30985	2.18686e-05	-1.7562	-1.31158
16690757	chr19:16690757:G:A	1.90265e-08	-1.7701	-1.3264	1.68694e-05	-1.76948	-1.30217	2.17101e-05	-1.77076	-1.3043
16691188	chr19:16691188:TTTGA:T	1.24947e-07	-1.69984e-10	-1.21445	0.00010746	-1.69984e-10	-1.22004	0.000138773	-1.69984e-10	-1.22
16691198	chr19:16691198:T:C	3.33794e-08	-1.61726	-0.917135	2.92941e-05	-1.66648	-0.853289	3.69797e-05	-1.68633	-0.856142
16691589	chr19:16691589:G:A	2.10144e-07	-1.69984e-10	-0.694544	0.000186349	-1.69984e-10	-0.669538	0.000240399	-1.69984e-10	-0.670536
16691695	chr19:16691695:C:T	7.76974e-08	-1.14279	-0.546727	4.60217e-05	-1.23578	-0.832262	5.79905e-05	-1.27208	-0.820477
16692041	chr19:16692041:GC:G	1.14328e-07	-1.69984e-10	-1.30327	9.80333e-05	-1.69984e-10	-1.31185	0.000126794	-1.69984e-10	-1.31027
16692382	chr19:16692382:C:T	1.18228e-07	-1.69984e-10	-1.26972	0.000104225	-1.69984e-10	-1.25061	0.000134723	-1.69984e-10	-1.24962
16692476	chr19:16692476:T:C	2.09719e-07	-1.69984e-10	-0.69657	0.000185966	-1.69984e-10	-0.671592	0.000239907	-1.69984e-10	-0.672584
16692510	chr19:16692510:G:A	2.06546e-07	-1.69984e-10	-0.711813	0.000183101	-1.69984e-10	-0.687119	0.000236226	-1.69984e-10	-0.688048
16692923	chr19:16692923:G:A	1.20064e-07	-0.856128	-0.398181	0.00011241	-0.807629	-0.367377	0.000145614	-0.801675	-0.370205
16692983	chr19:16692983:A:G	1.19835e-07	-1.69984e-10	-1.25622	0.000105491	-1.69984e-10	-1.23854	0.000136017	-1.69984e-10	-1.24005
16693134	chr19:16693134:A:C	1.15865e-07	-1.69984e-10	-1.28991	9.9786e-05	-1.69984e-10	-1.29413	0.000128763	-1.69984e-10	-1.29486
16693173	chr19:16693173:G:A	8.3655e-08	-1.15401	-0.461629	4.87923e-05	-1.24552	-0.76407	6.15452e-05	-1.28144	-0.75162
16693446	chr19:16693446:C:T	8.03283e-08	-1.14865	-0.507565	4.7256e-05	-1.24085	-0.800729	5.95821e-05	-1.27676	-0.78872
16693771	chr19:16693771:T:C	7.99918e-08	-1.20191	-0.458504	4.67863e-05	-1.28988	-0.76169	5.9111e-05	-1.32425	-0.749166
16693807	chr19:16693807:A:T	7.28236e-08	-1.20287	-0.551426	4.34222e-05	-1.29022	-0.835968	5.48186e-05	-1.32438	-0.824424
16693873	chr19:16693873:C:T	6.95155e-08	-1.41247	-0.388319	4.08321e-05	-1.48416	-0.703531	5.20521e-05	-1.51023	-0.690357
16694014	chr19:16694014:A:G	2.29155e-08	-1.76424	-1.14629	1.89179e-05	-1.74528	-1.21176	2.45436e-05	-1.74457	-1.20782
16694082	chr19:16694082:C:T	1.4075e-07	-1.76106	0.665702	9.18271e-05	-1.73475	0.357502	0.000120332	-1.73409	0.371505
16694191	chr19:16694191:G:A	7.96027e-08	-1.13235	-0.532935	4.69203e-05	-1.2267	-0.822011	5.91215e-05	-1.26302	-0.810221
16694522	chr19:16694522:G:A	2.47912e-07	-1.69984e-10	-0.529264	0.00022186	-1.69984e-10	-0.49511	0.00028635	-1.69984e-10	-0.495623
16694593	chr19:16694593:A:C	8.19993e-08	-1.18778	-0.447846	4.783e-05	-1.27609	-0.753412	6.04075e-05	-1.31071	-0.741014
16694622	chr19:16694622:C:T	7.61912e-08	-1.18978	-0.519309	4.50608e-05	-1.27853	-0.81061	5.6878e-05	-1.31319	-0.79874
16694623	chr19:16694623:A:G	7.96576e-08	-1.18043	-0.484174	4.67994e-05	-1.26908	-0.782208	5.90674e-05	-1.30402	-0.770133
16694630	chr19:16694630:C:T	1.13601e-07	-1.69984e-10	-1.30965	9.75422e-05	-1.69984e-10	-1.31687	0.000126126	-1.69984e-10	-1.31555
16694636	chr19:16694636:T:C	7.99021e-08	-1.17767	-0.483867	4.69228e-05	-1.26667	-0.781988	5.92182e-05	-1.30168	-0.76993
16694782	chr19:16694782:T:C	8.39528e-08	-1.14951	-0.462568	4.90494e-05	-1.23953	-0.764802	6.18568e-05	-1.27547	-0.752548
16694843	chr19:16694843:C:T	3.37926e-07	-0.219511	-3.3072e-10	0.000328291	-0.103256	-3.3072e-10	0.000417461	-0.118647	-3.3072e-10
16695025	chr19:16695025:A:G	6.75088e-08	-1.35304	-0.477035	4.06362e-05	-1.42189	-0.770606	5.16463e-05	-1.44949	-0.758929
16695092	chr19:16695092:T:C	1.04257e-07	-1.39548	-3.3072e-10	8.93917e-05	-1.40413	-3.3072e-10	0.000114216	-1.41474	-3.3072e-10
16695230	chr19:16695230:TATTTTTAA:T	7.42659e-08	-1.23331	-0.501375	4.39415e-05	-1.31805	-0.796249	5.55556e-05	-1.35124	-0.784213
16696161	chr19:16696161:T:C	3.866e-08	-1.62223	-0.765305	3.28489e-05	-1.6697	-0.735537	4.22785e-05	-1.6718	-0.736757
16696312	chr19:16696312:A:T	4.3395e-08	-1.75138	-0.520614	3.83829e-05	-1.76588	-0.483665	4.9455e-05	-1.76639	-0.485383
16696313	chr19:16696313:A:T	4.21027e-08	-1.55993	-0.742295	3.5387e-05	-1.61814	-0.712676	4.55153e-05	-1.62088	-0.713908
16696607	chr19:16696607:C:T	1.75415e-07	-0.875185	-3.3072e-10	0.000153712	-0.862079	-3.3072e-10	0.00019375	-0.886267	-3.3072e-10
16696617	chr19:16696617:G:C	7.06379e-08	-0.531358	-1.25341	5.10961e-05	-0.691407	-1.27204	6.19554e-05	-0.756705	-1.26972
16696837	chr19:16696837:T:C	1.27987e-07	-1.69984e-10	-1.19041	0.000112538	-1.69984e-10	-1.17386	0.000144906	-1.69984e-10	-1.17675
16697159	chr19:16697159:A:T	7.2435e-08	-1.18807	-0.571583	4.3194e-05	-1.27826	-0.8532	5.44898e-05	-1.31293	-0.841893
16697358	chr19:16697358:G:A	1.12322e-07	-1.69984e-10	-1.32096	9.78005e-05	-1.69984e-10	-1.31423	0.000126175	-1.69984e-10	-1.31516
16697372	chr19:16697372:C:T	7.15873e-08	-1.20549	-0.565925	4.27287e-05	-1.29423	-0.848052	5.39372e-05	-1.32832	-0.836697
16697462	chr19:16697462:T:G	1.95258e-07	-1.69984e-10	-0.768016	0.000172845	-1.69984e-10	-0.74476	0.00022296	-1.69984e-10	-0.745843
16697713	chr19:16697713:G:A	8.20853e-08	-1.63458	-3.3072e-10	7.05858e-05	-1.64033	-3.3072e-10	9.06385e-05	-1.64596	-3.3072e-10
16697813	chr19:16697813:G:A	1.13251e-07	-1.69984e-10	-1.31273	9.7993e-05	-1.69984e-10	-1.31226	0.000126533	-1.69984e-10	-1.31234
16697901	chr19:16697901:G:T	2.35858e-07	-1.69984e-10	-0.579107	0.000205969	-1.69984e-10	-0.569434	0.000266316	-1.69984e-10	-0.568154
16698010	chr19:16698010:G:A	6.81423e-08	-1.24866	-0.572082	4.0961e-05	-1.33166	-0.852874	5.17717e-05	-1.36437	-0.841625
16698028	chr19:16698028:A:T	1.05963e-07	-0.148041	-1.2312	6.64685e-05	-0.42858	-1.27185	8.57674e-05	-0.430385	-1.27081
16698056	chr19:16698056:T:G	2.22034e-07	-1.69984e-10	-0.639507	0.000197121	-1.69984e-10	-0.613342	0.000254291	-1.69984e-10	-0.614356
16698327	chr19:16698327:GA:G	7.16225e-08	-1.24644	-0.52449	4.26342e-05	-1.32951	-0.814994	5.39076e-05	-1.3623	-0.803268
16698512	chr19:16698512:A:G	2.36838e-07	-0.432399	-0.142561	0.000128462	-0.697827	-0.343696	0.000166753	-0.697268	-0.339054
16698695	chr19:16698695:C:T	1.00478e-06	-1.69984e-10	0.870184	0.000847056	-1.69984e-10	0.844609	0.0011055	-1.69984e-10	0.855212
16698812	chr19:16698812:C:A	6.72973e-08	-1.25207	-0.58115	4.02918e-05	-1.33171	-0.869295	5.09637e-05	-1.36435	-0.85737
16698832	chr19:16698832:A:G	6.93877e-08	-1.22316	-0.579468	4.17588e-05	-1.30695	-0.8583	5.27308e-05	-1.34053	-0.847108
16698850	chr19:16698850:G:T	1.14807e-07	-1.69984e-10	-1.29908	9.84721e-05	-1.69984e-10	-1.30738	0.000127135	-1.69984e-10	-1.30759
16699078	chr19:16699078:G:C	1.25214e-07	-1.69984e-10	-1.21232	0.000110724	-1.69984e-10	-1.19012	0.000142706	-1.69984e-10	-1.19205
16699212	chr19:16699212:T:G	1.12033e-07	-1.69984e-10	-1.32354	9.68149e-05	-1.69984e-10	-1.32436	0.000124987	-1.69984e-10	-1.32462
16699438	chr19:16699438:C:G	2.51936e-07	-0.513161	-3.3072e-10	0.000140335	-0.953127	-3.3072e-10	0.000174437	-0.991272	-3.3072e-10
16699445	chr19:16699445:T:G	1.4547e-07	-1.69984e-10	-1.06237	0.000124328	-1.69984e-10	-1.07423	0.000160187	-1.69984e-10	-1.07649
16699623	chr19:16699623:C:T	1.11672e-07	-1.69984e-10	-1.32677	9.65873e-05	-1.69984e-10	-1.32671	0.000124723	-1.69984e-10	-1.32674
16699801	chr19:16699801:G:T	6.89312e-07	-1.69984e-10	0.493357	0.000578811	-1.69984e-10	0.463819	0.000753638	-1.69984e-10	0.472075
16700443	chr19:16700443:T:C	3.04891e-08	-1.43259	-1.19238	2.45601e-05	-1.52527	-1.17076	3.05465e-05	-1.55966	-1.17393
16700796	chr19:16700796:C:G	1.13921e-07	-1.69984e-10	-1.30683	9.78299e-05	-1.69984e-10	-1.31393	0.000126312	-1.69984e-10	-1.31408
16700800	chr19:16700800:G:C	1.08016e-07	-1.36006	-3.3072e-10	9.28552e-05	-1.36612	-3.3072e-10	0.000118981	-1.37387	-3.3072e-10
16701166	chr19:16701166:G:A	1.18283e-07	-1.26926	-3.3072e-10	0.000103243	-1.26007	-3.3072e-10	0.000132121	-1.26912	-3.3072e-10
16701170	chr19:16701170:G:T	4.23072e-08	-1.52055	-0.776829	4.02602e-05	-1.5194	-0.682391	5.07654e-05	-1.53554	-0.690081
16701261	chr19:16701261:G:A	1.12208e-07	-1.69984e-10	-1.32198	9.70963e-05	-1.69984e-10	-1.32145	0.000125351	-1.69984e-10	-1.32172
16701284	chr19:16701284:C:T	5.62409e-07	-1.69984e-10	0.289892	0.000436286	-1.69984e-10	0.181141	0.000563936	-1.69984e-10	0.182104
16701322	chr19:16701322:A:G	1.12268e-07	-1.69984e-10	-1.32144	9.71515e-05	-1.69984e-10	-1.32089	0.000125421	-1.69984e-10	-1.32116
16701343	chr19:16701343:A:G	1.13938e-07	-1.69984e-10	-1.30668	9.78927e-05	-1.69984e-10	-1.31329	0.000126541	-1.69984e-10	-1.31227
16701435	chr19:16701435:G:T	1.16859e-07	-1.69984e-10	-1.28137	0.00010064	-1.69984e-10	-1.28561	0.000129897	-1.69984e-10	-1.28609
16701590	chr19:16701590:C:T	1.2751e-07	-1.6623	0.468159	8.16235e-05	-1.64698	0.151937	0.000105813	-1.65831	0.167142
16702221	chr19:16702221:G:A	7.56776e-08	-1.71585	-3.3072e-10	6.47662e-05	-1.72637	-3.3072e-10	8.33615e-05	-1.72965	-3.3072e-10
16702500	chr19:16702500:G:A	1.22701e-07	-1.69984e-10	-1.23259	0.000105437	-1.69984e-10	-1.23904	0.000135972	-1.69984e-10	-1.24039
16702622	chr19:16702622:C:A	1.18506e-07	-1.69984e-10	-1.26737	0.000104274	-1.69984e-10	-1.25013	0.000134608	-1.69984e-10	-1.25047
16702927	chr19:16702927:C:T	2.94761e-08	-1.46634	-1.19241	2.66513e-05	-1.46893	-1.14539	3.35822e-05	-1.48914	-1.1497
16703252	chr19:16703252:C:T	7.28148e-08	-1.75442	-3.3072e-10	6.27887e-05	-1.75738	-3.3072e-10	8.10158e-05	-1.75819	-3.3072e-10
16703517	chr19:16703517:A:T	7.12132e-08	-1.63122	-0.145434	4.08163e-05	-1.64683	-0.54125	5.29878e-05	-1.65999	-0.522789
16703576	chr19:16703576:T:A	1.29059e-07	-1.69984e-10	-1.18207	0.000114331	-1.69984e-10	-1.15806	0.000147289	-1.69984e-10	-1.16044
16703755	chr19:16703755:G:A	1.13951e-07	-1.69984e-10	-1.30657	9.79003e-05	-1.69984e-10	-1.31321	0.000126552	-1.69984e-10	-1.31218
16703796	chr19:16703796:A:G	6.13809e-07	-1.69984e-10	0.377346	0.000474951	-1.69984e-10	0.266053	0.000613889	-1.69984e-10	0.266977
16704206	chr19:16704206:T:C	1.14781e-07	-1.69984e-10	-1.29931	0.000100133	-1.69984e-10	-1.29065	0.00012936	-1.69984e-10	-1.29024
16704390	chr19:16704390:G:A	3.27065e-08	-1.40551	-1.14925	2.74679e-05	-1.46992	-1.11422	3.51789e-05	-1.47745	-1.11494
16704497	chr19:16704497:ATCT:A	1.21294e-07	-1.69984e-10	-1.24412	0.000102738	-1.69984e-10	-1.26498	0.000132628	-1.69984e-10	-1.26529
16704665	chr19:16704665:T:C	3.68978e-08	-1.44441	-0.989775	3.11678e-05	-1.50749	-0.950284	3.99085e-05	-1.5143	-0.951949
16704712	chr19:16704712:A:G	1.64223e-07	-0.941112	-3.3072e-10	0.000155762	-0.84883	-3.3072e-10	0.00020298	-0.83973	-3.3072e-10
16704778	chr19:16704778:C:G	1.49538e-07	-1.69984e-10	-1.03479	0.000132024	-1.69984e-10	-1.01418	0.00017024	-1.69984e-10	-1.01563
16704795	chr19:16704795:A:T	4.52833e-07	-1.69984e-10	0.0731858	0.000381207	-1.69984e-10	0.046184	0.000496496	-1.69984e-10	0.054738
16704892	chr19:16704892:GA:G	2.1586e-08	-1.68769	-1.2826	1.93683e-05	-1.68195	-1.25157	2.47165e-05	-1.69145	-1.25391
16705272	chr19:16705272:A:C	1.12093e-07	-1.69984e-10	-1.32301	9.73504e-05	-1.69984e-10	-1.31884	0.00012572	-1.69984e-10	-1.31878
16705972	chr19:16705972:C:T	1.87739e-07	-1.69984e-10	-0.807286	0.000154687	-1.69984e-10	-0.855754	0.000199318	-1.69984e-10	-0.857933
16706294	chr19:16706294:G:A	5.94817e-07	-1.69984e-10	0.345918	0.000530854	-1.69984e-10	0.377329	0.000690203	-1.69984e-10	0.384148
16706468	chr19:16706468:G:A	1.1601e-07	-1.69984e-10	-1.28866	0.000100589	-1.69984e-10	-1.28611	0.000130121	-1.69984e-10	-1.28437
16706554	chr19:16706554:C:A	1.13469e-07	-1.69984e-10	-1.3108	9.77678e-05	-1.69984e-10	-1.31456	0.000126221	-1.69984e-10	-1.3148
16706777	chr19:16706777:A:C	2.43083e-07	0.189837	-0.738769	0.000187296	0.141782	-0.806248	0.000244624	0.146679	-0.799791
16707045	chr19:16707045:G:A	1.33571e-06	-1.69984e-10	1.15488	0.00107122	-1.69984e-10	1.0794	0.00138131	-1.69984e-10	1.07795
16707466	chr19:16707466:T:C	3.20057e-07	-1.69984e-10	-0.273837	0.000254082	-1.69984e-10	-0.359501	0.000330494	-1.69984e-10	-0.352249
16708144	chr19:16708144:C:T	8.84318e-07	-1.69984e-10	0.74248	0.000749001	-1.69984e-10	0.721582	0.000969401	-1.69984e-10	0.723842
16708957	chr19:16708957:C:T	2.414e-07	-1.69984e-10	-0.55588	0.000188267	-1.69984e-10	-0.659296	0.000244601	-1.69984e-10	-0.653207
16709216	chr19:16709216:A:G	2.0334e-08	-1.76692	-1.26312	1.77251e-05	-1.73507	-1.28711	2.29579e-05	-1.73272	-1.28645
16709292	chr19:16709292:T:G	2.04299e-08	-1.76489	-1.26044	1.78616e-05	-1.7295	-1.28501	2.31388e-05	-1.72699	-1.28434
16709545	chr19:16709545:A:C	9.74761e-07	0.839856	-3.3072e-10	0.000835251	0.830575	-3.3072e-10	0.00105752	0.810849	-3.3072e-10
16709742	chr19:16709742:G:C	1.39351e-07	-1.69984e-10	-1.10534	0.000116671	-1.69984e-10	-1.1378	0.000150474	-1.69984e-10	-1.13904
16709975	chr19:16709975:G:A	7.65146e-08	-1.70486	-3.3072e-10	6.77636e-05	-1.68113	-3.3072e-10	8.75731e-05	-1.68036	-3.3072e-10
16710165	chr19:16710165:T:C	2.39735e-07	-1.69984e-10	-0.562802	0.000186824	-1.69984e-10	-0.666992	0.000242609	-1.69984e-10	-0.661384
16710347	chr19:16710347:T:G	3.92694e-08	-1.31531	-1.05659	3.34741e-05	-1.24111	-1.14528	4.34518e-05	-1.2398	-1.14138
16710381	chr19:16710381:T:C	1.36219e-07	-1.69984e-10	-1.12807	0.00011471	-1.69984e-10	-1.15475	0.00014767	-1.69984e-10	-1.15785
16710530	chr19:16710530:G:A	1.35638e-07	-1.69984e-10	-1.13235	0.000114254	-1.69984e-10	-1.15874	0.000147089	-1.69984e-10	-1.1618
16710635	chr19:16710635:T:C	4.18108e-08	-1.0073	-1.30188	3.61511e-05	-1.02075	-1.2887	4.53731e-05	-1.0491	-1.28881
16710755	chr19:16710755:C:T	2.52755e-07	-1.69984e-10	-0.509917	0.000197898	-1.69984e-10	-0.609407	0.000256191	-1.69984e-10	-0.606914
16710956	chr19:16710956:A:G	1.13647e-07	-1.69984e-10	-1.30924	9.90732e-05	-1.69984e-10	-1.3013	0.000127961	-1.69984e-10	-1.30111
16711407	chr19:16711407:T:C	1.14646e-07	-1.03393	-0.266553	9.11966e-05	-1.07843	-0.305714	0.000114792	-1.10785	-0.30186
16711450	chr19:16711450:C:T	1.28809e-07	-1.69984e-10	-1.18401	0.000108956	-1.69984e-10	-1.20622	0.000140342	-1.69984e-10	-1.20876
16711521	chr19:16711521:C:T	1.11829e-07	-1.69984e-10	-1.32537	9.65828e-05	-1.69984e-10	-1.32676	0.000124721	-1.69984e-10	-1.32676
16711854	chr19:16711854:G:C	2.09275e-08	-1.68047	-1.3208	1.72083e-05	-1.74062	-1.31114	2.21688e-05	-1.74245	-1.3117
16712025	chr19:16712025:T:C	1.12044e-07	-1.69984e-10	-1.32344	9.66489e-05	-1.69984e-10	-1.32607	0.000124806	-1.69984e-10	-1.32607
16712622	chr19:16712622:G:A	1.65489e-07	-1.69984e-10	-0.933432	0.000137342	-1.69984e-10	-0.974686	0.000178182	-1.69984e-10	-0.970031
16712820	chr19:16712820:C:T	1.28587e-07	-1.69984e-10	-1.18573	0.000108761	-1.69984e-10	-1.208	0.00014009	-1.69984e-10	-1.21055
16712821	chr19:16712821:G:A	7.67207e-08	-1.70217	-3.3072e-10	6.61739e-05	-1.70487	-3.3072e-10	8.51675e-05	-1.70822	-3.3072e-10
16713919	chr19:16713919:T:A	1.12935e-07	-1.31552	-3.3072e-10	0.000101854	-1.27362	-3.3072e-10	0.000132989	-1.26257	-3.3072e-10
16713953	chr19:16713953:A:G	1.12173e-07	-1.69984e-10	-1.3223	9.75885e-05	-1.69984e-10	-1.3164	0.000125985	-1.69984e-10	-1.31667
16714090	chr19:16714090:C:T	2.05331e-07	-1.69984e-10	-0.717711	0.000166621	-1.69984e-10	-0.781438	0.000221586	-1.69984e-10	-0.752025
16714363	chr19:16714363:A:T	9.29012e-08	-1.64947	0.138671	6.7661e-05	-1.62265	-0.0600007	8.94388e-05	-1.60763	-0.051648
16714408	chr19:16714408:C:G	1.27051e-06	1.90203	-0.797188	0.00148865	2.21589	-0.807424	0.00202201	2.27326	-0.814246
16714534	chr19:16714534:A:C	2.97472e-07	0.889459	-1.23647	0.000326346	1.13749	-1.24669	0.000438429	1.17951	-1.24914
16714595	chr19:16714595:T:C	1.30249e-07	-1.69984e-10	-1.17289	0.000114266	-1.69984e-10	-1.15863	0.00014777	-1.69984e-10	-1.15718
16714761	chr19:16714761:AT:A	1.22619e-07	-1.69984e-10	-1.23326	0.000107302	-1.69984e-10	-1.22151	0.000138537	-1.69984e-10	-1.2217
16714785	chr19:16714785:TTC:T	9.36192e-08	-1.5031	-3.3072e-10	7.72002e-05	-1.55076	-3.3072e-10	9.95851e-05	-1.55182	-3.3072e-10
16715213	chr19:16715213:G:A	1.14298e-07	-1.69984e-10	-1.30352	9.82246e-05	-1.69984e-10	-1.3099	0.000126782	-1.69984e-10	-1.31037
16715884	chr19:16715884:T:C	1.14339e-07	-1.69984e-10	-1.30317	9.83481e-05	-1.69984e-10	-1.30864	0.000126962	-1.69984e-10	-1.30895
16716028	chr19:16716028:C:A	4.07415e-07	-1.69984e-10	-0.0325048	0.00032146	-1.69984e-10	-0.124284	0.000430915	-1.69984e-10	-0.0869249
16716075	chr19:16716075:A:G	4.22962e-07	1.18156	-1.17662	0.000244861	0.790615	-1.18708	0.000282085	0.677859	-1.18849
16716606	chr19:16716606:C:T	8.95227e-08	-1.54784	-3.3072e-10	8.22807e-05	-1.48702	-3.3072e-10	0.000106491	-1.48477	-3.3072e-10
16717192	chr19:16717192:C:T	8.08508e-08	-0.559333	-1.0904	6.50395e-05	-0.644073	-1.07809	8.00394e-05	-0.688389	-1.08193
16717201	chr19:16717201:C:T	2.54003e-07	-1.69984e-10	-0.50499	0.000216951	-1.69984e-10	-0.517488	0.000282049	-1.69984e-10	-0.510756
16717527	chr19:16717527:T:C	1.14811e-07	-1.29905	-3.3072e-10	0.000103728	-1.25539	-3.3072e-10	0.000132533	-1.266	-3.3072e-10
16717605	chr19:16717605:C:G	1.21708e-07	-1.69984e-10	-1.24071	0.000102663	-1.69984e-10	-1.26571	0.00013265	-1.69984e-10	-1.26512
16717727	chr19:16717727:G:A	2.75075e-07	-1.69984e-10	-0.425292	0.00023488	-1.69984e-10	-0.438085	0.000305567	-1.69984e-10	-0.430668
16717948	chr19:16717948:A:G	2.77534e-07	-1.69984e-10	-0.416395	0.000226596	-1.69984e-10	-0.473987	0.000292112	-1.69984e-10	-0.4757
16717973	chr19:16717973:G:A	4.48784e-07	-1.69984e-10	0.0642044	0.000352583	-1.69984e-10	-0.0318724	0.000473134	-1.69984e-10	0.00654146
16718769	chr19:16718769:C:A	1.14411e-07	-1.69984e-10	-1.30254	9.83454e-05	-1.69984e-10	-1.30867	0.000127113	-1.69984e-10	-1.30776
16718808	chr19:16718808:G:A	3.59246e-07	-1.69984e-10	-0.15833	0.000294616	-1.69984e-10	-0.211487	0.000379075	-1.69984e-10	-0.215102
16718893	chr19:16718893:C:T	8.6016e-08	-1.5878	-3.3072e-10	7.85521e-05	-1.5334	-3.3072e-10	0.000101659	-1.53122	-3.3072e-10
16719193	chr19:16719193:T:C	1.14377e-07	-1.69984e-10	-1.30284	9.8217e-05	-1.69984e-10	-1.30998	0.00012691	-1.69984e-10	-1.30936
16719287	chr19:16719287:C:T	1.2159e-07	-0.336606	-0.905078	9.73388e-05	-0.430023	-0.888938	0.000119118	-0.478133	-0.894592
16719426	chr19:16719426:C:T	1.1943e-07	-1.69984e-10	-1.25961	0.000101963	-1.69984e-10	-1.27255	0.000131817	-1.69984e-10	-1.27142
16719613	chr19:16719613:T:A	8.45386e-08	-0.357761	-1.24737	6.77109e-05	-0.446305	-1.23561	8.31246e-05	-0.49467	-1.23783
16719767	chr19:16719767:C:T	1.15136e-07	-1.69984e-10	-1.29622	9.87362e-05	-1.69984e-10	-1.30471	0.000127596	-1.69984e-10	-1.30397
16719993	chr19:16719993:C:T	1.16117e-07	-1.69984e-10	-1.28774	9.94954e-05	-1.69984e-10	-1.29705	0.000128587	-1.69984e-10	-1.29623
16720144	chr19:16720144:G:A	1.15079e-07	-1.69984e-10	-1.29672	9.87268e-05	-1.69984e-10	-1.3048	0.00012758	-1.69984e-10	-1.3041
16720249	chr19:16720249:C:T	1.90216e-08	-1.77077	-1.32599	1.64548e-05	-1.77098	-1.32556	2.12477e-05	-1.77107	-1.32552
16720250	chr19:16720250:G:A	1.20754e-07	-1.69984e-10	-1.24858	0.000105711	-1.69984e-10	-1.23645	0.0001366	-1.69984e-10	-1.23578
16720318	chr19:16720318:AT:A	1.15102e-07	-1.69984e-10	-1.29652	9.87434e-05	-1.69984e-10	-1.30463	0.000127601	-1.69984e-10	-1.30393
16720324	chr19:16720324:C:T	1.15798e-07	-1.69984e-10	-1.29049	9.92548e-05	-1.69984e-10	-1.29947	0.00012827	-1.69984e-10	-1.2987
16720490	chr19:16720490:A:G	7.52078e-07	-1.69984e-10	0.580503	0.000641559	-1.69984e-10	0.566744	0.000837647	-1.69984e-10	0.577759
16720567	chr19:16720567:T:A	2.00992e-08	-1.76862	-1.27303	1.74538e-05	-1.76914	-1.26846	2.253e-05	-1.76958	-1.26841
16720703	chr19:16720703:C:T	4.79403e-07	-1.69984e-10	0.130206	0.000433086	-1.69984e-10	0.17378	0.000563664	-1.69984e-10	0.181621
16720734	chr19:16720734:T:C	1.07752e-07	-1.3625	-3.3072e-10	8.71115e-05	-1.42997	-3.3072e-10	0.000112246	-1.43214	-3.3072e-10
16720845	chr19:16720845:A:G	2.82695e-08	-1.76226	-0.938289	2.39122e-05	-1.76209	-0.960677	3.11475e-05	-1.76111	-0.952993
16720848	chr19:16720848:T:C	2.85112e-08	-1.7679	-0.924138	2.41043e-05	-1.76817	-0.9466	3.13781e-05	-1.76762	-0.939103
16721069	chr19:16721069:C:T	3.41556e-08	-1.18606	-1.32535	2.93189e-05	-1.19608	-1.32285	3.7419e-05	-1.20728	-1.32338
16721480	chr19:16721480:G:C	1.67884e-07	-1.69984e-10	-0.919063	0.000137187	-1.69984e-10	-0.975814	0.000177399	-1.69984e-10	-0.974434
16721705	chr19:16721705:C:G	1.53443e-07	-1.00901	-3.3072e-10	0.000139569	-0.958602	-3.3072e-10	0.00017761	-0.973246	-3.3072e-10
16722114	chr19:16722114:T:C	4.53065e-08	-1.76518	-0.463704	3.89229e-05	-1.76764	-0.467937	5.08298e-05	-1.7674	-0.456954
16722123	chr19:16722123:C:A	1.46282e-07	-1.69984e-10	-1.0568	0.000121939	-1.69984e-10	-1.09363	0.000158061	-1.69984e-10	-1.08985
16722170	chr19:16722170:T:C	1.38159e-07	-1.69984e-10	-1.11393	0.000117152	-1.69984e-10	-1.13369	0.000151976	-1.69984e-10	-1.12911
16722205	chr19:16722205:G:A	1.55637e-07	-1.69984e-10	-0.994809	0.000128321	-1.69984e-10	-1.04262	0.000166006	-1.69984e-10	-1.04081
16722251	chr19:16722251:A:G	3.92524e-07	-1.69984e-10	-0.0697401	0.000320012	-1.69984e-10	-0.1288	0.000418124	-1.69984e-10	-0.117059
16722255	chr19:16722255:T:C	4.16277e-07	-1.69984e-10	-0.010987	0.000338985	-1.69984e-10	-0.0712012	0.000443035	-1.69984e-10	-0.0591876
16722256	chr19:16722256:G:A	1.22611e-06	-1.69984e-10	1.06927	0.00098308	-1.69984e-10	0.993533	0.00128881	-1.69984e-10	1.00864
16722310	chr19:16722310:A:G	1.38121e-07	-1.69984e-10	-1.11421	0.00011662	-1.69984e-10	-1.13824	0.00015036	-1.69984e-10	-1.13981
16722490	chr19:16722490:T:C	5.18713e-08	-1.49231	-0.601259	3.38846e-05	-1.51847	-0.85573	4.30908e-05	-1.54623	-0.843302
16722935	chr19:16722935:G:C	1.45609e-07	-1.69984e-10	-1.06141	0.000124358	-1.69984e-10	-1.07399	0.000160824	-1.69984e-10	-1.07253
16723521	chr19:16723521:C:T	1.69306e-07	-1.69984e-10	-0.910632	0.000139725	-1.69984e-10	-0.957481	0.000180741	-1.69984e-10	-0.955774
16723626	chr19:16723626:A:C	2.21401e-08	-1.75555	-1.1894	1.87421e-05	-1.76803	-1.19836	2.42417e-05	-1.76936	-1.1954
16723634	chr19:16723634:T:A	7.20269e-08	-1.7653	-3.3072e-10	6.28886e-05	-1.75579	-3.3072e-10	8.11669e-05	-1.75633	-3.3072e-10
16723730	chr19:16723730:C:T	1.154e-07	-1.69984e-10	-1.29393	0.000100365	-1.69984e-10	-1.28834	0.000129751	-1.69984e-10	-1.28722
16724211	chr19:16724211:T:C	1.38443e-07	-1.11188	-3.3072e-10	0.000124669	-1.07149	-3.3072e-10	0.000158843	-1.08492	-3.3072e-10
16724751	chr19:16724751:T:C	1.73086e-07	-1.69984e-10	-0.888551	0.000142576	-1.69984e-10	-0.93728	0.000184541	-1.69984e-10	-0.934966
16725269	chr19:16725269:G:T	7.28793e-08	-1.75353	-3.3072e-10	6.25919e-05	-1.76052	-3.3072e-10	8.08518e-05	-1.76022	-3.3072e-10
16725386	chr19:16725386:G:A	6.42993e-08	-1.69444	-0.184344	5.33278e-05	-1.67701	-0.243688	6.93284e-05	-1.67363	-0.240349
16725536	chr19:16725536:A:G	1.54557e-07	-1.69984e-10	-1.00177	0.000136227	-1.69984e-10	-0.982833	0.00017664	-1.69984e-10	-0.978723
16725561	chr19:16725561:A:G	7.7361e-08	-1.69385	-3.3072e-10	6.78912e-05	-1.67925	-3.3072e-10	8.70082e-05	-1.68683	-3.3072e-10
16725577	chr19:16725577:G:A	1.53041e-07	-1.69984e-10	-1.01163	0.000127225	-1.69984e-10	-1.0512	0.000164527	-1.69984e-10	-1.04976
16725656	chr19:16725656:G:A	1.67779e-07	-1.69984e-10	-0.919687	0.000139082	-1.69984e-10	-0.962092	0.000179817	-1.69984e-10	-0.960899
16726050	chr19:16726050:C:T	1.11745e-07	-1.69984e-10	-1.32611	9.659e-05	-1.69984e-10	-1.32668	0.000124733	-1.69984e-10	-1.32666
16726081	chr19:16726081:G:A	1.6342e-07	-1.69984e-10	-0.946016	0.000138339	-1.69984e-10	-0.967449	0.000178477	-1.69984e-10	-0.968378
16726518	chr19:16726518:C:T	1.69903e-07	-1.69984e-10	-0.907108	0.000147438	-1.69984e-10	-0.903748	0.000191445	-1.69984e-10	-0.898234
16727078	chr19:16727078:A:G	2.38472e-07	-1.69984e-10	-0.568085	0.000194039	-1.69984e-10	-0.629099	0.000254686	-1.69984e-10	-0.612806
16727112	chr19:16727112:C:T	2.7299e-06	-1.69984e-10	1.86968	0.00225583	-1.69984e-10	1.82412	0.00295392	-1.69984e-10	1.83805
16727132	chr19:16727132:A:G	6.08623e-08	-1.73529	-0.198436	3.83629e-05	-1.74716	-0.502909	5.00038e-05	-1.75425	-0.486489
16727252	chr19:16727252:G:C	1.53724e-07	-1.69984e-10	-1.00718	0.00012891	-1.69984e-10	-1.03804	0.000166229	-1.69984e-10	-1.03947
16727681	chr19:16727681:G:T	2.23254e-07	-1.69984e-10	-0.634026	0.000182049	-1.69984e-10	-0.692882	0.000235629	-1.69984e-10	-0.690577
16727689	chr19:16727689:T:G	9.30561e-08	-1.50913	-3.3072e-10	8.40691e-05	-1.46552	-3.3072e-10	0.000108753	-1.46376	-3.3072e-10
16727698	chr19:16727698:G:A	1.19294e-07	-1.69984e-10	-1.26074	0.000101774	-1.69984e-10	-1.2744	0.000131481	-1.69984e-10	-1.27398
16727776	chr19:16727776:G:A	3.62467e-07	1.0184	-1.1678	0.000287953	1.0029	-1.23726	0.00037527	1.00854	-1.23374
16727831	chr19:16727831:C:T	2.93203e-08	-1.39527	-1.26879	2.39173e-05	-1.46217	-1.26038	3.00932e-05	-1.48743	-1.26111
16727994	chr19:16727994:G:A	1.15794e-07	-1.69984e-10	-1.29053	9.95932e-05	-1.69984e-10	-1.29606	0.000128411	-1.69984e-10	-1.2976
16728106	chr19:16728106:T:C	1.15404e-07	-1.69984e-10	-1.2939	0.000101525	-1.69984e-10	-1.27686	0.000130982	-1.69984e-10	-1.27777
16728710	chr19:16728710:C:T	1.25944e-07	-1.69984e-10	-1.2065	0.00011002	-1.69984e-10	-1.19649	0.000142018	-1.69984e-10	-1.19688
16728817	chr19:16728817:G:A	1.78056e-07	-1.69984e-10	-0.860239	0.000152072	-1.69984e-10	-0.872805	0.000196468	-1.69984e-10	-0.872336
16728960	chr19:16728960:A:T	2.17571e-08	-1.75922	-1.20318	2.02018e-05	-1.7193	-1.17208	2.60298e-05	-1.71593	-1.17766
16730040	chr19:16730040:T:C	1.58091e-07	-1.69984e-10	-0.979166	0.000137849	-1.69984e-10	-0.970999	0.000178775	-1.69984e-10	-0.966706
16730045	chr19:16730045:C:T	1.16282e-07	-1.69984e-10	-1.28632	0.000101873	-1.69984e-10	-1.27343	0.000131335	-1.69984e-10	-1.27508
16730061	chr19:16730061:C:T	1.16383e-07	-1.69984e-10	-1.28545	0.000101974	-1.69984e-10	-1.27244	0.000131464	-1.69984e-10	-1.2741
16730138	chr19:16730138:A:G	4.21325e-07	-1.69984e-10	0.00106848	0.000352928	-1.69984e-10	-0.0308941	0.00045662	-1.69984e-10	-0.0289855
16730461	chr19:16730461:C:T	1.76143e-07	-1.69984e-10	-0.871039	0.000155288	-1.69984e-10	-0.851878	0.000200686	-1.69984e-10	-0.851096
16730472	chr19:16730472:G:C	7.19415e-08	-1.76648	-3.3072e-10	6.21809e-05	-1.76711	-3.3072e-10	8.02605e-05	-1.76756	-3.3072e-10
16730515	chr19:16730515:G:A	7.77288e-07	-1.69984e-10	0.613474	0.000588341	-1.69984e-10	0.480149	0.000766479	-1.69984e-10	0.488971
16730568	chr19:16730568:A:G	2.99185e-08	-1.4276	-1.21626	2.05374e-05	-1.61891	-1.256	2.57886e-05	-1.64887	-1.25403
16730674	chr19:16730674:ACCACTGC:A	2.06858e-07	-1.69984e-10	-0.710303	0.000195751	-1.69984e-10	-0.620314	0.000249075	-1.69984e-10	-0.635082
16730733	chr19:16730733:A:T	3.89805e-08	-1.70555	-0.673722	2.96284e-05	-1.68517	-0.823256	3.9119e-05	-1.67013	-0.8161
16730914	chr19:16730914:T:TC	1.11677e-07	-1.69984e-10	-1.32673	9.66026e-05	-1.69984e-10	-1.32655	0.000124738	-1.69984e-10	-1.32662
16731020	chr19:16731020:A:G	3.32352e-08	-1.59504	-0.94369	2.41599e-05	-1.68404	-1.02843	3.09971e-05	-1.69493	-1.02401
16731241	chr19:16731241:G:T	2.02195e-08	-1.71508	-1.32061	1.67733e-05	-1.76095	-1.31642	2.15189e-05	-1.76716	-1.31675
16731299	chr19:16731299:G:C	1.13641e-07	-1.69984e-10	-1.30929	9.75539e-05	-1.69984e-10	-1.31675	0.000126037	-1.69984e-10	-1.31626
16731410	chr19:16731410:G:A	4.29671e-08	-1.20329	-1.07861	3.01435e-05	-1.37529	-1.1159	3.88253e-05	-1.37928	-1.11449
16731440	chr19:16731440:G:A	4.76777e-08	-1.65796	-0.519913	3.56057e-05	-1.6326	-0.692049	4.72673e-05	-1.6131	-0.683923
16731451	chr19:16731451:C:T	2.06186e-08	-1.70006	-1.31609	1.69865e-05	-1.75436	-1.31038	2.17404e-05	-1.7629	-1.31076
16731568	chr19:16731568:A:G	1.9132e-08	-1.76696	-1.32402	1.66131e-05	-1.76576	-1.32121	2.16034e-05	-1.75856	-1.32143
16731601	chr19:16731601:A:G	2.01171e-08	-1.72885	-1.31192	1.68685e-05	-1.76671	-1.305	2.16955e-05	-1.77035	-1.30538
16731666	chr19:16731666:G:A	1.37526e-07	-1.69984e-10	-1.11853	0.000115076	-1.69984e-10	-1.15157	0.00014866	-1.69984e-10	-1.15118
16731689	chr19:16731689:T:C	2.00566e-08	-1.72211	-1.32167	1.67077e-05	-1.76323	-1.31806	2.14543e-05	-1.76846	-1.31845
16731715	chr19:16731715:T:C	2.36348e-08	-1.59276	-1.28685	1.87448e-05	-1.68942	-1.27683	2.37026e-05	-1.70985	-1.27741
16731854	chr19:16731854:C:T	2.24453e-08	-1.65229	-1.27896	1.81657e-05	-1.72809	-1.26954	2.30995e-05	-1.74268	-1.27035
16732722	chr19:16732722:G:C	2.15741e-08	-1.67981	-1.29103	1.7142e-05	-1.74748	-1.30815	2.1911e-05	-1.75817	-1.30768
16732847	chr19:16732847:C:T	1.17642e-07	-1.69984e-10	-1.27469	0.000104797	-1.69984e-10	-1.24513	0.00013486	-1.69984e-10	-1.2486
16732876	chr19:16732876:G:C	2.84266e-08	-1.48678	-1.20823	1.99298e-05	-1.65679	-1.24815	2.5098e-05	-1.68346	-1.24659
16732902	chr19:16732902:GA:G	3.42452e-07	-1.69984e-10	-0.206206	0.000282596	-1.69984e-10	-0.253141	0.000367502	-1.69984e-10	-0.246107
16733046	chr19:16733046:A:G	2.23601e-08	-1.62688	-1.30818	1.83097e-05	-1.69417	-1.29555	2.33389e-05	-1.70667	-1.29604
16733051	chr19:16733051:G:A	7.5993e-08	-1.64605	-0.0656447	5.47468e-05	-1.61684	-0.277595	7.28353e-05	-1.59818	-0.266458
16733156	chr19:16733156:G:A	2.41539e-08	-1.53559	-1.3223	1.91917e-05	-1.63143	-1.31125	2.43588e-05	-1.64797	-1.31197
16733191	chr19:16733191:A:C	3.20694e-08	-1.76341	-0.811022	2.87901e-05	-1.76784	-0.769289	3.74074e-05	-1.76159	-0.769383
16733192	chr19:16733192:G:A	3.16876e-08	-1.76279	-0.823623	2.84261e-05	-1.76823	-0.781619	3.69222e-05	-1.76227	-0.781754
16733280	chr19:16733280:G:A	2.24445e-08	-1.63943	-1.29186	1.8514e-05	-1.70371	-1.27492	2.36154e-05	-1.71535	-1.27559
16733752	chr19:16733752:C:G	3.52427e-08	-1.51085	-0.969224	2.73386e-05	-1.60627	-0.982594	3.53165e-05	-1.608	-0.980486
16733869	chr19:16733869:C:T	7.46033e-08	-1.73015	-3.3072e-10	6.42977e-05	-1.73363	-3.3072e-10	8.26085e-05	-1.73872	-3.3072e-10
16733921	chr19:16733921:G:C	3.08045e-08	-1.63556	-0.979118	2.45611e-05	-1.70285	-0.993146	3.1748e-05	-1.70397	-0.991038
16734033	chr19:16734033:A:G	2.73651e-08	-1.40838	-1.32468	2.00931e-05	-1.57023	-1.32655	2.54399e-05	-1.58996	-1.32656
16734612	chr19:16734612:T:C	2.76815e-08	-1.54353	-1.17804	2.20518e-05	-1.65818	-1.14559	2.80793e-05	-1.67352	-1.14428
16734892	chr19:16734892:C:T	5.3468e-07	-1.69984e-10	0.239331	0.000443737	-1.69984e-10	0.198074	0.000575575	-1.69984e-10	0.202532
16734929	chr19:16734929:C:A	4.96489e-08	-0.930995	-1.20636	5.04365e-05	-0.734317	-1.24212	6.87724e-05	-0.679346	-1.24269
16735164	chr19:16735164:G:A	2.10136e-08	-1.7692	-1.22797	1.78259e-05	-1.75861	-1.25789	2.31505e-05	-1.75322	-1.2576
16735256	chr19:16735256:C:T	3.20956e-08	-1.50572	-1.06789	2.51525e-05	-1.55647	-1.11573	3.232e-05	-1.56387	-1.11327
16735501	chr19:16735501:G:A	1.12718e-07	-1.69984e-10	-1.31745	9.78787e-05	-1.69984e-10	-1.31343	0.000126368	-1.69984e-10	-1.31364
16735557	chr19:16735557:A:C	3.8057e-08	-1.70377	-0.699482	2.9788e-05	-1.73646	-0.766594	3.85489e-05	-1.73948	-0.761435
16736082	chr19:16736082:C:T	1.23253e-07	-1.69984e-10	-1.2281	0.000104522	-1.69984e-10	-1.24776	0.000134971	-1.69984e-10	-1.24778
16736364	chr19:16736364:G:T	5.97358e-07	-1.69984e-10	0.35018	0.000484701	-1.69984e-10	0.286374	0.000631142	-1.69984e-10	0.294694
16736431	chr19:16736431:C:G	2.26133e-07	-0.621213	-3.3072e-10	0.000182436	-0.690759	-3.3072e-10	0.000240879	-0.668543	-3.3072e-10
16736495	chr19:16736495:C:A	1.57218e-07	-1.69984e-10	-0.984701	0.000131173	-1.69984e-10	-1.02064	0.000169491	-1.69984e-10	-1.02003
16737054	chr19:16737054:T:G	2.17064e-07	-1.69984e-10	-0.662146	0.000182747	-1.69984e-10	-0.689053	0.000234837	-1.69984e-10	-0.693946
16737577	chr19:16737577:T:C	1.58441e-07	-1.69984e-10	-0.976952	0.000135919	-1.69984e-10	-0.985095	0.000175715	-1.69984e-10	-0.983976
16737699	chr19:16737699:C:T	1.7431e-07	-1.69984e-10	-0.8815	0.000153336	-1.69984e-10	-0.864525	0.000198392	-1.69984e-10	-0.862592
16738429	chr19:16738429:C:T	1.16304e-07	-1.69984e-10	-1.28613	0.000101499	-1.69984e-10	-1.2771	0.000131048	-1.69984e-10	-1.27727
16738448	chr19:16738448:G:A	2.71474e-08	-1.4278	-1.31326	1.94267e-05	-1.63279	-1.29773	2.43727e-05	-1.66246	-1.29691
16738913	chr19:16738913:C:T	4.63471e-08	-0.905065	-1.30111	3.25562e-05	-1.10348	-1.31071	4.1971e-05	-1.10566	-1.3102
16739724	chr19:16739724:T:C	2.3969e-08	-1.71899	-1.14659	2.02223e-05	-1.75375	-1.13662	2.60365e-05	-1.75464	-1.1387
16739922	chr19:16739922:A:G	3.64864e-08	-1.13149	-1.3139	2.40197e-05	-1.41962	-1.29867	2.95135e-05	-1.4701	-1.29789
16740398	chr19:16740398:A:C	2.01122e-08	-1.72477	-1.31625	1.67325e-05	-1.76279	-1.31701	2.15306e-05	-1.76627	-1.31709
16741037	chr19:16741037:A:G	2.34015e-08	-1.69493	-1.1946	1.95072e-05	-1.73873	-1.18764	2.51194e-05	-1.73994	-1.18926
16741104	chr19:16741104:G:A	2.60933e-08	-1.6867	-1.09396	2.17162e-05	-1.73328	-1.08582	2.79813e-05	-1.73459	-1.08671
16741123	chr19:16741123:A:G	2.19571e-08	-1.6388	-1.31445	1.79191e-05	-1.70487	-1.30642	2.30948e-05	-1.70634	-1.30689
16741436	chr19:16741436:G:A	1.15888e-07	-1.69984e-10	-1.28971	9.91259e-05	-1.69984e-10	-1.30077	0.000128018	-1.69984e-10	-1.30067
16741565	chr19:16741565:C:T	3.18618e-07	-1.69984e-10	-0.278344	0.000258331	-1.69984e-10	-0.342914	0.000337567	-1.69984e-10	-0.331073
16742635	chr19:16742635:C:A	1.18001e-07	-1.69984e-10	-1.27164	0.00010332	-1.69984e-10	-1.25933	0.000133199	-1.69984e-10	-1.26099
16742707	chr19:16742707:G:A	1.1855e-07	-1.69984e-10	-1.267	0.000101383	-1.69984e-10	-1.27825	0.000131077	-1.69984e-10	-1.27705
16742731	chr19:16742731:C:T	1.252e-07	-1.69984e-10	-1.21243	0.000110205	-1.69984e-10	-1.19482	0.000142102	-1.69984e-10	-1.19629
16742847	chr19:16742847:A:T	1.50657e-07	-1.69984e-10	-1.02733	0.000126376	-1.69984e-10	-1.0579	0.000163081	-1.69984e-10	-1.05859
16743195	chr19:16743195:G:A	3.25137e-07	-1.69984e-10	-0.25809	0.000272826	-1.69984e-10	-0.288322	0.00035417	-1.69984e-10	-0.28306
16743296	chr19:16743296:G:A	9.60373e-08	-1.4776	-3.3072e-10	8.78419e-05	-1.42162	-3.3072e-10	0.000113488	-1.42114	-3.3072e-10
16743478	chr19:16743478:G:C	8.24139e-07	-1.69984e-10	0.672003	0.000746017	-1.69984e-10	0.717591	0.000967238	-1.69984e-10	0.721608
16743648	chr19:16743648:C:CCATA	1.25048e-07	-1.69984e-10	-1.21364	0.000109627	-1.69984e-10	-1.20007	0.000141233	-1.69984e-10	-1.20243
16743775	chr19:16743775:C:T	3.94662e-08	-1.63414	-0.732757	3.13852e-05	-1.58868	-0.862143	4.15178e-05	-1.57381	-0.852901
16743833	chr19:16743833:C:T	1.11973e-07	-1.69984e-10	-1.32408	9.70415e-05	-1.69984e-10	-1.32202	0.00012534	-1.69984e-10	-1.32181
16743929	chr19:16743929:C:T	3.82259e-06	1.02335	1.183	0.0015845	0.554623	0.916241	0.00210118	0.566959	0.930457
16743945	chr19:16743945:A:T	1.24371e-07	-1.69984e-10	-1.21907	0.000105317	-1.69984e-10	-1.24018	0.000136085	-1.69984e-10	-1.23956
16744130	chr19:16744130:A:T	3.60295e-06	0.636328	1.51084	0.0015033	0.199167	1.21909	0.00199205	0.210772	1.23331
16744316	chr19:16744316:G:T	3.95776e-06	3.43084	-1.18975	0.00366096	3.49811	-1.18979	0.0046553	3.48001	-1.18709
16744454	chr19:16744454:A:G	3.796e-06	-0.629579	2.82895	0.00233835	-0.675147	2.53519	0.00306714	-0.667683	2.54335
16744551	chr19:16744551:G:A	1.11749e-07	-1.69984e-10	-1.32608	9.6763e-05	-1.69984e-10	-1.32489	0.00012497	-1.69984e-10	-1.32476
16744622	chr19:16744622:G:T	3.94143e-06	-1.69984e-10	2.23696	0.00326452	-1.69984e-10	2.19371	0.0043114	-1.69984e-10	2.21618
16745179	chr19:16745179:A:G	1.97262e-08	-1.76138	-1.29901	1.68483e-05	-1.7621	-1.3108	2.17291e-05	-1.7644	-1.30978
16745204	chr19:16745204:T:C	1.91592e-08	-1.76407	-1.32548	1.69533e-05	-1.74157	-1.32512	2.19781e-05	-1.73775	-1.32504
16745225	chr19:16745225:A:G	1.83315e-07	-1.69984e-10	-0.83113	0.000149149	-1.69984e-10	-0.892215	0.0001931	-1.69984e-10	-0.88963
16745375	chr19:16745375:C:T	3.12332e-08	-1.29334	-1.30752	2.88178e-05	-1.21662	-1.31954	3.77005e-05	-1.20505	-1.31812
16745481	chr19:16745481:A:C	7.8851e-08	-0.723765	-0.951012	6.2973e-05	-0.726245	-1.02821	8.03014e-05	-0.740087	-1.02696
16745485	chr19:16745485:T:G	1.47029e-07	-1.69984e-10	-1.05171	0.000136514	-1.69984e-10	-0.980731	0.000174161	-1.69984e-10	-0.992858
16745508	chr19:16745508:C:T	1.14427e-07	-1.69984e-10	-1.3024	9.77723e-05	-1.69984e-10	-1.31452	0.000126234	-1.69984e-10	-1.3147
16745573	chr19:16745573:A:T	1.39256e-06	-1.69984e-10	1.19656	0.00114443	-1.69984e-10	1.1455	0.00149015	-1.69984e-10	1.1538
16745679	chr19:16745679:G:A	8.35954e-07	-1.69984e-10	0.686237	0.00069335	-1.69984e-10	0.644377	0.000900515	-1.69984e-10	0.65013
16745904	chr19:16745904:G:A	1.07204e-07	-1.26579	-0.101815	8.96052e-05	-1.21315	-0.188595	0.000116282	-1.21092	-0.185895
16745930	chr19:16745930:T:A	1.47063e-07	-1.69984e-10	-1.05148	0.000124611	-1.69984e-10	-1.07196	0.000161388	-1.69984e-10	-1.06902
16746053	chr19:16746053:C:T	4.413e-08	-1.52237	-0.732832	3.84739e-05	-1.43305	-0.814128	5.01767e-05	-1.4237	-0.813591
16746145	chr19:16746145:C:T	8.7851e-08	-0.424471	-1.14222	8.80262e-05	-0.287488	-1.13204	0.000114413	-0.277626	-1.13539
16746154	chr19:16746154:G:T	1.30082e-07	-1.69984e-10	-1.17417	0.000114734	-1.69984e-10	-1.15454	0.000148404	-1.69984e-10	-1.1529
16746189	chr19:16746189:AT:A	1.17852e-07	-1.69984e-10	-1.27291	9.99505e-05	-1.69984e-10	-1.29248	0.000129062	-1.69984e-10	-1.29254
16746278	chr19:16746278:T:C	1.12221e-07	-1.69984e-10	-1.32187	9.7548e-05	-1.69984e-10	-1.31681	0.000125999	-1.69984e-10	-1.31656
16746296	chr19:16746296:A:G	2.80354e-08	-1.69744	-1.01142	2.38879e-05	-1.73206	-0.991721	3.08176e-05	-1.73675	-0.988005
16746449	chr19:16746449:C:T	3.54151e-08	-1.57349	-0.901711	2.94959e-05	-1.63449	-0.878419	3.79149e-05	-1.64305	-0.874442
16746614	chr19:16746614:A:G	8.89173e-08	-1.33044	-0.22419	7.44877e-05	-1.28068	-0.305846	9.65027e-05	-1.2793	-0.303969
16747186	chr19:16747186:G:A	1.40315e-07	-1.69984e-10	-1.09845	0.000124145	-1.69984e-10	-1.07571	0.000160479	-1.69984e-10	-1.07467
16747252	chr19:16747252:G:A	1.15182e-07	-1.69984e-10	-1.29583	9.86583e-05	-1.69984e-10	-1.3055	0.000127503	-1.69984e-10	-1.3047
16747279	chr19:16747279:C:A	1.31893e-07	-1.69984e-10	-1.16034	0.000120266	-1.69984e-10	-1.10745	0.000153694	-1.69984e-10	-1.11787
16747282	chr19:16747282:G:A	1.1211e-07	-1.69984e-10	-1.32285	9.67091e-05	-1.69984e-10	-1.32545	0.00012487	-1.69984e-10	-1.32556
16747333	chr19:16747333:C:T	1.13839e-07	-1.69984e-10	-1.30755	9.77316e-05	-1.69984e-10	-1.31493	0.000126281	-1.69984e-10	-1.31433
16747448	chr19:16747448:C:T	5.65556e-08	-0.754328	-1.25278	4.24527e-05	-0.874627	-1.27414	5.50631e-05	-0.870608	-1.27375
16747872	chr19:16747872:T:C	1.45462e-07	-1.69984e-10	-1.06242	0.000128918	-1.69984e-10	-1.03798	0.000166662	-1.69984e-10	-1.03687
16748006	chr19:16748006:T:C	5.81743e-08	-1.50142	-0.477473	4.82704e-05	-1.44319	-0.577153	6.26734e-05	-1.44147	-0.573433
16748141	chr19:16748141:G:A	1.11679e-07	-1.69984e-10	-1.32671	9.66221e-05	-1.69984e-10	-1.32635	0.000124779	-1.69984e-10	-1.32629
16748173	chr19:16748173:A:G	5.63562e-08	-1.50737	-0.503277	4.67784e-05	-1.44967	-0.602066	6.07265e-05	-1.44797	-0.598482
16748841	chr19:16748841:G:T	7.2399e-08	-1.76014	-3.3072e-10	6.23894e-05	-1.76376	-3.3072e-10	8.05661e-05	-1.76376	-3.3072e-10
16748930	chr19:16748930:C:T	1.12381e-07	-1.69984e-10	-1.32044	9.73145e-05	-1.69984e-10	-1.31921	0.000125739	-1.69984e-10	-1.31863
16749008	chr19:16749008:A:G	5.75088e-08	-1.5225	-0.467898	4.74982e-05	-1.46797	-0.568498	6.16806e-05	-1.46624	-0.564632
16749110	chr19:16749110:C:T	1.13843e-07	-1.69984e-10	-1.30752	9.7724e-05	-1.69984e-10	-1.31501	0.000126273	-1.69984e-10	-1.31439
16749159	chr19:16749159:C:T	1.67361e-07	-1.69984e-10	-0.922183	0.000141573	-1.69984e-10	-0.944345	0.000182667	-1.69984e-10	-0.94517
16749190	chr19:16749190:A:T	1.50779e-07	-1.69984e-10	-1.02652	0.000133876	-1.69984e-10	-1.00025	0.000173053	-1.69984e-10	-0.999237
16749273	chr19:16749273:C:T	7.61222e-08	-1.50828	-0.201717	6.43898e-05	-1.48388	-0.248324	8.44527e-05	-1.47587	-0.240776
16749276	chr19:16749276:G:A	1.53043e-07	-1.69984e-10	-1.01162	0.000135986	-1.69984e-10	-0.984607	0.000175792	-1.69984e-10	-0.983535
16749372	chr19:16749372:C:T	3.80228e-07	-1.69984e-10	-0.101566	0.000315763	-1.69984e-10	-0.142165	0.000413563	-1.69984e-10	-0.128028
16749581	chr19:16749581:C:T	5.32773e-08	-0.80484	-1.26199	4.0177e-05	-0.922032	-1.28183	5.21077e-05	-0.918001	-1.28152
16749747	chr19:16749747:G:A	7.69333e-08	-1.48942	-0.209976	6.51293e-05	-1.46439	-0.256391	8.54417e-05	-1.45612	-0.248881
16749791	chr19:16749791:T:C	7.2754e-08	-1.54439	-0.210861	6.12209e-05	-1.52241	-0.260261	8.02343e-05	-1.51485	-0.253038
16749874	chr19:16749874:C:T	1.6007e-07	-1.69984e-10	-0.966728	0.000142517	-1.69984e-10	-0.937696	0.000184215	-1.69984e-10	-0.936735
16750071	chr19:16750071:G:A	7.55778e-08	-1.71717	-3.3072e-10	6.55901e-05	-1.71373	-3.3072e-10	8.44944e-05	-1.71615	-3.3072e-10
16750084	chr19:16750084:G:A	3.86205e-07	-1.69984e-10	-0.0859694	0.000320642	-1.69984e-10	-0.126832	0.000419993	-1.69984e-10	-0.112598
16750910	chr19:16750910:AG:A	9.26726e-07	-1.15975	1.94907	0.000788122	-1.14781	1.9203	0.0010496	-1.13642	1.93975
16750961	chr19:16750961:C:T	7.50892e-08	-1.72366	-3.3072e-10	6.53377e-05	-1.71759	-3.3072e-10	8.41069e-05	-1.72075	-3.3072e-10
16751093	chr19:16751093:G:A	5.45203e-08	-0.787831	-1.25593	4.1039e-05	-0.906044	-1.27659	5.32153e-05	-0.902231	-1.27626
16751246	chr19:16751246:A:G	6.76017e-08	-1.50941	-0.319294	5.73077e-05	-1.48477	-0.363957	7.51357e-05	-1.47676	-0.356781
16751658	chr19:16751658:C:T	7.40185e-08	-0.994994	-0.743028	7.24615e-05	-0.822811	-0.791292	9.90268e-05	-0.776866	-0.78058
16751860	chr19:16751860:AAAG:A	1.1167e-07	-1.69984e-10	-1.32679	9.677e-05	-1.69984e-10	-1.32482	0.000124972	-1.69984e-10	-1.32475
16752217	chr19:16752217:TG:T	1.4169e-07	-1.69984e-10	-1.08869	0.000126012	-1.69984e-10	-1.06078	0.000162831	-1.69984e-10	-1.06012
16752259	chr19:16752259:C:T	1.32024e-06	-1.16057	2.3038	0.0011176	-1.15032	2.2721	0.00149063	-1.13899	2.29311
16752270	chr19:16752270:A:G	1.12785e-07	-1.69984e-10	-1.31686	9.80253e-05	-1.69984e-10	-1.31193	0.000126718	-1.69984e-10	-1.31087
16752892	chr19:16752892:G:A	1.14344e-07	-1.69984e-10	-1.30312	9.76007e-05	-1.69984e-10	-1.31627	0.000126023	-1.69984e-10	-1.31637
16753120	chr19:16753120:C:T	1.14333e-07	-1.69984e-10	-1.30323	9.76001e-05	-1.69984e-10	-1.31628	0.000126017	-1.69984e-10	-1.31642
16753205	chr19:16753205:A:G	1.12719e-07	-1.69984e-10	-1.31744	9.72252e-05	-1.69984e-10	-1.32013	0.000125513	-1.69984e-10	-1.32043
16753553	chr19:16753553:C:T	1.14375e-07	-1.69984e-10	-1.30285	9.76262e-05	-1.69984e-10	-1.31601	0.000126051	-1.69984e-10	-1.31615
16755124	chr19:16755124:T:C	9.2655e-07	-1.11971	1.90884	0.000787029	-1.11208	1.88319	0.00104808	-1.10052	1.90239
16755293	chr19:16755293:G:A	1.11682e-07	-1.69984e-10	-1.32668	9.67219e-05	-1.69984e-10	-1.32532	0.00012492	-1.69984e-10	-1.32516
16755663	chr19:16755663:C:T	1.13387e-07	-1.69984e-10	-1.31153	9.70914e-05	-1.69984e-10	-1.32151	0.000125363	-1.69984e-10	-1.32162
16755971	chr19:16755971:G:C	6.26904e-08	-0.659802	-1.24433	4.67629e-05	-0.787207	-1.26486	6.06352e-05	-0.783343	-1.26462
16756145	chr19:16756145:T:A	1.11705e-07	-1.69984e-10	-1.32648	9.70134e-05	-1.69984e-10	-1.32231	0.000125291	-1.69984e-10	-1.3222
16756155	chr19:16756155:A:T	1.88461e-07	-1.69984e-10	-0.803443	0.000166534	-1.69984e-10	-0.781959	0.000216571	-1.69984e-10	-0.774919
16756853	chr19:16756853:C:T	1.11703e-07	-1.69984e-10	-1.32649	9.66766e-05	-1.69984e-10	-1.32579	0.000124848	-1.69984e-10	-1.32574
16757447	chr19:16757447:A:G	1.11709e-07	-1.69984e-10	-1.32644	9.66636e-05	-1.69984e-10	-1.32592	0.000124831	-1.69984e-10	-1.32587
16757612	chr19:16757612:G:A	9.5868e-07	-1.13354	1.95676	0.000812996	-1.12214	1.92571	0.00108299	-1.11048	1.94512
16757632	chr19:16757632:A:G	1.18997e-07	-1.69984e-10	-1.26324	0.0001044	-1.69984e-10	-1.24893	0.000134989	-1.69984e-10	-1.24765
16757671	chr19:16757671:A:T	6.19944e-08	-0.648531	-1.26676	4.62334e-05	-0.777346	-1.28611	5.99566e-05	-0.773551	-1.28567
16757744	chr19:16757744:G:C	2.8902e-08	-1.4685	-1.20993	2.8123e-05	-1.29022	-1.27035	3.7463e-05	-1.26055	-1.26894
16758073	chr19:16758073:G:C	3.50362e-08	-1.41447	-1.07149	3.33196e-05	-1.22264	-1.16837	4.45116e-05	-1.19105	-1.16603
16758344	chr19:16758344:A:G	8.36918e-07	-1.09196	1.77935	0.000712135	-1.08063	1.75174	0.0009485	-1.06857	1.77062
16758449	chr19:16758449:A:G	3.28382e-08	-1.72605	-0.824692	3.2921e-05	-1.65512	-0.747924	4.31683e-05	-1.63986	-0.74787
16758510	chr19:16758510:C:T	3.61847e-07	-1.69984e-10	-0.151114	0.000311065	-1.69984e-10	-0.157155	0.000404548	-1.69984e-10	-0.150067
16758628	chr19:16758628:A:G	1.11688e-07	-1.69984e-10	-1.32663	9.66997e-05	-1.69984e-10	-1.32555	0.000124879	-1.69984e-10	-1.32549
16758655	chr19:16758655:C:T	9.90733e-08	-1.00898	-0.437502	9.204e-05	-0.839419	-0.535516	0.000126166	-0.793501	-0.52174
16758849	chr19:16758849:A:G	6.75811e-08	-0.605064	-1.22394	4.9957e-05	-0.736589	-1.24941	6.48207e-05	-0.732489	-1.24872
16758948	chr19:16758948:G:T	1.11729e-07	-1.69984e-10	-1.32626	9.66279e-05	-1.69984e-10	-1.32629	0.000124786	-1.69984e-10	-1.32624
16758965	chr19:16758965:C:T	1.38639e-07	-1.69984e-10	-1.11047	0.000122425	-1.69984e-10	-1.08966	0.00015826	-1.69984e-10	-1.0886
16759072	chr19:16759072:C:G	1.78646e-07	-1.06979	0.21286	0.000154544	-1.06389	0.207215	0.000203995	-1.05171	0.216972
16759115	chr19:16759115:T:C	6.3573e-08	-0.68044	-1.20971	4.71657e-05	-0.806278	-1.23721	6.11841e-05	-0.802515	-1.23643
16759155	chr19:16759155:T:C	1.11757e-07	-1.69984e-10	-1.32601	9.66207e-05	-1.69984e-10	-1.32636	0.000124775	-1.69984e-10	-1.32632
16759333	chr19:16759333:C:T	2.83466e-07	-1.69984e-10	-0.395243	0.000266577	-1.69984e-10	-0.311493	0.000344155	-1.69984e-10	-0.311746
16759759	chr19:16759759:C:T	1.12472e-07	-1.69984e-10	-1.31963	9.78088e-05	-1.69984e-10	-1.31414	0.000126368	-1.69984e-10	-1.31364
16759858	chr19:16759858:G:A	7.65697e-08	-1.70413	-3.3072e-10	6.66613e-05	-1.69753	-3.3072e-10	8.58946e-05	-1.69972	-3.3072e-10
16759976	chr19:16759976:G:C	1.15822e-07	-1.69984e-10	-1.29028	0.000100965	-1.69984e-10	-1.28238	0.000130739	-1.69984e-10	-1.27963
16760128	chr19:16760128:C:T	1.33912e-07	-1.69984e-10	-1.14515	0.000118207	-1.69984e-10	-1.12472	0.000152789	-1.69984e-10	-1.12378
16760716	chr19:16760716:G:C	1.19394e-07	-1.69984e-10	-1.25991	0.000103188	-1.69984e-10	-1.26061	0.000133494	-1.69984e-10	-1.25878
16760894	chr19:16760894:T:C	1.0577e-07	-0.89631	-0.48476	9.94013e-05	-0.716613	-0.58138	0.000136629	-0.667738	-0.56783
16760896	chr19:16760896:T:C	1.11789e-07	-1.69984e-10	-1.32572	9.66027e-05	-1.69984e-10	-1.32655	0.000124751	-1.69984e-10	-1.32652
16760911	chr19:16760911:G:A	1.11681e-07	-1.69984e-10	-1.32669	9.67193e-05	-1.69984e-10	-1.32534	0.000124907	-1.69984e-10	-1.32526
16761135	chr19:16761135:C:T	1.11784e-07	-1.69984e-10	-1.32577	9.6606e-05	-1.69984e-10	-1.32652	0.000124755	-1.69984e-10	-1.32648
16761174	chr19:16761174:A:C	6.23115e-07	-1.08073	1.47313	0.0005268	-1.06743	1.4371	0.000704495	-1.0554	1.46005
16761312	chr19:16761312:T:C	3.34227e-07	-1.69984e-10	-0.230515	0.000278136	-1.69984e-10	-0.269046	0.000363964	-1.69984e-10	-0.255781
16761440	chr19:16761440:C:T	1.11773e-07	-1.69984e-10	-1.32587	9.66121e-05	-1.69984e-10	-1.32645	0.000124764	-1.69984e-10	-1.32641
16761475	chr19:16761475:T:A	8.12327e-08	-1.64502	-3.3072e-10	6.94962e-05	-1.65589	-3.3072e-10	9.02844e-05	-1.64987	-3.3072e-10
16761514	chr19:16761514:G:A	1.11696e-07	-1.69984e-10	-1.32656	9.69869e-05	-1.69984e-10	-1.32258	0.00012526	-1.69984e-10	-1.32245
16761610	chr19:16761610:G:A	1.1176e-07	-0.783597	-0.542382	0.000112043	-0.578817	-0.599454	0.00015412	-0.5298	-0.585307
16761701	chr19:16761701:G:A	1.21187e-07	-0.843179	-0.401821	0.000115338	-0.65047	-0.49882	0.000158444	-0.603071	-0.484362
16761983	chr19:16761983:C:T	1.01717e-07	-1.42014	-3.3072e-10	9.35849e-05	-1.35829	-3.3072e-10	0.000121592	-1.35216	-3.3072e-10
16762129	chr19:16762129:G:A	3.13989e-08	-1.40372	-1.19184	3.10456e-05	-1.23072	-1.23098	4.15947e-05	-1.1967	-1.22817
16762442	chr19:16762442:A:G	1.11928e-07	-1.69984e-10	-1.32448	9.65796e-05	-1.69984e-10	-1.32679	0.000124719	-1.69984e-10	-1.32678
16762925	chr19:16762925:A:G	6.42609e-08	-0.650089	-1.2293	4.80441e-05	-0.771823	-1.25322	6.23134e-05	-0.768366	-1.25229
16763165	chr19:16763165:G:A	1.43327e-07	-1.69984e-10	-1.07721	0.000126973	-1.69984e-10	-1.05318	0.000164118	-1.69984e-10	-1.05225
16763320	chr19:16763320:C:T	9.68056e-08	-1.02845	-0.441184	9.04353e-05	-0.854966	-0.537556	0.0001236	-0.812266	-0.523519
16763491	chr19:16763491:A:G	3.49672e-07	-1.69984e-10	-0.185342	0.000290702	-1.69984e-10	-0.224859	0.000380457	-1.69984e-10	-0.211463
16763713	chr19:16763713:T:C	1.11727e-07	-1.69984e-10	-1.32627	9.66596e-05	-1.69984e-10	-1.32596	0.000124832	-1.69984e-10	-1.32586
16764324	chr19:16764324:C:T	1.12013e-07	-1.69984e-10	-1.32372	9.65795e-05	-1.69984e-10	-1.32679	0.000124716	-1.69984e-10	-1.3268
16764349	chr19:16764349:C:T	2.36549e-07	-1.69984e-10	-0.576183	0.000200283	-1.69984e-10	-0.597428	0.000258577	-1.69984e-10	-0.597644
16764369	chr19:16764369:A:G	1.1445e-07	-1.3022	-3.3072e-10	0.000123948	-1.0773	-3.3072e-10	0.000166621	-1.03711	-3.3072e-10
16764385	chr19:16764385:A:G	5.86913e-08	-0.83854	-1.13151	4.36687e-05	-0.95338	-1.16715	5.66306e-05	-0.950441	-1.16585
16764415	chr19:16764415:T:C	1.14161e-07	-1.69984e-10	-1.30473	9.93274e-05	-1.69984e-10	-1.29874	0.000128044	-1.69984e-10	-1.30047
16764777	chr19:16764777:C:T	5.14576e-08	-1.2911	-0.810482	5.44257e-05	-1.1273	-0.773016	7.27362e-05	-1.09159	-0.774409
16765288	chr19:16765288:T:C	1.15245e-07	-1.69984e-10	-1.29528	0.000102874	-1.69984e-10	-1.26366	0.00013304	-1.69984e-10	-1.26218
16765293	chr19:16765293:A:G	1.59439e-07	-1.69984e-10	-0.970672	0.000141734	-1.69984e-10	-0.943207	0.000183234	-1.69984e-10	-0.942071
16765550	chr19:16765550:T:C	9.95031e-08	-1.04726	-0.39489	9.25491e-05	-0.875373	-0.494045	0.000126489	-0.833083	-0.479599
16765592	chr19:16765592:C:T	1.59953e-07	-1.69984e-10	-0.967459	0.000142225	-1.69984e-10	-0.939746	0.00018387	-1.69984e-10	-0.938606
16765690	chr19:16765690:G:A	6.46993e-08	-0.782203	-1.09038	4.78866e-05	-0.898791	-1.12953	6.21041e-05	-0.895761	-1.12826
16765704	chr19:16765704:G:A	8.59906e-08	-0.362975	-1.22512	5.46862e-05	-0.609739	-1.28581	7.18501e-05	-0.595239	-1.28301
16765966	chr19:16765966:G:A	1.12189e-07	-1.69984e-10	-1.32215	9.74623e-05	-1.69984e-10	-1.31769	0.000125902	-1.69984e-10	-1.31733
16766161	chr19:16766161:TATA:T	1.41549e-07	-1.69984e-10	-1.08969	0.000130563	-1.69984e-10	-1.02531	0.000166321	-1.69984e-10	-1.03892
16766277	chr19:16766277:C:T	7.54618e-08	-1.71871	-3.3072e-10	6.56607e-05	-1.71266	-3.3072e-10	8.51855e-05	-1.70801	-3.3072e-10
16766522	chr19:16766522:T:C	8.43188e-08	-0.37879	-1.22894	5.37566e-05	-0.624077	-1.28861	7.06149e-05	-0.609658	-1.28594
16767543	chr19:16767543:C:T	8.45364e-08	-0.372137	-1.23302	5.3884e-05	-0.619148	-1.29118	7.07866e-05	-0.604569	-1.2886
16767593	chr19:16767593:G:A	4.00298e-07	-1.69984e-10	-0.0501285	0.000333471	-1.69984e-10	-0.0876029	0.000434199	-1.69984e-10	-0.0793344
16767650	chr19:16767650:C:T	8.30002e-08	-0.381146	-1.24235	5.31988e-05	-0.626289	-1.29683	6.98614e-05	-0.611857	-1.29447
16767771	chr19:16767771:A:T	4.34931e-07	-1.69984e-10	0.0328499	0.000359594	-1.69984e-10	-0.012182	0.000470949	-1.69984e-10	0.00191318
16767894	chr19:16767894:G:A	1.15333e-07	-1.69984e-10	-1.29451	0.00010244	-1.69984e-10	-1.26788	0.000131652	-1.69984e-10	-1.27268
16768068	chr19:16768068:C:T	3.14773e-08	-1.49805	-1.09502	2.92721e-05	-1.32767	-1.19285	3.89292e-05	-1.30102	-1.19007
16768135	chr19:16768135:C:T	1.74482e-07	-1.32447	0.443952	0.000147881	-1.3261	0.425352	0.000194985	-1.31753	0.437611
16768462	chr19:16768462:A:C	2.59339e-08	-1.55626	-1.23052	2.46631e-05	-1.40383	-1.28801	3.2679e-05	-1.37953	-1.28658
16768740	chr19:16768740:C:G	2.61404e-08	-1.54535	-1.2335	2.49816e-05	-1.38913	-1.28989	3.31199e-05	-1.36422	-1.28849
16768795	chr19:16768795:G:A	1.15946e-07	-1.69984e-10	-1.28922	9.92019e-05	-1.69984e-10	-1.3	0.000128218	-1.69984e-10	-1.29911
16768895	chr19:16768895:A:G	2.55318e-08	-1.57451	-1.22791	2.41241e-05	-1.42761	-1.28634	3.19456e-05	-1.40393	-1.28487
16768991	chr19:16768991:T:C	1.52925e-07	-1.69984e-10	-1.01239	0.000135734	-1.69984e-10	-0.986463	0.000175464	-1.69984e-10	-0.985402
16769673	chr19:16769673:C:T	9.05293e-08	-1.14066	-0.396007	8.70238e-05	-0.974958	-0.456019	0.000118811	-0.934987	-0.440312
16769734	chr19:16769734:G:A	1.1796e-07	-1.69984e-10	-1.27199	0.000101374	-1.69984e-10	-1.27834	0.000130806	-1.69984e-10	-1.27912
16769969	chr19:16769969:C:G	1.12071e-07	-1.69984e-10	-1.3232	9.67647e-05	-1.69984e-10	-1.32488	0.000124941	-1.69984e-10	-1.325
16770090	chr19:16770090:G:A	1.37272e-07	-1.69984e-10	-1.12037	0.000126118	-1.69984e-10	-1.05994	0.000160789	-1.69984e-10	-1.07274
16770162	chr19:16770162:G:A	8.23166e-08	-0.433262	-1.1985	5.19812e-05	-0.676495	-1.26978	6.8299e-05	-0.66246	-1.26648
16770354	chr19:16770354:C:T	1.01231e-07	-1.42493	-3.3072e-10	7.50098e-05	-1.57954	-3.3072e-10	9.25819e-05	-1.62474	-3.3072e-10
16770498	chr19:16770498:G:A	7.47378e-08	-1.45482	-0.273536	6.45748e-05	-1.37746	-0.35187	8.6373e-05	-1.35567	-0.338491
16771021	chr19:16771021:C:T	1.44619e-07	-1.69984e-10	-1.06823	0.000133894	-1.69984e-10	-1.00011	0.000170619	-1.69984e-10	-1.01341
16771054	chr19:16771054:C:A	1.2873e-07	-1.69984e-10	-1.18462	0.000116818	-1.69984e-10	-1.13654	0.00014942	-1.69984e-10	-1.14607
16771232	chr19:16771232:G:T	1.99858e-07	-1.69984e-10	-0.744729	0.000169348	-1.69984e-10	-0.765201	0.000219279	-1.69984e-10	-0.76249
16771321	chr19:16771321:A:G	4.88249e-08	-1.00641	-1.14768	3.40969e-05	-1.16214	-1.20581	4.45344e-05	-1.15076	-1.20582
16771610	chr19:16771610:T:G	6.40378e-08	-0.695363	-1.1875	4.1197e-05	-0.915841	-1.26295	5.40876e-05	-0.902589	-1.25964
16771746	chr19:16771746:C:T	1.17587e-07	-1.69984e-10	-1.27516	9.96741e-05	-1.69984e-10	-1.29525	0.000128641	-1.69984e-10	-1.29581
16772103	chr19:16772103:C:T	1.70065e-07	-0.906155	-3.3072e-10	0.000165086	-0.790688	-3.3072e-10	0.000213649	-0.788501	-3.3072e-10
16772140	chr19:16772140:A:T	7.24631e-08	-0.565642	-1.19362	4.60848e-05	-0.800213	-1.26646	6.05428e-05	-0.786172	-1.26331
16773809	chr19:16773809:CA:C	1.07367e-07	-1.2274	-0.138685	9.08639e-05	-1.23889	-0.148901	0.000119202	-1.23126	-0.140753
16773923	chr19:16773923:C:T	1.43808e-07	-1.69984e-10	-1.07386	0.000133204	-1.69984e-10	-1.00528	0.000169825	-1.69984e-10	-1.01807
16774050	chr19:16774050:C:G	1.1176e-07	-1.69984e-10	-1.32599	9.71917e-05	-1.69984e-10	-1.32047	0.000125532	-1.69984e-10	-1.32028
16774466	chr19:16774466:TCCATCCAC:T	1.09371e-07	-1.34759	-3.3072e-10	7.61467e-05	-1.5645	-3.3072e-10	9.38649e-05	-1.61098	-3.3072e-10
16774509	chr19:16774509:T:C	1.48886e-07	-1.69984e-10	-1.03915	0.000138545	-1.69984e-10	-0.965963	0.000176498	-1.69984e-10	-0.979524
16774511	chr19:16774511:C:T	1.46755e-07	-1.69984e-10	-1.05357	0.000130023	-1.69984e-10	-1.02944	0.00016808	-1.69984e-10	-1.0284
16774730	chr19:16774730:A:G	1.52013e-07	-1.69984e-10	-1.01837	0.000134889	-1.69984e-10	-0.992702	0.000174379	-1.69984e-10	-0.991605
16775035	chr19:16775035:C:A	1.9649e-07	-1.69984e-10	-0.761724	0.000162266	-1.69984e-10	-0.807918	0.000209956	-1.69984e-10	-0.805937
16775180	chr19:16775180:A:T	8.13807e-08	-1.6432	-3.3072e-10	6.65928e-05	-1.69856	-3.3072e-10	8.58478e-05	-1.70026	-3.3072e-10
16775264	chr19:16775264:G:T	3.51662e-07	-0.179665	-3.3072e-10	0.000332433	-0.0907202	-3.3072e-10	0.000438577	-0.0693013	-3.3072e-10
16775305	chr19:16775305:A:AAT	1.25839e-07	-1.69984e-10	-1.20733	0.000107797	-1.69984e-10	-1.2169	0.000139305	-1.69984e-10	-1.21617
16775389	chr19:16775389:G:A	8.51894e-08	-0.375281	-1.22218	5.36393e-05	-0.628709	-1.28617	7.05156e-05	-0.613401	-1.2836
16775700	chr19:16775700:T:C	7.74302e-08	-0.461859	-1.2311	4.93259e-05	-0.707232	-1.29148	6.48061e-05	-0.692414	-1.28902
16775730	chr19:16775730:G:A	1.11717e-07	-1.69984e-10	-1.32637	9.70767e-05	-1.69984e-10	-1.32166	0.000125386	-1.69984e-10	-1.32144
16776203	chr19:16776203:G:A	7.73105e-08	-0.461192	-1.23331	4.92845e-05	-0.706732	-1.29282	6.47503e-05	-0.691888	-1.29041
16776276	chr19:16776276:T:A	3.91729e-08	-1.26632	-1.10803	3.71352e-05	-1.07655	-1.20605	4.94925e-05	-1.04792	-1.2031
16776322	chr19:16776322:C:T	1.46653e-07	-1.69984e-10	-1.05427	0.000136186	-1.69984e-10	-0.983134	0.000173588	-1.69984e-10	-0.996153
16776330	chr19:16776330:G:A	1.52161e-07	-1.27782	0.260424	0.000128066	-1.28842	0.243804	0.000168493	-1.28138	0.255436
16776634	chr19:16776634:A:G	7.3974e-08	-0.922096	-0.816527	5.61342e-05	-0.895868	-0.973545	7.28217e-05	-0.895184	-0.969639
16776718	chr19:16776718:G:A	1.23056e-07	-1.69984e-10	-1.2297	0.000110932	-1.69984e-10	-1.18824	0.000142073	-1.69984e-10	-1.1965
16776875	chr19:16776875:G:A	5.68674e-08	-0.730823	-1.27079	4.20427e-05	-0.861667	-1.2968	5.46451e-05	-0.857132	-1.29485
16778062	chr19:16778062:A:G	3.57297e-07	-1.69984e-10	-0.16377	0.000297216	-1.69984e-10	-0.202699	0.000388881	-1.69984e-10	-0.189564
16778916	chr19:16778916:G:A	1.51985e-07	-1.69984e-10	-1.01855	0.000134743	-1.69984e-10	-0.993785	0.00017419	-1.69984e-10	-0.992688
16779031	chr19:16779031:C:T	3.74839e-07	-1.69984e-10	-0.11584	0.000311578	-1.69984e-10	-0.155509	0.000407805	-1.69984e-10	-0.142048
16779432	chr19:16779432:C:G	7.94545e-08	-0.551414	-1.11574	5.03573e-05	-0.780365	-1.19765	6.60247e-05	-0.766836	-1.19597
16779500	chr19:16779500:C:G	2.75782e-08	-1.40076	-1.32455	2.09781e-05	-1.52745	-1.32623	2.73863e-05	-1.51649	-1.3263
16779510	chr19:16779510:A:G	2.73656e-08	-1.40903	-1.32402	2.08334e-05	-1.53415	-1.32645	2.71935e-05	-1.52335	-1.32651
16779648	chr19:16779648:T:C	1.09826e-07	-1.5935	0.250061	9.25622e-05	-1.60283	0.233556	0.000121456	-1.59838	0.245096
16779764	chr19:16779764:G:A	1.28869e-07	-1.69984e-10	-1.18354	0.000116964	-1.69984e-10	-1.13529	0.000149602	-1.69984e-10	-1.14486
16779777	chr19:16779777:C:T	1.11675e-07	-1.69984e-10	-1.32675	9.69119e-05	-1.69984e-10	-1.32336	0.000125169	-1.69984e-10	-1.32317
16779946	chr19:16779946:C:T	5.56462e-08	-0.94629	-1.07703	4.13316e-05	-1.05689	-1.11864	5.36046e-05	-1.05355	-1.11765
16780175	chr19:16780175:A:G	1.50403e-07	-1.69984e-10	-1.02902	0.000134006	-1.69984e-10	-0.999276	0.000172337	-1.69984e-10	-1.00339
16780246	chr19:16780246:C:T	1.44627e-07	-1.69984e-10	-1.06818	0.000128465	-1.69984e-10	-1.0415	0.000165283	-1.69984e-10	-1.04518
16780357	chr19:16780357:C:T	1.12993e-07	-1.61887	0.303863	9.51275e-05	-1.6287	0.286765	0.000124782	-1.62464	0.298379
16780529	chr19:16780529:T:TCACATTCA	1.29078e-07	-1.69984e-10	-1.18192	0.000117183	-1.69984e-10	-1.13342	0.000149875	-1.69984e-10	-1.14303
16780662	chr19:16780662:C:T	9.31167e-08	-1.29154	-0.216943	5.59793e-05	-1.40215	-0.470028	7.37347e-05	-1.39913	-0.45323
16780678	chr19:16780678:G:A	1.1357e-07	-1.69984e-10	-1.30992	9.81292e-05	-1.69984e-10	-1.31087	0.000126658	-1.69984e-10	-1.31135
16781012	chr19:16781012:G:A	1.07094e-07	-1.62503	0.256393	9.0341e-05	-1.63394	0.240373	0.000118467	-1.62984	0.251637
16781189	chr19:16781189:C:T	5.73411e-08	-0.922685	-1.07063	4.25597e-05	-1.0342	-1.11205	5.52104e-05	-1.03067	-1.11101
16781190	chr19:16781190:G:A	2.71435e-08	-1.42243	-1.31877	2.07208e-05	-1.53958	-1.32643	2.7041e-05	-1.52911	-1.32637
16782333	chr19:16782333:G:A	1.40351e-07	-1.69984e-10	-1.09819	0.000124069	-1.69984e-10	-1.07632	0.000160337	-1.69984e-10	-1.07556
16783234	chr19:16783234:C:T	1.11679e-07	-1.69984e-10	-1.32671	9.69393e-05	-1.69984e-10	-1.32307	0.000125205	-1.69984e-10	-1.32289
16783279	chr19:16783279:C:G	3.26118e-07	-1.69984e-10	-0.255078	0.000274033	-1.69984e-10	-0.283908	0.000358038	-1.69984e-10	-0.272198
16783494	chr19:16783494:C:T	1.93534e-07	-1.69984e-10	-0.776884	0.000173638	-1.69984e-10	-0.740188	0.000222911	-1.69984e-10	-0.746065
16783969	chr19:16783969:C:T	3.70683e-08	-1.43908	-0.990498	3.22688e-05	-1.4665	-0.956561	4.20503e-05	-1.45859	-0.955375
16783970	chr19:16783970:G:A	1.27891e-07	-1.69984e-10	-1.19116	0.000106128	-1.69984e-10	-1.23251	0.000137177	-1.69984e-10	-1.23157
16783979	chr19:16783979:C:T	1.11687e-07	-1.69984e-10	-1.32664	9.67187e-05	-1.69984e-10	-1.32535	0.000124913	-1.69984e-10	-1.32522
16784536	chr19:16784536:G:A	1.31349e-07	-1.69984e-10	-1.16448	0.000110653	-1.69984e-10	-1.19076	0.000143052	-1.69984e-10	-1.18963
16784657	chr19:16784657:G:A	1.57907e-07	-1.69984e-10	-0.980332	0.000139985	-1.69984e-10	-0.955626	0.00018137	-1.69984e-10	-0.952296
16785259	chr19:16785259:C:A	1.33711e-07	-1.69984e-10	-1.14665	0.000122022	-1.69984e-10	-1.09296	0.00015592	-1.69984e-10	-1.10349
16785317	chr19:16785317:G:A	1.13291e-07	-1.69984e-10	-1.31237	9.70505e-05	-1.69984e-10	-1.32193	0.000125308	-1.69984e-10	-1.32206
16785584	chr19:16785584:ATGAC:A	6.85771e-08	-0.49098	-1.3234	5.03431e-05	-0.651531	-1.32677	6.51989e-05	-0.648624	-1.32677
16785769	chr19:16785769:AAC:A	1.80407e-07	-1.75382	0.906697	0.000153236	-1.74387	0.878688	0.000200578	-1.74248	0.890845
16785867	chr19:16785867:A:T	1.12733e-07	-1.69984e-10	-1.31731	9.71741e-05	-1.69984e-10	-1.32065	0.000125449	-1.69984e-10	-1.32094
16786084	chr19:16786084:C:T	1.82715e-07	-1.77033	0.935923	0.00015269	-1.77105	0.902305	0.000200046	-1.77098	0.916693
16786131	chr19:16786131:T:C	5.31412e-08	-0.824091	-1.24529	3.60502e-05	-1.02053	-1.29172	4.71195e-05	-1.00889	-1.29126
16786217	chr19:16786217:C:T	1.1306e-07	-1.69984e-10	-1.31441	9.69478e-05	-1.69984e-10	-1.32299	0.000125176	-1.69984e-10	-1.32312
16786266	chr19:16786266:T:C	5.04582e-08	-0.875611	-1.24558	3.44325e-05	-1.06638	-1.29178	4.49853e-05	-1.05514	-1.29136
16786325	chr19:16786325:T:C	2.11348e-07	-1.69984e-10	-0.688833	0.000190732	-1.69984e-10	-0.646291	0.000245375	-1.69984e-10	-0.650051
16786635	chr19:16786635:T:C	7.45221e-08	-0.441973	-1.28927	5.60288e-05	-0.608021	-1.26327	7.25298e-05	-0.605377	-1.26346
16786854	chr19:16786854:G:A	7.30624e-08	-0.466825	-1.2842	5.50521e-05	-0.632035	-1.25684	7.12768e-05	-0.629242	-1.25702
16786894	chr19:16786894:G:A	6.74761e-08	-0.50377	-1.32679	4.98293e-05	-0.663948	-1.32461	6.45338e-05	-0.661052	-1.3246
16787093	chr19:16787093:G:A	2.77983e-07	-1.69984e-10	-0.414778	0.000233651	-1.69984e-10	-0.443328	0.000305359	-1.69984e-10	-0.431348
16787291	chr19:16787291:TA:T	1.11693e-07	-1.69984e-10	-1.32658	9.66358e-05	-1.69984e-10	-1.32621	0.000124786	-1.69984e-10	-1.32623
16787626	chr19:16787626:G:A	2.4941e-07	-1.69984e-10	-0.523238	0.000209906	-1.69984e-10	-0.5505	0.000273736	-1.69984e-10	-0.540674
16787925	chr19:16787925:C:A	8.09928e-08	-1.64798	-3.3072e-10	7.00945e-05	-1.64731	-3.3072e-10	9.04964e-05	-1.64753	-3.3072e-10
16787928	chr19:16787928:C:A	7.27096e-08	-1.75586	-3.3072e-10	6.26879e-05	-1.75899	-3.3072e-10	8.08738e-05	-1.75995	-3.3072e-10
16788920	chr19:16788920:A:G	1.15277e-07	-1.09135	-0.203648	6.51225e-05	-1.26341	-0.457473	8.57711e-05	-1.25858	-0.442579
16789023	chr19:16789023:G:A	1.5353e-07	-1.69984e-10	-1.00844	0.000135974	-1.69984e-10	-0.984693	0.000176148	-1.69984e-10	-0.981511
16789054	chr19:16789054:A:G	5.93213e-08	-0.660336	-1.29903	4.00895e-05	-0.88153	-1.32451	5.24863e-05	-0.868287	-1.324
16789118	chr19:16789118:C:T	1.11823e-07	-1.69984e-10	-1.32542	9.69872e-05	-1.69984e-10	-1.32258	0.000125267	-1.69984e-10	-1.32239
16789368	chr19:16789368:C:T	3.37122e-08	-1.38513	-1.13934	3.19436e-05	-1.23894	-1.19424	4.21805e-05	-1.22133	-1.18955
16789855	chr19:16789855:C:T	1.1536e-07	-1.69984e-10	-1.29428	9.98227e-05	-1.69984e-10	-1.29376	0.00012888	-1.69984e-10	-1.29395
16789861	chr19:16789861:G:A	1.9989e-07	-1.69984e-10	-0.744569	0.000180041	-1.69984e-10	-0.703975	0.000231641	-1.69984e-10	-0.707647
16790067	chr19:16790067:G:A	3.31688e-08	-1.54233	-0.998401	2.92633e-05	-1.39929	-1.12153	3.8702e-05	-1.37805	-1.1189
16790743	chr19:16790743:C:T	1.13842e-07	-1.69984e-10	-1.30752	0.000100454	-1.69984e-10	-1.28746	0.000129728	-1.69984e-10	-1.2874
16790794	chr19:16790794:G:T	2.67864e-07	-1.69984e-10	-0.451859	0.000225623	-1.69984e-10	-0.478293	0.00029445	-1.69984e-10	-0.467728
16790950	chr19:16790950:G:A	2.18404e-07	-1.69984e-10	-0.655991	0.000187481	-1.69984e-10	-0.66348	0.00024101	-1.69984e-10	-0.667997
16791813	chr19:16791813:A:G	6.31858e-08	-1.77037	-0.125884	5.24572e-05	-1.76705	-0.17011	6.85385e-05	-1.76653	-0.158917
16791844	chr19:16791844:A:T	1.18587e-07	-1.69984e-10	-1.26669	0.000102272	-1.69984e-10	-1.26952	0.00013195	-1.69984e-10	-1.27042
16791954	chr19:16791954:T:C	2.68954e-07	-1.69984e-10	-0.447796	0.00022643	-1.69984e-10	-0.474722	0.000295454	-1.69984e-10	-0.464324
16792009	chr19:16792009:C:T	1.66267e-07	-1.69984e-10	-0.92874	0.0001422	-1.69984e-10	-0.939926	0.000184328	-1.69984e-10	-0.936122
16792360	chr19:16792360:G:A	2.66157e-07	-1.69984e-10	-0.45825	0.000224208	-1.69984e-10	-0.484585	0.000292591	-1.69984e-10	-0.47406
16792443	chr19:16792443:G:A	7.04148e-08	-1.63823	-0.1497	5.05109e-05	-1.67932	-0.295645	6.54009e-05	-1.68929	-0.283013
16792526	chr19:16792526:C:T	1.42168e-07	-1.69984e-10	-1.08533	0.000130711	-1.69984e-10	-1.02417	0.000166803	-1.69984e-10	-1.03602
16792635	chr19:16792635:T:C	8.46769e-08	-1.60349	-3.3072e-10	7.72815e-05	-1.5497	-3.3072e-10	0.000100196	-1.54571	-3.3072e-10
16793008	chr19:16793008:G:A	1.74156e-07	-1.69984e-10	-0.882386	0.000155902	-1.69984e-10	-0.847931	0.000200727	-1.69984e-10	-0.850892
16793975	chr19:16793975:T:C	2.62787e-07	-1.69984e-10	-0.470992	0.000221332	-1.69984e-10	-0.497496	0.000288936	-1.69984e-10	-0.486632
16794049	chr19:16794049:A:G	1.55522e-07	-0.273937	-0.721615	0.000149387	-0.094946	-0.795672	0.00020593	-0.0402246	-0.785075
16795395	chr19:16795395:T:A	1.22626e-07	-1.69984e-10	-1.2332	0.000107243	-1.69984e-10	-1.22206	0.000138912	-1.69984e-10	-1.219
16796560	chr19:16796560:T:C	5.16059e-08	-0.819795	-1.27891	4.07795e-05	-0.931278	-1.2577	5.27683e-05	-0.928462	-1.25846
16796588	chr19:16796588:T:C	8.36913e-08	-1.60004	-0.0151594	6.39379e-05	-1.65013	-0.089114	8.26155e-05	-1.65321	-0.0854263
16796605	chr19:16796605:G:A	1.12854e-07	-1.69984e-10	-1.31624	9.87722e-05	-1.69984e-10	-1.30434	0.000127542	-1.69984e-10	-1.30439
16796696	chr19:16796696:C:CTTT	5.09598e-08	-0.80844	-1.30286	4.01463e-05	-0.917425	-1.2872	5.19543e-05	-0.914686	-1.28779
16796765	chr19:16796765:G:A	1.43886e-07	-1.76086	0.687547	0.000118668	-1.76796	0.647131	0.000153978	-1.76853	0.652506
16796904	chr19:16796904:T:C	7.40196e-08	-1.73801	-3.3072e-10	6.4225e-05	-1.73476	-3.3072e-10	8.25635e-05	-1.73927	-3.3072e-10
16797187	chr19:16797187:A:C	3.28063e-07	-1.69984e-10	-0.249131	0.00027735	-1.69984e-10	-0.271879	0.000357994	-1.69984e-10	-0.27232
16797324	chr19:16797324:ATC:A	1.14228e-07	-1.69984e-10	-1.30414	0.000100478	-1.69984e-10	-1.28722	0.000129751	-1.69984e-10	-1.28722
16797555	chr19:16797555:C:T	3.66049e-08	-1.58963	-0.852523	2.666e-05	-1.66999	-0.944005	3.43481e-05	-1.67659	-0.939702
16798364	chr19:16798364:C:T	1.46814e-07	-1.69984e-10	-1.05317	0.000135875	-1.69984e-10	-0.985425	0.00017313	-1.69984e-10	-0.998796
16798431	chr19:16798431:A:G	5.26153e-08	-0.838582	-1.24075	3.98864e-05	-0.945551	-1.26557	5.17091e-05	-0.942589	-1.26461
16798479	chr19:16798479:C:T	3.29501e-07	-1.69984e-10	-0.244758	0.00032463	-1.69984e-10	-0.114473	0.000408032	-1.69984e-10	-0.14149
16798708	chr19:16798708:C:T	1.14456e-07	-1.69984e-10	-1.30215	9.9813e-05	-1.69984e-10	-1.29386	0.000129042	-1.69984e-10	-1.2927
16798903	chr19:16798903:G:A	1.17867e-07	-1.69984e-10	-1.27278	0.00010067	-1.69984e-10	-1.28531	0.000129887	-1.69984e-10	-1.28618
16799528	chr19:16799528:C:T	5.17063e-08	-1.57065	-0.526112	3.97997e-05	-1.62616	-0.58714	5.13118e-05	-1.62952	-0.585398
16799667	chr19:16799667:T:C	6.56016e-08	-0.532285	-1.32645	5.05319e-05	-0.647914	-1.32664	6.54661e-05	-0.644655	-1.32665
16799668	chr19:16799668:G:A	6.6235e-08	-0.522805	-1.32632	5.10673e-05	-0.637304	-1.32671	6.61568e-05	-0.634091	-1.32672
16799669	chr19:16799669:G:A	6.45956e-08	-0.548041	-1.32615	4.97496e-05	-0.663387	-1.32677	6.44503e-05	-0.66017	-1.32677
16799675	chr19:16799675:T:A	6.42604e-08	-0.553866	-1.32553	4.95131e-05	-0.668132	-1.32679	6.41452e-05	-0.664903	-1.32678
16799936	chr19:16799936:C:T	6.41167e-07	0.420954	-3.3072e-10	0.000652464	0.583598	-3.3072e-10	0.000872061	0.618023	-3.3072e-10
16800060	chr19:16800060:C:G	2.84306e-07	-1.69984e-10	-0.392287	0.000243437	-1.69984e-10	-0.402301	0.000315454	-1.69984e-10	-0.398825
16800500	chr19:16800500:C:T	1.12835e-07	-1.69984e-10	-1.31641	9.87622e-05	-1.69984e-10	-1.30444	0.000127524	-1.69984e-10	-1.30453
16800901	chr19:16800901:G:A	1.25266e-07	-1.69984e-10	-1.2119	0.000106966	-1.69984e-10	-1.22464	0.000138768	-1.69984e-10	-1.22003
16801589	chr19:16801589:A:G	9.60654e-08	-0.681729	-0.795579	5.64808e-05	-0.903079	-0.960177	7.40786e-05	-0.897939	-0.949771
16801862	chr19:16801862:A:T	5.00426e-08	-1.25513	-0.874334	4.74387e-05	-1.02191	-1.01581	6.34075e-05	-0.993685	-1.00957
16801904	chr19:16801904:C:T	9.5976e-08	-1.77104	0.292801	7.98361e-05	-1.76819	0.251003	0.000103538	-1.76756	0.254664
16801927	chr19:16801927:AG:A	1.81652e-07	-1.69984e-10	-0.840242	0.00014903	-1.69984e-10	-0.893012	0.000194854	-1.69984e-10	-0.880586
16802323	chr19:16802323:G:A	1.18589e-07	-1.69984e-10	-1.26668	0.000104966	-1.69984e-10	-1.24353	0.00013559	-1.69984e-10	-1.2432
16802410	chr19:16802410:T:C	6.99833e-08	-1.08585	-0.708232	6.03999e-05	-0.986618	-0.809552	7.81733e-05	-0.989305	-0.804605
16803105	chr19:16803105:G:A	1.30645e-07	-1.69984e-10	-1.16985	0.000110195	-1.69984e-10	-1.19491	0.000143381	-1.69984e-10	-1.18733
16803109	chr19:16803109:G:A	1.4119e-07	-1.69984e-10	-1.09223	0.000129976	-1.69984e-10	-1.02981	0.000165652	-1.69984e-10	-1.04295
16803623	chr19:16803623:C:G	5.22031e-08	-1.64838	-0.438812	4.04716e-05	-1.68881	-0.507745	5.223e-05	-1.69136	-0.505822
16803639	chr19:16803639:A:G	8.75216e-08	-1.69867	0.128219	6.52494e-05	-1.72985	0.0109105	8.49653e-05	-1.73156	0.0209617
16803672	chr19:16803672:T:A	1.15252e-07	-1.69984e-10	-1.29522	9.93173e-05	-1.69984e-10	-1.29884	0.000128065	-1.69984e-10	-1.3003
16804019	chr19:16804019:G:A	1.1195e-07	-1.69984e-10	-1.32428	9.68641e-05	-1.69984e-10	-1.32385	0.000125138	-1.69984e-10	-1.32342
16804370	chr19:16804370:C:G	7.57531e-08	-1.71486	-3.3072e-10	6.20005e-05	-1.77002	-3.3072e-10	8.00111e-05	-1.77067	-3.3072e-10
16804518	chr19:16804518:C:T	1.04612e-07	-1.75417	0.362089	8.44439e-05	-1.76417	0.303095	0.000109784	-1.76511	0.310784
16804554	chr19:16804554:C:T	8.14763e-08	-0.328108	-1.31392	5.89995e-05	-0.523583	-1.29605	7.7294e-05	-0.508963	-1.29626
16804649	chr19:16804649:G:A	2.1235e-07	-1.69984e-10	-0.684101	0.000173053	-1.69984e-10	-0.743562	0.000226845	-1.69984e-10	-0.72857
16804981	chr19:16804981:C:T	1.50867e-07	-1.69984e-10	-1.02594	0.000140139	-1.69984e-10	-0.954521	0.00017837	-1.69984e-10	-0.968978
16805120	chr19:16805120:G:A	1.18794e-07	-1.69984e-10	-1.26495	0.000104126	-1.69984e-10	-1.25156	0.000133661	-1.69984e-10	-1.25753
16805328	chr19:16805328:G:A	1.10434e-07	-1.76652	0.428599	8.94051e-05	-1.77067	0.366689	0.000116327	-1.77088	0.374449
16806084	chr19:16806084:A:G	6.74677e-08	-0.924778	-0.90591	4.37064e-05	-1.08906	-1.0306	5.69783e-05	-1.09133	-1.01884
16806646	chr19:16806646:G:A	1.24814e-07	-1.69984e-10	-1.21551	0.000106783	-1.69984e-10	-1.22636	0.000138205	-1.69984e-10	-1.2241
16806779	chr19:16806779:C:T	1.15885e-07	-1.69984e-10	-1.28974	0.000101298	-1.69984e-10	-1.27909	0.000130212	-1.69984e-10	-1.28367
16807512	chr19:16807512:A:G	8.35079e-08	-1.6174	-3.3072e-10	7.36513e-05	-1.59782	-3.3072e-10	9.5684e-05	-1.59179	-3.3072e-10
16807738	chr19:16807738:G:A	1.3721e-07	-1.69984e-10	-1.12083	0.000117461	-1.69984e-10	-1.13105	0.000152684	-1.69984e-10	-1.12447
16808107	chr19:16808107:C:T	1.64344e-07	-1.69984e-10	-0.940372	0.000139997	-1.69984e-10	-0.955538	0.000182389	-1.69984e-10	-0.946692
16808232	chr19:16808232:C:T	1.11709e-07	-1.69984e-10	-1.32644	9.6614e-05	-1.69984e-10	-1.32643	0.00012475	-1.69984e-10	-1.32653
16808827	chr19:16808827:C:T	1.41564e-07	-1.69984e-10	-1.08959	0.000128198	-1.69984e-10	-1.04358	0.000165288	-1.69984e-10	-1.04515
16809477	chr19:16809477:C:T	5.86364e-07	-1.69984e-10	0.331604	0.000531904	-1.69984e-10	0.379306	0.00069342	-1.69984e-10	0.388799
16809585	chr19:16809585:T:C	2.49491e-08	-1.77058	-1.05492	2.39729e-05	-1.76766	-0.952573	3.04493e-05	-1.76773	-0.969041
16809647	chr19:16809647:C:T	1.20295e-07	-1.69984e-10	-1.25239	0.0001024	-1.69984e-10	-1.26827	0.000132569	-1.69984e-10	-1.26573
16809664	chr19:16809664:C:T	6.06935e-07	-1.69984e-10	0.366084	0.000550867	-1.69984e-10	0.414335	0.000718233	-1.69984e-10	0.423957
16809799	chr19:16809799:C:T	5.27452e-07	-1.69984e-10	0.225721	0.000477838	-1.69984e-10	0.272114	0.000622883	-1.69984e-10	0.281521
16809861	chr19:16809861:C:T	1.47515e-07	-1.69984e-10	-1.0484	0.000136799	-1.69984e-10	-0.978644	0.000174236	-1.69984e-10	-0.992428
16809903	chr19:16809903:T:A	9.67587e-08	-1.47012	-3.3072e-10	8.76268e-05	-1.42407	-3.3072e-10	0.000114663	-1.41084	-3.3072e-10
16810040	chr19:16810040:G:T	1.11777e-07	-1.69984e-10	-1.32583	9.66409e-05	-1.69984e-10	-1.32616	0.000124773	-1.69984e-10	-1.32634
16810332	chr19:16810332:G:C	1.22573e-07	-1.69984e-10	-1.23363	0.000108629	-1.69984e-10	-1.20922	0.000140016	-1.69984e-10	-1.21108
16810386	chr19:16810386:C:T	3.86896e-08	-1.15229	-1.23447	3.31327e-05	-1.2086	-1.18804	4.26497e-05	-1.20887	-1.19095
16810395	chr19:16810395:G:A	1.29101e-07	-1.69984e-10	-1.18174	0.00011605	-1.69984e-10	-1.14314	0.000149651	-1.69984e-10	-1.14453
16810719	chr19:16810719:C:T	1.12577e-07	-1.69984e-10	-1.3187	9.89382e-05	-1.69984e-10	-1.30266	0.000127299	-1.69984e-10	-1.30629
16810774	chr19:16810774:T:C	2.86967e-07	-0.38297	-3.3072e-10	0.000222538	-0.492061	-3.3072e-10	0.000283059	-0.507181	-3.3072e-10
16810951	chr19:16810951:C:T	6.11497e-08	-0.966865	-0.962147	6.11253e-05	-0.768097	-1.01614	7.8269e-05	-0.777825	-1.01486
16811252	chr19:16811252:A:T	9.56628e-08	-1.48151	-3.3072e-10	8.65542e-05	-1.43639	-3.3072e-10	0.000113232	-1.4234	-3.3072e-10
16812683	chr19:16812683:C:G	2.56335e-08	-1.70709	-1.09134	2.19869e-05	-1.64693	-1.15978	2.85719e-05	-1.64754	-1.15287
16813444	chr19:16813444:G:A	5.6592e-07	-1.69984e-10	0.296117	0.000510738	-1.69984e-10	0.338698	0.000665789	-1.69984e-10	0.348136
16813670	chr19:16813670:TTTCACCATGTTGGCCAGGC:T	5.87053e-07	-1.69984e-10	0.332779	0.000532619	-1.69984e-10	0.380648	0.000694346	-1.69984e-10	0.390134
16814030	chr19:16814030:T:C	1.71266e-07	-1.69984e-10	-0.899121	0.000162707	-1.69984e-10	-0.80521	0.000207193	-1.69984e-10	-0.819187
16814118	chr19:16814118:C:A	1.60226e-07	-1.69984e-10	-0.965749	0.000151167	-1.69984e-10	-0.878776	0.000192678	-1.69984e-10	-0.891815
16814141	chr19:16814141:C:A	1.22902e-07	-1.69984e-10	-1.23095	0.00010522	-1.69984e-10	-1.2411	0.00013563	-1.69984e-10	-1.24291
16815256	chr19:16815256:A:T	4.02342e-08	-1.11143	-1.23619	3.77399e-05	-1.07786	-1.18858	4.97615e-05	-1.05412	-1.19147
16815636	chr19:16815636:C:T	2.03276e-07	-1.69984e-10	-0.727774	0.000172259	-1.69984e-10	-0.748157	0.000224086	-1.69984e-10	-0.740809
16815936	chr19:16815936:T:G	1.17906e-07	-1.69984e-10	-1.27245	0.000101405	-1.69984e-10	-1.27804	0.000131006	-1.69984e-10	-1.27759
16815974	chr19:16815974:C:T	1.37741e-07	-1.69984e-10	-1.11696	0.000121178	-1.69984e-10	-1.0999	0.000157267	-1.69984e-10	-1.09489
16816217	chr19:16816217:C:T	1.16159e-07	-1.69984e-10	-1.28738	0.000100334	-1.69984e-10	-1.28865	0.000129554	-1.69984e-10	-1.28874
16816407	chr19:16816407:CA:C	1.5047e-07	-1.69984e-10	-1.02858	0.000136887	-1.69984e-10	-0.978004	0.000176485	-1.69984e-10	-0.979603
16816684	chr19:16816684:TC:T	1.47251e-07	-1.69984e-10	-1.0502	0.000123779	-1.69984e-10	-1.07866	0.000160851	-1.69984e-10	-1.07236
16816720	chr19:16816720:G:A	2.26839e-08	-1.65325	-1.26743	1.94575e-05	-1.66145	-1.26747	2.52714e-05	-1.65938	-1.26378
16816984	chr19:16816984:C:T	1.44428e-07	-1.69984e-10	-1.06956	0.00013088	-1.69984e-10	-1.02288	0.000168752	-1.69984e-10	-1.0244
16817329	chr19:16817329:G:A	1.48094e-07	-1.69984e-10	-1.04449	0.00012668	-1.69984e-10	-1.0555	0.000163624	-1.69984e-10	-1.05526
16817701	chr19:16817701:G:T	1.13855e-07	-1.69984e-10	-1.30741	9.88822e-05	-1.69984e-10	-1.30323	0.000127838	-1.69984e-10	-1.30207
16817835	chr19:16817835:A:C	2.54966e-07	-1.69984e-10	-0.501208	0.000228216	-1.69984e-10	-0.466866	0.000296253	-1.69984e-10	-0.461623
16817953	chr19:16817953:A:C	1.11918e-07	-1.69984e-10	-1.32457	9.66129e-05	-1.69984e-10	-1.32645	0.000124746	-1.69984e-10	-1.32656
16818106	chr19:16818106:C:A	1.20024e-07	-1.69984e-10	-1.25464	0.000104769	-1.69984e-10	-1.2454	0.000135582	-1.69984e-10	-1.24326
16818135	chr19:16818135:T:A	1.4899e-07	-1.69984e-10	-1.03846	0.000139616	-1.69984e-10	-0.958262	0.000178047	-1.69984e-10	-0.97079
16818231	chr19:16818231:G:T	1.17669e-07	-1.69984e-10	-1.27446	0.000101022	-1.69984e-10	-1.28182	0.00013031	-1.69984e-10	-1.28292
16818475	chr19:16818475:C:T	9.73245e-08	-1.46429	-3.3072e-10	8.76158e-05	-1.4242	-3.3072e-10	0.000110729	-1.44575	-3.3072e-10
16818563	chr19:16818563:G:A	1.13227e-07	-1.69984e-10	-1.31295	9.98712e-05	-1.69984e-10	-1.29328	0.000128417	-1.69984e-10	-1.29755
16819353	chr19:16819353:T:C	2.59973e-08	-1.46309	-1.32126	2.14911e-05	-1.52044	-1.30908	2.7982e-05	-1.51021	-1.31106
16819778	chr19:16819778:G:A	1.16743e-07	-1.69984e-10	-1.28236	9.93004e-05	-1.69984e-10	-1.29901	0.000128072	-1.69984e-10	-1.30024
16820184	chr19:16820184:G:A	1.13719e-07	-1.69984e-10	-1.30861	0.000100528	-1.69984e-10	-1.28672	0.000129204	-1.69984e-10	-1.29144
16820635	chr19:16820635:C:T	2.50067e-08	-1.76144	-1.06175	2.02023e-05	-1.74922	-1.14214	2.6301e-05	-1.74492	-1.13831
16820774	chr19:16820774:A:T	1.12397e-07	-1.69984e-10	-1.3203	9.68389e-05	-1.69984e-10	-1.32411	0.000125013	-1.69984e-10	-1.32442
16821086	chr19:16821086:A:T	2.18864e-07	-1.69984e-10	-0.653887	0.000195356	-1.69984e-10	-0.622334	0.000253127	-1.69984e-10	-0.618947
16821093	chr19:16821093:G:A	1.35549e-07	-1.69984e-10	-1.133	0.000125071	-1.69984e-10	-1.06827	0.000159858	-1.69984e-10	-1.07855
16821913	chr19:16821913:G:A	2.7011e-08	-1.6143	-1.13179	2.43366e-05	-1.66671	-1.03846	3.11818e-05	-1.66021	-1.05279
16822015	chr19:16822015:T:C	2.11922e-08	-1.66499	-1.32372	1.78978e-05	-1.69887	-1.31361	2.3194e-05	-1.69349	-1.31545
16822724	chr19:16822724:C:T	2.26215e-07	-1.69984e-10	-0.620852	0.000201746	-1.69984e-10	-0.590148	0.000261912	-1.69984e-10	-0.584828
16822922	chr19:16822922:T:A	1.25035e-07	-1.69984e-10	-1.21374	0.000105971	-1.69984e-10	-1.23399	0.000137292	-1.69984e-10	-1.23073
16823042	chr19:16823042:TTC:T	1.23244e-07	-1.69984e-10	-1.22817	0.000106036	-1.69984e-10	-1.23338	0.000136659	-1.69984e-10	-1.23535
16823069	chr19:16823069:C:T	2.49118e-08	-1.61256	-1.21444	2.14605e-05	-1.65278	-1.17816	2.77745e-05	-1.64605	-1.18267
16823134	chr19:16823134:GC:G	1.20847e-07	-1.69984e-10	-1.24781	0.000103795	-1.69984e-10	-1.25474	0.000134089	-1.69984e-10	-1.25434
16823418	chr19:16823418:C:T	2.37959e-07	-1.69984e-10	-0.57024	0.00021272	-1.69984e-10	-0.537182	0.00027594	-1.69984e-10	-0.532654
16823684	chr19:16823684:T:A	6.22984e-07	-1.69984e-10	0.392184	0.0005071	-1.69984e-10	0.33155	0.000657873	-1.69984e-10	0.336175
16824341	chr19:16824341:T:C	1.79911e-07	-1.69984e-10	-0.849874	0.000159571	-1.69984e-10	-0.82467	0.000207096	-1.69984e-10	-0.819655
16824436	chr19:16824436:A:G	1.14507e-07	-1.69984e-10	-1.3017	9.97889e-05	-1.69984e-10	-1.2941	0.000128907	-1.69984e-10	-1.29375
16824524	chr19:16824524:C:T	2.11487e-08	-1.76927	-1.22149	1.84233e-05	-1.771	-1.21254	2.38338e-05	-1.77081	-1.21092
16824528	chr19:16824528:G:A	7.3844e-08	-1.24468	-0.495699	4.96381e-05	-1.37081	-0.621593	6.46513e-05	-1.37118	-0.61265
16825135	chr19:16825135:T:C	1.8145e-07	-1.69984e-10	-0.841359	0.000160861	-1.69984e-10	-0.816619	0.000208742	-1.69984e-10	-0.811736
16825268	chr19:16825268:C:T	1.59935e-07	-1.69984e-10	-0.967571	0.000135496	-1.69984e-10	-0.988218	0.000174664	-1.69984e-10	-0.98997
16825578	chr19:16825578:A:G	2.859e-08	-1.48294	-1.20634	2.20758e-05	-1.56297	-1.23971	2.87321e-05	-1.5549	-1.23993
16825603	chr19:16825603:A:G	1.15892e-07	-1.69984e-10	-1.28968	0.000100751	-1.69984e-10	-1.2845	0.000130205	-1.69984e-10	-1.28372
16825864	chr19:16825864:G:A	3.15604e-08	-1.47343	-1.117	3.05566e-05	-1.34884	-1.12874	4.10214e-05	-1.30849	-1.13025
16825945	chr19:16825945:C:T	2.09014e-07	-0.699937	-3.3072e-10	0.000185792	-0.672529	-3.3072e-10	0.000241833	-0.66459	-3.3072e-10
16826188	chr19:16826188:C:T	7.54024e-08	-1.7195	-3.3072e-10	6.37191e-05	-1.74267	-3.3072e-10	8.2109e-05	-1.74479	-3.3072e-10
16826382	chr19:16826382:G:A	3.17808e-08	-1.38563	-1.19784	2.42211e-05	-1.47894	-1.23099	3.15638e-05	-1.46952	-1.23131
16827020	chr19:16827020:T:C	1.69232e-07	-1.69984e-10	-0.911068	0.000149814	-1.69984e-10	-0.887766	0.00019429	-1.69984e-10	-0.883485
16827391	chr19:16827391:G:A	1.1206e-07	-1.69984e-10	-1.3233	9.73755e-05	-1.69984e-10	-1.31858	0.000125811	-1.69984e-10	-1.31806
16827466	chr19:16827466:G:A	3.8137e-07	-1.69984e-10	-0.0985679	0.000310084	-1.69984e-10	-0.160314	0.000401194	-1.69984e-10	-0.158391
16827816	chr19:16827816:T:C	3.19049e-08	-1.63031	-0.949265	2.98583e-05	-1.52674	-0.973956	3.90186e-05	-1.51718	-0.971621
16827837	chr19:16827837:A:G	2.57519e-07	-1.69984e-10	-0.491241	0.000211826	-1.69984e-10	-0.541395	0.00027358	-1.69984e-10	-0.541242
16827910	chr19:16827910:G:A	1.3005e-07	-1.69984e-10	-1.17442	0.000110554	-1.69984e-10	-1.19165	0.000142502	-1.69984e-10	-1.19348
16828041	chr19:16828041:CAG:C	1.42816e-07	-1.69984e-10	-1.08078	0.000121773	-1.69984e-10	-1.095	0.000158099	-1.69984e-10	-1.08961
16828355	chr19:16828355:C:T	1.13564e-07	-1.69984e-10	-1.30997	9.74513e-05	-1.69984e-10	-1.31781	0.000125781	-1.69984e-10	-1.31829
16828542	chr19:16828542:A:G	3.46531e-08	-1.4605	-1.03645	3.38061e-05	-1.31966	-1.05686	4.43231e-05	-1.30613	-1.0552
16828671	chr19:16828671:A:G	4.51558e-08	-1.7699	-0.462319	3.90889e-05	-1.75544	-0.475879	5.05006e-05	-1.7491	-0.481754
16829366	chr19:16829366:A:G	8.47272e-08	-0.363351	-1.23955	9.3376e-05	-0.105639	-1.25488	0.000124867	-0.0717264	-1.25386
16829597	chr19:16829597:G:A	1.11805e-07	-1.69984e-10	-1.32558	9.70355e-05	-1.69984e-10	-1.32208	0.000125362	-1.69984e-10	-1.32163
16830060	chr19:16830060:A:G	1.74481e-07	-1.69984e-10	-0.880523	0.000154998	-1.69984e-10	-0.853744	0.000201024	-1.69984e-10	-0.849412
16830251	chr19:16830251:C:A	1.19496e-07	-1.69984e-10	-1.25905	0.000103684	-1.69984e-10	-1.25581	0.000133847	-1.69984e-10	-1.25614
16830266	chr19:16830266:T:C	7.58306e-08	-1.71384	-3.3072e-10	6.44578e-05	-1.73115	-3.3072e-10	8.32581e-05	-1.73089	-3.3072e-10
16830514	chr19:16830514:G:A	1.62206e-07	-1.69984e-10	-0.953469	0.000135968	-1.69984e-10	-0.984738	0.000176235	-1.69984e-10	-0.981016
16830599	chr19:16830599:G:C	5.32701e-08	-0.967335	-1.09963	3.80992e-05	-1.11577	-1.1412	4.93836e-05	-1.11472	-1.1385
16830646	chr19:16830646:T:A	2.18926e-08	-1.6319	-1.32429	1.94958e-05	-1.60401	-1.32295	2.54138e-05	-1.59381	-1.32373
16831155	chr19:16831155:C:T	2.38367e-07	-1.69984e-10	-0.568525	0.000195504	-1.69984e-10	-0.621575	0.00025247	-1.69984e-10	-0.621542
16831831	chr19:16831831:C:T	1.25943e-07	-1.69984e-10	-1.20651	0.000109165	-1.69984e-10	-1.20429	0.000140707	-1.69984e-10	-1.20615
16832221	chr19:16832221:G:A	4.3734e-07	-1.69984e-10	0.0383735	0.000343282	-1.69984e-10	-0.0586056	0.00045615	-1.69984e-10	-0.0300145
16832541	chr19:16832541:C:T	1.49532e-07	-1.03483	-3.3072e-10	0.000147412	-0.903929	-3.3072e-10	0.000190385	-0.903789	-3.3072e-10
16832723	chr19:16832723:C:T	8.14968e-08	-0.533238	-1.10854	5.96963e-05	-0.657199	-1.15069	7.77574e-05	-0.648885	-1.15036
16833351	chr19:16833351:C:T	1.50818e-07	-1.69984e-10	-1.02626	0.000126738	-1.69984e-10	-1.05503	0.000164173	-1.69984e-10	-1.05192
16833556	chr19:16833556:T:C	6.94685e-08	-1.53102	-0.270446	6.28621e-05	-1.38785	-0.368368	8.43589e-05	-1.34764	-0.370112
16834097	chr19:16834097:G:T	1.67656e-07	-1.69984e-10	-0.920422	0.000148762	-1.69984e-10	-0.89481	0.000192906	-1.69984e-10	-0.890634
16834238	chr19:16834238:A:C	4.41457e-08	-0.928417	-1.32642	4.73506e-05	-0.713077	-1.3265	6.28267e-05	-0.685913	-1.32654
16834374	chr19:16834374:G:A	1.18541e-07	-1.26708	-3.3072e-10	0.000102902	-1.26338	-3.3072e-10	0.00013119	-1.27619	-3.3072e-10
16834394	chr19:16834394:G:A	2.07906e-08	-1.72794	-1.2799	1.79925e-05	-1.71293	-1.29427	2.35729e-05	-1.6998	-1.29294
16835793	chr19:16835793:A:G	8.23682e-08	-1.63114	-3.3072e-10	6.58303e-05	-1.71008	-3.3072e-10	8.51798e-05	-1.70807	-3.3072e-10
16835953	chr19:16835953:T:C	6.92617e-08	-1.76798	-0.0364627	6.07417e-05	-1.74254	-0.0479843	7.8612e-05	-1.73316	-0.0551563
16836261	chr19:16836261:T:G	1.19613e-07	-1.69984e-10	-1.25807	0.00010171	-1.69984e-10	-1.27504	0.000131194	-1.69984e-10	-1.27616
16836335	chr19:16836335:C:T	1.41672e-07	-1.69984e-10	-1.08882	0.00011743	-1.69984e-10	-1.13131	0.000152744	-1.69984e-10	-1.12407
16836628	chr19:16836628:A:G	1.14637e-07	-1.69984e-10	-1.30056	9.87587e-05	-1.69984e-10	-1.30448	0.000127558	-1.69984e-10	-1.30426
16836880	chr19:16836880:G:A	8.10429e-08	-1.64736	-3.3072e-10	6.73479e-05	-1.68729	-3.3072e-10	8.65177e-05	-1.69249	-3.3072e-10
16838058	chr19:16838058:C:T	1.26129e-07	-1.69984e-10	-1.20503	0.000109545	-1.69984e-10	-1.20083	0.000141328	-1.69984e-10	-1.20175
16838194	chr19:16838194:A:T	2.27971e-08	-1.59108	-1.32462	2.08065e-05	-1.55947	-1.30242	2.71274e-05	-1.54791	-1.30438
16838233	chr19:16838233:AATC:A	8.05097e-08	-0.52443	-1.12953	5.91467e-05	-0.647996	-1.16914	7.70073e-05	-0.639745	-1.16919
16838665	chr19:16838665:C:T	1.39133e-07	-1.69984e-10	-1.1069	0.000119356	-1.69984e-10	-1.11505	0.000153926	-1.69984e-10	-1.11637
16839154	chr19:16839154:G:C	1.97668e-08	-1.74113	-1.31721	1.72098e-05	-1.7284	-1.32328	2.2487e-05	-1.71708	-1.32282
16839413	chr19:16839413:C:T	1.37475e-07	-1.69984e-10	-1.11889	0.000117487	-1.69984e-10	-1.13083	0.000152443	-1.69984e-10	-1.12605
16839453	chr19:16839453:G:A	1.56376e-07	-1.69984e-10	-0.990073	0.000130517	-1.69984e-10	-1.02566	0.000167844	-1.69984e-10	-1.0298
16839544	chr19:16839544:C:T	4.09146e-07	-0.0282642	-3.3072e-10	0.000393978	0.0791383	-3.3072e-10	0.000522238	0.105287	-3.3072e-10
16839882	chr19:16839882:C:T	1.67425e-07	-1.69984e-10	-0.921798	0.00013922	-1.69984e-10	-0.961102	0.00017896	-1.69984e-10	-0.965674
16839952	chr19:16839952:C:T	2.62394e-08	-1.46573	-1.30934	2.20265e-05	-1.47878	-1.32613	2.81465e-05	-1.48975	-1.32567
16840266	chr19:16840266:A:G	4.26148e-08	-0.963362	-1.32677	4.44179e-05	-0.777012	-1.3265	6.13251e-05	-0.710098	-1.32655
16840362	chr19:16840362:C:A	2.19084e-08	-1.70958	-1.24588	1.87349e-05	-1.69968	-1.26709	2.45697e-05	-1.68651	-1.26481
16840377	chr19:16840377:C:T	1.67821e-07	-1.69984e-10	-0.919437	0.000144374	-1.69984e-10	-0.924751	0.000185862	-1.69984e-10	-0.927832
16840757	chr19:16840757:C:T	2.94626e-07	-0.35663	-3.3072e-10	0.000315081	-0.144329	-3.3072e-10	0.000420207	-0.112089	-3.3072e-10
16841078	chr19:16841078:T:C	6.43971e-08	-0.669249	-1.20802	6.86213e-05	-0.442289	-1.22627	9.14209e-05	-0.412258	-1.2251
16841378	chr19:16841378:G:A	1.12048e-07	-1.69984e-10	-1.32341	9.70564e-05	-1.69984e-10	-1.32187	0.000125377	-1.69984e-10	-1.32151
16841440	chr19:16841440:C:T	1.67389e-07	-1.69984e-10	-0.922015	0.000148517	-1.69984e-10	-0.896456	0.000192587	-1.69984e-10	-0.892286
16841717	chr19:16841717:C:T	1.57756e-07	-1.69984e-10	-0.98129	0.000133858	-1.69984e-10	-1.00038	0.000172487	-1.69984e-10	-1.00252
16841726	chr19:16841726:T:A	1.79405e-07	-1.69984e-10	-0.852689	0.000147109	-1.69984e-10	-0.905985	0.000193239	-1.69984e-10	-0.888907
16842020	chr19:16842020:G:C	1.71393e-07	-0.89838	-3.3072e-10	0.000162224	-0.808179	-3.3072e-10	0.000205976	-0.825077	-3.3072e-10
16842606	chr19:16842606:C:T	1.34583e-07	-1.69984e-10	-1.14015	0.000112627	-1.69984e-10	-1.17308	0.000145043	-1.69984e-10	-1.1758
16843069	chr19:16843069:G:A	5.78552e-08	-1.63789	-0.346502	4.94651e-05	-1.55308	-0.442812	6.57574e-05	-1.52294	-0.44392
16843861	chr19:16843861:AT:A	5.08311e-08	-1.77055	-0.343278	4.43267e-05	-1.74106	-0.364511	5.78349e-05	-1.72424	-0.371009
16843995	chr19:16843995:G:A	2.20729e-08	-1.72063	-1.22735	1.88192e-05	-1.71202	-1.25026	2.46589e-05	-1.69996	-1.24774
16844007	chr19:16844007:G:A	1.79774e-07	-1.69984e-10	-0.850634	0.000147333	-1.69984e-10	-0.904459	0.000193246	-1.69984e-10	-0.888875
16844730	chr19:16844730:G:A	1.16464e-07	-1.69984e-10	-1.28475	0.000100358	-1.69984e-10	-1.28841	0.00012942	-1.69984e-10	-1.28977
16844923	chr19:16844923:C:T	7.24388e-08	-1.7596	-3.3072e-10	6.2156e-05	-1.76751	-3.3072e-10	8.01966e-05	-1.76836	-3.3072e-10
16845223	chr19:16845223:A:G	1.40683e-07	-1.69984e-10	-1.09583	0.000120088	-1.69984e-10	-1.10893	0.0001559	-1.69984e-10	-1.10362
16845921	chr19:16845921:G:A	1.17813e-07	-1.69984e-10	-1.27324	0.000100569	-1.69984e-10	-1.28632	0.00012968	-1.69984e-10	-1.28777
16846055	chr19:16846055:G:A	7.27959e-08	-1.75468	-3.3072e-10	6.29956e-05	-1.75409	-3.3072e-10	8.12885e-05	-1.75483	-3.3072e-10
16846469	chr19:16846469:C:T	1.26897e-07	-1.69984e-10	-1.19896	0.000108387	-1.69984e-10	-1.21145	0.000139635	-1.69984e-10	-1.2138
16846787	chr19:16846787:A:G	1.13321e-07	-1.69984e-10	-1.31212	9.75926e-05	-1.69984e-10	-1.31636	0.000125981	-1.69984e-10	-1.31671
16847352	chr19:16847352:T:C	1.1558e-07	-1.69984e-10	-1.29237	9.85585e-05	-1.69984e-10	-1.30651	0.000127947	-1.69984e-10	-1.30122
16847495	chr19:16847495:T:C	1.16507e-07	-1.69984e-10	-1.28438	0.000100253	-1.69984e-10	-1.28946	0.000129492	-1.69984e-10	-1.28921
16848057	chr19:16848057:T:C	5.19138e-08	-1.54863	-0.544118	4.70282e-05	-1.41246	-0.633954	6.30379e-05	-1.37321	-0.635895
16848144	chr19:16848144:C:T	2.44306e-08	-1.55037	-1.29613	2.36109e-05	-1.43058	-1.30487	3.07983e-05	-1.4202	-1.30518
16848164	chr19:16848164:T:G	1.65565e-07	-1.69984e-10	-0.93297	0.000142448	-1.69984e-10	-0.938181	0.000183396	-1.69984e-10	-0.94119
16848372	chr19:16848372:A:G	1.17758e-07	-1.69984e-10	-1.27371	0.000100317	-1.69984e-10	-1.28883	0.00012942	-1.69984e-10	-1.28977
16848400	chr19:16848400:G:C	4.47315e-08	-1.76261	-0.479049	3.92038e-05	-1.73131	-0.497069	5.08602e-05	-1.721	-0.502758
16848796	chr19:16848796:C:T	3.36809e-08	-1.74869	-0.776717	3.04013e-05	-1.74955	-0.733123	3.96241e-05	-1.74902	-0.724375
16849164	chr19:16849164:T:C	3.21586e-07	-1.69984e-10	-0.269071	0.000276888	-1.69984e-10	-0.273546	0.000357596	-1.69984e-10	-0.273432
16849245	chr19:16849245:G:A	2.13684e-08	-1.69409	-1.28633	1.85822e-05	-1.67611	-1.29884	2.44305e-05	-1.65935	-1.29765
16849824	chr19:16849824:C:T	5.86561e-08	-0.685586	-1.28506	6.28323e-05	-0.460883	-1.29581	8.35947e-05	-0.431622	-1.29523
16849859	chr19:16849859:A:G	4.33866e-08	-0.947026	-1.32516	4.5117e-05	-0.761542	-1.32636	6.23599e-05	-0.693632	-1.32628
16850606	chr19:16850606:G:C	1.6598e-07	-1.69984e-10	-0.930468	0.000138273	-1.69984e-10	-0.96793	0.00017774	-1.69984e-10	-0.972516
16850817	chr19:16850817:C:T	1.40207e-07	-1.69984e-10	-1.09921	0.000117665	-1.69984e-10	-1.12932	0.000151488	-1.69984e-10	-1.13233
16851058	chr19:16851058:C:T	7.05391e-08	-1.59322	-0.192946	6.20339e-05	-1.47284	-0.296635	8.28812e-05	-1.43728	-0.29815
16851088	chr19:16851088:T:TG	8.39785e-08	-1.76695	0.155175	7.34746e-05	-1.73953	0.139312	9.50701e-05	-1.72966	0.131435
16851217	chr19:16851217:CTG:C	1.98676e-07	-1.69984e-10	-0.750664	0.000182926	-1.69984e-10	-0.688075	0.000234741	-1.69984e-10	-0.694355
16851616	chr19:16851616:G:A	1.34226e-07	-1.69984e-10	-1.14281	0.000119209	-1.69984e-10	-1.11628	0.00015413	-1.69984e-10	-1.11504
16852447	chr19:16852447:G:A	4.42858e-08	-0.925517	-1.32615	4.6264e-05	-0.737943	-1.32485	6.39781e-05	-0.66903	-1.32527
16852923	chr19:16852923:C:T	1.28041e-07	-1.69984e-10	-1.18998	0.000108147	-1.69984e-10	-1.21367	0.000139395	-1.69984e-10	-1.21552
16853987	chr19:16853987:C:T	1.13515e-07	-1.69984e-10	-1.3104	9.77252e-05	-1.69984e-10	-1.315	0.000126172	-1.69984e-10	-1.31519
16854957	chr19:16854957:G:A	1.12958e-07	-1.69984e-10	-1.31532	9.74456e-05	-1.69984e-10	-1.31786	0.000125854	-1.69984e-10	-1.31771
16854971	chr19:16854971:C:T	2.18745e-07	-1.69984e-10	-0.654429	0.000177188	-1.69984e-10	-0.719944	0.000233249	-1.69984e-10	-0.700731
16855270	chr19:16855270:C:T	2.09952e-07	-1.69984e-10	-0.69546	0.000174476	-1.69984e-10	-0.73537	0.000226133	-1.69984e-10	-0.731711
16855486	chr19:16855486:C:T	7.19885e-08	-1.76583	-3.3072e-10	6.27934e-05	-1.75731	-3.3072e-10	8.12437e-05	-1.75538	-3.3072e-10
16855578	chr19:16855578:G:A	1.79409e-07	-1.69984e-10	-0.85267	0.000154325	-1.69984e-10	-0.858096	0.00019865	-1.69984e-10	-0.861292
16855687	chr19:16855687:C:T	7.26322e-08	-1.75693	-3.3072e-10	6.19846e-05	-1.77027	-3.3072e-10	8.00244e-05	-1.77051	-3.3072e-10
16856335	chr19:16856335:G:A	1.17557e-07	-1.69984e-10	-1.27542	0.000100377	-1.69984e-10	-1.28822	0.000129436	-1.69984e-10	-1.28965
16856587	chr19:16856587:T:C	1.22464e-07	-1.69984e-10	-1.23452	0.000103819	-1.69984e-10	-1.2545	0.000133876	-1.69984e-10	-1.25592
16856634	chr19:16856634:C:T	1.5423e-07	-1.69984e-10	-1.00389	0.000136679	-1.69984e-10	-0.979522	0.000177176	-1.69984e-10	-0.975691
16857005	chr19:16857005:C:T	7.72763e-08	-1.69495	-3.3072e-10	6.55006e-05	-1.7151	-3.3072e-10	8.4611e-05	-1.71477	-3.3072e-10
16858132	chr19:16858132:C:G	2.31574e-07	-1.69984e-10	-0.597438	0.000191606	-1.69984e-10	-0.641719	0.000248477	-1.69984e-10	-0.637484
16858913	chr19:16858913:G:A	2.30411e-07	-1.69984e-10	-0.602472	0.000190673	-1.69984e-10	-0.646597	0.000247265	-1.69984e-10	-0.642378
16858951	chr19:16858951:A:C	1.28259e-07	-1.69984e-10	-1.18829	0.000108288	-1.69984e-10	-1.21237	0.000139561	-1.69984e-10	-1.21434
16860226	chr19:16860226:C:T	1.46879e-07	-1.69984e-10	-1.05273	0.000125539	-1.69984e-10	-1.06454	0.000163	-1.69984e-10	-1.05909
16860631	chr19:16860631:C:T	2.64142e-07	-1.69984e-10	-0.465848	0.0002062	-1.69984e-10	-0.568314	0.000268812	-1.69984e-10	-0.558823
16860711	chr19:16860711:C:T	7.28892e-08	-1.7534	-3.3072e-10	6.20488e-05	-1.76924	-3.3072e-10	7.99846e-05	-1.771	-3.3072e-10
16860727	chr19:16860727:C:G	2.1681e-07	-1.69984e-10	-0.663316	0.000179758	-1.69984e-10	-0.705548	0.000233077	-1.69984e-10	-0.701469
16860899	chr19:16860899:G:A	2.69208e-08	-1.43782	-1.31162	2.34819e-05	-1.4599	-1.28103	2.99101e-05	-1.47129	-1.28335
16861293	chr19:16861293:G:A	1.1659e-07	-1.69984e-10	-1.28367	0.000102784	-1.69984e-10	-1.26453	0.000133013	-1.69984e-10	-1.26239
16861762	chr19:16861762:T:TC	1.79755e-07	-1.69984e-10	-0.85074	0.00014426	-1.69984e-10	-0.925544	0.000187555	-1.69984e-10	-0.918763
16861986	chr19:16861986:G:T	1.30688e-07	-1.69984e-10	-1.16952	0.000110397	-1.69984e-10	-1.19308	0.000142184	-1.69984e-10	-1.19571
16863945	chr19:16863945:C:T	3.82466e-08	-1.20593	-1.19235	3.02131e-05	-1.27064	-1.21824	3.92474e-05	-1.26367	-1.21928
16864072	chr19:16864072:T:C	1.36952e-07	-1.69984e-10	-1.12271	0.000116999	-1.69984e-10	-1.13499	0.00015074	-1.69984e-10	-1.13728
16864188	chr19:16864188:A:G	1.15654e-07	-1.69984e-10	-1.29173	9.95737e-05	-1.69984e-10	-1.29626	0.000128617	-1.69984e-10	-1.296
16864305	chr19:16864305:C:A	2.29564e-08	-1.59745	-1.31129	2.00643e-05	-1.57999	-1.31823	2.64659e-05	-1.55917	-1.31781
16864449	chr19:16864449:C:T	2.03528e-08	-1.75414	-1.27498	1.82491e-05	-1.70858	-1.28446	2.36854e-05	-1.70244	-1.28554
16865209	chr19:16865209:GT:G	1.43448e-07	-1.69984e-10	-1.07636	0.000122691	-1.69984e-10	-1.08749	0.000159279	-1.69984e-10	-1.08218
16865478	chr19:16865478:T:C	2.53163e-08	-1.60275	-1.20814	2.44091e-05	-1.57376	-1.12844	3.16927e-05	-1.56283	-1.13392
16865517	chr19:16865517:C:T	2.90227e-07	-1.69984e-10	-0.371675	0.000283418	-1.69984e-10	-0.250235	0.000355999	-1.69984e-10	-0.27791
16865975	chr19:16865975:G:A	1.28208e-07	-1.69984e-10	-1.18868	0.000109449	-1.69984e-10	-1.2017	0.000140987	-1.69984e-10	-1.20417
16866676	chr19:16866676:C:G	1.17152e-07	-1.69984e-10	-1.27887	0.000100557	-1.69984e-10	-1.28644	0.000129995	-1.69984e-10	-1.28534
16866765	chr19:16866765:T:G	2.74184e-07	-1.69984e-10	-0.428538	0.000246108	-1.69984e-10	-0.391388	0.000320248	-1.69984e-10	-0.383741
16866818	chr19:16866818:G:A	1.36566e-07	-1.69984e-10	-1.12553	0.000115837	-1.69984e-10	-1.14498	0.000149696	-1.69984e-10	-1.14423
16866886	chr19:16866886:G:A	3.26838e-08	-1.63216	-0.923293	2.96371e-05	-1.52513	-0.983	3.94944e-05	-1.49265	-0.98403
16867197	chr19:16867197:G:A	9.36633e-08	-0.790012	-0.712618	6.12548e-05	-0.940809	-0.841306	8.00844e-05	-0.931665	-0.838091
16867387	chr19:16867387:C:G	7.34205e-08	-1.74613	-3.3072e-10	6.35613e-05	-1.74515	-3.3072e-10	8.22144e-05	-1.74351	-3.3072e-10
16867600	chr19:16867600:C:T	1.22801e-07	-1.69984e-10	-1.23177	0.000104753	-1.69984e-10	-1.24555	0.000135316	-1.69984e-10	-1.24523
16867686	chr19:16867686:G:A	3.43551e-08	-1.20999	-1.2956	3.36339e-05	-1.0724	-1.30922	4.60169e-05	-1.01553	-1.30829
16867711	chr19:16867711:G:A	1.25011e-07	-1.69984e-10	-1.21393	0.000106014	-1.69984e-10	-1.23358	0.000136604	-1.69984e-10	-1.23575
16868305	chr19:16868305:C:G	1.23461e-07	-1.69984e-10	-1.22641	0.000105274	-1.69984e-10	-1.24059	0.00013599	-1.69984e-10	-1.24026
16868791	chr19:16868791:GGCTGGTGGGA:G	1.14087e-07	-1.69984e-10	-1.30537	9.76921e-05	-1.69984e-10	-1.31534	0.000126603	-1.69984e-10	-1.31178
16869433	chr19:16869433:A:G	1.53887e-07	-1.69984e-10	-1.00612	0.000125451	-1.69984e-10	-1.06524	0.000162911	-1.69984e-10	-1.05964
16870097	chr19:16870097:G:A	1.38439e-07	-1.69984e-10	-1.11191	0.000116948	-1.69984e-10	-1.13543	0.000151378	-1.69984e-10	-1.13306
16870374	chr19:16870374:A:G	4.15171e-08	-1.60412	-0.712109	3.6979e-05	-1.48593	-0.800881	4.93835e-05	-1.45136	-0.801865
16870806	chr19:16870806:G:A	7.25505e-08	-1.75805	-3.3072e-10	6.35139e-05	-1.7459	-3.3072e-10	8.22196e-05	-1.74344	-3.3072e-10
16871467	chr19:16871467:G:A	1.68373e-07	-1.69984e-10	-0.916157	0.000149481	-1.69984e-10	-0.889987	0.000193623	-1.69984e-10	-0.886924
16871533	chr19:16871533:C:T	1.32601e-07	-1.69984e-10	-1.15499	0.00011389	-1.69984e-10	-1.16192	0.000147098	-1.69984e-10	-1.16174
16871581	chr19:16871581:T:C	1.91034e-07	-1.69984e-10	-0.789888	0.000155536	-1.69984e-10	-0.850282	0.000205254	-1.69984e-10	-0.828586
16871859	chr19:16871859:C:T	1.15683e-07	-1.69984e-10	-1.29148	9.92254e-05	-1.69984e-10	-1.29976	0.000128157	-1.69984e-10	-1.29958
16872018	chr19:16872018:G:A	3.93838e-07	-0.066397	-3.3072e-10	0.000380577	0.0445307	-3.3072e-10	0.000504831	0.0713872	-3.3072e-10
16872019	chr19:16872019:G:C	3.51111e-08	-1.57645	-0.90737	3.23189e-05	-1.45269	-0.968811	4.32614e-05	-1.41578	-0.969799
16872330	chr19:16872330:A:G	4.51373e-08	-1.12018	-1.11244	3.51998e-05	-1.1914	-1.14471	4.57234e-05	-1.18407	-1.14616
16872383	chr19:16872383:TG:T	3.61363e-07	-1.69984e-10	-0.152453	0.000289071	-1.69984e-10	-0.230485	0.000378608	-1.69984e-10	-0.216334
16872442	chr19:16872442:T:G	3.1215e-08	-1.48706	-1.11438	2.78975e-05	-1.52707	-1.04155	3.58591e-05	-1.52771	-1.04553
16872590	chr19:16872590:C:T	1.17393e-07	-0.649604	-0.627209	8.29155e-05	-0.65081	-0.828527	0.00010816	-0.652011	-0.81721
16872603	chr19:16872603:C:T	1.12847e-07	-1.69984e-10	-1.3163	9.71855e-05	-1.69984e-10	-1.32054	0.000125429	-1.69984e-10	-1.32109
16872686	chr19:16872686:C:T	4.0919e-08	-1.13678	-1.19396	3.21579e-05	-1.20655	-1.21995	4.17891e-05	-1.19918	-1.22102
16873009	chr19:16873009:T:C	1.4016e-07	-1.69984e-10	-1.09955	0.000119168	-1.69984e-10	-1.11662	0.000154176	-1.69984e-10	-1.11474
16873189	chr19:16873189:G:A	1.69621e-07	-1.69984e-10	-0.908767	0.000140993	-1.69984e-10	-0.948447	0.000182981	-1.69984e-10	-0.943453
16873469	chr19:16873469:A:G	1.4861e-07	-1.69984e-10	-1.04101	0.000125065	-1.69984e-10	-1.06832	0.000162009	-1.69984e-10	-1.06519
16873500	chr19:16873500:A:G	1.2506e-07	-1.69984e-10	-1.21355	0.00010631	-1.69984e-10	-1.2308	0.000137555	-1.69984e-10	-1.22882
16873817	chr19:16873817:C:G	1.20872e-07	-1.69984e-10	-1.24761	0.000103343	-1.69984e-10	-1.2591	0.000133447	-1.69984e-10	-1.25913
16874222	chr19:16874222:A:T	8.57277e-08	-0.759286	-0.831875	5.67261e-05	-0.91238	-0.946544	7.41162e-05	-0.903299	-0.943904
16874257	chr19:16874257:C:T	1.19322e-07	-1.69984e-10	-1.26051	0.000101689	-1.69984e-10	-1.27524	0.000131094	-1.69984e-10	-1.27692
16874497	chr19:16874497:TTGATTTGGTC:T	1.32677e-07	-1.69984e-10	-1.15442	0.000113009	-1.69984e-10	-1.16969	0.00014561	-1.69984e-10	-1.17191
16875914	chr19:16875914:T:C	1.12694e-07	-1.69984e-10	-1.31766	9.69179e-05	-1.69984e-10	-1.32329	0.00012511	-1.69984e-10	-1.32364
16875943	chr19:16875943:C:T	3.98847e-08	-1.196	-1.16035	3.14023e-05	-1.26122	-1.18905	4.07844e-05	-1.25424	-1.19029
16876446	chr19:16876446:T:TGTGCC	1.11758e-07	-1.69984e-10	-1.326	9.66018e-05	-1.69984e-10	-1.32656	0.000124716	-1.69984e-10	-1.3268
16876620	chr19:16876620:C:T	1.30398e-07	-1.69984e-10	-1.17175	0.000111877	-1.69984e-10	-1.17976	0.000144497	-1.69984e-10	-1.17958
16876667	chr19:16876667:C:T	2.32846e-08	-1.75475	-1.1398	2.09212e-05	-1.73658	-1.11981	2.69993e-05	-1.7342	-1.12283
16876747	chr19:16876747:C:T	1.47978e-07	-1.69984e-10	-1.04527	0.000124548	-1.69984e-10	-1.07247	0.000161336	-1.69984e-10	-1.06935
16877241	chr19:16877241:C:T	1.26418e-07	-1.69984e-10	-1.20275	0.000106295	-1.69984e-10	-1.23094	0.000138713	-1.69984e-10	-1.22043
16877645	chr19:16877645:A:G	2.47946e-08	-1.50495	-1.32676	2.34289e-05	-1.42035	-1.32284	3.12391e-05	-1.38771	-1.32345
16877665	chr19:16877665:T:C	4.3729e-08	-1.74955	-0.514773	3.89538e-05	-1.70305	-0.53173	5.06893e-05	-1.6889	-0.538224
16877939	chr19:16877939:G:A	1.27527e-07	-1.69984e-10	-1.19401	0.000108638	-1.69984e-10	-1.20914	0.000140264	-1.69984e-10	-1.20931
16877975	chr19:16877975:G:A	2.44627e-08	-1.55169	-1.2935	2.13606e-05	-1.53181	-1.3038	2.82531e-05	-1.50843	-1.3032
16878888	chr19:16878888:C:T	2.84545e-08	-1.7094	-0.984627	2.34193e-05	-1.67296	-1.07064	3.02619e-05	-1.67491	-1.06804
16878936	chr19:16878936:G:A	2.07649e-07	-1.69984e-10	-0.706488	0.000171645	-1.69984e-10	-0.751728	0.000222129	-1.69984e-10	-0.749577
16879059	chr19:16879059:C:T	7.24162e-08	-1.75991	-3.3072e-10	6.33467e-05	-1.74853	-3.3072e-10	8.19966e-05	-1.74616	-3.3072e-10
16879352	chr19:16879352:G:A	1.17261e-07	-1.69984e-10	-1.27793	0.000100107	-1.69984e-10	-1.29092	0.000129398	-1.69984e-10	-1.28995
16879496	chr19:16879496:G:A	3.1877e-08	-1.41069	-1.16976	3.09622e-05	-1.26813	-1.19626	4.10266e-05	-1.2444	-1.19422
16879598	chr19:16879598:G:A	1.18274e-07	-1.26933	-3.3072e-10	0.00010144	-1.27769	-3.3072e-10	0.000129327	-1.29049	-3.3072e-10
16879822	chr19:16879822:C:T	1.26069e-07	-1.69984e-10	-1.20551	0.000109921	-1.69984e-10	-1.1974	0.00014195	-1.69984e-10	-1.19736
16879841	chr19:16879841:A:G	2.09193e-07	-1.69984e-10	-0.699081	0.00018131	-1.69984e-10	-0.696947	0.000235923	-1.69984e-10	-0.68933
16879876	chr19:16879876:A:G	3.18224e-08	-1.60536	-0.97681	2.92216e-05	-1.49006	-1.03219	3.90417e-05	-1.45523	-1.03298
16879984	chr19:16879984:T:C	3.10328e-08	-1.52718	-1.08012	2.95545e-05	-1.39632	-1.1146	3.96816e-05	-1.35645	-1.1155
16880055	chr19:16880055:G:A	1.47078e-07	-1.69984e-10	-1.05137	0.000123826	-1.69984e-10	-1.07828	0.000160393	-1.69984e-10	-1.07521
16880163	chr19:16880163:G:A	3.40288e-08	-1.29104	-1.22409	2.71385e-05	-1.34991	-1.24629	3.52433e-05	-1.34349	-1.24708
16880787	chr19:16880787:C:T	1.67564e-07	-1.69984e-10	-0.920974	0.000139364	-1.69984e-10	-0.960069	0.000180851	-1.69984e-10	-0.955164
16881054	chr19:16881054:G:A	1.17066e-07	-1.69984e-10	-1.2796	0.000100007	-1.69984e-10	-1.29192	0.000128965	-1.69984e-10	-1.2933
16881419	chr19:16881419:A:G	1.49107e-07	-1.69984e-10	-1.03767	0.000125448	-1.69984e-10	-1.06526	0.000162511	-1.69984e-10	-1.06209
16881620	chr19:16881620:T:G	2.93775e-08	-1.48827	-1.17384	2.81519e-05	-1.35963	-1.19991	3.72038e-05	-1.33855	-1.19788
16882314	chr19:16882314:A:G	3.49824e-08	-1.56488	-0.922614	3.23383e-05	-1.43861	-0.982295	4.3322e-05	-1.40104	-0.983138
16882697	chr19:16882697:G:A	2.64361e-08	-1.76916	-0.998452	2.12463e-05	-1.76206	-1.07891	2.75535e-05	-1.7597	-1.07701
16882708	chr19:16882708:C:T	1.43029e-07	-1.69984e-10	-1.07929	0.000122756	-1.69984e-10	-1.08696	0.000159399	-1.69984e-10	-1.08143
16882805	chr19:16882805:T:G	1.63491e-07	-1.69984e-10	-0.945578	0.000136095	-1.69984e-10	-0.983804	0.00017656	-1.69984e-10	-0.979175
16882814	chr19:16882814:T:C	1.15103e-07	-1.69984e-10	-1.29651	0.000100178	-1.69984e-10	-1.29021	0.000129399	-1.69984e-10	-1.28994
16882872	chr19:16882872:A:G	1.44573e-07	-1.69984e-10	-1.06855	0.000121785	-1.69984e-10	-1.0949	0.000157718	-1.69984e-10	-1.09203
16883036	chr19:16883036:A:C	1.67224e-07	-1.69984e-10	-0.923001	0.00014267	-1.69984e-10	-0.936621	0.000185282	-1.69984e-10	-0.930958
16883279	chr19:16883279:G:A	2.67696e-08	-1.43723	-1.31784	2.31739e-05	-1.43114	-1.32299	3.05816e-05	-1.40968	-1.32276
16883377	chr19:16883377:C:T	1.73904e-07	-0.883831	-3.3072e-10	0.000173862	-0.738897	-3.3072e-10	0.000224259	-0.740034	-3.3072e-10
16883419	chr19:16883419:G:A	2.59067e-08	-1.50345	-1.28438	2.27331e-05	-1.47611	-1.29722	3.0151e-05	-1.45062	-1.296
16883632	chr19:16883632:G:A	7.25834e-08	-1.7576	-3.3072e-10	6.35589e-05	-1.74519	-3.3072e-10	8.22848e-05	-1.74265	-3.3072e-10
16883753	chr19:16883753:G:A	9.62925e-08	-1.47495	-3.3072e-10	7.96805e-05	-1.51913	-3.3072e-10	0.000101924	-1.52861	-3.3072e-10
16883932	chr19:16883932:A:G	2.87802e-08	-1.69103	-0.991621	2.35947e-05	-1.62175	-1.11438	3.16386e-05	-1.58793	-1.11053
16884105	chr19:16884105:T:C	3.72986e-08	-1.48415	-0.939234	3.54792e-05	-1.32919	-0.999019	4.78002e-05	-1.28605	-0.999761
16884234	chr19:16884234:A:G	1.45217e-07	-1.69984e-10	-1.06411	0.00012417	-1.69984e-10	-1.07551	0.00016122	-1.69984e-10	-1.07007
16884261	chr19:16884261:C:T	2.63244e-08	-1.76696	-1.00488	2.11713e-05	-1.75305	-1.09146	2.74111e-05	-1.75447	-1.08742
16884275	chr19:16884275:C:T	2.02772e-08	-1.75945	-1.27339	1.80688e-05	-1.71916	-1.28381	2.34469e-05	-1.7135	-1.2846
16884810	chr19:16884810:T:C	1.17734e-07	-1.69984e-10	-1.27391	0.000100989	-1.69984e-10	-1.28215	0.000130337	-1.69984e-10	-1.28272
16885582	chr19:16885582:C:T	1.72461e-07	-1.69984e-10	-0.892165	0.000143096	-1.69984e-10	-0.933642	0.000183887	-1.69984e-10	-0.938517
16886453	chr19:16886453:C:T	3.2365e-08	-1.35914	-1.20611	3.10872e-05	-1.23371	-1.22665	4.09298e-05	-1.21641	-1.22456
16886677	chr19:16886677:T:C	2.41749e-08	-1.57209	-1.28493	2.26403e-05	-1.48011	-1.29732	2.96462e-05	-1.4675	-1.296
16886878	chr19:16886878:T:C	1.94268e-08	-1.75521	-1.32048	1.64436e-05	-1.77044	-1.32678	2.1233e-05	-1.77049	-1.32679
16887377	chr19:16887377:T:C	3.03878e-08	-1.45036	-1.17794	2.22089e-05	-1.56589	-1.23077	2.86572e-05	-1.56804	-1.22939
16887573	chr19:16887573:T:C	1.74273e-07	0.442756	-1.32447	0.000152294	0.454527	-1.32587	0.000196815	0.454729	-1.3253
16887684	chr19:16887684:A:G	1.68323e-07	-1.69984e-10	-0.916453	0.000143658	-1.69984e-10	-0.929725	0.000185476	-1.69984e-10	-0.929909
16887811	chr19:16887811:G:T	1.17338e-07	-1.69984e-10	-1.27728	0.000102511	-1.69984e-10	-1.26719	0.000132587	-1.69984e-10	-1.2656
16887908	chr19:16887908:G:A	3.70791e-08	-1.34021	-1.08907	3.70539e-05	-1.19388	-1.09091	4.79811e-05	-1.1896	-1.09243
16888325	chr19:16888325:C:T	1.24575e-07	-1.69984e-10	-1.21743	0.000106374	-1.69984e-10	-1.2302	0.000137441	-1.69984e-10	-1.22964
16888334	chr19:16888334:C:T	4.61812e-07	-1.69984e-10	0.0928214	0.000394011	-1.69984e-10	0.0792213	0.000505431	-1.69984e-10	0.0725752
16888540	chr19:16888540:C:T	1.96017e-07	-1.69984e-10	-0.764136	0.000186851	-1.69984e-10	-0.666846	0.000240266	-1.69984e-10	-0.671091
16888683	chr19:16888683:G:A	1.11716e-07	-1.69984e-10	-1.32638	9.67546e-05	-1.69984e-10	-1.32498	0.000124983	-1.69984e-10	-1.32466
16889086	chr19:16889086:T:C	3.51106e-08	-1.30956	-1.17427	2.37505e-05	-1.47789	-1.25167	3.08415e-05	-1.47272	-1.25126
16889320	chr19:16889320:G:A	8.75372e-08	-1.08451	-0.485762	5.5331e-05	-1.17316	-0.710666	7.2462e-05	-1.15929	-0.710486
16889420	chr19:16889420:C:T	7.69729e-08	-1.16173	-0.537152	4.92735e-05	-1.24497	-0.754804	6.44739e-05	-1.23186	-0.754712
16889821	chr19:16889821:G:A	6.45315e-08	-1.30923	-0.565952	4.59349e-05	-1.34346	-0.726471	5.97941e-05	-1.33198	-0.729947
16889826	chr19:16889826:T:C	1.11827e-07	-1.69984e-10	-1.32539	9.6583e-05	-1.69984e-10	-1.32675	0.000124731	-1.69984e-10	-1.32667
16890234	chr19:16890234:G:T	1.29112e-07	-1.69984e-10	-1.18165	0.000113588	-1.69984e-10	-1.16458	0.000147026	-1.69984e-10	-1.16223
16890392	chr19:16890392:C:T	7.64268e-07	0.596581	-3.3072e-10	0.000621307	0.534667	-3.3072e-10	0.000789223	0.518212	-3.3072e-10
16890429	chr19:16890429:C:T	1.15556e-07	-1.69984e-10	-1.29258	9.92028e-05	-1.69984e-10	-1.29999	0.000127969	-1.69984e-10	-1.30105
16891046	chr19:16891046:G:A	1.19444e-07	-1.69984e-10	-1.25949	0.000102309	-1.69984e-10	-1.26916	0.000132176	-1.69984e-10	-1.2687
16891310	chr19:16891310:C:T	3.58178e-08	-1.72312	-0.740774	2.86784e-05	-1.71752	-0.823494	3.70865e-05	-1.72024	-0.819345
16892594	chr19:16892594:C:T	2.49179e-08	-1.66229	-1.16446	2.21635e-05	-1.58119	-1.21753	2.88094e-05	-1.57723	-1.21491
16892742	chr19:16892742:G:A	1.24805e-07	-1.40796	0.192378	9.28281e-05	-1.37219	0.00578437	0.000122424	-1.36382	0.0184729
16892748	chr19:16892748:C:T	3.44973e-08	-1.6527	-0.848754	2.3422e-05	-1.74396	-0.99952	2.99684e-05	-1.75332	-0.999374
16892919	chr19:16892919:GCACA:G	1.75254e-07	-1.69984e-10	-0.876102	0.000148468	-1.69984e-10	-0.896786	0.000192123	-1.69984e-10	-0.894699
16893238	chr19:16893238:T:C	2.57858e-08	-1.75892	-1.03359	2.19836e-05	-1.72782	-1.07904	2.84737e-05	-1.72671	-1.07715
16893388	chr19:16893388:G:A	1.45568e-07	-1.69984e-10	-1.0617	0.000123398	-1.69984e-10	-1.08174	0.000159457	-1.69984e-10	-1.08106
16893505	chr19:16893505:G:A	1.58049e-07	-1.69984e-10	-0.979429	0.000136433	-1.69984e-10	-0.981325	0.000175516	-1.69984e-10	-0.985108
16893962	chr19:16893962:G:A	2.20643e-07	-1.69984e-10	-0.645792	0.000190274	-1.69984e-10	-0.648694	0.00024579	-1.69984e-10	-0.648359
16894137	chr19:16894137:TG:T	1.23239e-07	-1.69984e-10	-1.22821	0.000106195	-1.69984e-10	-1.23188	0.000137232	-1.69984e-10	-1.23116
16894218	chr19:16894218:C:T	1.11668e-07	-1.69984e-10	-1.32681	9.67459e-05	-1.69984e-10	-1.32507	0.000124907	-1.69984e-10	-1.32527
16894544	chr19:16894544:C:T	1.57747e-07	-1.69984e-10	-0.981345	0.0001342	-1.69984e-10	-0.997828	0.000173574	-1.69984e-10	-0.996234
16894675	chr19:16894675:A:G	1.11672e-07	-1.69984e-10	-1.32677	9.67101e-05	-1.69984e-10	-1.32544	0.000124897	-1.69984e-10	-1.32535
16894895	chr19:16894895:G:A	1.20961e-07	-1.69984e-10	-1.24687	0.000103343	-1.69984e-10	-1.2591	0.000133538	-1.69984e-10	-1.25845
16895417	chr19:16895417:G:A	1.62259e-07	-1.69984e-10	-0.953142	0.000137955	-1.69984e-10	-0.970228	0.000178452	-1.69984e-10	-0.968516
16895589	chr19:16895589:A:G	1.11668e-07	-1.69984e-10	-1.3268	9.66352e-05	-1.69984e-10	-1.32621	0.000124802	-1.69984e-10	-1.32611
16896136	chr19:16896136:A:C	4.08396e-07	-1.69984e-10	-0.0300987	0.000323481	-1.69984e-10	-0.118017	0.000419276	-1.69984e-10	-0.114308
16896154	chr19:16896154:C:A	1.1409e-07	-1.69984e-10	-1.30535	9.93668e-05	-1.69984e-10	-1.29834	0.000128472	-1.69984e-10	-1.29712
16896407	chr19:16896407:A:G	1.50925e-07	-1.69984e-10	-1.02556	0.000130556	-1.69984e-10	-1.02536	0.000168527	-1.69984e-10	-1.02574
16896567	chr19:16896567:G:T	7.31294e-08	-1.75011	-3.3072e-10	6.62167e-05	-1.70422	-3.3072e-10	8.51837e-05	-1.70803	-3.3072e-10
16896827	chr19:16896827:T:C	1.11841e-07	-1.69984e-10	-1.32526	9.66906e-05	-1.69984e-10	-1.32564	0.00012482	-1.69984e-10	-1.32596
16897206	chr19:16897206:C:T	1.49487e-07	-1.69984e-10	-1.03513	0.000127145	-1.69984e-10	-1.05183	0.000164414	-1.69984e-10	-1.05045
16897767	chr19:16897767:G:C	2.5617e-08	-1.59238	-1.2067	1.90374e-05	-1.68331	-1.26744	2.46366e-05	-1.68163	-1.26697
16897999	chr19:16897999:G:A	1.61063e-07	-1.69984e-10	-0.960544	0.000136972	-1.69984e-10	-0.97738	0.000177182	-1.69984e-10	-0.975659
16898286	chr19:16898286:A:G	1.56645e-07	-1.69984e-10	-0.988356	0.000133306	-1.69984e-10	-1.00451	0.000172432	-1.69984e-10	-1.00284
16898346	chr19:16898346:A:AT	1.11691e-07	-1.69984e-10	-1.3266	9.68847e-05	-1.69984e-10	-1.32364	0.000125077	-1.69984e-10	-1.3239
16898561	chr19:16898561:A:G	3.4146e-08	-1.23335	-1.27834	2.90174e-05	-1.24607	-1.28319	3.77179e-05	-1.23836	-1.28434
16898691	chr19:16898691:A:T	7.62066e-08	-1.70889	-3.3072e-10	6.76318e-05	-1.68308	-3.3072e-10	8.76805e-05	-1.67914	-3.3072e-10
16899387	chr19:16899387:G:T	3.66992e-07	-1.69984e-10	-0.136997	0.000366265	-1.69984e-10	0.00619854	0.000458228	-1.69984e-10	-0.0254688
16899388	chr19:16899388:C:G	1.11921e-07	-1.69984e-10	-1.32454	9.66086e-05	-1.69984e-10	-1.32649	0.000124747	-1.69984e-10	-1.32655
16899573	chr19:16899573:G:T	1.32583e-07	-1.69984e-10	-1.15513	0.000112828	-1.69984e-10	-1.17129	0.00014575	-1.69984e-10	-1.17094
16899781	chr19:16899781:C:T	1.40983e-07	-1.69984e-10	-1.0937	0.000132635	-1.69984e-10	-1.00956	0.000170548	-1.69984e-10	-1.01382
16900206	chr19:16900206:C:G	1.29678e-07	-1.69984e-10	-1.17728	0.000110589	-1.69984e-10	-1.19133	0.000142395	-1.69984e-10	-1.19423
16900382	chr19:16900382:G:A	1.8286e-07	-1.69984e-10	-0.833617	0.000177902	-1.69984e-10	-0.715924	0.000227216	-1.69984e-10	-0.726935
16900436	chr19:16900436:C:A	5.98339e-08	-1.70418	-0.246584	5.03098e-05	-1.6402	-0.338756	6.56913e-05	-1.63723	-0.33064
16900471	chr19:16900471:G:C	2.44149e-07	-0.544559	-3.3072e-10	0.000198267	-0.607542	-3.3072e-10	0.000250761	-0.628338	-3.3072e-10
16900674	chr19:16900674:T:C	2.12986e-08	-1.75321	-1.23049	1.89311e-05	-1.7131	-1.24325	2.45313e-05	-1.7113	-1.24159
16900754	chr19:16900754:G:A	3.18797e-08	-1.69478	-0.885583	2.66808e-05	-1.62978	-0.98343	3.48133e-05	-1.62653	-0.976302
16901166	chr19:16901166:G:A	1.74278e-07	-1.69984e-10	-0.881687	0.000149085	-1.69984e-10	-0.892644	0.000192855	-1.69984e-10	-0.890896
16901547	chr19:16901547:A:G	1.18186e-07	-1.69984e-10	-1.27008	0.000100076	-1.69984e-10	-1.29123	0.000129334	-1.69984e-10	-1.29044
16901847	chr19:16901847:G:A	3.88135e-08	-1.76264	-0.620923	3.77178e-05	-1.77053	-0.49649	4.84184e-05	-1.77055	-0.50241
16901911	chr19:16901911:T:C	1.14076e-07	-1.69984e-10	-1.30547	9.97599e-05	-1.69984e-10	-1.29439	0.000128692	-1.69984e-10	-1.29541
16902053	chr19:16902053:G:T	1.14039e-07	-1.69984e-10	-1.30579	9.97198e-05	-1.69984e-10	-1.29479	0.000128641	-1.69984e-10	-1.29581
16902312	chr19:16902312:C:T	1.12241e-07	-1.69984e-10	-1.32169	9.75868e-05	-1.69984e-10	-1.31642	0.000126046	-1.69984e-10	-1.31619
16902324	chr19:16902324:G:A	2.97857e-07	-1.69984e-10	-0.345722	0.000293622	-1.69984e-10	-0.214866	0.000368145	-1.69984e-10	-0.244359
16903109	chr19:16903109:C:T	3.42636e-08	-1.2121	-1.29616	2.85497e-05	-1.25672	-1.28879	3.65224e-05	-1.2647	-1.29021
16903551	chr19:16903551:A:C	1.01258e-06	-1.69984e-10	0.877923	0.000976557	-1.69984e-10	0.986875	0.00125579	-1.69984e-10	0.982684
16903670	chr19:16903670:A:C	1.32828e-07	-1.69984e-10	-1.15328	0.000117028	-1.69984e-10	-1.13475	0.000151498	-1.69984e-10	-1.13226
16903908	chr19:16903908:T:C	1.04951e-07	-1.38884	-3.3072e-10	8.69314e-05	-1.43204	-3.3072e-10	0.000111106	-1.44235	-3.3072e-10
16903932	chr19:16903932:A:C	2.07098e-07	-1.69984e-10	-0.709146	0.000168483	-1.69984e-10	-0.770321	0.000218364	-1.69984e-10	-0.766673
16903956	chr19:16903956:C:T	1.11764e-07	-1.69984e-10	-1.32595	9.65846e-05	-1.69984e-10	-1.32674	0.000124716	-1.69984e-10	-1.3268
16903961	chr19:16903961:C:T	3.13759e-07	-1.69984e-10	-0.293712	0.000310397	-1.69984e-10	-0.159305	0.000388765	-1.69984e-10	-0.189861
16904610	chr19:16904610:C:G	1.66994e-07	-1.69984e-10	-0.924376	0.000136705	-1.69984e-10	-0.979336	0.000177695	-1.69984e-10	-0.97277
16904618	chr19:16904618:G:A	2.43401e-08	-1.77084	-1.07937	2.27664e-05	-1.74719	-1.02468	2.94349e-05	-1.74667	-1.02398
16904689	chr19:16904689:G:A	5.9649e-08	-1.60489	-0.348969	4.9316e-05	-1.63546	-0.363447	6.36135e-05	-1.63268	-0.367332
16904797	chr19:16904797:T:C	3.95167e-08	-1.74819	-0.617424	3.12384e-05	-1.67107	-0.78444	4.06363e-05	-1.66923	-0.778942
16904873	chr19:16904873:C:T	9.68052e-08	-1.46964	-3.3072e-10	7.97364e-05	-1.51843	-3.3072e-10	0.000101711	-1.53071	-3.3072e-10
16904875	chr19:16904875:C:T	3.77356e-08	-1.73134	-0.680396	3.76987e-05	-1.66314	-0.604394	4.87937e-05	-1.6613	-0.603941
16905317	chr19:16905317:T:C	3.34881e-08	-1.76865	-0.762493	2.50194e-05	-1.7572	-0.920304	3.24861e-05	-1.75659	-0.91544
16906104	chr19:16906104:T:C	1.04399e-07	-1.39411	-3.3072e-10	9.65205e-05	-1.3274	-3.3072e-10	0.000126866	-1.30971	-3.3072e-10
16906537	chr19:16906537:G:A	3.32342e-07	-1.69984e-10	-0.236173	0.000266046	-1.69984e-10	-0.313487	0.000344589	-1.69984e-10	-0.310483
16906606	chr19:16906606:A:G	2.34463e-08	-1.7092	-1.17843	1.9814e-05	-1.7227	-1.18807	2.54766e-05	-1.72949	-1.18558
16907068	chr19:16907068:G:A	3.80727e-08	-1.69367	-0.709166	3.0479e-05	-1.65323	-0.826887	4.01335e-05	-1.64032	-0.820303
16907381	chr19:16907381:G:A	1.12421e-07	-1.69984e-10	-1.32009	9.68121e-05	-1.69984e-10	-1.32439	0.000124997	-1.69984e-10	-1.32455
16907794	chr19:16907794:A:G	2.2107e-08	-1.76284	-1.1836	1.93044e-05	-1.76977	-1.16705	2.4812e-05	-1.77036	-1.17115
16908042	chr19:16908042:C:T	2.74803e-08	-1.55342	-1.17544	2.44443e-05	-1.53469	-1.16607	3.17949e-05	-1.53095	-1.16257
16908376	chr19:16908376:AT:A	8.78889e-08	-1.56626	-3.3072e-10	8.28513e-05	-1.48011	-3.3072e-10	0.000107845	-1.47214	-3.3072e-10
16908734	chr19:16908734:G:A	1.63476e-07	-1.69984e-10	-0.945668	0.000141201	-1.69984e-10	-0.946976	0.000181618	-1.69984e-10	-0.950933
16909097	chr19:16909097:G:A	3.05846e-08	-1.50728	-1.11456	2.72694e-05	-1.48813	-1.10327	3.55078e-05	-1.48399	-1.0991
16909255	chr19:16909255:T:A	1.35019e-07	-1.69984e-10	-1.13692	0.000120084	-1.69984e-10	-1.10897	0.000154398	-1.69984e-10	-1.1133
16910231	chr19:16910231:G:A	9.28581e-08	-1.29919	-0.21207	8.73085e-05	-1.15416	-0.27355	0.000113269	-1.15055	-0.272515
16910256	chr19:16910256:G:A	3.59327e-08	-1.42276	-1.03793	3.23111e-05	-1.39901	-1.02274	4.21012e-05	-1.3946	-1.01816
16910382	chr19:16910382:C:G	1.88857e-07	-1.69984e-10	-0.801348	0.00016007	-1.69984e-10	-0.821549	0.000207121	-1.69984e-10	-0.819532
16911761	chr19:16911761:G:A	2.01176e-07	-1.69984e-10	-0.738157	0.000183374	-1.69984e-10	-0.685628	0.000236954	-1.69984e-10	-0.684972
16911904	chr19:16911904:C:T	4.33459e-07	0.0294612	-3.3072e-10	0.000485653	0.288336	-3.3072e-10	0.000639279	0.307505	-3.3072e-10
16912538	chr19:16912538:C:A	6.23071e-08	-1.36837	-0.541894	5.91609e-05	-1.23846	-0.578434	7.68427e-05	-1.23514	-0.575934
16912595	chr19:16912595:G:A	1.40151e-07	-1.69984e-10	-1.09962	0.000118229	-1.69984e-10	-1.12453	0.000152054	-1.69984e-10	-1.1286
16913259	chr19:16913259:A:T	1.17197e-07	-1.69984e-10	-1.27848	0.000100825	-1.69984e-10	-1.28377	0.000130242	-1.69984e-10	-1.28344
16913723	chr19:16913723:T:C	6.68381e-08	-0.519026	-1.32104	6.78404e-05	-0.356432	-1.32357	9.12676e-05	-0.315647	-1.32339
16913862	chr19:16913862:G:T	1.03383e-07	-0.0826113	-1.32128	0.000109427	0.119859	-1.32176	0.000148086	0.167225	-1.32227
16914253	chr19:16914253:CA:C	1.55602e-07	-1.69984e-10	-0.995035	0.000130707	-1.69984e-10	-1.0242	0.000168603	-1.69984e-10	-1.02529
16914256	chr19:16914256:GA:G	1.64183e-07	-1.69984e-10	-0.941356	0.000137598	-1.69984e-10	-0.972822	0.000177478	-1.69984e-10	-0.973989
16914482	chr19:16914482:G:A	6.47442e-08	-0.753461	-1.11843	5.65821e-05	-0.685753	-1.17571	7.12197e-05	-0.713204	-1.17386
16914501	chr19:16914501:G:A	3.94577e-08	-1.74249	-0.624615	3.12734e-05	-1.70348	-0.750912	4.08879e-05	-1.70142	-0.740588
16915638	chr19:16915638:C:T	2.05679e-08	-1.77028	-1.24832	1.69842e-05	-1.77062	-1.29426	2.19947e-05	-1.77098	-1.29105
16916130	chr19:16916130:C:A	2.23896e-08	-1.76772	-1.16601	1.82004e-05	-1.75976	-1.23595	2.3571e-05	-1.76219	-1.23063
16916251	chr19:16916251:T:C	2.29224e-08	-1.75381	-1.15641	1.87045e-05	-1.73865	-1.22975	2.41855e-05	-1.74295	-1.22413
16916752	chr19:16916752:T:C	1.79682e-07	-1.69984e-10	-0.851148	0.000151141	-1.69984e-10	-0.878943	0.000195641	-1.69984e-10	-0.876554
16916797	chr19:16916797:A:G	2.32899e-08	-1.73034	-1.16398	1.9128e-05	-1.71148	-1.23452	2.46833e-05	-1.71766	-1.22905
16916937	chr19:16916937:G:A	1.12361e-07	-1.69984e-10	-1.32062	9.66811e-05	-1.69984e-10	-1.32574	0.000124843	-1.69984e-10	-1.32578
16917397	chr19:16917397:T:A	1.41166e-07	-1.0924	-3.3072e-10	0.000115387	-1.14887	-3.3072e-10	0.00014694	-1.16281	-3.3072e-10
16917470	chr19:16917470:G:A	2.07491e-08	-1.73064	-1.2792	1.77155e-05	-1.71115	-1.31156	2.27843e-05	-1.71728	-1.30948
16917734	chr19:16917734:T:C	1.12657e-07	-1.69984e-10	-1.31799	9.73091e-05	-1.69984e-10	-1.31927	0.000125604	-1.69984e-10	-1.3197
16918056	chr19:16918056:C:T	2.20393e-08	-1.73442	-1.21509	1.83515e-05	-1.71603	-1.27141	2.36611e-05	-1.72184	-1.26716
16918418	chr19:16918418:TG:T	2.30083e-08	-1.72701	-1.17947	1.89924e-05	-1.70735	-1.24577	2.44958e-05	-1.71368	-1.24065
16918463	chr19:16918463:T:A	2.19953e-08	-1.74102	-1.21049	1.82617e-05	-1.72408	-1.26828	2.35577e-05	-1.72954	-1.26385
16918858	chr19:16918858:A:G	1.15299e-07	-1.69984e-10	-1.2948	0.000101175	-1.69984e-10	-1.28031	0.000130564	-1.69984e-10	-1.28097
16919402	chr19:16919402:GCCT:G	1.16547e-07	-1.69984e-10	-1.28405	0.000102478	-1.69984e-10	-1.26751	0.000132233	-1.69984e-10	-1.26827
16919696	chr19:16919696:G:A	5.03224e-08	-1.38057	-0.743318	4.1255e-05	-1.26848	-0.908908	5.37032e-05	-1.27342	-0.895945
16919701	chr19:16919701:C:T	1.29758e-07	-1.69984e-10	-1.17666	0.000113609	-1.69984e-10	-1.16439	0.000146937	-1.69984e-10	-1.16283
16919783	chr19:16919783:G:A	2.22989e-08	-1.72619	-1.21161	1.85749e-05	-1.70647	-1.26888	2.39393e-05	-1.71281	-1.26451
16919858	chr19:16919858:A:C	5.58597e-08	-1.59591	-0.42358	4.86996e-05	-1.59366	-0.417824	6.30902e-05	-1.59	-0.418267
16919948	chr19:16919948:G:A	2.02072e-07	-1.69984e-10	-0.733713	0.000173562	-1.69984e-10	-0.740624	0.000223556	-1.69984e-10	-0.743175
16919984	chr19:16919984:C:T	2.00882e-07	-1.69984e-10	-0.739617	0.000177545	-1.69984e-10	-0.717933	0.0002292	-1.69984e-10	-0.71824
16920314	chr19:16920314:T:C	1.13162e-07	-1.69984e-10	-1.31352	9.88051e-05	-1.69984e-10	-1.30401	0.000127562	-1.69984e-10	-1.30423
16920593	chr19:16920593:C:T	2.30784e-08	-1.73126	-1.17217	1.90826e-05	-1.70797	-1.24041	2.46143e-05	-1.71451	-1.235
16920637	chr19:16920637:T:C	2.32483e-08	-1.71695	-1.17916	1.93251e-05	-1.69024	-1.24551	2.49018e-05	-1.69763	-1.24027
16920964	chr19:16920964:C:T	7.62018e-08	-1.70895	-3.3072e-10	6.27458e-05	-1.75807	-3.3072e-10	8.03614e-05	-1.7663	-3.3072e-10
16921015	chr19:16921015:C:T	2.26752e-08	-1.71588	-1.20519	1.89489e-05	-1.68944	-1.26597	2.43987e-05	-1.69694	-1.26137
16921450	chr19:16921450:C:T	2.59973e-07	0.844169	-1.32593	0.000250453	0.950534	-1.32442	0.000311257	0.912414	-1.32463
16921458	chr19:16921458:T:A	3.48875e-08	-1.7143	-0.775912	2.78302e-05	-1.68888	-0.882151	3.57273e-05	-1.69636	-0.880564
16921740	chr19:16921740:A:G	3.48381e-08	-1.54538	-0.94625	2.89103e-05	-1.51615	-1.01681	3.67825e-05	-1.52944	-1.01837
16921749	chr19:16921749:T:C	3.49613e-08	-1.54227	-0.945824	2.90095e-05	-1.51262	-1.01692	3.69039e-05	-1.52603	-1.01849
16922159	chr19:16922159:T:C	5.34336e-08	-1.55841	-0.505486	4.4286e-05	-1.52017	-0.586317	5.63078e-05	-1.5339	-0.588102
16922344	chr19:16922344:A:G	9.29679e-08	-0.310851	-1.19923	6.60276e-05	-0.541791	-1.16529	8.52854e-05	-0.538941	-1.16789
16922935	chr19:16922935:C:T	3.10673e-07	0.956152	-1.25975	0.000196689	0.609344	-1.22488	0.00025411	0.612544	-1.22761
16922962	chr19:16922962:C:T	1.70277e-07	-1.69984e-10	-0.904908	0.00014754	-1.69984e-10	-0.903059	0.000191607	-1.69984e-10	-0.897389
16923132	chr19:16923132:T:C	4.56712e-08	-0.978435	-1.24243	3.44637e-05	-1.14152	-1.21573	4.44692e-05	-1.14056	-1.21748
16923449	chr19:16923449:C:T	3.69839e-08	-1.71126	-0.720594	2.95749e-05	-1.67768	-0.832552	3.7942e-05	-1.68614	-0.830642
16923753	chr19:16923753:C:T	1.51258e-07	-1.69984e-10	-1.02335	0.000132467	-1.69984e-10	-1.01083	0.000171745	-1.69984e-10	-1.00683
16923756	chr19:16923756:G:C	1.11674e-07	-1.69984e-10	-1.32676	9.66395e-05	-1.69984e-10	-1.32617	0.00012483	-1.69984e-10	-1.32589
16923925	chr19:16923925:C:T	1.13061e-07	-1.69984e-10	-1.31441	9.72387e-05	-1.69984e-10	-1.31999	0.000125744	-1.69984e-10	-1.31859
16924224	chr19:16924224:T:C	1.12241e-07	-1.69984e-10	-1.32169	9.91795e-05	-1.69984e-10	-1.30023	0.000127975	-1.69984e-10	-1.30101
16924609	chr19:16924609:C:T	1.26438e-07	-1.69984e-10	-1.20258	0.000110583	-1.69984e-10	-1.19139	0.000143215	-1.69984e-10	-1.18849
16924695	chr19:16924695:C:T	1.13115e-07	-1.69984e-10	-1.31393	9.76083e-05	-1.69984e-10	-1.3162	0.000125917	-1.69984e-10	-1.31722
16924739	chr19:16924739:T:C	2.53892e-08	-1.75706	-1.05095	2.25946e-05	-1.66	-1.11944	2.95251e-05	-1.65026	-1.11734
16925015	chr19:16925015:A:C	1.87143e-07	-1.69984e-10	-0.810462	0.000166369	-1.69984e-10	-0.782952	0.000215034	-1.69984e-10	-0.78204
16925088	chr19:16925088:C:A	2.02875e-07	0.451505	-1.18125	0.000198571	0.548554	-1.15457	0.000247401	0.513578	-1.15541
16925277	chr19:16925277:C:T	1.43057e-07	-1.69984e-10	-1.0791	0.000132514	-1.69984e-10	-1.01047	0.000171636	-1.69984e-10	-1.00746
16925385	chr19:16925385:A:T	8.36411e-08	-1.6158	-3.3072e-10	7.16095e-05	-1.62593	-3.3072e-10	9.19911e-05	-1.63115	-3.3072e-10
16925436	chr19:16925436:C:T	1.41479e-07	-1.69984e-10	-1.09019	0.00012335	-1.69984e-10	-1.08213	0.000159097	-1.69984e-10	-1.08332
16925961	chr19:16925961:A:C	1.20073e-07	-1.69984e-10	-1.25424	0.000108153	-1.69984e-10	-1.21361	0.000139813	-1.69984e-10	-1.21253
16925996	chr19:16925996:G:C	3.73371e-08	-1.51931	-0.903035	3.06221e-05	-1.42195	-1.05349	3.98308e-05	-1.42635	-1.04184
16926029	chr19:16926029:G:A	1.83968e-07	0.498148	-1.32572	0.000176795	0.602466	-1.32464	0.000220478	0.567784	-1.32482
16927030	chr19:16927030:A:G	1.18637e-07	-1.69984e-10	-1.26627	0.000106539	-1.69984e-10	-1.22864	0.000137626	-1.69984e-10	-1.2283
16927140	chr19:16927140:T:C	1.22472e-07	-1.69984e-10	-1.23446	0.000110763	-1.69984e-10	-1.18977	0.000143181	-1.69984e-10	-1.18873
16927975	chr19:16927975:G:A	1.71615e-07	-1.69984e-10	-0.897085	0.000150911	-1.69984e-10	-0.880468	0.000195678	-1.69984e-10	-0.876365
16928213	chr19:16928213:A:C	3.21164e-08	-1.47201	-1.10096	2.63883e-05	-1.53487	-1.08937	3.3966e-05	-1.53656	-1.09092
16928632	chr19:16928632:A:G	1.27117e-07	-1.69984e-10	-1.19723	0.000109444	-1.69984e-10	-1.20175	0.000141016	-1.69984e-10	-1.20396
16928812	chr19:16928812:C:T	1.19221e-07	-1.69984e-10	-1.26136	0.000103807	-1.69984e-10	-1.25463	0.000134464	-1.69984e-10	-1.25154
16928825	chr19:16928825:T:C	1.12248e-07	-1.69984e-10	-1.32163	9.85808e-05	-1.69984e-10	-1.30628	0.000127342	-1.69984e-10	-1.30596
16928853	chr19:16928853:T:C	1.11865e-07	-1.69984e-10	-1.32504	9.78465e-05	-1.69984e-10	-1.31376	0.000126357	-1.69984e-10	-1.31372
16928888	chr19:16928888:G:A	1.11948e-07	-1.69984e-10	-1.3243	9.79942e-05	-1.69984e-10	-1.31225	0.000126579	-1.69984e-10	-1.31197
16929436	chr19:16929436:A:G	1.12052e-07	-1.69984e-10	-1.32337	9.82106e-05	-1.69984e-10	-1.31004	0.000126858	-1.69984e-10	-1.30977
16929830	chr19:16929830:G:C	1.12427e-07	-1.69984e-10	-1.32004	9.77543e-05	-1.69984e-10	-1.3147	0.000126	-1.69984e-10	-1.31656
16930060	chr19:16930060:A:G	9.90409e-08	-0.130895	-1.31591	6.54777e-05	-0.427252	-1.2882	8.47209e-05	-0.424037	-1.28944
16930125	chr19:16930125:G:A	1.11698e-07	-1.69984e-10	-1.32654	9.73101e-05	-1.69984e-10	-1.31926	0.000125682	-1.69984e-10	-1.31908
16930178	chr19:16930178:C:T	1.11686e-07	-1.69984e-10	-1.32665	9.72493e-05	-1.69984e-10	-1.31988	0.000125605	-1.69984e-10	-1.3197
16930362	chr19:16930362:G:A	9.92407e-08	-0.142754	-1.30203	9.49851e-05	-0.0649148	-1.27852	0.000119714	-0.0881221	-1.27961
16930801	chr19:16930801:G:A	3.49495e-08	-1.65282	-0.835608	2.75049e-05	-1.58411	-0.998681	3.58691e-05	-1.58731	-0.98565
16931245	chr19:16931245:G:A	1.11737e-07	-1.69984e-10	-1.32619	9.74624e-05	-1.69984e-10	-1.31769	0.000125886	-1.69984e-10	-1.31746
16931352	chr19:16931352:T:C	9.09591e-08	-0.219479	-1.31245	6.07808e-05	-0.50799	-1.28189	7.86502e-05	-0.504591	-1.28324
16931478	chr19:16931478:G:A	1.1407e-07	-1.69984e-10	-1.30552	9.88214e-05	-1.69984e-10	-1.30384	0.000127677	-1.69984e-10	-1.30333
16931570	chr19:16931570:T:C	1.1843e-07	-1.69984e-10	-1.26802	0.000103672	-1.69984e-10	-1.25592	0.000133612	-1.69984e-10	-1.2579
16931803	chr19:16931803:C:A	2.24523e-07	-1.69984e-10	-0.628357	0.000199042	-1.69984e-10	-0.603642	0.000256101	-1.69984e-10	-0.607266
16931870	chr19:16931870:A:G	1.45456e-07	-1.69984e-10	-1.06247	0.000130818	-1.69984e-10	-1.02335	0.000169692	-1.69984e-10	-1.01885
16932087	chr19:16932087:A:G	1.4592e-07	-1.69984e-10	-1.05928	0.000127897	-1.69984e-10	-1.04593	0.0001658	-1.69984e-10	-1.04205
16932090	chr19:16932090:T:G	7.6718e-06	-1.69984e-10	2.90297	0.00671647	-1.69984e-10	2.91516	0.00898067	-1.69984e-10	2.94999
16932231	chr19:16932231:G:A	1.11674e-07	-1.69984e-10	-1.32675	9.69613e-05	-1.69984e-10	-1.32285	0.000125229	-1.69984e-10	-1.32269
16932406	chr19:16932406:G:A	1.19905e-07	-1.69984e-10	-1.25564	0.000101067	-1.69984e-10	-1.28137	0.000130561	-1.69984e-10	-1.281
16932650	chr19:16932650:AC:A	1.09602e-07	-0.0322412	-1.31324	7.76114e-05	-0.244528	-1.30092	9.97648e-05	-0.247634	-1.30239
16933039	chr19:16933039:T:C	7.34968e-08	-0.437094	-1.308	5.05673e-05	-0.698756	-1.2751	6.54452e-05	-0.695363	-1.27626
16933296	chr19:16933296:T:C	8.45561e-08	-0.287872	-1.31705	5.69288e-05	-0.564354	-1.291	7.36799e-05	-0.561183	-1.29192
16933371	chr19:16933371:A:G	1.11739e-07	-1.69984e-10	-1.32617	9.7464e-05	-1.69984e-10	-1.31767	0.000125889	-1.69984e-10	-1.31744
16933391	chr19:16933391:A:C	1.28463e-07	-1.69984e-10	-1.1867	0.000107587	-1.69984e-10	-1.21886	0.0001389	-1.69984e-10	-1.21908
16933418	chr19:16933418:A:G	1.11715e-07	-1.69984e-10	-1.32638	9.7376e-05	-1.69984e-10	-1.31858	0.000125771	-1.69984e-10	-1.31837
16933535	chr19:16933535:G:A	1.11685e-07	-1.69984e-10	-1.32665	9.69017e-05	-1.69984e-10	-1.32346	0.00012515	-1.69984e-10	-1.32333
16933953	chr19:16933953:T:C	3.11156e-08	-1.30916	-1.29547	2.2861e-05	-1.44608	-1.32164	2.88994e-05	-1.4679	-1.32112
16934115	chr19:16934115:G:A	7.6413e-08	-0.381495	-1.32469	5.12506e-05	-0.652485	-1.30795	6.63494e-05	-0.649191	-1.30871
16934217	chr19:16934217:G:A	1.12296e-07	-1.69984e-10	-1.3212	9.75992e-05	-1.69984e-10	-1.31629	0.000125817	-1.69984e-10	-1.31801
16934537	chr19:16934537:A:C	2.89503e-08	-1.46108	-1.21568	2.36789e-05	-1.52456	-1.20802	3.04958e-05	-1.52625	-1.209
16934769	chr19:16934769:T:C	1.81444e-07	-1.69984e-10	-0.841388	0.000165115	-1.69984e-10	-0.790516	0.000213827	-1.69984e-10	-0.787669
16934832	chr19:16934832:T:C	1.42883e-07	-1.69984e-10	-1.08031	0.00012514	-1.69984e-10	-1.06773	0.000161292	-1.69984e-10	-1.06962
16934928	chr19:16934928:G:A	1.42301e-07	-1.69984e-10	-1.08439	0.000124485	-1.69984e-10	-1.07298	0.000160458	-1.69984e-10	-1.0748
16935381	chr19:16935381:C:T	4.36199e-08	-0.998301	-1.26852	3.09356e-05	-1.17938	-1.28587	3.88315e-05	-1.20918	-1.28442
16935405	chr19:16935405:A:G	1.58102e-07	-1.69984e-10	-0.979094	0.000138575	-1.69984e-10	-0.965747	0.000179703	-1.69984e-10	-0.961531
16935649	chr19:16935649:T:C	1.4369e-07	-1.69984e-10	-1.07468	0.000129118	-1.69984e-10	-1.03643	0.000167471	-1.69984e-10	-1.03203
16935711	chr19:16935711:A:G	7.51497e-08	-0.403911	-1.31894	5.09459e-05	-0.672306	-1.29409	6.59004e-05	-0.669487	-1.29521
16935976	chr19:16935976:G:T	2.37868e-07	0.733519	-1.30414	0.000161364	0.475259	-1.28876	0.000207045	0.470867	-1.29077
16936222	chr19:16936222:C:T	4.35424e-07	1.11072	-1.07674	0.000342629	1.00576	-1.06627	0.000435033	0.989968	-1.06738
16936313	chr19:16936313:T:C	1.27531e-07	-1.69984e-10	-1.19398	0.000106283	-1.69984e-10	-1.23105	0.000137359	-1.69984e-10	-1.23024
16936961	chr19:16936961:G:A	4.49935e-07	1.10113	-1.03437	0.000356348	1.00186	-1.02311	0.000452494	0.986248	-1.02431
16936963	chr19:16936963:T:C	1.39888e-07	-1.10149	-3.3072e-10	0.000116418	-1.13997	-3.3072e-10	0.000142574	-1.19298	-3.3072e-10
16937065	chr19:16937065:C:G	1.34465e-07	-1.14103	-3.3072e-10	0.000122148	-1.09192	-3.3072e-10	0.000158896	-1.08459	-3.3072e-10
16937408	chr19:16937408:C:T	1.25922e-07	-1.69984e-10	-1.20667	0.000105234	-1.69984e-10	-1.24097	0.000136004	-1.69984e-10	-1.24015
16937442	chr19:16937442:C:T	8.97868e-08	-0.234443	-1.31046	6.03758e-05	-0.51789	-1.27868	7.81919e-05	-0.513578	-1.28009
16937452	chr19:16937452:G:A	1.14256e-07	-1.69984e-10	-1.30389	9.97269e-05	-1.69984e-10	-1.29472	0.000128387	-1.69984e-10	-1.29779
16937687	chr19:16937687:C:A	2.03824e-07	-1.69984e-10	-0.725079	0.0001619	-1.69984e-10	-0.810176	0.000209855	-1.69984e-10	-0.806418
16937739	chr19:16937739:G:A	2.38442e-07	-1.69984e-10	-0.568212	0.00018789	-1.69984e-10	-0.661301	0.000243482	-1.69984e-10	-0.657792
16937945	chr19:16937945:C:T	1.3445e-07	-1.14115	-3.3072e-10	0.000121175	-1.09992	-3.3072e-10	0.000157503	-1.09339	-3.3072e-10
16937966	chr19:16937966:T:A	1.31712e-07	-1.69984e-10	-1.16172	0.000111866	-1.69984e-10	-1.17986	0.000145481	-1.69984e-10	-1.17279
16938038	chr19:16938038:C:T	2.71419e-08	-1.42579	-1.31547	2.09002e-05	-1.53469	-1.3227	2.65503e-05	-1.55177	-1.32202
16938242	chr19:16938242:C:T	1.16814e-07	-1.69984e-10	-1.28175	9.95257e-05	-1.69984e-10	-1.29674	0.00012897	-1.69984e-10	-1.29326
16938243	chr19:16938243:G:A	2.05235e-07	-1.69984e-10	-0.718179	0.000170202	-1.69984e-10	-0.760169	0.000221085	-1.69984e-10	-0.754289
16938420	chr19:16938420:G:C	2.25143e-07	-1.69984e-10	-0.625603	0.00022334	-1.69984e-10	-0.488464	0.000283516	-1.69984e-10	-0.505567
16938776	chr19:16938776:G:A	4.20844e-08	-1.23284	-1.06982	3.01075e-05	-1.40579	-1.0866	3.89652e-05	-1.40689	-1.08327
16939022	chr19:16939022:T:C	1.75792e-07	0.182403	-1.05544	0.000141168	0.0856078	-1.03281	0.000178677	0.068648	-1.03591
16939260	chr19:16939260:G:A	3.11915e-08	-1.33196	-1.27023	2.2846e-05	-1.49385	-1.27453	2.94315e-05	-1.49523	-1.27554
16939584	chr19:16939584:G:A	1.22502e-07	-1.69984e-10	-1.23421	0.000103816	-1.69984e-10	-1.25454	0.000134918	-1.69984e-10	-1.24817
16939758	chr19:16939758:T:C	3.00225e-08	-1.44161	-1.19877	2.88543e-05	-1.36639	-1.16851	3.67832e-05	-1.37668	-1.17112
16939879	chr19:16939879:G:T	2.27749e-07	0.578824	-1.19292	0.000151668	0.329955	-1.20542	0.00019322	0.314682	-1.20369
16940056	chr19:16940056:G:T	3.80095e-07	0.605338	-0.707252	0.000292927	0.471087	-0.688323	0.000370615	0.453876	-0.691548
16940103	chr19:16940103:G:A	2.62639e-08	-1.62704	-1.14711	2.29482e-05	-1.59065	-1.17327	2.98346e-05	-1.58217	-1.175
16940481	chr19:16940481:C:CG	1.32133e-07	-1.69984e-10	-1.15853	0.00011095	-1.69984e-10	-1.18807	0.000144572	-1.69984e-10	-1.17906
16940610	chr19:16940610:T:C	1.89911e-07	-0.79578	-3.3072e-10	0.000155674	-0.849393	-3.3072e-10	0.000198445	-0.862325	-3.3072e-10
16940624	chr19:16940624:A:C	3.37993e-07	0.544382	-0.763694	0.00026074	0.411406	-0.74504	0.000330054	0.394638	-0.748217
16940861	chr19:16940861:T:A	2.37555e-08	-1.74039	-1.13413	2.14835e-05	-1.72424	-1.10563	2.75793e-05	-1.72692	-1.10885
16940883	chr19:16940883:G:A	4.05216e-07	0.518516	-0.556431	0.000303748	0.37685	-0.557808	0.00038455	0.360275	-0.561037
16940991	chr19:16940991:C:T	1.98971e-08	-1.76446	-1.2873	1.7788e-05	-1.75418	-1.26445	2.28261e-05	-1.7558	-1.26913
16941367	chr19:16941367:A:ATC	4.9009e-07	1.34955	-1.19729	0.00039068	1.26859	-1.19785	0.000500523	1.25637	-1.19355
16941451	chr19:16941451:C:T	1.30973e-07	-1.69984e-10	-1.16735	0.000111166	-1.69984e-10	-1.18613	0.00014364	-1.69984e-10	-1.18553
16941498	chr19:16941498:G:C	7.18098e-08	-1.08943	-0.678888	6.09445e-05	-1.04285	-0.744345	7.74063e-05	-1.06424	-0.739523
16941865	chr19:16941865:C:T	3.08808e-07	-0.309616	-3.3072e-10	0.000259394	-0.338811	-3.3072e-10	0.000339811	-0.324447	-3.3072e-10
16942487	chr19:16942487:C:T	1.11773e-07	-1.69984e-10	-1.32587	9.80195e-05	-1.69984e-10	-1.31199	0.000126728	-1.69984e-10	-1.31079
16942595	chr19:16942595:G:A	1.7961e-07	-1.69984e-10	-0.851549	0.000164931	-1.69984e-10	-0.791634	0.000213231	-1.69984e-10	-0.790459
16942609	chr19:16942609:G:T	5.15048e-08	-0.937276	-1.16339	4.22042e-05	-0.991513	-1.16313	5.52614e-05	-0.979606	-1.16116
16942864	chr19:16942864:C:T	4.42639e-08	-1.70482	-0.547351	3.45555e-05	-1.67302	-0.681574	4.46392e-05	-1.66996	-0.684261
16942935	chr19:16942935:G:C	3.78289e-08	-1.67994	-0.729328	2.98477e-05	-1.6851	-0.815954	3.814e-05	-1.68561	-0.825965
16942973	chr19:16942973:T:C	5.07375e-08	-1.08742	-1.02826	4.18515e-05	-1.13584	-1.02719	5.47142e-05	-1.12448	-1.02623
16943604	chr19:16943604:C:T	1.11686e-07	-1.69984e-10	-1.32665	9.65791e-05	-1.69984e-10	-1.3268	0.000124716	-1.69984e-10	-1.3268
16943682	chr19:16943682:T:C	4.32562e-08	-1.62599	-0.649204	3.3255e-05	-1.63397	-0.758983	4.25595e-05	-1.63436	-0.767578
16943700	chr19:16943700:T:C	3.99483e-08	-1.64764	-0.707114	3.08904e-05	-1.65503	-0.811686	3.9552e-05	-1.65535	-0.819871
16943753	chr19:16943753:T:A	4.11174e-08	-1.65325	-0.672659	3.17188e-05	-1.65982	-0.780423	4.06155e-05	-1.66006	-0.78863
16943826	chr19:16943826:C:T	3.83477e-08	-1.63838	-0.757264	3.24007e-05	-1.63863	-0.78035	4.17842e-05	-1.63741	-0.78291
16944073	chr19:16944073:AC:A	4.39112e-08	-1.01197	-1.24819	3.60058e-05	-1.06523	-1.24825	4.71267e-05	-1.05317	-1.24683
16944076	chr19:16944076:C:G	1.19098e-07	-1.69984e-10	-1.26239	0.000102009	-1.69984e-10	-1.2721	0.000131512	-1.69984e-10	-1.27374
16944123	chr19:16944123:C:T	1.13686e-07	-1.69984e-10	-1.3089	9.74833e-05	-1.69984e-10	-1.31748	0.000125791	-1.69984e-10	-1.31822
16944148	chr19:16944148:C:T	3.19647e-08	-1.59879	-0.978913	2.5655e-05	-1.60212	-1.0503	3.29583e-05	-1.60249	-1.0551
16944867	chr19:16944867:T:A	3.1683e-08	-1.61401	-0.972548	2.5399e-05	-1.61775	-1.0447	3.26318e-05	-1.61807	-1.04948
16944896	chr19:16944896:G:A	8.63063e-08	-1.62413	0.0396978	5.8276e-05	-1.57434	-0.257628	7.77295e-05	-1.55894	-0.240666
16944909	chr19:16944909:T:C	3.15714e-08	-1.64506	-0.945021	2.57261e-05	-1.64614	-1.00352	3.30776e-05	-1.64642	-1.00756
16945335	chr19:16945335:G:A	4.64579e-08	-1.37911	-0.824681	3.59679e-05	-1.42899	-0.885545	4.6014e-05	-1.42969	-0.894203
16945484	chr19:16945484:G:C	3.36257e-08	-1.55454	-0.972502	2.6981e-05	-1.55837	-1.04365	3.46519e-05	-1.55877	-1.04872
16945989	chr19:16945989:A:T	2.12443e-08	-1.6997	-1.28655	1.74995e-05	-1.72849	-1.30649	2.27668e-05	-1.72218	-1.30535
16946169	chr19:16946169:T:A	7.24588e-08	-1.26029	-0.499027	6.23667e-05	-1.15783	-0.606296	8.21756e-05	-1.13158	-0.612399
16946173	chr19:16946173:T:TG	8.40334e-08	-1.09524	-0.515886	7.16793e-05	-0.984207	-0.64075	9.48181e-05	-0.954128	-0.646749
16946294	chr19:16946294:T:A	3.45884e-08	-1.44121	-1.05761	3.07567e-05	-1.43309	-1.03796	3.95983e-05	-1.43061	-1.04344
16946392	chr19:16946392:T:C	2.21749e-08	-1.68292	-1.26046	1.93191e-05	-1.70626	-1.2298	2.48947e-05	-1.70638	-1.2318
16946688	chr19:16946688:G:A	7.56765e-08	-1.02091	-0.694957	5.80161e-05	-1.08331	-0.753128	7.41726e-05	-1.08282	-0.763625
16946741	chr19:16946741:G:A	1.11812e-07	-1.69984e-10	-1.32551	9.68835e-05	-1.69984e-10	-1.32365	0.000125118	-1.69984e-10	-1.32358
16946750	chr19:16946750:T:G	3.67343e-08	-1.58213	-0.8565	3.11229e-05	-1.61727	-0.841942	4.03133e-05	-1.6166	-0.839552
16947378	chr19:16947378:T:C	1.2902e-07	-1.69984e-10	-1.18237	0.000110004	-1.69984e-10	-1.19664	0.000141686	-1.69984e-10	-1.19922
16947459	chr19:16947459:C:T	1.13091e-07	-1.69984e-10	-1.31414	9.81778e-05	-1.69984e-10	-1.31038	0.000126604	-1.69984e-10	-1.31178
16947845	chr19:16947845:G:A	1.12243e-07	-1.69984e-10	-1.32167	9.71181e-05	-1.69984e-10	-1.32123	0.000125451	-1.69984e-10	-1.32092
16947864	chr19:16947864:T:A	1.95143e-07	-1.69984e-10	-0.768603	0.000163433	-1.69984e-10	-0.800753	0.000210987	-1.69984e-10	-0.801042
16947984	chr19:16947984:G:A	1.14512e-07	-1.69984e-10	-1.30166	9.97017e-05	-1.69984e-10	-1.29498	0.00012878	-1.69984e-10	-1.29473
16948003	chr19:16948003:T:C	2.86e-08	-1.75031	-0.938616	2.58621e-05	-1.76911	-0.875269	3.31103e-05	-1.76969	-0.883308
16948083	chr19:16948083:C:T	8.18942e-08	-1.01808	-0.618826	6.25482e-05	-1.10481	-0.656414	8.03686e-05	-1.10196	-0.664253
16948089	chr19:16948089:C:T	5.78827e-08	-1.31805	-0.665867	4.43949e-05	-1.37685	-0.727181	5.6729e-05	-1.37713	-0.737423
16948399	chr19:16948399:G:T	7.61198e-08	-1.43195	-0.278074	5.79391e-05	-1.48004	-0.357728	7.37556e-05	-1.48034	-0.371743
16948465	chr19:16948465:G:A	3.48347e-08	-1.65295	-0.838778	2.99482e-05	-1.68519	-0.812502	3.85847e-05	-1.6852	-0.814781
16949147	chr19:16949147:A:G	1.12585e-07	-1.69984e-10	-1.31863	9.82018e-05	-1.69984e-10	-1.31013	0.000126809	-1.69984e-10	-1.31015
16949385	chr19:16949385:T:C	1.87814e-07	-1.69984e-10	-0.806884	0.000165633	-1.69984e-10	-0.787381	0.000212977	-1.69984e-10	-0.791654
16949510	chr19:16949510:C:T	1.1201e-07	-1.69984e-10	-1.32375	9.66815e-05	-1.69984e-10	-1.32574	0.00012482	-1.69984e-10	-1.32596
16949554	chr19:16949554:C:T	1.29571e-07	-1.69984e-10	-1.17811	0.000115388	-1.69984e-10	-1.14885	0.000148747	-1.69984e-10	-1.15059
16950004	chr19:16950004:A:G	2.98361e-08	-1.74502	-0.901598	2.58286e-05	-1.71704	-0.928631	3.32967e-05	-1.71317	-0.934208
16950006	chr19:16950006:T:C	3.03322e-07	-1.69984e-10	-0.327542	0.000253751	-1.69984e-10	-0.360803	0.000327366	-1.69984e-10	-0.361758
16950020	chr19:16950020:A:G	3.63715e-08	-1.74362	-0.704931	3.18932e-05	-1.71419	-0.720572	4.10034e-05	-1.71029	-0.728892
16950175	chr19:16950175:G:A	3.70227e-08	-1.74782	-0.682981	3.24463e-05	-1.71985	-0.697722	4.17089e-05	-1.71611	-0.706013
16950368	chr19:16950368:A:G	4.05337e-08	-1.7403	-0.599906	3.55422e-05	-1.70958	-0.616857	4.5681e-05	-1.70556	-0.62559
16950681	chr19:16950681:T:A	4.29562e-08	-1.51469	-0.767461	3.46449e-05	-1.52495	-0.827062	4.47903e-05	-1.51763	-0.833214
16951584	chr19:16951584:G:C	1.2385e-07	-1.69984e-10	-1.22326	0.00010985	-1.69984e-10	-1.19804	0.000141736	-1.69984e-10	-1.19887
16951834	chr19:16951834:T:C	5.43049e-08	-1.66193	-0.385792	4.25584e-05	-1.62672	-0.519564	5.48328e-05	-1.62006	-0.528489
16951974	chr19:16951974:C:T	2.60182e-07	-1.69984e-10	-0.480957	0.000212587	-1.69984e-10	-0.537805	0.000273902	-1.69984e-10	-0.540066
16952010	chr19:16952010:T:C	1.44022e-07	-1.69984e-10	-1.07237	0.000127128	-1.69984e-10	-1.05196	0.000164587	-1.69984e-10	-1.04939
16952339	chr19:16952339:C:T	1.18492e-07	-1.69984e-10	-1.26749	0.000103433	-1.69984e-10	-1.25823	0.000133798	-1.69984e-10	-1.25651
16952685	chr19:16952685:C:A	1.11692e-07	-1.69984e-10	-1.32659	9.66204e-05	-1.69984e-10	-1.32637	0.00012478	-1.69984e-10	-1.32629
16952714	chr19:16952714:GACAAAAAA:G	1.16969e-07	-1.69984e-10	-1.28042	0.000102775	-1.69984e-10	-1.26461	0.000132725	-1.69984e-10	-1.26456
16952910	chr19:16952910:T:C	1.60346e-07	-1.69984e-10	-0.965003	0.000130357	-1.69984e-10	-1.02688	0.000168425	-1.69984e-10	-1.02635
16954377	chr19:16954377:T:C	2.12492e-08	-1.66041	-1.3256	1.95051e-05	-1.59968	-1.32681	2.54333e-05	-1.58998	-1.3268
16955938	chr19:16955938:A:G	1.15684e-07	-1.69984e-10	-1.29147	0.000100774	-1.69984e-10	-1.28428	0.000130312	-1.69984e-10	-1.2829
16956519	chr19:16956519:G:C	1.70232e-07	-1.69984e-10	-0.905173	0.000150886	-1.69984e-10	-0.880633	0.000195721	-1.69984e-10	-0.876148
16956581	chr19:16956581:A:G	2.54695e-08	-1.60694	-1.19791	2.30835e-05	-1.533	-1.22505	3.01944e-05	-1.52177	-1.22341
16956989	chr19:16956989:T:A	1.92474e-07	-0.782378	-3.3072e-10	0.000205237	-0.572991	-3.3072e-10	0.000275693	-0.533547	-3.3072e-10
16957046	chr19:16957046:T:C	1.15646e-07	-1.2918	-3.3072e-10	0.000110849	-1.18899	-3.3072e-10	0.000145609	-1.17191	-3.3072e-10
16957771	chr19:16957771:T:C	1.23266e-07	-1.69984e-10	-1.22799	0.000107925	-1.69984e-10	-1.21572	0.000139677	-1.69984e-10	-1.21351
16957811	chr19:16957811:C:G	3.3546e-08	-1.61133	-0.918092	2.86022e-05	-1.55905	-0.984627	3.70463e-05	-1.55063	-0.990034
16958312	chr19:16958312:C:T	1.41493e-07	-1.69984e-10	-1.09009	0.000125114	-1.69984e-10	-1.06793	0.000161935	-1.69984e-10	-1.06564
16958413	chr19:16958413:G:C	2.43694e-08	-1.5643	-1.28471	2.26115e-05	-1.47922	-1.29947	2.95892e-05	-1.46677	-1.29866
16958965	chr19:16958965:A:G	1.15512e-07	-1.69984e-10	-1.29297	0.000100197	-1.69984e-10	-1.29002	0.000129557	-1.69984e-10	-1.28871
16959228	chr19:16959228:C:T	1.21478e-07	-1.69984e-10	-1.2426	0.000106255	-1.69984e-10	-1.23131	0.000137489	-1.69984e-10	-1.22929
16959566	chr19:16959566:A:C	1.25104e-07	-1.69984e-10	-1.21319	0.000109624	-1.69984e-10	-1.20011	0.000141898	-1.69984e-10	-1.19773
16959584	chr19:16959584:A:C	1.03754e-07	-1.40031	-3.3072e-10	9.34609e-05	-1.35961	-3.3072e-10	0.000118463	-1.37824	-3.3072e-10
16959869	chr19:16959869:C:T	3.49632e-08	-1.66257	-0.825472	2.93476e-05	-1.61639	-0.901558	3.79406e-05	-1.60937	-0.90745
16960659	chr19:16960659:C:T	1.1511e-07	-1.69984e-10	-1.29645	9.92003e-05	-1.69984e-10	-1.30002	0.000128091	-1.69984e-10	-1.3001
16960722	chr19:16960722:T:G	1.15642e-07	-1.69984e-10	-1.29183	9.93338e-05	-1.69984e-10	-1.29867	0.000128296	-1.69984e-10	-1.29849
16960855	chr19:16960855:T:C	3.53067e-08	-1.61834	-0.859922	2.98052e-05	-1.56564	-0.936839	3.85816e-05	-1.55746	-0.942604
16961038	chr19:16961038:G:A	1.15657e-07	-1.69984e-10	-1.29171	9.88054e-05	-1.69984e-10	-1.30401	0.00012746	-1.69984e-10	-1.30503
16961102	chr19:16961102:G:A	3.61326e-08	-1.63364	-0.821496	3.03108e-05	-1.58374	-0.901917	3.92119e-05	-1.57598	-0.907874
16961126	chr19:16961126:C:G	1.39801e-07	-1.69984e-10	-1.10212	0.000123548	-1.69984e-10	-1.08053	0.000159886	-1.69984e-10	-1.07838
16961223	chr19:16961223:G:A	2.17456e-08	-1.63754	-1.32539	2.02782e-05	-1.56766	-1.31995	2.64444e-05	-1.55726	-1.32053
16961253	chr19:16961253:T:C	4.24983e-08	-1.48758	-0.805288	3.48561e-05	-1.50514	-0.840791	4.52138e-05	-1.49707	-0.844365
16961329	chr19:16961329:A:G	2.22853e-08	-1.61161	-1.3268	2.08385e-05	-1.53554	-1.32481	2.72039e-05	-1.52435	-1.32513
16961457	chr19:16961457:G:A	2.19573e-08	-1.62645	-1.32679	2.0472e-05	-1.55376	-1.32434	2.67118e-05	-1.54304	-1.32469
16962682	chr19:16962682:A:G	1.11709e-07	-1.69984e-10	-1.32644	9.65796e-05	-1.69984e-10	-1.32679	0.000124715	-1.69984e-10	-1.3268
16962788	chr19:16962788:G:A	1.11881e-07	-1.69984e-10	-1.3249	9.71309e-05	-1.69984e-10	-1.3211	0.000125456	-1.69984e-10	-1.32088
16963251	chr19:16963251:T:C	1.30059e-07	-1.69984e-10	-1.17435	0.000108128	-1.69984e-10	-1.21384	0.000139637	-1.69984e-10	-1.21379
16963377	chr19:16963377:G:T	1.11705e-07	-1.69984e-10	-1.32648	9.6579e-05	-1.69984e-10	-1.3268	0.000124715	-1.69984e-10	-1.3268
16964553	chr19:16964553:C:T	3.25222e-08	-1.73715	-0.823265	2.64474e-05	-1.73839	-0.883607	3.40358e-05	-1.73561	-0.889818
16964693	chr19:16964693:C:A	1.12268e-07	-1.69984e-10	-1.32145	9.76512e-05	-1.69984e-10	-1.31576	0.000126138	-1.69984e-10	-1.31546
16964888	chr19:16964888:G:A	2.25062e-07	-1.69984e-10	-0.625959	0.000189513	-1.69984e-10	-0.652701	0.000244613	-1.69984e-10	-0.65316
16964914	chr19:16964914:T:C	1.11736e-07	-1.69984e-10	-1.3262	9.65867e-05	-1.69984e-10	-1.32672	0.000124718	-1.69984e-10	-1.32678
16965078	chr19:16965078:G:A	2.17294e-08	-1.63714	-1.32653	2.02369e-05	-1.5667	-1.32295	2.63964e-05	-1.55621	-1.32339
16965396	chr19:16965396:A:G	2.53298e-08	-1.67552	-1.13484	2.0265e-05	-1.73828	-1.14998	2.61116e-05	-1.74255	-1.14791
16965619	chr19:16965619:C:A	4.07902e-08	-1.56981	-0.764083	3.48235e-05	-1.50162	-0.845242	4.50026e-05	-1.49397	-0.852148
16966060	chr19:16966060:C:T	3.74569e-07	-1.69984e-10	-0.11656	0.000355117	-1.69984e-10	-0.0247115	0.000458705	-1.69984e-10	-0.0244285
16966192	chr19:16966192:T:C	1.20966e-07	-1.69984e-10	-1.24683	0.000106035	-1.69984e-10	-1.23339	0.000136296	-1.69984e-10	-1.238
16966218	chr19:16966218:C:T	3.7318e-08	-1.75755	-0.665312	2.83295e-05	-1.76501	-0.788242	3.64101e-05	-1.76592	-0.792073
16966533	chr19:16966533:A:G	1.26689e-07	-1.69984e-10	-1.2006	0.000111064	-1.69984e-10	-1.18705	0.000143815	-1.69984e-10	-1.18431
16966604	chr19:16966604:G:A	1.92936e-08	-1.75864	-1.32392	1.64658e-05	-1.77109	-1.32478	2.12607e-05	-1.77104	-1.32494
16966842	chr19:16966842:A:G	2.318e-08	-1.57285	-1.3262	2.17691e-05	-1.49006	-1.32661	2.84515e-05	-1.47796	-1.32667
16967568	chr19:16967568:A:C	1.12017e-07	-1.69984e-10	-1.32369	9.73255e-05	-1.69984e-10	-1.3191	0.000125712	-1.69984e-10	-1.31884
16967816	chr19:16967816:T:A	1.67542e-07	-1.69984e-10	-0.921102	0.00013289	-1.69984e-10	-1.00764	0.000172134	-1.69984e-10	-1.00456
16967818	chr19:16967818:T:A	2.05027e-07	-1.69984e-10	-0.719196	0.000172757	-1.69984e-10	-0.745271	0.000222848	-1.69984e-10	-0.746348
16968076	chr19:16968076:G:C	1.56394e-07	-1.69984e-10	-0.989959	0.00012746	-1.69984e-10	-1.04936	0.000164584	-1.69984e-10	-1.04942
16968343	chr19:16968343:G:A	8.08918e-08	-1.64922	-3.3072e-10	7.05279e-05	-1.64115	-3.3072e-10	9.05584e-05	-1.64684	-3.3072e-10
16968455	chr19:16968455:C:T	1.39322e-07	-1.69984e-10	-1.10555	0.000114767	-1.69984e-10	-1.15425	0.000148217	-1.69984e-10	-1.15416
16968471	chr19:16968471:T:C	1.3876e-07	-1.69984e-10	-1.10959	0.000122266	-1.69984e-10	-1.09096	0.000158238	-1.69984e-10	-1.08874
16968931	chr19:16968931:C:T	1.12524e-07	-1.69984e-10	-1.31917	9.78966e-05	-1.69984e-10	-1.31325	0.000126462	-1.69984e-10	-1.31289
16969576	chr19:16969576:G:C	1.81574e-07	-0.840673	-3.3072e-10	0.000146035	-0.913308	-3.3072e-10	0.000191945	-0.895626	-3.3072e-10
16969580	chr19:16969580:CT:C	8.89424e-08	-1.6739	0.119556	5.77165e-05	-1.62924	-0.212372	7.66367e-05	-1.61699	-0.196767
16969830	chr19:16969830:T:C	5.15544e-08	-1.50271	-0.596985	4.31746e-05	-1.42754	-0.704363	5.56535e-05	-1.41899	-0.7147
16969960	chr19:16969960:C:T	2.79648e-08	-1.40337	-1.30802	2.64916e-05	-1.30825	-1.31208	3.4614e-05	-1.29527	-1.31331
16970011	chr19:16970011:A:G	3.15288e-08	-1.28501	-1.30642	2.61258e-05	-1.32476	-1.30948	3.40863e-05	-1.3147	-1.30924
16970017	chr19:16970017:A:G	1.11868e-07	-1.69984e-10	-1.32502	9.65883e-05	-1.69984e-10	-1.3267	0.000124725	-1.69984e-10	-1.32673
16970635	chr19:16970635:C:A	1.13023e-07	-1.69984e-10	-1.31474	9.71776e-05	-1.69984e-10	-1.32062	0.000125461	-1.69984e-10	-1.32084
16970842	chr19:16970842:G:A	1.46436e-07	-1.69984e-10	-1.05575	0.000124754	-1.69984e-10	-1.07081	0.000161082	-1.69984e-10	-1.07093
16970897	chr19:16970897:G:T	3.86857e-08	-1.61736	-0.769508	2.87781e-05	-1.64927	-0.888276	3.66288e-05	-1.65342	-0.898579
16971007	chr19:16971007:G:T	1.63087e-07	-1.69984e-10	-0.948054	0.000147735	-1.69984e-10	-0.901738	0.000189391	-1.69984e-10	-0.909025
16971582	chr19:16971582:G:T	1.38584e-07	-1.69984e-10	-1.11086	0.000122753	-1.69984e-10	-1.08699	0.000159077	-1.69984e-10	-1.08345
16971589	chr19:16971589:G:A	2.60793e-07	-1.69984e-10	-0.47861	0.000218254	-1.69984e-10	-0.5115	0.000282308	-1.69984e-10	-0.509839
16971723	chr19:16971723:A:G	1.11825e-07	-1.69984e-10	-1.3254	9.65821e-05	-1.69984e-10	-1.32676	0.000124718	-1.69984e-10	-1.32678
16971855	chr19:16971855:T:G	1.26453e-07	-1.20247	-3.3072e-10	0.000109971	-1.19695	-3.3072e-10	0.000141985	-1.19712	-3.3072e-10
16972112	chr19:16972112:C:T	1.35557e-07	-1.13295	-3.3072e-10	0.000117843	-1.1278	-3.3072e-10	0.000152118	-1.12818	-3.3072e-10
16972151	chr19:16972151:C:T	2.56066e-08	-1.72996	-1.06953	2.262e-05	-1.68784	-1.09049	2.91372e-05	-1.68413	-1.09669
16972197	chr19:16972197:T:C	1.2677e-07	-1.69984e-10	-1.19996	0.000111035	-1.69984e-10	-1.18731	0.000143768	-1.69984e-10	-1.18464
16972240	chr19:16972240:T:TG	1.20218e-07	-1.69984e-10	-1.25303	0.000101094	-1.69984e-10	-1.28111	0.000130392	-1.69984e-10	-1.28229
16972625	chr19:16972625:G:A	2.3493e-08	-1.76763	-1.11801	1.94065e-05	-1.77078	-1.16077	2.52259e-05	-1.77053	-1.15443
16972724	chr19:16972724:G:A	1.48796e-07	-1.69984e-10	-1.03976	0.000123782	-1.69984e-10	-1.07863	0.000159467	-1.69984e-10	-1.081
16972940	chr19:16972940:G:A	1.40723e-07	-1.69984e-10	-1.09555	0.000117556	-1.69984e-10	-1.13024	0.000151491	-1.69984e-10	-1.13231
16973106	chr19:16973106:C:G	1.18843e-07	-1.69984e-10	-1.26453	0.000103689	-1.69984e-10	-1.25576	0.000134168	-1.69984e-10	-1.25374
16973388	chr19:16973388:G:A	2.04133e-07	-1.69984e-10	-0.723563	0.000179538	-1.69984e-10	-0.706772	0.000234912	-1.69984e-10	-0.693627
16973435	chr19:16973435:C:T	1.23623e-07	-1.69984e-10	-1.2251	0.000108149	-1.69984e-10	-1.21365	0.00014	-1.69984e-10	-1.21119
16973779	chr19:16973779:T:C	3.12439e-08	-1.66084	-0.939674	2.54467e-05	-1.61546	-1.04511	3.32173e-05	-1.60996	-1.0398
16973987	chr19:16973987:G:A	1.33816e-07	-1.69984e-10	-1.14587	0.000110599	-1.69984e-10	-1.19125	0.000142544	-1.69984e-10	-1.19318
16974122	chr19:16974122:T:C	3.13304e-08	-1.70726	-0.890491	2.47015e-05	-1.67473	-1.01556	3.21668e-05	-1.67013	-1.01177
16974226	chr19:16974226:G:A	3.42249e-08	-1.70148	-0.807906	2.71499e-05	-1.66508	-0.930709	3.54237e-05	-1.66052	-0.924939
16974282	chr19:16974282:C:A	2.79308e-08	-1.65982	-1.05278	2.29584e-05	-1.61682	-1.14665	2.9896e-05	-1.61137	-1.14374
16975055	chr19:16975055:A:C	1.98952e-08	-1.73638	-1.31548	1.65594e-05	-1.76545	-1.32475	2.13631e-05	-1.76707	-1.3241
16975086	chr19:16975086:C:T	1.462e-07	-1.69984e-10	-1.05736	0.000123465	-1.69984e-10	-1.0812	0.000159651	-1.69984e-10	-1.07985
16975361	chr19:16975361:G:A	1.82995e-07	-0.83288	-3.3072e-10	0.000144384	-0.924683	-3.3072e-10	0.00018481	-0.933508	-3.3072e-10
16975443	chr19:16975443:A:G	8.85851e-08	-1.55837	-3.3072e-10	7.32757e-05	-1.60293	-3.3072e-10	9.47772e-05	-1.60131	-3.3072e-10
16975452	chr19:16975452:A:G	1.17851e-07	-1.69984e-10	-1.27292	0.000103287	-1.69984e-10	-1.25964	0.000133758	-1.69984e-10	-1.25681
16975478	chr19:16975478:A:T	1.63877e-07	-1.69984e-10	-0.943219	0.000127669	-1.69984e-10	-1.04772	0.000164889	-1.69984e-10	-1.04756
16975535	chr19:16975535:C:T	1.12644e-07	-1.69984e-10	-1.3181	9.72185e-05	-1.69984e-10	-1.3202	0.000125627	-1.69984e-10	-1.31952
16976468	chr19:16976468:C:T	2.13979e-07	-1.69984e-10	-0.676457	0.000222617	-1.69984e-10	-0.491705	0.000258891	-1.69984e-10	-0.596429
16976731	chr19:16976731:T:C	3.01147e-07	-0.626802	0.292063	0.000160819	-0.905192	0.0883159	0.000199482	-0.928718	0.0716066
16976860	chr19:16976860:G:A	1.97941e-07	-0.675602	-0.0787661	0.000104302	-1.22842	-0.0214458	0.000130688	-1.23655	-0.0434759
16976949	chr19:16976949:G:A	9.95061e-08	-1.44212	-3.3072e-10	9.62842e-05	-1.32985	-3.3072e-10	0.000124396	-1.32937	-3.3072e-10
16976979	chr19:16976979:T:C	1.67036e-07	-1.57152	0.647392	0.000105345	-1.74321	0.503294	0.000130707	-1.74394	0.464066
16976997	chr19:16976997:G:A	8.24916e-08	-1.47037	-0.159274	5.26897e-05	-1.70133	-0.231406	6.657e-05	-1.70275	-0.25183
16977061	chr19:16977061:T:C	1.19555e-07	-1.69984e-10	-1.25856	0.000102381	-1.69984e-10	-1.26845	0.000132033	-1.69984e-10	-1.26978
16977102	chr19:16977102:A:G	1.51092e-07	-1.53569	0.511245	9.68373e-05	-1.7282	0.404073	0.000121096	-1.72935	0.373096
16977170	chr19:16977170:C:T	1.5342e-07	-1.6053	0.596141	9.90461e-05	-1.75482	0.453249	0.000122978	-1.75535	0.41452
16977204	chr19:16977204:T:C	2.01244e-06	-0.693773	2.25854	0.00122341	-0.92199	2.13423	0.00150817	-0.943023	2.10884
16977311	chr19:16977311:T:C	1.29261e-07	-1.48578	0.30527	8.09702e-05	-1.70805	0.204971	0.000101403	-1.70973	0.175999
16977386	chr19:16977386:C:G	2.28967e-07	-1.69984e-10	-0.60876	0.000194793	-1.69984e-10	-0.62522	0.000249675	-1.69984e-10	-0.632678
16977413	chr19:16977413:G:A	1.84763e-07	-1.69984e-10	-0.823262	0.000169335	-1.69984e-10	-0.765281	0.000219554	-1.69984e-10	-0.761236
16977740	chr19:16977740:G:T	1.45959e-07	-1.69984e-10	-1.05901	0.00013246	-1.69984e-10	-1.01087	0.000168571	-1.69984e-10	-1.02548
16977798	chr19:16977798:G:A	7.4433e-08	-1.73244	-3.3072e-10	6.24849e-05	-1.76223	-3.3072e-10	8.04357e-05	-1.76538	-3.3072e-10
16978000	chr19:16978000:T:C	1.71876e-06	-0.899232	2.30626	0.000999779	-1.11292	2.1233	0.00125026	-1.13109	2.10936
16978036	chr19:16978036:T:C	1.20132e-07	-1.69984e-10	-1.25375	0.000102837	-1.69984e-10	-1.26401	0.000132614	-1.69984e-10	-1.26539
16978050	chr19:16978050:A:G	1.20132e-07	-1.69984e-10	-1.25375	0.000102837	-1.69984e-10	-1.26401	0.000132614	-1.69984e-10	-1.26539
16978080	chr19:16978080:G:A	1.31592e-07	-1.69984e-10	-1.16263	0.0001119	-1.69984e-10	-1.17955	0.000144488	-1.69984e-10	-1.17964
16978221	chr19:16978221:A:G	7.34181e-08	-1.74617	-3.3072e-10	6.42587e-05	-1.73424	-3.3072e-10	8.3472e-05	-1.72832	-3.3072e-10
16978246	chr19:16978246:G:T	1.38486e-07	-1.69984e-10	-1.11157	0.000116567	-1.69984e-10	-1.13869	0.000150259	-1.69984e-10	-1.14048
16978566	chr19:16978566:G:A	4.46333e-08	-1.55774	-0.68612	2.80055e-05	-1.71726	-0.847499	3.66179e-05	-1.71753	-0.83477
16978572	chr19:16978572:A:G	4.8965e-08	-1.55199	-0.599237	3.03875e-05	-1.71086	-0.772267	3.97599e-05	-1.71133	-0.75865
16978968	chr19:16978968:C:T	5.78887e-08	-1.55906	-0.424752	3.36308e-05	-1.7149	-0.666811	4.39178e-05	-1.71513	-0.655385
16978973	chr19:16978973:CCA:C	6.45197e-07	-1.69984e-10	0.427219	0.000547224	-1.69984e-10	0.4077	0.000701141	-1.69984e-10	0.399872
16979206	chr19:16979206:C:T	3.08954e-08	-1.66681	-0.944917	2.72528e-05	-1.74156	-0.850437	3.45703e-05	-1.75004	-0.859799
16979245	chr19:16979245:T:C	8.95264e-08	-1.52104	-0.0267645	5.27915e-05	-1.69619	-0.234617	6.93339e-05	-1.69655	-0.217355
16979474	chr19:16979474:C:T	1.13311e-07	-1.69984e-10	-1.3122	9.74801e-05	-1.69984e-10	-1.31751	0.000125768	-1.69984e-10	-1.3184
16979845	chr19:16979845:G:A	6.29545e-08	-1.46834	-0.431587	3.73729e-05	-1.66722	-0.608996	4.89321e-05	-1.66758	-0.594827
16980003	chr19:16980003:C:G	1.32117e-07	-1.69984e-10	-1.15865	0.000119108	-1.69984e-10	-1.11713	0.000154569	-1.69984e-10	-1.1122
16980047	chr19:16980047:A:G	1.13324e-07	-1.69984e-10	-1.31208	9.76467e-05	-1.69984e-10	-1.3158	0.000125917	-1.69984e-10	-1.31721
16980110	chr19:16980110:A:G	1.31019e-07	-1.69984e-10	-1.16699	0.000111053	-1.69984e-10	-1.18715	0.000143282	-1.69984e-10	-1.18802
16980195	chr19:16980195:G:A	9.40326e-08	-1.51637	0.0176753	6.68216e-05	-1.72709	0.0319561	8.33941e-05	-1.72829	-0.00096977
16980316	chr19:16980316:C:G	1.43251e-07	-1.69984e-10	-1.07774	0.000119978	-1.69984e-10	-1.10985	0.000154541	-1.69984e-10	-1.11237
16980319	chr19:16980319:C:T	4.00599e-08	-1.24741	-1.10456	3.1111e-05	-1.44922	-1.01038	3.89574e-05	-1.45944	-1.03093
16980331	chr19:16980331:G:T	7.714e-08	-1.49458	-0.202134	5.23786e-05	-1.71321	-0.225446	6.61323e-05	-1.71476	-0.246418
16980367	chr19:16980367:G:A	1.13185e-07	-1.69984e-10	-1.31332	9.73935e-05	-1.69984e-10	-1.3184	0.000125662	-1.69984e-10	-1.31924
16980558	chr19:16980558:T:G	7.77157e-08	-1.49537	-0.193908	5.27952e-05	-1.71326	-0.217477	6.66516e-05	-1.71476	-0.238596
16980723	chr19:16980723:C:T	8.23832e-08	-1.60279	-0.0281624	5.83461e-05	-1.75407	-0.0766994	7.32857e-05	-1.75481	-0.103661
16980752	chr19:16980752:C:T	1.12161e-07	-1.69984e-10	-1.32241	9.67478e-05	-1.69984e-10	-1.32505	0.000124888	-1.69984e-10	-1.32542
16980759	chr19:16980759:T:G	1.21563e-07	-1.69984e-10	-1.2419	0.000103976	-1.69984e-10	-1.253	0.000134066	-1.69984e-10	-1.2545
16980796	chr19:16980796:G:A	1.27917e-07	-1.69984e-10	-1.19096	0.000111783	-1.69984e-10	-1.1806	0.000144269	-1.69984e-10	-1.18116
16980856	chr19:16980856:A:G	1.25689e-07	-1.69984e-10	-1.20852	0.000106843	-1.69984e-10	-1.2258	0.00013787	-1.69984e-10	-1.22653
16980982	chr19:16980982:G:A	1.31097e-07	-1.69984e-10	-1.1664	0.00011564	-1.69984e-10	-1.14668	0.00014875	-1.69984e-10	-1.15057
16981156	chr19:16981156:C:A	1.43058e-07	-1.07908	-3.3072e-10	0.000120878	-1.10238	-3.3072e-10	0.000160598	-1.07393	-3.3072e-10
16981384	chr19:16981384:C:T	7.59435e-08	-1.69628	-0.0160675	5.89653e-05	-1.77089	-0.0493167	7.43566e-05	-1.77092	-0.0730396
16981525	chr19:16981525:A:G	2.94652e-08	-1.68685	-0.972271	2.65697e-05	-1.75155	-0.865836	3.31889e-05	-1.75346	-0.89716
16981750	chr19:16981750:AC:A	1.29664e-07	-1.69984e-10	-1.17739	0.000109981	-1.69984e-10	-1.19685	0.000141903	-1.69984e-10	-1.19769
16981824	chr19:16981824:C:A	1.20132e-07	-1.69984e-10	-1.25375	0.000102837	-1.69984e-10	-1.26401	0.000132614	-1.69984e-10	-1.26539
16982049	chr19:16982049:A:G	1.15892e-07	-1.69984e-10	-1.28968	0.00010081	-1.69984e-10	-1.28392	0.000130143	-1.69984e-10	-1.28421
16982085	chr19:16982085:G:A	5.38936e-08	-1.62554	-0.429786	3.9717e-05	-1.76444	-0.450942	5.0329e-05	-1.76496	-0.469297
16982109	chr19:16982109:T:C	3.02572e-08	-1.67403	-0.958578	2.716e-05	-1.74517	-0.850242	3.38985e-05	-1.74738	-0.882083
16982173	chr19:16982173:T:C	2.99439e-08	-1.68211	-0.960899	2.69786e-05	-1.74926	-0.852857	3.36804e-05	-1.75129	-0.884633
16982189	chr19:16982189:T:C	3.10656e-08	-1.67573	-0.930507	2.80149e-05	-1.74603	-0.818389	3.49287e-05	-1.74821	-0.851318
16982270	chr19:16982270:G:A	2.97256e-08	-1.68783	-0.9625	2.68517e-05	-1.75212	-0.854708	3.35297e-05	-1.75401	-0.886399
16982326	chr19:16982326:G:A	1.40901e-07	-1.69984e-10	-1.09428	0.000127573	-1.69984e-10	-1.04847	0.000162408	-1.69984e-10	-1.06272
16982458	chr19:16982458:C:T	1.11883e-07	-1.69984e-10	-1.32489	9.70918e-05	-1.69984e-10	-1.3215	0.000125471	-1.69984e-10	-1.32076
16982705	chr19:16982705:G:A	7.50086e-08	-1.72473	-3.3072e-10	6.26445e-05	-1.75968	-3.3072e-10	8.07161e-05	-1.7619	-3.3072e-10
16982716	chr19:16982716:T:C	1.69052e-07	-1.69984e-10	-0.91213	0.000154465	-1.69984e-10	-0.857192	0.000200201	-1.69984e-10	-0.853513
16982776	chr19:16982776:C:T	4.94791e-08	-1.6916	-0.44919	3.8565e-05	-1.77068	-0.474135	4.88515e-05	-1.77068	-0.493374
16982887	chr19:16982887:C:G	1.2523e-07	-1.69984e-10	-1.21218	0.000106914	-1.69984e-10	-1.22513	0.000137819	-1.69984e-10	-1.22689
16982937	chr19:16982937:A:G	8.60549e-08	-1.58735	-3.3072e-10	8.10459e-05	-1.50214	-3.3072e-10	0.000104702	-1.50172	-3.3072e-10
16982996	chr19:16982996:T:C	4.11781e-08	-1.76031	-0.564116	2.91371e-05	-1.76231	-0.762839	3.79496e-05	-1.76254	-0.754037
16983022	chr19:16983022:CTT:C	1.21893e-07	-1.69984e-10	-1.2392	0.000104229	-1.69984e-10	-1.25057	0.000134391	-1.69984e-10	-1.25208
16983307	chr19:16983307:C:G	1.20281e-07	-1.69984e-10	-1.25251	0.000102956	-1.69984e-10	-1.26286	0.000132765	-1.69984e-10	-1.26426
16983326	chr19:16983326:G:C	1.20297e-07	-1.69984e-10	-1.25237	0.000105124	-1.69984e-10	-1.24202	0.000135776	-1.69984e-10	-1.24183
16983584	chr19:16983584:C:T	1.18344e-07	-1.69984e-10	-1.26874	0.000101523	-1.69984e-10	-1.27687	0.000130943	-1.69984e-10	-1.27807
16983607	chr19:16983607:A:C	1.80185e-07	-1.69984e-10	-0.84835	0.000165286	-1.69984e-10	-0.789479	0.000214296	-1.69984e-10	-0.785478
16983771	chr19:16983771:T:C	1.21614e-07	-1.69984e-10	-1.24149	0.000106538	-1.69984e-10	-1.22865	0.000137726	-1.69984e-10	-1.22757
16983855	chr19:16983855:G:C	1.11713e-07	-1.69984e-10	-1.3264	9.68127e-05	-1.69984e-10	-1.32438	0.000125082	-1.69984e-10	-1.32387
16984014	chr19:16984014:G:A	2.54323e-08	-1.67768	-1.12864	2.00083e-05	-1.67787	-1.22314	2.58143e-05	-1.68227	-1.21964
16984145	chr19:16984145:G:A	1.20888e-07	-1.69984e-10	-1.24747	0.00010344	-1.69984e-10	-1.25816	0.000133384	-1.69984e-10	-1.25961
16984147	chr19:16984147:A:G	1.1904e-07	-1.69984e-10	-1.26288	0.000101972	-1.69984e-10	-1.27246	0.000131511	-1.69984e-10	-1.27375
16984274	chr19:16984274:A:C	1.20621e-07	-1.69984e-10	-1.24968	0.000103116	-1.69984e-10	-1.2613	0.000132976	-1.69984e-10	-1.26266
16984392	chr19:16984392:TAACTC:T	2.04327e-06	0.469694	1.11028	0.00127239	0.196765	1.05473	0.00153444	0.148802	1.03428
16984441	chr19:16984441:C:G	2.8579e-08	-1.76306	-0.926604	2.74358e-05	-1.7676	-0.81771	3.41679e-05	-1.76672	-0.854825
16984477	chr19:16984477:A:G	1.22777e-07	-1.69984e-10	-1.23197	0.000104946	-1.69984e-10	-1.24371	0.000135305	-1.69984e-10	-1.2453
16984510	chr19:16984510:C:T	1.20245e-07	-1.69984e-10	-1.2528	0.000102928	-1.69984e-10	-1.26313	0.00013273	-1.69984e-10	-1.26452
16984900	chr19:16984900:C:T	2.9375e-08	-1.76587	-0.89632	2.84402e-05	-1.7652	-0.784158	3.5396e-05	-1.7641	-0.822142
16985078	chr19:16985078:T:C	1.20992e-07	-1.69984e-10	-1.24661	0.000105799	-1.69984e-10	-1.23562	0.000136665	-1.69984e-10	-1.2353
16985153	chr19:16985153:T:C	1.20026e-07	-1.69984e-10	-1.25463	0.000102754	-1.69984e-10	-1.26482	0.000132508	-1.69984e-10	-1.2662
16986182	chr19:16986182:G:A	2.16051e-07	-1.69984e-10	-0.666824	0.000184044	-1.69984e-10	-0.681981	0.000236032	-1.69984e-10	-0.688871
16986193	chr19:16986193:G:A	1.14256e-07	-1.69984e-10	-1.3039	9.8197e-05	-1.69984e-10	-1.31018	0.000126785	-1.69984e-10	-1.31034
16986263	chr19:16986263:T:C	1.20584e-07	-1.69984e-10	-1.24999	0.000105393	-1.69984e-10	-1.23946	0.000136123	-1.69984e-10	-1.23928
16986281	chr19:16986281:G:A	1.21417e-07	-1.69984e-10	-1.24311	0.000103856	-1.69984e-10	-1.25415	0.000133911	-1.69984e-10	-1.25566
16986660	chr19:16986660:G:A	1.29138e-07	-1.69984e-10	-1.18146	0.000109944	-1.69984e-10	-1.19719	0.000141947	-1.69984e-10	-1.19739
16986841	chr19:16986841:G:A	1.48697e-07	-1.69984e-10	-1.04043	0.000131179	-1.69984e-10	-1.0206	0.000169348	-1.69984e-10	-1.02088
16987072	chr19:16987072:G:T	2.11003e-08	-1.76988	-1.22317	1.87301e-05	-1.76215	-1.20488	2.42531e-05	-1.7603	-1.20399
16987319	chr19:16987319:A:T	1.13696e-07	-1.69984e-10	-1.30881	9.95449e-05	-1.69984e-10	-1.29655	0.000128928	-1.69984e-10	-1.29358
16987888	chr19:16987888:T:C	8.09317e-08	-1.64873	-3.3072e-10	7.37178e-05	-1.59691	-3.3072e-10	9.61661e-05	-1.58676	-3.3072e-10
16988184	chr19:16988184:G:C	1.12274e-07	-1.69984e-10	-1.32139	9.76463e-05	-1.69984e-10	-1.31581	0.000126137	-1.69984e-10	-1.31547
16988224	chr19:16988224:G:A	1.14556e-07	-1.69984e-10	-1.30128	9.93659e-05	-1.69984e-10	-1.29835	0.00012824	-1.69984e-10	-1.29893
16988553	chr19:16988553:T:C	7.27469e-08	-1.75535	-3.3072e-10	6.19376e-05	-1.77103	-3.3072e-10	7.99769e-05	-1.7711	-3.3072e-10
16988785	chr19:16988785:C:T	1.16385e-07	-1.69984e-10	-1.28543	9.94215e-05	-1.69984e-10	-1.29779	0.000128628	-1.69984e-10	-1.29591
16988828	chr19:16988828:T:C	2.05576e-08	-1.69934	-1.31976	1.97559e-05	-1.59084	-1.32287	2.49582e-05	-1.61163	-1.324
16989170	chr19:16989170:G:A	4.78895e-08	-1.20682	-0.966619	3.47273e-05	-1.38033	-0.969307	4.32328e-05	-1.4009	-0.985338
16989628	chr19:16989628:T:A	3.2628e-08	-1.36813	-1.18904	2.3032e-05	-1.53142	-1.22885	2.95576e-05	-1.54327	-1.22323
16989740	chr19:16989740:A:T	1.3402e-07	-1.14435	-3.3072e-10	0.000145425	-0.917495	-3.3072e-10	0.00019301	-0.890096	-3.3072e-10
16989742	chr19:16989742:A:G	6.15477e-08	-1.36917	-0.55335	4.82151e-05	-1.2823	-0.739185	6.27731e-05	-1.2923	-0.721012
16989791	chr19:16989791:A:G	1.30528e-07	-1.69984e-10	-1.17075	0.000117071	-1.69984e-10	-1.13438	0.000151293	-1.69984e-10	-1.13362
16989856	chr19:16989856:G:GA	2.2075e-08	-1.65858	-1.28931	1.7928e-05	-1.73609	-1.27471	2.30762e-05	-1.74085	-1.27318
16989921	chr19:16989921:A:G	3.25754e-08	-1.76801	-0.790774	2.46892e-05	-1.71554	-0.975257	3.31095e-05	-1.69821	-0.954809
16990009	chr19:16990009:C:T	1.14588e-07	-1.69984e-10	-1.30099	9.9655e-05	-1.69984e-10	-1.29544	0.000129093	-1.69984e-10	-1.29231
16990593	chr19:16990593:G:A	6.99147e-08	-0.488589	-1.30647	3.48331e-05	-1.0561	-1.29049	4.49697e-05	-1.0624	-1.28445
16990612	chr19:16990612:C:A	1.13284e-07	-1.69984e-10	-1.31244	9.74787e-05	-1.69984e-10	-1.31752	0.000125848	-1.69984e-10	-1.31776
16991106	chr19:16991106:CAA:C	2.28141e-07	0.406085	-1.01846	0.000100182	-0.381002	-0.909171	0.000126674	-0.39352	-0.917704
16991681	chr19:16991681:C:A	3.40089e-08	-1.19084	-1.32487	2.29727e-05	-1.44047	-1.32238	2.95267e-05	-1.44615	-1.32139
16992076	chr19:16992076:C:T	5.09955e-08	-1.74671	-0.36389	4.90769e-05	-1.61708	-0.386686	6.4533e-05	-1.61129	-0.374373
16992129	chr19:16992129:C:A	3.14034e-08	-1.27054	-1.32488	2.16381e-05	-1.50024	-1.32247	2.78255e-05	-1.50539	-1.32149
16992246	chr19:16992246:G:A	1.68525e-07	-1.69984e-10	-0.915256	0.000153915	-1.69984e-10	-0.860761	0.000199656	-1.69984e-10	-0.85624
16992377	chr19:16992377:T:G	3.37091e-08	-1.23066	-1.29391	2.10858e-05	-1.54152	-1.30704	2.6819e-05	-1.55524	-1.30849
16992531	chr19:16992531:G:A	2.06599e-08	-1.7709	-1.24324	1.82285e-05	-1.76907	-1.2251	2.31577e-05	-1.77047	-1.24004
16993001	chr19:16993001:G:A	2.09366e-07	-1.69984e-10	-0.698251	0.000175852	-1.69984e-10	-0.727514	0.000226891	-1.69984e-10	-0.728365
16993048	chr19:16993048:A:G	1.80603e-07	-1.69984e-10	-0.846036	0.000151874	-1.69984e-10	-0.874108	0.000195921	-1.69984e-10	-0.875125
16993316	chr19:16993316:G:A	7.16845e-08	-1.77006	-3.3072e-10	6.20296e-05	-1.76955	-3.3072e-10	8.00947e-05	-1.76963	-3.3072e-10
16993429	chr19:16993429:T:C	7.24686e-08	-1.75918	-3.3072e-10	6.20506e-05	-1.76921	-3.3072e-10	8.00969e-05	-1.7696	-3.3072e-10
16993569	chr19:16993569:G:A	2.65449e-08	-1.66736	-1.09614	2.27586e-05	-1.65277	-1.11944	2.92013e-05	-1.66238	-1.11625
16994061	chr19:16994061:C:T	1.12055e-07	-1.69984e-10	-1.32335	9.71539e-05	-1.69984e-10	-1.32086	0.000125632	-1.69984e-10	-1.31948
16994082	chr19:16994082:G:A	1.12654e-07	-1.69984e-10	-1.31801	9.76958e-05	-1.69984e-10	-1.3153	0.000126403	-1.69984e-10	-1.31336
16994247	chr19:16994247:T:C	3.40201e-08	-1.18893	-1.32645	2.28808e-05	-1.44181	-1.32505	2.93963e-05	-1.44756	-1.32441
16994385	chr19:16994385:C:G	4.82897e-07	0.986932	-0.849466	0.000165056	-0.126133	-0.664742	0.000203799	-0.16031	-0.675392
16994470	chr19:16994470:G:A	1.12191e-07	-1.69984e-10	-1.32214	9.67586e-05	-1.69984e-10	-1.32494	0.000124938	-1.69984e-10	-1.32502
16994866	chr19:16994866:C:A	2.15254e-07	-1.69984e-10	-0.670519	0.000180384	-1.69984e-10	-0.702069	0.000232776	-1.69984e-10	-0.702761
16995020	chr19:16995020:C:T	5.97856e-08	-1.70416	-0.247413	6.20447e-05	-1.59718	-0.172124	8.05535e-05	-1.57231	-0.191607
16995412	chr19:16995412:T:C	1.43452e-07	-1.69984e-10	-1.07633	0.000126719	-1.69984e-10	-1.05518	0.000164136	-1.69984e-10	-1.05214
16995429	chr19:16995429:TCTCA:T	4.50741e-08	-0.961951	-1.27208	2.72999e-05	-1.30137	-1.2889	3.47123e-05	-1.31491	-1.29084
16995719	chr19:16995719:A:T	1.64693e-07	-0.938256	-3.3072e-10	9.17884e-05	-1.37767	-3.3072e-10	0.000121071	-1.35646	-3.3072e-10
16995860	chr19:16995860:A:T	4.38822e-07	0.914957	-0.873199	0.000156894	-0.146471	-0.695117	0.00019524	-0.17426	-0.704349
16995863	chr19:16995863:A:C	1.9942e-07	-0.746925	-3.3072e-10	0.000141447	-0.945232	-3.3072e-10	0.000178717	-0.967034	-3.3072e-10
16995978	chr19:16995978:C:T	4.15691e-08	-1.46857	-0.846414	3.15121e-05	-1.55661	-0.890173	4.03452e-05	-1.56808	-0.887286
16996137	chr19:16996137:G:A	9.80941e-08	-0.835337	-0.621072	6.80818e-05	-1.00945	-0.667003	8.63077e-05	-1.03085	-0.664071
16996519	chr19:16996519:A:G	1.20715e-07	-1.69984e-10	-1.2489	0.000102869	-1.69984e-10	-1.2637	0.000132959	-1.69984e-10	-1.2628
16996660	chr19:16996660:A:G	1.12581e-07	-1.69984e-10	-1.31866	9.80818e-05	-1.69984e-10	-1.31136	0.000126741	-1.69984e-10	-1.31069
16996681	chr19:16996681:T:A	4.15101e-08	-1.45454	-0.861864	3.14227e-05	-1.54484	-0.904791	4.02139e-05	-1.55665	-0.901977
16997013	chr19:16997013:C:T	1.34947e-07	-1.69984e-10	-1.13745	0.00011799	-1.69984e-10	-1.12656	0.000152561	-1.69984e-10	-1.12527
16997015	chr19:16997015:G:A	2.69029e-07	0.281358	-0.728876	0.000110845	-0.666093	-0.522929	0.000138272	-0.690093	-0.533518
16997100	chr19:16997100:C:T	4.24798e-08	-1.46476	-0.828543	2.99502e-05	-1.6264	-0.871221	3.8102e-05	-1.64285	-0.869721
16997207	chr19:16997207:G:A	1.15435e-07	-1.69984e-10	-1.29363	0.000100342	-1.69984e-10	-1.28857	0.000129774	-1.69984e-10	-1.28704
16997242	chr19:16997242:C:T	7.46914e-08	-1.72897	-3.3072e-10	6.21984e-05	-1.76683	-3.3072e-10	8.01751e-05	-1.76862	-3.3072e-10
16997243	chr19:16997243:C:T	2.68541e-08	-1.42632	-1.3256	1.91976e-05	-1.62017	-1.3222	2.47748e-05	-1.62169	-1.32132
16997284	chr19:16997284:C:T	7.4823e-08	-1.72721	-3.3072e-10	6.22339e-05	-1.76626	-3.3072e-10	8.02104e-05	-1.76818	-3.3072e-10
16997325	chr19:16997325:C:T	2.76184e-07	0.317646	-0.738916	0.000112008	-0.644292	-0.534297	0.00013947	-0.668348	-0.546637
16997326	chr19:16997326:G:A	7.70954e-08	-1.69729	-3.3072e-10	6.29418e-05	-1.75495	-3.3072e-10	8.0983e-05	-1.7586	-3.3072e-10
16997784	chr19:16997784:A:G	3.54123e-08	-1.6222	-0.853078	2.93216e-05	-1.7179	-0.800936	3.80792e-05	-1.72506	-0.788107
16998540	chr19:16998540:T:C	3.80027e-08	-1.28547	-1.11922	2.56215e-05	-1.57709	-1.07664	3.31514e-05	-1.58604	-1.06571
16998593	chr19:16998593:G:A	2.07681e-07	-0.0556627	-0.650669	9.29151e-05	-0.905504	-0.459967	0.000116376	-0.926758	-0.469249
16998603	chr19:16998603:G:T	1.14736e-07	-1.69984e-10	-1.2997	9.99342e-05	-1.69984e-10	-1.29265	0.000129452	-1.69984e-10	-1.28952
16998615	chr19:16998615:G:A	3.47249e-08	-1.64686	-0.848019	2.90649e-05	-1.73001	-0.79762	3.77844e-05	-1.73622	-0.784717
16998626	chr19:16998626:A:G	2.23096e-08	-1.76442	-1.1729	1.97644e-05	-1.75838	-1.1549	2.48262e-05	-1.76251	-1.17843
16998738	chr19:16998738:A:G	3.88065e-08	-1.26436	-1.11939	2.59658e-05	-1.56358	-1.0768	3.35866e-05	-1.57283	-1.06588
16998942	chr19:16998942:G:A	3.73182e-08	-1.6077	-0.815161	3.08465e-05	-1.70747	-0.760662	4.00463e-05	-1.71529	-0.747514
16999124	chr19:16999124:A:T	1.56849e-07	-1.69984e-10	-0.987056	0.000130113	-1.69984e-10	-1.02875	0.000169111	-1.69984e-10	-1.02228
16999187	chr19:16999187:A:G	1.20795e-07	-1.69984e-10	-1.24824	0.000105278	-1.69984e-10	-1.24055	0.000136261	-1.69984e-10	-1.23826
16999311	chr19:16999311:T:C	7.52918e-08	-1.72097	-3.3072e-10	6.23718e-05	-1.76404	-3.3072e-10	8.0352e-05	-1.76642	-3.3072e-10
16999318	chr19:16999318:C:T	4.03888e-08	-1.22377	-1.12001	2.66245e-05	-1.53757	-1.07776	3.44202e-05	-1.54735	-1.06684
16999323	chr19:16999323:G:A	1.00872e-07	-1.42848	-3.3072e-10	8.27424e-05	-1.48143	-3.3072e-10	0.000106028	-1.48913	-3.3072e-10
16999347	chr19:16999347:G:A	4.06259e-08	-1.51828	-0.819646	3.258e-05	-1.64776	-0.765704	4.21529e-05	-1.6591	-0.752431
16999377	chr19:16999377:G:A	1.05792e-07	-1.38086	-3.3072e-10	7.61764e-05	-1.56411	-3.3072e-10	9.63649e-05	-1.58469	-3.3072e-10
16999516	chr19:16999516:C:T	5.8404e-08	-1.7706	-0.204349	5.36732e-05	-1.75461	-0.159639	6.80292e-05	-1.74713	-0.185768
16999748	chr19:16999748:A:G	3.59841e-08	-1.21696	-1.2423	2.5457e-05	-1.41353	-1.24663	3.40677e-05	-1.37878	-1.2457
16999762	chr19:16999762:C:T	3.87779e-08	-1.26327	-1.12122	2.59263e-05	-1.56307	-1.07883	3.35338e-05	-1.57234	-1.06795
16999922	chr19:16999922:C:A	2.38698e-07	-1.69984e-10	-0.567137	0.000199586	-1.69984e-10	-0.600914	0.000257574	-1.69984e-10	-0.60153
16999924	chr19:16999924:C:T	2.95655e-08	-1.43532	-1.22041	2.11561e-05	-1.64192	-1.20331	2.73852e-05	-1.63511	-1.20773
17000008	chr19:17000008:T:C	1.30884e-07	-1.16803	-3.3072e-10	0.000142532	-0.937591	-3.3072e-10	0.000182041	-0.948605	-3.3072e-10
17000037	chr19:17000037:G:A	1.11713e-07	-1.69984e-10	-1.3264	9.65804e-05	-1.69984e-10	-1.32678	0.000124719	-1.69984e-10	-1.32677
17000080	chr19:17000080:T:A	1.72003e-07	-1.69984e-10	-0.894824	0.00015674	-1.69984e-10	-0.842567	0.000203217	-1.69984e-10	-0.838564
17000188	chr19:17000188:TCACACTTGTCATCCCAG:T	4.59999e-08	-1.16969	-1.04401	2.99827e-05	-1.502	-0.994539	3.87983e-05	-1.51249	-0.981965
17000406	chr19:17000406:T:C	1.11796e-07	-1.69984e-10	-1.32566	9.65858e-05	-1.69984e-10	-1.32673	0.000124723	-1.69984e-10	-1.32674
17000462	chr19:17000462:T:C	2.26294e-07	-0.6205	-3.3072e-10	0.000163431	-0.800769	-3.3072e-10	0.000204925	-0.830191	-3.3072e-10
17000487	chr19:17000487:A:G	2.14251e-08	-1.76211	-1.21566	1.89029e-05	-1.76721	-1.19063	2.41304e-05	-1.76433	-1.20503
17000601	chr19:17000601:A:G	2.08527e-08	-1.75926	-1.2456	1.83974e-05	-1.76524	-1.21971	2.3552e-05	-1.76181	-1.23181
17000864	chr19:17000864:T:C	3.04375e-08	-1.33396	-1.2927	2.13165e-05	-1.5552	-1.28247	2.75471e-05	-1.5569	-1.28004
17000889	chr19:17000889:A:G	5.73418e-08	-1.06295	-0.930361	3.65785e-05	-1.42786	-0.869834	4.74023e-05	-1.43892	-0.855243
17001128	chr19:17001128:C:A	5.32132e-08	-1.11138	-0.956651	3.4554e-05	-1.45358	-0.901058	4.46826e-05	-1.46513	-0.888127
17001250	chr19:17001250:T:G	3.79816e-08	-1.75767	-0.647564	3.46439e-05	-1.764	-0.588037	4.34482e-05	-1.75999	-0.62128
17001492	chr19:17001492:G:A	4.12211e-08	-1.14238	-1.18101	2.63317e-05	-1.47043	-1.15595	3.37562e-05	-1.48236	-1.15131
17001554	chr19:17001554:T:C	4.54743e-08	-1.11229	-1.1129	2.86202e-05	-1.45927	-1.08378	3.66938e-05	-1.47282	-1.07741
17001591	chr19:17001591:G:A	4.40769e-08	-1.04095	-1.21546	2.7339e-05	-1.39533	-1.19352	3.4999e-05	-1.40872	-1.1888
17001593	chr19:17001593:C:T	4.30835e-08	-1.0624	-1.21679	2.68797e-05	-1.4108	-1.19499	3.44184e-05	-1.42395	-1.1903
17001605	chr19:17001605:G:T	7.17837e-08	-1.76868	-3.3072e-10	0.000104126	-1.25156	-3.3072e-10	0.000133017	-1.26236	-3.3072e-10
17001837	chr19:17001837:A:G	4.54089e-08	-1.02356	-1.20307	2.79495e-05	-1.39051	-1.17625	3.57915e-05	-1.40366	-1.17147
17001856	chr19:17001856:G:A	1.47039e-07	-1.69984e-10	-1.05164	0.000134347	-1.69984e-10	-0.996735	0.000175441	-1.69984e-10	-0.985536
17001975	chr19:17001975:A:G	6.57257e-08	-0.930646	-0.926201	4.43359e-05	-1.3604	-0.744963	5.52273e-05	-1.37087	-0.770506
17002017	chr19:17002017:T:C	4.92367e-08	-0.98596	-1.15974	2.98898e-05	-1.36496	-1.13468	3.83048e-05	-1.37836	-1.12891
17002071	chr19:17002071:T:A	6.14543e-08	-1.43633	-0.487713	4.94212e-05	-1.65641	-0.340367	6.16459e-05	-1.66214	-0.369295
17002191	chr19:17002191:C:A	2.56192e-08	-1.57045	-1.22854	2.03163e-05	-1.70097	-1.18477	2.58863e-05	-1.70117	-1.19795
17002337	chr19:17002337:A:G	2.55013e-08	-1.54667	-1.25694	1.99202e-05	-1.6866	-1.21882	2.54192e-05	-1.68656	-1.23077
17002572	chr19:17002572:T:TC	4.46491e-08	-1.49082	-0.752683	3.55168e-05	-1.69016	-0.636991	4.45224e-05	-1.69489	-0.661955
17002657	chr19:17002657:T:C	4.51672e-08	-1.498	-0.733964	3.61336e-05	-1.69361	-0.616328	4.52702e-05	-1.69822	-0.641965
17002751	chr19:17002751:T:G	1.15355e-07	-1.69984e-10	-1.29432	0.000100883	-1.69984e-10	-1.2832	0.00013076	-1.69984e-10	-1.27947
17002908	chr19:17002908:TTC:T	1.3998e-07	-1.69984e-10	-1.10084	0.000120629	-1.69984e-10	-1.10444	0.000155307	-1.69984e-10	-1.10743
17002909	chr19:17002909:TC:T	1.11675e-07	-1.69984e-10	-1.32674	9.6621e-05	-1.69984e-10	-1.32636	0.000124822	-1.69984e-10	-1.32595
17003142	chr19:17003142:A:G	1.16292e-07	-1.69984e-10	-1.28623	0.00010157	-1.69984e-10	-1.2764	0.000131069	-1.69984e-10	-1.27711
17003180	chr19:17003180:G:C	1.15299e-07	-1.69984e-10	-1.29481	9.91374e-05	-1.69984e-10	-1.30065	0.000128017	-1.69984e-10	-1.30067
17003193	chr19:17003193:A:G	2.85745e-08	-1.36408	-1.32574	1.96225e-05	-1.5937	-1.32678	2.55335e-05	-1.58607	-1.32677
17003335	chr19:17003335:G:A	2.565e-08	-1.47239	-1.32541	1.87969e-05	-1.63714	-1.32633	2.42423e-05	-1.63817	-1.32656
17003404	chr19:17003404:T:C	1.13787e-07	-1.69984e-10	-1.30801	9.74214e-05	-1.69984e-10	-1.31811	0.000125823	-1.69984e-10	-1.31796
17003852	chr19:17003852:C:T	1.79314e-07	-1.69984e-10	-0.853198	0.000179275	-1.69984e-10	-0.708235	0.000220457	-1.69984e-10	-0.757132
17003872	chr19:17003872:C:T	2.21069e-08	-1.63445	-1.312	2.6173e-05	-1.30573	-1.3267	3.4883e-05	-1.2746	-1.32623
17003895	chr19:17003895:C:A	3.9303e-08	-1.16444	-1.2066	2.20755e-05	-1.6669	-1.13579	2.86224e-05	-1.66085	-1.1378
17004075	chr19:17004075:T:C	2.54915e-08	-1.48579	-1.3182	1.87361e-05	-1.646	-1.3207	2.41447e-05	-1.64714	-1.32163
17004358	chr19:17004358:G:A	2.19514e-07	-0.650919	-3.3072e-10	0.000234529	-0.439578	-3.3072e-10	0.000312542	-0.408096	-3.3072e-10
17004587	chr19:17004587:G:A	1.37827e-07	-1.69984e-10	-1.11634	0.000116424	-1.69984e-10	-1.13992	0.000149615	-1.69984e-10	-1.14477
17004772	chr19:17004772:T:C	2.55731e-08	-1.53862	-1.26217	1.9048e-05	-1.68058	-1.26962	2.44937e-05	-1.68169	-1.27273
17004896	chr19:17004896:C:T	2.38164e-08	-1.57163	-1.30034	1.79573e-05	-1.70169	-1.30747	2.31246e-05	-1.7026	-1.30934
17005037	chr19:17005037:A:G	3.08497e-08	-1.44072	-1.17249	3.2128e-05	-1.27994	-1.14749	4.24465e-05	-1.25136	-1.15323
17005088	chr19:17005088:A:G	6.5721e-08	-1.31505	-0.541865	6.16244e-05	-1.35944	-0.416659	8.13283e-05	-1.31621	-0.43813
17005368	chr19:17005368:A:C	1.51353e-07	-1.69984e-10	-1.02272	0.000133836	-1.69984e-10	-1.00054	0.000173456	-1.69984e-10	-0.996912
17005785	chr19:17005785:T:C	3.64465e-08	-1.13175	-1.31474	2.8295e-05	-1.24848	-1.306	3.72161e-05	-1.23064	-1.30546
17006228	chr19:17006228:C:G	5.22266e-08	-1.09097	-0.995778	2.97441e-05	-1.63682	-0.867707	3.85939e-05	-1.62992	-0.869825
17006565	chr19:17006565:A:G	4.41272e-08	-1.01763	-1.23763	4.68385e-05	-0.812422	-1.23803	5.97237e-05	-0.825418	-1.23769
17006752	chr19:17006752:T:C	4.16687e-08	-1.75649	-0.556102	3.77164e-05	-1.69149	-0.575573	4.91846e-05	-1.67857	-0.578685
17006973	chr19:17006973:T:C	4.96887e-08	-1.11646	-1.0201	2.6929e-05	-1.6402	-0.963753	3.47701e-05	-1.6346	-0.969482
17007061	chr19:17007061:G:A	1.2336e-07	-1.69984e-10	-1.22723	0.000104776	-1.69984e-10	-1.24533	0.000135886	-1.69984e-10	-1.24102
17007601	chr19:17007601:C:T	4.58351e-08	-0.892223	-1.32506	5.34733e-05	-0.595273	-1.3227	6.85358e-05	-0.602249	-1.32323
17007772	chr19:17007772:T:C	2.49473e-08	-1.55806	-1.26751	1.86085e-05	-1.70535	-1.26819	2.38482e-05	-1.71678	-1.26435
17007838	chr19:17007838:A:G	7.84057e-08	-1.68044	-3.3072e-10	6.35891e-05	-1.74472	-3.3072e-10	8.1726e-05	-1.74947	-3.3072e-10
17007890	chr19:17007890:G:A	1.41177e-07	-1.69984e-10	-1.09232	0.000125844	-1.69984e-10	-1.06211	0.000162364	-1.69984e-10	-1.063
17007919	chr19:17007919:C:A	1.04413e-07	-0.420858	-0.973128	0.000124287	-0.138768	-0.9358	0.000160469	-0.14534	-0.929393
17008266	chr19:17008266:C:T	2.83671e-08	-1.61913	-1.07798	2.62959e-05	-1.41395	-1.21379	3.54218e-05	-1.38159	-1.20392
17008791	chr19:17008791:C:A	1.11794e-07	-1.69984e-10	-1.32568	9.70704e-05	-1.69984e-10	-1.32172	0.000125473	-1.69984e-10	-1.32075
17008935	chr19:17008935:T:C	2.43177e-08	-1.52799	-1.32314	1.82721e-05	-1.67057	-1.32121	2.38933e-05	-1.65867	-1.32057
17008968	chr19:17008968:C:T	2.53023e-08	-1.71432	-1.09712	2.2113e-05	-1.57328	-1.22771	2.95459e-05	-1.54828	-1.21861
17008970	chr19:17008970:C:A	1.96519e-07	-1.69984e-10	-0.761578	0.000175574	-1.69984e-10	-0.729095	0.000228042	-1.69984e-10	-0.723306
17009124	chr19:17009124:A:G	3.88993e-08	-1.14876	-1.2326	2.09236e-05	-1.65063	-1.20565	2.71782e-05	-1.64362	-1.2068
17009601	chr19:17009601:C:T	1.99584e-07	-1.69984e-10	-0.746099	0.000182511	-1.69984e-10	-0.690348	0.000236948	-1.69984e-10	-0.684998
17009609	chr19:17009609:C:T	1.12731e-07	-1.69984e-10	-1.31733	9.68682e-05	-1.69984e-10	-1.32381	0.000125025	-1.69984e-10	-1.32433
17009643	chr19:17009643:G:A	1.22804e-07	-1.69984e-10	-1.23174	0.000107659	-1.69984e-10	-1.21819	0.000139636	-1.69984e-10	-1.2138
17009663	chr19:17009663:A:C	1.74843e-07	-1.69984e-10	-0.87845	0.000147768	-1.69984e-10	-0.901512	0.000189284	-1.69984e-10	-0.909589
17009667	chr19:17009667:G:A	2.89063e-08	-1.4246	-1.25368	3.0943e-05	-1.21183	-1.25318	3.91174e-05	-1.23391	-1.25236
17009699	chr19:17009699:A:G	6.41004e-08	-0.558616	-1.32327	3.39585e-05	-1.04532	-1.3267	4.44254e-05	-1.03222	-1.3268
17009722	chr19:17009722:G:A	5.22992e-08	-0.826378	-1.25898	2.92705e-05	-1.23954	-1.28104	3.8009e-05	-1.22924	-1.28577
17009730	chr19:17009730:C:T	1.35246e-07	-1.69984e-10	-1.13524	0.000114837	-1.69984e-10	-1.15364	0.000147817	-1.69984e-10	-1.15686
17010714	chr19:17010714:A:C	7.92404e-08	-1.66985	-3.3072e-10	7.24601e-05	-1.61412	-3.3072e-10	9.3375e-05	-1.61621	-3.3072e-10
17010723	chr19:17010723:A:C	3.48075e-08	-1.16647	-1.32604	2.32956e-05	-1.42664	-1.32226	3.07834e-05	-1.40496	-1.3209
17011036	chr19:17011036:A:G	7.76674e-08	-1.6899	-3.3072e-10	6.42668e-05	-1.73411	-3.3072e-10	8.25891e-05	-1.73896	-3.3072e-10
17011134	chr19:17011134:G:A	2.5853e-08	-1.47606	-1.31385	1.89151e-05	-1.64043	-1.31677	2.47327e-05	-1.62708	-1.31763
17011222	chr19:17011222:A:C	1.0526e-07	-1.3859	-3.3072e-10	0.000195825	-0.619938	-3.3072e-10	0.000260689	-0.589508	-3.3072e-10
17011653	chr19:17011653:G:A	1.51758e-07	-1.69984e-10	-1.02005	0.000142598	-1.69984e-10	-0.937126	0.000186037	-1.69984e-10	-0.926889
17011820	chr19:17011820:G:A	3.71467e-08	-1.60074	-0.826724	3.3754e-05	-1.46218	-0.915877	4.43584e-05	-1.42971	-0.930826
17011838	chr19:17011838:G:A	4.56291e-08	-1.68064	-0.541151	3.58449e-05	-1.72342	-0.594533	4.60233e-05	-1.72767	-0.596014
17012348	chr19:17012348:TTC:T	4.53583e-08	-1.74767	-0.480074	4.43373e-05	-1.7687	-0.336627	5.53995e-05	-1.77106	-0.367205
17012427	chr19:17012427:G:A	3.89237e-07	-0.0781478	-3.3072e-10	0.0002674	-0.308414	-3.3072e-10	0.000335525	-0.337142	-3.3072e-10
17012874	chr19:17012874:T:C	2.17295e-08	-1.69697	-1.26669	2.53344e-05	-1.40211	-1.26288	3.28529e-05	-1.39271	-1.26808
17013070	chr19:17013070:A:G	1.84157e-07	-1.69984e-10	-0.826551	0.000158858	-1.69984e-10	-0.829147	0.000203853	-1.69984e-10	-0.835435
17013252	chr19:17013252:T:C	2.65244e-07	-1.69984e-10	-0.461688	0.000245836	-1.69984e-10	-0.392492	0.000326193	-1.69984e-10	-0.365348
17013330	chr19:17013330:G:A	1.21861e-07	-1.69984e-10	-1.23945	0.000104699	-1.69984e-10	-1.24607	0.000134545	-1.69984e-10	-1.25094
17013450	chr19:17013450:GCC:G	4.05599e-08	-1.01528	-1.32428	3.07284e-05	-1.1606	-1.31137	3.91854e-05	-1.17672	-1.30781
17013562	chr19:17013562:T:C	1.02146e-07	-1.41593	-3.3072e-10	7.83434e-05	-1.53606	-3.3072e-10	0.000100202	-1.54565	-3.3072e-10
17013691	chr19:17013691:T:C	1.20913e-07	-1.69984e-10	-1.24726	0.000103923	-1.69984e-10	-1.25351	0.000133566	-1.69984e-10	-1.25824
17013771	chr19:17013771:A:G	5.6392e-08	-0.702839	-1.30717	4.215e-05	-0.875881	-1.28004	5.36309e-05	-0.896779	-1.27393
17013777	chr19:17013777:T:C	4.19252e-08	-0.98288	-1.32357	3.16772e-05	-1.13193	-1.30963	4.03796e-05	-1.14862	-1.30589
17014875	chr19:17014875:C:G	1.22283e-07	-1.69984e-10	-1.236	0.000105058	-1.69984e-10	-1.24264	0.000134979	-1.69984e-10	-1.24771
17015265	chr19:17015265:G:T	1.57642e-07	-1.69984e-10	-0.982011	0.000142803	-1.69984e-10	-0.935694	0.00018838	-1.69984e-10	-0.914377
17015433	chr19:17015433:G:T	1.11668e-07	-1.69984e-10	-1.32681	9.67857e-05	-1.69984e-10	-1.32466	0.000125093	-1.69984e-10	-1.32378
17015456	chr19:17015456:T:C	2.03334e-08	-1.7219	-1.30818	1.72468e-05	-1.75334	-1.29619	2.22723e-05	-1.75834	-1.29115
17015462	chr19:17015462:C:T	1.14694e-07	-1.69984e-10	-1.30007	9.85869e-05	-1.69984e-10	-1.30622	0.000127348	-1.69984e-10	-1.30592
17015779	chr19:17015779:C:T	1.65363e-07	-1.76124	0.827044	7.7778e-05	-1.61056	0.0672643	0.000103727	-1.61473	0.103647
17015807	chr19:17015807:G:C	5.09218e-07	-1.69984e-10	0.19054	0.000501567	-1.69984e-10	0.320578	0.000658645	-1.69984e-10	0.337347
17015837	chr19:17015837:G:T	6.00884e-07	-1.69984e-10	0.356066	0.00050945	-1.69984e-10	0.336173	0.000650894	-1.69984e-10	0.325511
17015879	chr19:17015879:G:C	1.92828e-08	-1.76855	-1.31457	1.70128e-05	-1.74944	-1.31376	2.21235e-05	-1.74162	-1.31458
17016237	chr19:17016237:C:G	3.43072e-08	-1.64266	-0.864318	3.45467e-05	-1.46468	-0.890165	4.68722e-05	-1.40371	-0.901701
17016377	chr19:17016377:G:C	2.48302e-07	-1.69984e-10	-0.527692	0.000202944	-1.69984e-10	-0.584228	0.000260309	-1.69984e-10	-0.590966
17016399	chr19:17016399:G:A	3.38212e-07	-1.69984e-10	-0.218665	0.000317387	-1.69984e-10	-0.137037	0.000422265	-1.69984e-10	-0.107204
17017001	chr19:17017001:G:C	2.34787e-07	-1.69984e-10	-0.583657	0.000197578	-1.69984e-10	-0.611026	0.000254269	-1.69984e-10	-0.614443
17017230	chr19:17017230:C:G	2.31319e-07	-1.69984e-10	-0.598538	0.000189562	-1.69984e-10	-0.652444	0.000243227	-1.69984e-10	-0.658841
17017357	chr19:17017357:A:G	4.5242e-08	-1.21263	-1.01768	2.53364e-05	-1.52999	-1.13492	3.22388e-05	-1.52866	-1.15101
17017664	chr19:17017664:G:A	5.01112e-07	-1.69984e-10	0.174492	0.000415514	-1.69984e-10	0.132358	0.000534309	-1.69984e-10	0.128138
17017907	chr19:17017907:C:T	1.25182e-07	-1.69984e-10	-1.21257	0.000109459	-1.69984e-10	-1.20161	0.000141774	-1.69984e-10	-1.1986
17018421	chr19:17018421:G:C	1.34678e-07	-1.69984e-10	-1.13945	0.00011548	-1.69984e-10	-1.14806	0.000148004	-1.69984e-10	-1.1556
17018431	chr19:17018431:T:C	2.32204e-07	-1.69984e-10	-0.59472	0.000190689	-1.69984e-10	-0.646515	0.000244524	-1.69984e-10	-0.653525
17018499	chr19:17018499:T:G	7.2482e-08	-0.5564	-1.2026	3.46431e-05	-1.13201	-1.22005	5.18845e-05	-0.986108	-1.21771
17018829	chr19:17018829:A:G	7.74415e-08	-0.59779	-1.09502	5.61077e-05	-0.819059	-1.05083	7.13893e-05	-0.810604	-1.07409
17019591	chr19:17019591:T:C	2.46393e-08	-1.53517	-1.30283	2.70296e-05	-1.3072	-1.29302	3.78624e-05	-1.23279	-1.28609
17019847	chr19:17019847:A:G	8.07421e-08	-0.911727	-0.739349	3.04787e-05	-1.53929	-0.940842	3.86922e-05	-1.53372	-0.963474
17019931	chr19:17019931:C:T	6.54778e-08	-0.563666	-1.29696	3.14076e-05	-1.14568	-1.30443	4.70011e-05	-0.999714	-1.30295
17020060	chr19:17020060:C:T	2.6717e-08	-1.44291	-1.31413	2.97283e-05	-1.19457	-1.31049	4.15731e-05	-1.11177	-1.31361
17020950	chr19:17020950:A:G	1.4734e-07	-1.69984e-10	-1.04959	0.000121041	-1.69984e-10	-1.10103	0.000157465	-1.69984e-10	-1.09363
17021151	chr19:17021151:G:A	3.42158e-08	-1.63568	-0.87397	2.42169e-05	-1.76894	-0.941168	3.05694e-05	-1.7711	-0.961738
17021179	chr19:17021179:A:C	2.95702e-08	-1.67676	-0.978807	2.52261e-05	-1.68394	-0.985341	3.23425e-05	-1.67924	-0.997218
17021388	chr19:17021388:G:C	7.26074e-08	-1.75727	-3.3072e-10	6.60611e-05	-1.70658	-3.3072e-10	8.41702e-05	-1.72	-3.3072e-10
17022381	chr19:17022381:A:G	2.89938e-08	-1.75241	-0.922846	2.6049e-05	-1.7511	-0.886081	3.36467e-05	-1.74891	-0.888011
17022456	chr19:17022456:C:T	1.03736e-07	-0.629037	-0.77145	7.72265e-05	-0.847117	-0.703298	9.70329e-05	-0.838784	-0.739004
17022477	chr19:17022477:T:C	1.18748e-07	-1.69984e-10	-1.26533	0.000102197	-1.69984e-10	-1.27025	0.000131741	-1.69984e-10	-1.272
17022685	chr19:17022685:G:A	1.1268e-07	-1.69984e-10	-1.31779	9.70241e-05	-1.69984e-10	-1.3222	0.000125215	-1.69984e-10	-1.3228
17022887	chr19:17022887:T:G	1.63313e-07	-1.69984e-10	-0.946667	0.000147855	-1.69984e-10	-0.900923	0.00019395	-1.69984e-10	-0.885237
17022988	chr19:17022988:G:A	1.35798e-07	-1.69984e-10	-1.13117	0.000116428	-1.69984e-10	-1.13988	0.00014903	-1.69984e-10	-1.14869
17024164	chr19:17024164:C:T	1.15925e-07	-1.69984e-10	-1.2894	9.98993e-05	-1.69984e-10	-1.29299	0.000128584	-1.69984e-10	-1.29625
17024193	chr19:17024193:C:T	2.47366e-08	-1.53975	-1.29431	2.68746e-05	-1.3201	-1.28588	3.7666e-05	-1.24614	-1.27794
17024417	chr19:17024417:G:A	4.22443e-07	-1.69984e-10	0.00371816	0.000399317	-1.69984e-10	0.0925988	0.00053268	-1.69984e-10	0.125085
17024536	chr19:17024536:G:A	1.18503e-07	-1.69984e-10	-1.2674	0.000100942	-1.69984e-10	-1.28261	0.000129734	-1.69984e-10	-1.28735
17024733	chr19:17024733:C:T	1.19196e-07	-1.69984e-10	-1.26157	0.000101453	-1.69984e-10	-1.27756	0.000130355	-1.69984e-10	-1.28257
17024826	chr19:17024826:T:C	8.75211e-08	-1.57046	-3.3072e-10	0.000450113	0.212341	-3.3072e-10	0.000586093	0.220641	-3.3072e-10
17026480	chr19:17026480:A:C	3.23798e-07	-0.35345	0.091232	5.12799e-05	-1.44517	-0.514692	7.38351e-05	-1.37531	-0.47569
17026979	chr19:17026979:A:C	6.16331e-08	-1.09914	-0.821997	3.21328e-05	-1.43234	-0.99494	4.61413e-05	-1.32161	-0.999519
17027653	chr19:17027653:T:G	1.28534e-07	-1.69984e-10	-1.18614	0.000109922	-1.69984e-10	-1.19739	0.000141585	-1.69984e-10	-1.19994
17027669	chr19:17027669:C:T	1.7082e-07	-1.69984e-10	-0.901727	0.000144211	-1.69984e-10	-0.925883	0.000184294	-1.69984e-10	-0.936305
17027962	chr19:17027962:G:A	1.0203e-07	-0.16845	-1.24861	0.000121112	0.188098	-1.28854	0.00019765	0.429947	-1.29628
17028175	chr19:17028175:T:C	1.97252e-08	-1.75905	-1.30139	1.81832e-05	-1.67634	-1.32032	2.2878e-05	-1.71197	-1.31069
17028394	chr19:17028394:G:A	2.80405e-07	-0.279052	-0.127051	0.00013732	-0.922815	-0.0520316	0.000184656	-0.853135	-0.0812088
17028822	chr19:17028822:A:C	2.93935e-07	-1.69984e-10	-0.358977	0.000225607	-1.69984e-10	-0.478364	0.000311386	-1.69984e-10	-0.411803
17028890	chr19:17028890:C:G	2.07488e-08	-1.76809	-1.24176	1.99866e-05	-1.63731	-1.26479	2.65012e-05	-1.61441	-1.26124
17028979	chr19:17028979:A:C	1.57232e-07	-1.69984e-10	-0.984615	0.000133019	-1.69984e-10	-1.00667	0.000170149	-1.69984e-10	-1.01616
17029175	chr19:17029175:G:A	2.03513e-08	-1.7371	-1.29209	2.09423e-05	-1.55859	-1.2968	2.81892e-05	-1.52035	-1.29355
17029487	chr19:17029487:A:G	2.25408e-07	-0.00444997	-0.619973	0.000508853	0.960569	-0.625567	0.000720235	1.01227	-0.585525
17029547	chr19:17029547:C:T	1.80423e-07	-0.760481	-0.0865532	0.000102434	-1.28962	0.0216861	0.000135515	-1.22888	-0.014877
17029731	chr19:17029731:G:A	2.43661e-08	-1.77109	-1.07805	2.47035e-05	-1.6723	-1.01791	3.10061e-05	-1.65132	-1.06733
17029986	chr19:17029986:G:A	2.00045e-07	-1.69984e-10	-0.743796	0.000169179	-1.69984e-10	-0.766201	0.000218028	-1.69984e-10	-0.768211
17030240	chr19:17030240:G:A	1.23442e-07	-1.69984e-10	-1.22657	0.000105971	-1.69984e-10	-1.234	0.00013574	-1.69984e-10	-1.24209
17030270	chr19:17030270:T:C	1.9465e-08	-1.75069	-1.32303	1.92114e-05	-1.61722	-1.32443	2.55756e-05	-1.58772	-1.32347
17030435	chr19:17030435:T:C	4.93625e-07	-1.69101	1.85045	0.000202173	-1.40856	0.820526	0.000267009	-1.42165	0.856093
17031058	chr19:17031058:T:C	1.81297e-07	-1.69984e-10	-0.842201	0.000168467	-1.69984e-10	-0.77042	0.000225511	-1.69984e-10	-0.734468
17031754	chr19:17031754:T:C	7.43873e-08	-1.73305	-3.3072e-10	6.98767e-05	-1.65043	-3.3072e-10	9.17606e-05	-1.63365	-3.3072e-10
17031807	chr19:17031807:G:C	1.94388e-08	-1.76155	-1.31352	2.02251e-05	-1.59824	-1.29199	2.63605e-05	-1.57138	-1.30959
17032797	chr19:17032797:G:A	1.11678e-07	-1.69984e-10	-1.32672	9.66157e-05	-1.69984e-10	-1.32642	0.000124789	-1.69984e-10	-1.32621
17033299	chr19:17033299:G:A	2.39911e-08	-1.74677	-1.11788	2.67331e-05	-1.54858	-1.06267	3.40574e-05	-1.51773	-1.10705
17033365	chr19:17033365:C:G	1.30442e-07	-1.69984e-10	-1.17141	0.000111518	-1.69984e-10	-1.18297	0.000142861	-1.69984e-10	-1.19096
17034156	chr19:17034156:TTTTG:T	3.73874e-07	-1.69984e-10	-0.118417	0.000364325	-1.69984e-10	0.000888774	0.00049731	-1.69984e-10	0.0563759
17034462	chr19:17034462:A:G	2.34848e-08	-1.57474	-1.31124	2.98346e-05	-1.18817	-1.31332	4.08951e-05	-1.13016	-1.31166
17035030	chr19:17035030:G:A	6.01594e-08	-1.76555	-0.179794	5.53375e-05	-1.69959	-0.184121	6.91364e-05	-1.7163	-0.200457
17035741	chr19:17035741:A:C	8.24385e-08	-1.63028	-3.3072e-10	6.88606e-05	-1.66507	-3.3072e-10	8.87861e-05	-1.66661	-3.3072e-10
17035964	chr19:17035964:A:G	1.67246e-07	-1.69984e-10	-0.922869	0.000143086	-1.69984e-10	-0.93371	0.000182301	-1.69984e-10	-0.947177
17035990	chr19:17035990:C:T	4.67857e-08	-1.5932	-0.60356	3.54505e-05	-1.72306	-0.605964	4.4843e-05	-1.73275	-0.616921
17036077	chr19:17036077:C:G	2.43164e-08	-1.66951	-1.18168	2.84816e-05	-1.37097	-1.17693	3.8366e-05	-1.32172	-1.18394
17036108	chr19:17036108:G:A	1.14038e-07	-1.69984e-10	-1.30581	9.89311e-05	-1.69984e-10	-1.30273	0.000127937	-1.69984e-10	-1.3013
17036455	chr19:17036455:G:C	1.17722e-07	-1.69984e-10	-1.27401	0.000101938	-1.69984e-10	-1.27279	0.000131847	-1.69984e-10	-1.27119
17036876	chr19:17036876:G:T	1.52894e-07	-1.69984e-10	-1.01259	0.000137371	-1.69984e-10	-0.974474	0.000179302	-1.69984e-10	-0.963763
17037140	chr19:17037140:G:A	1.83785e-07	-1.69984e-10	-0.828569	0.000167787	-1.69984e-10	-0.774465	0.000219999	-1.69984e-10	-0.759214
17037150	chr19:17037150:C:T	1.17832e-07	-1.69984e-10	-1.27307	0.000102036	-1.69984e-10	-1.27183	0.000131975	-1.69984e-10	-1.27022
17037346	chr19:17037346:G:A	2.52254e-08	-1.6256	-1.18889	3.07861e-05	-1.34217	-1.12792	3.91721e-05	-1.30769	-1.17718
17037355	chr19:17037355:C:T	1.99703e-08	-1.75672	-1.29137	1.72661e-05	-1.76498	-1.28343	2.21985e-05	-1.76497	-1.28784
17037610	chr19:17037610:A:G	2.9027e-07	-1.76999	1.39847	0.000255934	-1.3817	1.02946	0.000344191	-1.39542	1.08378
17037775	chr19:17037775:C:T	1.84876e-07	-1.69984e-10	-0.822651	0.00015405	-1.69984e-10	-0.859879	0.000198268	-1.69984e-10	-0.863218
17039269	chr19:17039269:C:T	2.67302e-08	-1.76433	-0.992209	2.63822e-05	-1.69152	-0.932952	3.46328e-05	-1.70273	-0.90531
17039581	chr19:17039581:T:C	6.90027e-08	-1.27971	-0.528483	4.85629e-05	-1.41094	-0.603359	6.43052e-05	-1.40739	-0.58181
17039677	chr19:17039677:C:G	1.27229e-07	-1.19635	-3.3072e-10	0.000131912	-1.01502	-3.3072e-10	0.000177155	-0.975812	-3.3072e-10
17039749	chr19:17039749:C:A	3.045e-07	-0.323666	-3.3072e-10	0.000198797	-0.604873	-3.3072e-10	0.00025113	-0.626865	-3.3072e-10
17039852	chr19:17039852:G:A	1.34907e-07	-1.69984e-10	-1.13775	0.000120442	-1.69984e-10	-1.10599	0.000156878	-1.69984e-10	-1.09737
17039960	chr19:17039960:T:A	1.1681e-07	-1.69984e-10	-1.28179	0.000102941	-1.69984e-10	-1.26301	0.000133886	-1.69984e-10	-1.25585
17040105	chr19:17040105:G:C	3.94537e-07	0.686946	-0.751569	0.000219312	0.362498	-0.86916	0.000310656	0.452763	-0.866914
17040534	chr19:17040534:T:C	7.34165e-08	-1.74619	-3.3072e-10	0.000265333	-0.316173	-3.3072e-10	0.000324342	-0.371038	-3.3072e-10
17040588	chr19:17040588:T:C	2.71491e-07	-0.438409	-3.3072e-10	0.000173542	-0.740737	-3.3072e-10	0.000218952	-0.763982	-3.3072e-10
17040599	chr19:17040599:C:A	5.9167e-08	-1.59703	-0.364942	5.03243e-05	-1.71645	-0.26222	6.14688e-05	-1.74484	-0.28947
17040872	chr19:17040872:T:C	1.16328e-07	-1.69984e-10	-1.28592	0.000102212	-1.69984e-10	-1.27011	0.000132459	-1.69984e-10	-1.26657
17040891	chr19:17040891:T:C	1.21025e-07	-1.69984e-10	-1.24634	0.000102353	-1.69984e-10	-1.26873	0.000130886	-1.69984e-10	-1.27851
17040929	chr19:17040929:A:G	2.85945e-08	-1.70727	-0.981848	2.72666e-05	-1.74541	-0.846086	3.37373e-05	-1.76425	-0.869979
17041023	chr19:17041023:C:T	1.13647e-07	-1.69984e-10	-1.30924	9.87586e-05	-1.69984e-10	-1.30448	0.000127852	-1.69984e-10	-1.30196
17041094	chr19:17041094:TC:T	1.30121e-07	-1.69984e-10	-1.17388	0.000113847	-1.69984e-10	-1.16231	0.000148327	-1.69984e-10	-1.15342
17041422	chr19:17041422:C:T	5.86859e-08	-1.30721	-0.662922	2.54929e-05	-1.7662	-0.892555	3.40906e-05	-1.75877	-0.865048
17041519	chr19:17041519:A:T	5.98334e-08	-1.2676	-0.683172	2.54325e-05	-1.76082	-0.900306	3.41369e-05	-1.75087	-0.871586
17042010	chr19:17042010:C:T	5.7137e-08	-1.62229	-0.374595	5.3257e-05	-1.70453	-0.217494	6.39478e-05	-1.74015	-0.254624
17042052	chr19:17042052:A:G	7.13618e-08	-1.73174	-0.0428322	6.78634e-05	-1.76177	0.0821133	8.41725e-05	-1.77072	0.0507538
17042339	chr19:17042339:G:A	6.16393e-08	-1.74108	-0.179962	6.63349e-05	-1.73824	0.0357979	7.53613e-05	-1.76528	-0.0652607
17042442	chr19:17042442:C:T	5.78738e-07	0.631793	-0.31328	0.00066001	0.816236	-0.221138	0.000823887	0.810344	-0.249147
17042458	chr19:17042458:C:T	1.66287e-06	-1.69984e-10	1.37396	0.00316276	-1.69984e-10	2.16204	0.00233997	-1.69984e-10	1.60506
17042678	chr19:17042678:T:C	1.0817e-07	-1.44962	0.0909817	9.00317e-05	-1.64285	0.24585	0.00010743	-1.69191	0.215913
17042806	chr19:17042806:T:C	1.13197e-07	-1.69984e-10	-1.31321	9.79889e-05	-1.69984e-10	-1.3123	0.000126335	-1.69984e-10	-1.3139
17042822	chr19:17042822:A:G	2.31415e-07	-0.104482	-0.493641	7.8663e-05	-1.07101	-0.460972	0.000101771	-1.05378	-0.476328
17043290	chr19:17043290:A:G	2.97698e-08	-1.64143	-1.00741	2.73858e-05	-1.71559	-0.871542	3.34338e-05	-1.7475	-0.895765
17043385	chr19:17043385:C:T	6.13197e-08	-1.21182	-0.714412	2.50318e-05	-1.75199	-0.925018	3.36707e-05	-1.73904	-0.897166
17043778	chr19:17043778:G:A	1.20028e-07	-1.69984e-10	-1.25461	0.00010167	-1.69984e-10	-1.27543	0.000130062	-1.69984e-10	-1.28482
17044162	chr19:17044162:G:T	9.92382e-08	-1.67903	0.234212	9.0725e-05	-1.75425	0.364924	0.000111716	-1.76774	0.330868
17044303	chr19:17044303:G:T	3.25783e-08	-1.27624	-1.28245	1.70783e-05	-1.75627	-1.30308	2.25649e-05	-1.7445	-1.29194
17044558	chr19:17044558:C:G	1.28844e-07	-1.69984e-10	-1.18373	0.000112686	-1.69984e-10	-1.17255	0.000146774	-1.69984e-10	-1.16394
17044861	chr19:17044861:GATTT:G	1.19312e-07	-1.69984e-10	-1.26059	0.000101167	-1.69984e-10	-1.28039	0.000129484	-1.69984e-10	-1.28928
17045177	chr19:17045177:C:T	1.20503e-07	-1.25067	-3.3072e-10	8.46172e-05	-1.45902	-3.3072e-10	0.000106953	-1.48045	-3.3072e-10
17045190	chr19:17045190:C:T	1.11727e-07	-1.69984e-10	-1.32628	9.66293e-05	-1.69984e-10	-1.32628	0.000124821	-1.69984e-10	-1.32595
17045363	chr19:17045363:C:T	2.26993e-08	-1.7593	-1.1607	1.98487e-05	-1.68518	-1.22384	2.5366e-05	-1.73429	-1.18514
17045492	chr19:17045492:T:C	1.00015e-07	-1.70224	0.265217	9.5186e-05	-1.76291	0.421584	0.000118437	-1.77076	0.392302
17045602	chr19:17045602:A:G	4.55352e-08	-1.69696	-0.526892	5.32008e-05	-1.67926	-0.243829	5.27e-05	-1.77091	-0.417315
17045612	chr19:17045612:C:G	1.17092e-07	-1.69984e-10	-1.27938	0.000101747	-1.69984e-10	-1.27467	0.000131768	-1.69984e-10	-1.27179
17045691	chr19:17045691:T:C	4.28097e-07	-0.0530396	0.0700534	0.000616328	0.171282	0.35534	0.000936259	0.379853	0.309202
17045727	chr19:17045727:C:T	9.72772e-08	-1.70455	0.239776	9.06208e-05	-1.76389	0.373412	0.000112156	-1.77093	0.337979
17045850	chr19:17045850:C:T	1.7594e-07	0.423725	-1.29592	7.06045e-05	-0.332807	-1.30726	8.54952e-05	-0.393098	-1.31128
17045960	chr19:17045960:CAT:C	2.27968e-08	-1.58944	-1.32628	1.86533e-05	-1.64469	-1.32644	2.31293e-05	-1.6889	-1.32283
17046253	chr19:17046253:C:T	1.14187e-07	-0.0590792	-1.24542	3.91768e-05	-0.981426	-1.24765	5.10527e-05	-0.96555	-1.25443
17046254	chr19:17046254:C:T	1.14384e-07	-0.0573549	-1.24542	3.92224e-05	-0.980263	-1.24765	5.11127e-05	-0.964376	-1.25443
17046403	chr19:17046403:TG:T	2.37175e-08	-1.5498	-1.32632	1.92852e-05	-1.61132	-1.3265	2.37653e-05	-1.6616	-1.32302
17046484	chr19:17046484:C:T	6.66627e-08	-0.603263	-1.23943	2.83175e-05	-1.30906	-1.24462	3.671e-05	-1.29699	-1.2528
17046493	chr19:17046493:T:C	1.2951e-07	-1.69984e-10	-1.17858	0.000110435	-1.69984e-10	-1.19273	0.000142159	-1.69984e-10	-1.19589
17046796	chr19:17046796:AC:A	3.36992e-07	-1.69984e-10	-0.222276	0.000285207	-1.69984e-10	-0.243944	0.000365966	-1.69984e-10	-0.250295
17046798	chr19:17046798:C:T	7.33196e-08	-1.74751	-3.3072e-10	0.000270691	-0.296181	-3.3072e-10	0.000330702	-0.351618	-3.3072e-10
17047217	chr19:17047217:C:T	5.01834e-08	-1.27792	-0.848736	2.22644e-05	-1.76279	-1.03138	2.9719e-05	-1.7536	-1.00745
17047246	chr19:17047246:G:A	4.8379e-08	-1.27072	-0.892556	2.15291e-05	-1.76179	-1.06596	2.87068e-05	-1.75219	-1.04351
17047282	chr19:17047282:G:A	2.25564e-08	-1.60005	-1.32626	1.85033e-05	-1.65314	-1.32607	2.28829e-05	-1.69592	-1.32652
17047335	chr19:17047335:T:C	3.92969e-08	-1.70238	-0.668809	4.05171e-05	-1.7695	-0.425936	5.00001e-05	-1.76799	-0.472823
17047477	chr19:17047477:A:G	2.24791e-08	-1.73978	-1.18996	1.87464e-05	-1.71944	-1.24671	2.41715e-05	-1.75538	-1.21228
17047653	chr19:17047653:A:G	2.10235e-07	-1.69984e-10	-0.694109	0.000180626	-1.69984e-10	-0.700729	0.000231068	-1.69984e-10	-0.710127
17047884	chr19:17047884:G:A	5.33232e-08	-1.18889	-0.87708	2.20859e-05	-1.74796	-1.05426	2.95979e-05	-1.73379	-1.03134
17047979	chr19:17047979:A:T	2.1585e-08	-1.71858	-1.25176	1.96992e-05	-1.75266	-1.16392	2.47148e-05	-1.76775	-1.17769
17048087	chr19:17048087:G:A	5.18136e-08	-1.20936	-0.88532	2.18568e-05	-1.75197	-1.06068	2.925e-05	-1.73892	-1.03803
17048536	chr19:17048536:C:A	1.14672e-07	-1.67332	0.373064	0.000106126	-1.75207	0.519533	0.000130378	-1.76675	0.484357
17048734	chr19:17048734:A:G	1.31068e-07	-1.69984e-10	-1.16662	0.000113653	-1.69984e-10	-1.16401	0.000147642	-1.69984e-10	-1.15805
17048913	chr19:17048913:C:G	5.16802e-08	-1.29496	-0.8023	2.27927e-05	-1.76528	-1.00544	3.03721e-05	-1.75733	-0.981978
17048969	chr19:17048969:A:C	3.38456e-08	-1.28548	-1.23505	3.47797e-05	-1.12374	-1.22438	5.20703e-05	-1.00182	-1.19842
17049152	chr19:17049152:G:A	2.27815e-08	-1.58959	-1.3268	1.86594e-05	-1.644	-1.3268	2.30862e-05	-1.68866	-1.32494
17049184	chr19:17049184:G:A	1.3198e-07	-1.69984e-10	-1.15969	0.00011553	-1.69984e-10	-1.14763	0.000150578	-1.69984e-10	-1.13836
17049212	chr19:17049212:G:A	2.32429e-07	0.672993	-1.26674	9.2364e-05	-0.124832	-1.24659	0.00011255	-0.1894	-1.24004
17049417	chr19:17049417:C:T	8.61686e-08	-1.58603	-3.3072e-10	7.59801e-05	-1.56669	-3.3072e-10	9.75083e-05	-1.5729	-3.3072e-10
17049569	chr19:17049569:AAAGT:A	6.31108e-07	0.815404	-0.410264	0.000691258	0.966075	-0.32472	0.000859952	0.955621	-0.351581
17049754	chr19:17049754:T:C	1.01524e-07	-1.15117	-0.270871	6.92083e-05	-1.48702	-0.173014	6.94907e-05	-1.6243	-0.287348
17049910	chr19:17049910:G:A	3.53182e-06	1.35148	0.775749	0.070855	3.70772	1.56352	0.00432488	1.48113	0.738176
17050083	chr19:17050083:C:T	8.56193e-08	-1.59243	-3.3072e-10	7.54265e-05	-1.574	-3.3072e-10	9.681e-05	-1.58009	-3.3072e-10
17050084	chr19:17050084:G:A	1.28742e-07	-1.69984e-10	-1.18452	0.000112592	-1.69984e-10	-1.17338	0.000146649	-1.69984e-10	-1.1648
17050283	chr19:17050283:T:C	6.18272e-08	-1.71227	-0.205723	6.07203e-05	-1.7508	-0.0400831	7.42101e-05	-1.76701	-0.0789251
17050293	chr19:17050293:G:C	1.51539e-07	-1.69984e-10	-1.02149	0.000134805	-1.69984e-10	-0.993329	0.000175901	-1.69984e-10	-0.982915
17050333	chr19:17050333:C:A	2.79392e-06	1.2348	0.658064	0.0532237	3.55936	1.42574	0.00343471	1.36708	0.621776
17050608	chr19:17050608:T:A	1.30344e-06	-1.31792	2.44834	0.00244345	0.322827	1.58118	0.00321966	0.278469	1.64573
17050780	chr19:17050780:C:T	3.93983e-08	-1.19407	-1.17454	4.11433e-05	-1.02011	-1.15999	6.25574e-05	-0.889087	-1.12766
17050877	chr19:17050877:G:A	2.2451e-08	-1.60652	-1.32449	1.84369e-05	-1.65797	-1.32484	2.29651e-05	-1.69987	-1.31899
17051782	chr19:17051782:C:T	9.16059e-06	-1.32325	4.40358	0.012574	0.316769	3.22546	0.0168481	0.272406	3.30675
17052587	chr19:17052587:G:A	1.11866e-07	-1.69984e-10	-1.32503	9.67658e-05	-1.69984e-10	-1.32486	0.000124894	-1.69984e-10	-1.32537
17052676	chr19:17052676:A:G	1.11849e-07	-1.69984e-10	-1.32519	9.67492e-05	-1.69984e-10	-1.32504	0.000124875	-1.69984e-10	-1.32552
17052851	chr19:17052851:C:T	1.26495e-07	-1.54205	0.339911	0.000109264	-1.66346	0.460069	0.000109137	-1.741	0.280763
17053040	chr19:17053040:G:A	1.11847e-07	-1.69984e-10	-1.3252	9.67482e-05	-1.69984e-10	-1.32505	0.000124874	-1.69984e-10	-1.32553
17053320	chr19:17053320:G:A	1.77068e-07	-0.865803	-3.3072e-10	7.74701e-05	-1.54727	-3.3072e-10	0.00010109	-1.53683	-3.3072e-10
17053363	chr19:17053363:C:T	6.57549e-07	0.800014	-0.353832	0.000723581	0.952805	-0.26575	0.000899664	0.942564	-0.293379
17053744	chr19:17053744:C:T	1.14544e-07	-1.1205	-0.180884	7.78401e-05	-1.46784	-0.0746657	7.70019e-05	-1.61045	-0.198553
17053751	chr19:17053751:T:C	8.8598e-08	-1.766	0.207772	8.82886e-05	-1.76792	0.351373	0.000111773	-1.7558	0.319432
17053865	chr19:17053865:G:A	1.14056e-07	-1.69984e-10	-1.30565	9.87057e-05	-1.69984e-10	-1.30502	0.000127236	-1.69984e-10	-1.30679
17054136	chr19:17054136:C:T	1.31391e-07	-1.69984e-10	-1.16416	0.000113943	-1.69984e-10	-1.16146	0.000148025	-1.69984e-10	-1.15545
17054143	chr19:17054143:G:A	1.14385e-07	-1.69984e-10	-1.30277	9.89949e-05	-1.69984e-10	-1.30209	0.000127594	-1.69984e-10	-1.30399
17054306	chr19:17054306:AGAGACT:A	1.13975e-07	-1.69984e-10	-1.30635	9.86351e-05	-1.69984e-10	-1.30573	0.000127149	-1.69984e-10	-1.30748
17054356	chr19:17054356:T:C	1.141e-07	-1.69984e-10	-1.30526	9.87444e-05	-1.69984e-10	-1.30462	0.000127283	-1.69984e-10	-1.30642
17054550	chr19:17054550:C:T	2.90771e-08	-1.35247	-1.31992	2.19807e-05	-1.48779	-1.3192	2.62117e-05	-1.56162	-1.32501
17054552	chr19:17054552:A:G	1.09154e-06	-1.73829	2.6913	0.00278931	-1.62107	3.65746	0.00117154	-1.76371	2.67694
17054630	chr19:17054630:T:C	6.72803e-08	-1.76291	-0.0705586	6.67897e-05	-1.7698	0.0741871	8.49085e-05	-1.76038	0.049119
17054631	chr19:17054631:G:A	1.13946e-07	-1.69984e-10	-1.30661	9.85954e-05	-1.69984e-10	-1.30613	0.000127115	-1.69984e-10	-1.30775
17054723	chr19:17054723:C:T	1.13982e-07	-1.69984e-10	-1.30629	9.76763e-05	-1.69984e-10	-1.3155	0.000125856	-1.69984e-10	-1.3177
17054949	chr19:17054949:T:C	1.14139e-07	-1.69984e-10	-1.30492	9.87725e-05	-1.69984e-10	-1.30434	0.00012732	-1.69984e-10	-1.30613
17055031	chr19:17055031:T:C	6.44778e-07	-1.76862	2.19519	0.00182744	-1.48872	3.10224	0.000746491	-1.71824	2.18078
17055419	chr19:17055419:G:C	2.71097e-08	-1.42407	-1.31837	2.07185e-05	-1.54837	-1.31776	2.49241e-05	-1.61274	-1.32427
17055456	chr19:17055456:GC:G	7.35599e-08	-0.515075	-1.22916	3.02207e-05	-1.2542	-1.23443	3.91839e-05	-1.24133	-1.24324
17055497	chr19:17055497:C:T	7.33607e-07	0.861002	-0.305366	0.000811236	1.01612	-0.214718	0.00100769	1.00555	-0.242975
17055534	chr19:17055534:C:T	6.27692e-08	-1.27504	-0.627829	2.62496e-05	-1.76285	-0.866662	3.51842e-05	-1.7537	-0.838536
17055590	chr19:17055590:G:C	1.14025e-07	-1.69984e-10	-1.30592	9.86787e-05	-1.69984e-10	-1.30529	0.000127202	-1.69984e-10	-1.30706
17055824	chr19:17055824:G:A	5.65045e-06	-1.69984e-10	2.59715	0.0141656	-1.69984e-10	3.66142	0.00852838	-1.69984e-10	2.89832
17056086	chr19:17056086:TAA:T	1.07165e-07	-1.13457	-0.233393	7.26193e-05	-1.47806	-0.133863	7.21946e-05	-1.61786	-0.255608
17056097	chr19:17056097:G:A	3.83182e-07	-0.322084	0.228259	0.000144317	-1.21106	0.285908	0.000185423	-1.19529	0.265087
17056171	chr19:17056171:G:A	2.61734e-08	-1.53222	-1.24537	2.72615e-05	-1.35681	-1.23487	4.01015e-05	-1.25149	-1.20993
17056651	chr19:17056651:C:T	1.52283e-07	-1.01659	-3.3072e-10	8.58588e-05	-1.44445	-3.3072e-10	0.000113957	-1.41702	-3.3072e-10
17056907	chr19:17056907:T:G	6.34706e-08	-1.23406	-0.657695	2.57675e-05	-1.75715	-0.89089	3.45894e-05	-1.74579	-0.8635
17057020	chr19:17057020:T:C	1.00385e-06	-1.72382	2.59308	0.00243308	-1.64793	3.54769	0.00105658	-1.76862	2.57858
17057208	chr19:17057208:G:A	2.72083e-08	-1.4121	-1.32672	2.07808e-05	-1.53636	-1.32677	2.51683e-05	-1.60302	-1.32423
17057676	chr19:17057676:C:G	8.35799e-08	-1.75392	0.137382	8.10984e-05	-1.77109	0.269596	0.000101875	-1.76694	0.237849
17057780	chr19:17057780:A:G	2.84597e-08	-1.38128	-1.31257	2.16051e-05	-1.51284	-1.31139	2.57666e-05	-1.58303	-1.32073
17057830	chr19:17057830:G:A	1.26793e-07	-1.69984e-10	-1.19978	0.000106731	-1.69984e-10	-1.22685	0.000139832	-1.69984e-10	-1.21239
17057902	chr19:17057902:G:A	1.19693e-07	-0.121245	-1.13616	4.18174e-05	-1.02631	-1.13754	5.42958e-05	-1.01032	-1.14807
17058162	chr19:17058162:T:C	2.85782e-08	-1.37523	-1.31447	2.16732e-05	-1.50767	-1.31341	2.58476e-05	-1.57867	-1.32195
17058271	chr19:17058271:G:A	2.63891e-08	-1.53348	-1.2359	2.7487e-05	-1.35856	-1.22489	4.0475e-05	-1.25351	-1.19864
17058948	chr19:17058948:G:C	2.88767e-08	-1.3648	-1.3145	2.18605e-05	-1.49904	-1.31343	2.60393e-05	-1.57126	-1.32197
17059126	chr19:17059126:G:A	2.82409e-08	-1.37513	-1.32643	2.13933e-05	-1.5078	-1.32628	2.57323e-05	-1.57879	-1.32629
17059438	chr19:17059438:A:G	4.40121e-07	-0.199501	0.244214	0.000156938	-1.13804	0.296735	0.000201834	-1.12126	0.275872
17059521	chr19:17059521:C:T	1.1699e-07	-1.28024	-3.3072e-10	0.000107765	-1.2172	-3.3072e-10	0.000143663	-1.18536	-3.3072e-10
17059641	chr19:17059641:G:A	1.29709e-07	-1.69984e-10	-1.17704	0.000113487	-1.69984e-10	-1.16547	0.000147825	-1.69984e-10	-1.15681
17059730	chr19:17059730:G:A	2.902e-08	-1.35245	-1.3219	2.19419e-05	-1.48747	-1.32129	2.6195e-05	-1.56132	-1.32595
17059731	chr19:17059731:G:T	2.8899e-08	-1.3634	-1.31513	2.18684e-05	-1.49802	-1.3141	2.60518e-05	-1.57038	-1.32236
17059979	chr19:17059979:G:A	1.1517e-07	-1.69984e-10	-1.29593	9.96882e-05	-1.69984e-10	-1.29511	0.000128455	-1.69984e-10	-1.29725
17060417	chr19:17060417:C:T	2.97116e-08	-1.33913	-1.31167	2.23952e-05	-1.47779	-1.31052	2.65668e-05	-1.55302	-1.32015
17060477	chr19:17060477:C:T	1.11959e-07	-1.69984e-10	-1.3242	9.65826e-05	-1.69984e-10	-1.32676	0.000124743	-1.69984e-10	-1.32658
17060637	chr19:17060637:G:A	8.27664e-08	-1.75964	0.133323	8.07846e-05	-1.77065	0.265275	0.000101769	-1.76324	0.233115
17060772	chr19:17060772:A:G	2.83993e-08	-1.37874	-1.31723	2.1547e-05	-1.51061	-1.31632	2.57412e-05	-1.58112	-1.32363
17060869	chr19:17060869:G:A	1.05512e-07	-0.164748	-1.21876	3.84341e-05	-1.02572	-1.22249	4.9948e-05	-1.01022	-1.23164
17060879	chr19:17060879:T:C	2.70914e-08	-1.44826	-1.29486	2.09907e-05	-1.56	-1.29308	2.50943e-05	-1.62233	-1.30786
17060890	chr19:17060890:G:C	2.22841e-07	-1.69984e-10	-0.63588	0.000189806	-1.69984e-10	-0.651156	0.000244084	-1.69984e-10	-0.655325
17061564	chr19:17061564:T:C	2.04656e-07	-1.69984e-10	-0.721007	0.000175668	-1.69984e-10	-0.728561	0.000224513	-1.69984e-10	-0.738905
17061795	chr19:17061795:G:A	1.47586e-07	-1.69984e-10	-1.04793	0.000125505	-1.69984e-10	-1.06481	0.000161405	-1.69984e-10	-1.06892
17062060	chr19:17062060:T:C	1.82054e-07	0.398379	-1.23641	5.47549e-05	-0.655162	-1.23913	7.15644e-05	-0.635799	-1.24644
17062071	chr19:17062071:C:T	1.13006e-07	-1.3149	-3.3072e-10	8.05191e-05	-1.50866	-3.3072e-10	0.000101952	-1.52833	-3.3072e-10
17062124	chr19:17062124:C:T	6.73425e-08	-1.75433	-0.0782176	6.48273e-05	-1.7711	0.0456658	8.15374e-05	-1.76675	0.0149776
17062334	chr19:17062334:G:A	1.0519e-07	-1.11003	-0.276538	7.06214e-05	-1.46131	-0.178514	7.00308e-05	-1.6057	-0.298204
17062424	chr19:17062424:A:G	1.13041e-07	-1.69984e-10	-1.31459	9.74531e-05	-1.69984e-10	-1.31779	0.00012552	-1.69984e-10	-1.32037
17062608	chr19:17062608:A:G	5.45183e-08	-1.22663	-0.817168	2.27861e-05	-1.75557	-1.01543	3.04734e-05	-1.74366	-0.992319
17062677	chr19:17062677:A:G	2.86073e-08	-1.37365	-1.31503	2.16818e-05	-1.50665	-1.31403	2.58596e-05	-1.57785	-1.32231
17062753	chr19:17062753:G:C	4.16543e-07	-0.223084	0.212737	0.000150713	-1.14886	0.267077	0.000193844	-1.13225	0.24647
17062778	chr19:17062778:G:A	5.01593e-07	0.175452	-3.3072e-10	0.000345939	-0.050896	-3.3072e-10	0.00044376	-0.057552	-3.3072e-10
17063016	chr19:17063016:T:C	5.13766e-08	-1.23237	-0.870786	2.1828e-05	-1.75655	-1.05741	2.91322e-05	-1.74497	-1.03602
17063127	chr19:17063127:G:A	2.93268e-08	-1.34736	-1.31648	2.21246e-05	-1.48495	-1.31552	2.63224e-05	-1.55924	-1.32318
17063234	chr19:17063234:C:T	1.09509e-07	-1.09498	-0.25135	7.32781e-05	-1.45139	-0.15151	7.23939e-05	-1.59839	-0.272325
17063451	chr19:17063451:G:C	6.03146e-08	-1.2259	-0.71686	2.46131e-05	-1.75555	-0.938327	3.30075e-05	-1.74363	-0.912468
17063956	chr19:17063956:G:A	1.7701e-07	-1.69984e-10	-0.866133	0.000158969	-1.69984e-10	-0.82845	0.000207943	-1.69984e-10	-0.815572
17064866	chr19:17064866:G:A	1.01081e-07	-1.23733	-0.189085	3.7722e-05	-1.75731	-0.5096	5.1244e-05	-1.74608	-0.470164
17065324	chr19:17065324:G:A	1.88453e-07	-0.803487	-3.3072e-10	0.000128916	-1.038	-3.3072e-10	0.000163425	-1.05648	-3.3072e-10
17065947	chr19:17065947:C:G	2.71032e-08	-1.50598	-1.23671	2.84856e-05	-1.32213	-1.22563	4.21297e-05	-1.21249	-1.19959
17066091	chr19:17066091:G:A	1.21988e-07	-1.69984e-10	-1.23841	0.000106699	-1.69984e-10	-1.22714	0.00013837	-1.69984e-10	-1.2229
17067013	chr19:17067013:T:C	1.11713e-07	-1.69984e-10	-1.3264	9.65925e-05	-1.69984e-10	-1.32666	0.000124722	-1.69984e-10	-1.32675
17067309	chr19:17067309:A:C	2.71345e-08	-1.42025	-1.32128	2.07119e-05	-1.54573	-1.32072	2.49216e-05	-1.6114	-1.3257
17067606	chr19:17067606:C:A	1.12426e-07	-1.69984e-10	-1.32004	9.74901e-05	-1.69984e-10	-1.31741	0.000126116	-1.69984e-10	-1.31563
17068145	chr19:17068145:G:A	7.51078e-07	0.869492	-0.29032	0.000858549	1.04343	-0.185347	0.00106287	1.0311	-0.215216
17068810	chr19:17068810:T:G	2.2399e-07	-1.69984e-10	-0.630733	0.000201382	-1.69984e-10	-0.591954	0.000265382	-1.69984e-10	-0.571666
17068815	chr19:17068815:G:C	1.1525e-07	-1.69984e-10	-1.29523	9.97597e-05	-1.69984e-10	-1.29439	0.000128546	-1.69984e-10	-1.29655
17068931	chr19:17068931:A:C	1.51216e-07	-1.69984e-10	-1.02363	0.000133722	-1.69984e-10	-1.00139	0.000173907	-1.69984e-10	-0.994316
17068966	chr19:17068966:C:T	1.28685e-07	-1.69984e-10	-1.18497	0.000112541	-1.69984e-10	-1.17384	0.00014658	-1.69984e-10	-1.16527
17068974	chr19:17068974:C:T	5.96755e-07	-1.69984e-10	0.349169	0.000529246	-1.69984e-10	0.374295	0.000668959	-1.69984e-10	0.352885
17068979	chr19:17068979:G:A	2.59749e-07	-1.72881	1.24619	0.000276211	-1.7241	1.4481	0.000350894	-1.68958	1.39723
17069216	chr19:17069216:A:T	1.1572e-07	-1.69984e-10	-1.29116	9.88287e-05	-1.69984e-10	-1.30377	0.000126937	-1.69984e-10	-1.30914
17069223	chr19:17069223:C:T	6.80639e-08	-1.36203	-0.459858	3.26696e-05	-1.77035	-0.640362	4.41769e-05	-1.76649	-0.598144
17069337	chr19:17069337:A:G	1.11713e-07	-1.69984e-10	-1.32641	9.66374e-05	-1.69984e-10	-1.32619	0.000124801	-1.69984e-10	-1.32612
17069548	chr19:17069548:C:A	2.60063e-08	-1.4603	-1.3237	2.75034e-05	-1.25744	-1.3254	3.9837e-05	-1.14123	-1.32681
17069606	chr19:17069606:GCCCAACCCCAGGTC:G	2.50824e-08	-1.54058	-1.27959	1.96313e-05	-1.64116	-1.27888	2.3824e-05	-1.68619	-1.29595
17069715	chr19:17069715:G:C	1.25581e-07	-1.69984e-10	-1.20938	0.000109737	-1.69984e-10	-1.19908	0.000142832	-1.69984e-10	-1.19117
17069925	chr19:17069925:A:C	1.4574e-07	-1.69984e-10	-1.06051	0.000123864	-1.69984e-10	-1.07797	0.000159236	-1.69984e-10	-1.08245
17069929	chr19:17069929:T:C	1.38369e-07	-1.69984e-10	-1.11242	0.000121308	-1.69984e-10	-1.09882	0.0001583	-1.69984e-10	-1.08835
17069976	chr19:17069976:C:A	2.71671e-06	1.86484	-3.3072e-10	0.00487363	2.59444	-3.3072e-10	0.0072667	2.73822	-3.3072e-10
17070058	chr19:17070058:A:C	9.06303e-08	-0.695659	-0.839889	3.86404e-05	-1.44047	-0.802387	4.9839e-05	-1.43013	-0.813914
17070073	chr19:17070073:C:A	1.17226e-07	-1.69984e-10	-1.27824	0.000101397	-1.69984e-10	-1.27811	0.000130551	-1.69984e-10	-1.28107
17070158	chr19:17070158:TCTC:T	1.32972e-07	-1.69984e-10	-1.1522	0.000114453	-1.69984e-10	-1.15699	0.000146663	-1.69984e-10	-1.1647
17070515	chr19:17070515:C:T	4.68974e-07	1.43407	-1.32585	0.00026372	1.0022	-1.32447	0.000342534	1.00472	-1.32118
17070800	chr19:17070800:T:G	9.90161e-08	-1.44705	-3.3072e-10	9.43205e-05	-1.35046	-3.3072e-10	0.000123499	-1.3366	-3.3072e-10
17071207	chr19:17071207:T:C	2.17562e-08	-1.7706	-1.19184	2.11667e-05	-1.76541	-1.07932	2.73473e-05	-1.74739	-1.09683
17071433	chr19:17071433:T:C	1.11844e-07	-1.69984e-10	-1.32523	9.66335e-05	-1.69984e-10	-1.32623	0.000124727	-1.69984e-10	-1.32671
17071549	chr19:17071549:G:C	1.49912e-07	-1.69984e-10	-1.03229	0.000130519	-1.69984e-10	-1.02564	0.000170041	-1.69984e-10	-1.0168
17071575	chr19:17071575:C:T	2.07556e-07	-1.69984e-10	-0.706938	0.000175316	-1.69984e-10	-0.730566	0.000223551	-1.69984e-10	-0.743196
17071827	chr19:17071827:T:C	7.16147e-08	-1.77104	-3.3072e-10	6.28632e-05	-1.7562	-3.3072e-10	8.15212e-05	-1.75197	-3.3072e-10
17071878	chr19:17071878:T:C	9.94675e-07	1.82827	-0.968193	0.0109552	4.30876	-0.904355	0.00110376	1.95072	-1.09708
17072007	chr19:17072007:T:C	1.4497e-07	-1.69984e-10	-1.06581	0.000127996	-1.69984e-10	-1.04516	0.000167229	-1.69984e-10	-1.03347
17072129	chr19:17072129:T:C	4.0554e-08	-1.15181	-1.18789	2.74048e-05	-1.45323	-1.13321	3.18638e-05	-1.54354	-1.14782
17072375	chr19:17072375:G:A	3.56405e-08	-1.53165	-0.937206	3.76452e-05	-1.36162	-0.90733	5.64311e-05	-1.26137	-0.858443
17072381	chr19:17072381:C:G	1.35492e-06	2.16777	-0.998611	0.0162917	4.73962	-0.938372	0.00150546	2.28838	-1.12436
17072652	chr19:17072652:T:G	1.20977e-07	-1.69984e-10	-1.24674	0.000104634	-1.69984e-10	-1.24669	0.000134741	-1.69984e-10	-1.24948
17072800	chr19:17072800:C:T	8.69955e-07	1.60556	-0.879453	0.00885239	4.00267	-0.81139	0.000930434	1.71335	-1.03054
17073015	chr19:17073015:C:T	1.11686e-07	-1.69984e-10	-1.32665	9.67497e-05	-1.69984e-10	-1.32503	0.000125033	-1.69984e-10	-1.32426
17073108	chr19:17073108:A:G	1.93897e-07	-1.69984e-10	-0.775007	0.000172555	-1.69984e-10	-0.746443	0.00022615	-1.69984e-10	-0.731637
17073227	chr19:17073227:T:C	1.55363e-07	-1.69984e-10	-0.996569	0.000135309	-1.69984e-10	-0.989598	0.000176366	-1.69984e-10	-0.980275
17073910	chr19:17073910:G:A	1.13005e-06	1.94379	-0.956112	0.0128913	4.45775	-0.890605	0.00125328	2.0677	-1.08702
17073915	chr19:17073915:C:T	2.81699e-08	-1.42206	-1.28202	1.97362e-05	-1.65477	-1.25994	2.37546e-05	-1.70006	-1.285
17073994	chr19:17073994:C:T	1.51057e-07	-1.69984e-10	-1.02468	0.000133551	-1.69984e-10	-1.00267	0.000174659	-1.69984e-10	-0.990002
17074222	chr19:17074222:T:C	1.0937e-06	1.90965	-0.954665	0.0123776	4.41552	-0.889032	0.00121363	2.03439	-1.08585
17074673	chr19:17074673:C:G	1.4884e-07	-1.69984e-10	-1.03947	0.00013149	-1.69984e-10	-1.01822	0.000171908	-1.69984e-10	-1.00588
17074710	chr19:17074710:T:C	1.11763e-07	-1.69984e-10	-1.32596	9.68134e-05	-1.69984e-10	-1.32437	0.000125022	-1.69984e-10	-1.32435
17074764	chr19:17074764:TCA:T	1.28045e-07	-1.69984e-10	-1.18995	0.000111948	-1.69984e-10	-1.17912	0.000145753	-1.69984e-10	-1.17092
17074778	chr19:17074778:G:C	1.1168e-07	-1.69984e-10	-1.3267	9.66578e-05	-1.69984e-10	-1.32598	0.000124885	-1.69984e-10	-1.32545
17074913	chr19:17074913:G:C	1.48456e-07	-1.69984e-10	-1.04205	0.000131109	-1.69984e-10	-1.02113	0.00017144	-1.69984e-10	-1.0086
17075094	chr19:17075094:T:C	1.4913e-07	-1.69984e-10	-1.03752	0.000131767	-1.69984e-10	-1.01613	0.000172276	-1.69984e-10	-1.00374
17075317	chr19:17075317:A:C	4.27817e-08	-1.0079	-1.27833	3.02378e-05	-1.21449	-1.27357	3.60189e-05	-1.32176	-1.24704
17075560	chr19:17075560:G:A	1.28496e-07	-1.69984e-10	-1.18644	0.000112671	-1.69984e-10	-1.17268	0.000146737	-1.69984e-10	-1.16419
17075999	chr19:17075999:C:A	2.14327e-07	-1.69984e-10	-0.674832	0.00017484	-1.69984e-10	-0.733285	0.000220968	-1.69984e-10	-0.75482
17076018	chr19:17076018:G:A	1.49324e-07	-1.69984e-10	-1.03622	0.000129568	-1.69984e-10	-1.03295	0.000168689	-1.69984e-10	-1.02478
17076130	chr19:17076130:G:C	7.63855e-07	1.59828	-1.00224	0.00776844	4.00558	-0.944909	0.00086542	1.7254	-1.11502
17076383	chr19:17076383:G:A	1.58417e-07	-1.69984e-10	-0.977106	0.000131222	-1.69984e-10	-1.02027	0.000166862	-1.69984e-10	-1.03567
17076452	chr19:17076452:C:T	1.26606e-07	-1.69984e-10	-1.20126	0.000108907	-1.69984e-10	-1.20666	0.00013991	-1.69984e-10	-1.21184
17076522	chr19:17076522:G:A	1.52636e-07	-1.69984e-10	-1.01428	0.000135738	-1.69984e-10	-0.986432	0.00017714	-1.69984e-10	-0.975899
17076708	chr19:17076708:T:G	3.62166e-07	0.839802	-0.990037	0.000362028	0.955316	-0.960752	0.00045195	0.943168	-0.982433
17077514	chr19:17077514:G:A	3.16602e-08	-1.71749	-0.869781	2.91915e-05	-1.75775	-0.765533	3.63157e-05	-1.76947	-0.791118
17077725	chr19:17077725:C:A	2.35434e-07	-1.69984e-10	-0.580905	0.000200097	-1.69984e-10	-0.598354	0.000257101	-1.69984e-10	-0.603369
17077728	chr19:17077728:A:G	1.14583e-07	-1.69984e-10	-1.30104	9.86808e-05	-1.69984e-10	-1.30527	0.000127332	-1.69984e-10	-1.30604
17078312	chr19:17078312:T:C	1.70889e-07	-1.69984e-10	-0.901323	0.000151736	-1.69984e-10	-0.875017	0.000198924	-1.69984e-10	-0.859913
17078658	chr19:17078658:A:G	4.18291e-07	0.686673	-0.692832	0.000426679	0.802539	-0.643665	0.000530081	0.790295	-0.670101
17078976	chr19:17078976:G:A	2.21022e-08	-1.65322	-1.29344	2.28618e-05	-1.4942	-1.27349	3.30702e-05	-1.40404	-1.25017
17079584	chr19:17079584:G:A	1.20754e-07	-1.69984e-10	-1.24858	0.000103598	-1.69984e-10	-1.25664	0.000132773	-1.69984e-10	-1.2642
17080105	chr19:17080105:G:T	1.20971e-07	-1.69984e-10	-1.24679	0.000103776	-1.69984e-10	-1.25493	0.000132988	-1.69984e-10	-1.26258
17080702	chr19:17080702:T:C	4.13639e-08	-1.23374	-1.08619	3.44708e-05	-1.27963	-1.07742	4.24072e-05	-1.3191	-1.08642
17080819	chr19:17080819:T:C	1.64873e-07	-1.69984e-10	-0.937161	0.000146249	-1.69984e-10	-0.911849	0.000191605	-1.69984e-10	-0.897402
17080932	chr19:17080932:T:C	1.33521e-07	-1.69984e-10	-1.14808	0.000117303	-1.69984e-10	-1.1324	0.000152933	-1.69984e-10	-1.12284
17081005	chr19:17081005:A:G	1.99226e-07	-1.69984e-10	-0.747897	0.000170695	-1.69984e-10	-0.757277	0.000218426	-1.69984e-10	-0.76639
17081256	chr19:17081256:G:C	2.07851e-07	-0.600839	-0.104678	8.33477e-05	-1.42601	-0.0481313	0.000106869	-1.41246	-0.0687708
17081757	chr19:17081757:C:T	1.06738e-07	-1.00408	-0.367879	6.72812e-05	-1.24682	-0.441462	6.77668e-05	-1.36785	-0.56891
17082605	chr19:17082605:T:C	1.98154e-07	-0.633575	-0.119716	8.05759e-05	-1.44441	-0.0635464	0.000103288	-1.43126	-0.0840533
17082708	chr19:17082708:A:G	1.54075e-07	-0.524238	-0.480657	8.73177e-05	-0.873056	-0.554548	8.42538e-05	-1.03905	-0.679956
17082741	chr19:17082741:A:G	8.91883e-08	-0.662678	-0.888909	5.15539e-05	-0.999224	-0.955306	5.19628e-05	-1.15217	-1.05014
17082825	chr19:17082825:C:G	7.16979e-08	-1.76988	-3.3072e-10	6.3544e-05	-1.74543	-3.3072e-10	8.22478e-05	-1.7431	-3.3072e-10
17083310	chr19:17083310:G:A	1.36899e-07	-1.69984e-10	-1.12309	0.000120398	-1.69984e-10	-1.10636	0.000157065	-1.69984e-10	-1.09618
17083458	chr19:17083458:C:T	1.11713e-07	-1.69984e-10	-1.3264	9.66065e-05	-1.69984e-10	-1.32651	0.000124726	-1.69984e-10	-1.32672
17083524	chr19:17083524:A:G	1.11759e-07	-1.69984e-10	-1.32599	9.67179e-05	-1.69984e-10	-1.32536	0.000124965	-1.69984e-10	-1.3248
17083727	chr19:17083727:G:A	1.60257e-07	-1.77106	0.8055	0.000177392	-1.76072	1.04192	0.000222363	-1.74036	0.991836
17083800	chr19:17083800:G:A	2.88984e-07	-0.375966	-3.3072e-10	0.000166473	-0.782322	-3.3072e-10	0.000207946	-0.815558	-3.3072e-10
17083984	chr19:17083984:G:T	1.13272e-06	1.6447	-0.654662	0.0171041	4.1687	-0.318781	0.00167795	1.96551	-0.693017
17084023	chr19:17084023:TGGTTAATAACCCTTTG:T	4.93877e-06	0.129833	2.3327	0.00209771	-0.596868	2.34831	0.00109517	-0.969079	1.8149
17084245	chr19:17084245:G:A	1.29305e-06	1.8381	-0.715677	0.0227832	4.43481	-0.29819	0.00202487	2.17749	-0.717063
17084743	chr19:17084743:C:T	1.22666e-07	-1.69984e-10	-1.23287	0.000105151	-1.69984e-10	-1.24176	0.000134656	-1.69984e-10	-1.25011
17085039	chr19:17085039:G:A	1.32946e-06	1.79722	-0.647023	0.0210934	4.36902	-0.309455	0.00198251	2.1249	-0.685621
17085187	chr19:17085187:A:G	1.62584e-07	-0.538482	-0.412657	9.23273e-05	-0.885026	-0.486793	8.87496e-05	-1.04981	-0.61721
17085189	chr19:17085189:T:C	1.11885e-07	-1.69984e-10	-1.32487	9.71849e-05	-1.69984e-10	-1.32054	0.000125723	-1.69984e-10	-1.31875
17085208	chr19:17085208:C:G	1.21908e-07	-1.69984e-10	-1.23907	0.000104536	-1.69984e-10	-1.24763	0.000133909	-1.69984e-10	-1.25568
17085215	chr19:17085215:C:T	3.1683e-07	0.397224	-0.681196	0.000320399	0.503468	-0.63106	0.000398367	0.492368	-0.65783
17085313	chr19:17085313:C:T	1.30827e-07	0.103692	-1.27215	7.14535e-05	-0.361924	-1.26619	8.86821e-05	-0.399113	-1.26867
17085566	chr19:17085566:G:A	2.10531e-08	-1.67489	-1.3204	2.12186e-05	-1.53127	-1.31101	3.02072e-05	-1.447	-1.29776
17086092	chr19:17086092:A:C	4.2441e-07	-1.69984e-10	0.00836334	0.000381803	-1.69984e-10	0.0477465	0.000501275	-1.69984e-10	0.0643186
17086202	chr19:17086202:A:G	2.07974e-08	-1.6868	-1.32072	2.07944e-05	-1.55062	-1.31185	2.95018e-05	-1.46951	-1.29888
17086442	chr19:17086442:A:G	1.21884e-07	-1.69984e-10	-1.23927	0.000104517	-1.69984e-10	-1.24781	0.000133886	-1.69984e-10	-1.25585
17086549	chr19:17086549:A:G	7.1619e-08	-1.77098	-3.3072e-10	6.19879e-05	-1.77022	-3.3072e-10	8.01897e-05	-1.76844	-3.3072e-10
17087303	chr19:17087303:G:C	1.23184e-07	-1.69984e-10	-1.22866	0.000105661	-1.69984e-10	-1.23692	0.000135122	-1.69984e-10	-1.24666
17087385	chr19:17087385:A:G	3.34604e-07	0.371993	-0.601382	0.000347402	0.478825	-0.525501	0.000433011	0.467978	-0.550051
17087477	chr19:17087477:A:G	1.55079e-07	-0.617605	-0.380795	8.90766e-05	-0.951522	-0.45614	8.59185e-05	-1.1098	-0.589639
17088504	chr19:17088504:T:C	1.77032e-07	-0.895795	0.0297868	0.000276849	-0.551984	0.278299	0.000395385	-0.41968	0.246704
17088756	chr19:17088756:T:C	1.12714e-07	-1.69984e-10	-1.31748	9.75107e-05	-1.69984e-10	-1.3172	0.000125737	-1.69984e-10	-1.31864
17088941	chr19:17088941:G:A	4.04672e-08	-1.24203	-1.09982	3.36883e-05	-1.28808	-1.09192	4.14901e-05	-1.3272	-1.10018
17089104	chr19:17089104:C:T	4.17651e-08	-1.22406	-1.08621	3.47556e-05	-1.27083	-1.07799	4.27652e-05	-1.31065	-1.08646
17090095	chr19:17090095:T:C	2.48745e-07	0.156046	-0.681956	0.000260564	0.274621	-0.608931	0.000322929	0.260085	-0.635488
17090880	chr19:17090880:C:T	4.05661e-08	-1.19214	-1.14726	3.36333e-05	-1.24142	-1.14023	4.13811e-05	-1.28244	-1.14758
17091165	chr19:17091165:G:A	3.05508e-07	-1.69984e-10	-0.32036	0.000267239	-1.69984e-10	-0.309016	0.000339848	-1.69984e-10	-0.32434
17091326	chr19:17091326:G:A	6.81e-08	-0.923424	-0.897936	3.94484e-05	-1.25592	-0.966243	4.21538e-05	-1.35542	-1.05609
17091382	chr19:17091382:C:T	1.3166e-07	-1.69984e-10	-1.16211	0.00011262	-1.69984e-10	-1.17314	0.000143764	-1.69984e-10	-1.18466
17091472	chr19:17091472:C:T	3.58699e-08	-1.19191	-1.27053	2.97825e-05	-1.23952	-1.26371	3.67691e-05	-1.28047	-1.26771
17091800	chr19:17091800:C:T	1.51882e-07	-1.69984e-10	-1.01924	0.000130761	-1.69984e-10	-1.02379	0.000167942	-1.69984e-10	-1.02922
17091870	chr19:17091870:C:T	4.39648e-07	0.0436366	-3.3072e-10	0.000192258	-0.638321	-3.3072e-10	0.000235092	-0.692861	-3.3072e-10
17091936	chr19:17091936:A:T	1.01973e-06	-0.566014	1.45097	0.000457777	-1.2261	1.45532	0.000301954	-1.45009	1.00752
17092125	chr19:17092125:G:A	1.74418e-07	-0.880883	-3.3072e-10	0.000121784	-1.09491	-3.3072e-10	0.000158084	-1.08971	-3.3072e-10
17092958	chr19:17092958:CAT:C	1.55028e-07	-0.843679	-0.155051	6.98805e-05	-1.54997	-0.100405	8.94821e-05	-1.53907	-0.119727
17093103	chr19:17093103:G:A	1.22203e-07	-1.69984e-10	-1.23665	0.000104779	-1.69984e-10	-1.24531	0.000134204	-1.69984e-10	-1.25347
17093484	chr19:17093484:G:A	1.23779e-07	-1.69984e-10	-1.22384	0.00010615	-1.69984e-10	-1.2323	0.000135713	-1.69984e-10	-1.24229
17093517	chr19:17093517:A:G	2.00025e-07	-0.837033	0.0931392	0.000316416	-0.486964	0.346866	0.000452774	-0.352009	0.314565
17094431	chr19:17094431:C:T	3.31123e-07	-1.61155	1.37171	0.000136007	-1.71682	0.73237	0.000184116	-1.7333	0.796028
17094658	chr19:17094658:T:C	2.84112e-07	-1.59232	1.19935	0.000118247	-1.72636	0.601979	0.000159838	-1.74121	0.66253
17094886	chr19:17094886:T:C	1.21918e-07	-1.23899	-3.3072e-10	8.74481e-05	-1.42611	-3.3072e-10	0.000113592	-1.42022	-3.3072e-10
17095283	chr19:17095283:A:G	2.78371e-07	-1.69984e-10	-0.413381	0.000249572	-1.69984e-10	-0.37741	0.000328505	-1.69984e-10	-0.358286
17095655	chr19:17095655:A:G	2.68646e-08	-1.58553	-1.166	3.1985e-05	-1.27166	-1.16023	3.8057e-05	-1.40423	-1.10952
17095746	chr19:17095746:A:G	1.13801e-07	-1.69984e-10	-1.30788	9.86898e-05	-1.69984e-10	-1.30518	0.000127701	-1.69984e-10	-1.30314
17096201	chr19:17096201:G:T	5.36659e-08	-1.77108	-0.288483	5.5246e-05	-1.76253	-0.122828	7.01745e-05	-1.74357	-0.158287
17096270	chr19:17096270:G:A	3.25445e-07	0.313832	-0.570976	0.000339859	0.42509	-0.493718	0.000423428	0.414658	-0.519111
17096346	chr19:17096346:T:G	3.0267e-08	-1.38706	-1.24522	3.97657e-05	-1.0378	-1.17635	5.63131e-05	-0.953311	-1.1686
17096885	chr19:17096885:T:C	2.47529e-07	-0.530809	-3.3072e-10	0.000189816	-0.6511	-3.3072e-10	0.000242795	-0.660619	-3.3072e-10
17096980	chr19:17096980:ACGCCCGGC:A	2.26965e-07	-1.70677	1.08923	0.000118319	-1.62633	0.502554	0.000157618	-1.65426	0.561601
17096992	chr19:17096992:T:G	2.96797e-07	-1.66281	1.31352	0.000136011	-1.67583	0.691411	0.000182796	-1.69828	0.753815
17097006	chr19:17097006:A:G	1.20142e-07	0.0167337	-1.27039	0.000584298	1.6654	-1.19215	0.000137889	0.0646667	-1.29105
17097041	chr19:17097041:G:A	2.98748e-08	-1.41438	-1.23094	3.90242e-05	-1.07571	-1.15726	5.5168e-05	-0.993409	-1.14904
17097448	chr19:17097448:A:G	1.2162e-07	-1.69984e-10	-1.24143	0.000104301	-1.69984e-10	-1.24987	0.000133624	-1.69984e-10	-1.25781
17097560	chr19:17097560:A:G	1.2291e-07	-1.69984e-10	-1.23088	0.000105355	-1.69984e-10	-1.23982	0.000134905	-1.69984e-10	-1.24826
17097635	chr19:17097635:G:A	3.73763e-07	-1.51044	1.39173	0.000162365	-1.75814	0.950832	0.000223971	-1.7654	1.02408
17097804	chr19:17097804:C:G	7.03714e-06	2.81662	-3.3072e-10	0.00563647	2.73986	-3.3072e-10	0.00876694	2.92591	-3.3072e-10
17098215	chr19:17098215:C:T	1.39356e-07	-1.69984e-10	-1.1053	0.000122751	-1.69984e-10	-1.087	0.000160192	-1.69984e-10	-1.07646
17098335	chr19:17098335:G:A	6.6772e-07	1.2434	-0.781863	0.000443378	0.934082	-0.736817	0.000584594	0.962288	-0.744206
17098488	chr19:17098488:C:T	1.38284e-07	-1.69984e-10	-1.11303	0.000121771	-1.69984e-10	-1.09502	0.000158886	-1.69984e-10	-1.08465
17098634	chr19:17098634:T:C	1.97649e-07	-0.675694	-0.0801525	8.1889e-05	-1.46653	-0.0252638	0.000105202	-1.45387	-0.0430758
17098650	chr19:17098650:C:T	1.24455e-07	-1.69984e-10	-1.21839	0.000106616	-1.69984e-10	-1.22792	0.000136441	-1.69984e-10	-1.23695
17099045	chr19:17099045:A:G	5.14961e-08	-1.77089	-0.329939	5.29658e-05	-1.75867	-0.16884	6.75171e-05	-1.737	-0.203457
17099048	chr19:17099048:G:T	3.12083e-08	-1.36188	-1.23977	4.14895e-05	-1.00252	-1.16919	5.88819e-05	-0.916101	-1.1612
17099082	chr19:17099082:C:CT	1.38625e-07	-1.69984e-10	-1.11056	0.000122097	-1.69984e-10	-1.09234	0.000159316	-1.69984e-10	-1.08195
17099104	chr19:17099104:G:A	1.97475e-08	-1.7329	-1.32641	2.02167e-05	-1.57817	-1.31248	2.77471e-05	-1.52058	-1.30913
17099231	chr19:17099231:G:A	3.03328e-07	-1.58031	1.25279	0.000123874	-1.72839	0.650495	0.000168128	-1.74312	0.715009
17099338	chr19:17099338:A:G	2.88135e-07	-1.69984e-10	-0.378907	0.000258505	-1.69984e-10	-0.342244	0.000340386	-1.69984e-10	-0.322758
17099669	chr19:17099669:T:C	1.37482e-07	-1.69984e-10	-1.11884	0.000121041	-1.69984e-10	-1.10103	0.000157913	-1.69984e-10	-1.09079
17100137	chr19:17100137:C:T	1.37715e-07	-1.69984e-10	-1.11715	0.000121208	-1.69984e-10	-1.09965	0.000158142	-1.69984e-10	-1.08935
17100246	chr19:17100246:C:G	1.52507e-07	-1.69984e-10	-1.01513	0.000134806	-1.69984e-10	-0.993319	0.000176309	-1.69984e-10	-0.980601
17100494	chr19:17100494:A:G	1.44434e-07	-1.69984e-10	-1.06951	0.000127284	-1.69984e-10	-1.05074	0.000166252	-1.69984e-10	-1.03933
17100707	chr19:17100707:T:G	1.36734e-07	-1.69984e-10	-1.1243	0.00012035	-1.69984e-10	-1.10675	0.000156991	-1.69984e-10	-1.09665
17100756	chr19:17100756:T:A	3.02892e-08	-1.53407	-1.09747	3.71878e-05	-1.19054	-1.09064	4.41519e-05	-1.33446	-1.03074
17100758	chr19:17100758:T:C	2.14202e-08	-1.74553	-1.23247	2.33164e-05	-1.59551	-1.15249	3.23154e-05	-1.54019	-1.13711
17100860	chr19:17100860:T:C	6.61136e-07	1.60294	-1.15132	0.000676096	1.80597	-1.1868	0.00103802	1.97042	-1.17819
17100957	chr19:17100957:C:T	1.37547e-07	-1.69984e-10	-1.11837	0.000121101	-1.69984e-10	-1.10053	0.000157996	-1.69984e-10	-1.09027
17101291	chr19:17101291:T:C	2.97025e-08	-1.54626	-1.10485	3.61879e-05	-1.21008	-1.09835	4.30381e-05	-1.35142	-1.03933
17101372	chr19:17101372:G:T	2.74641e-08	-1.50243	-1.22702	3.50551e-05	-1.18799	-1.15224	4.93018e-05	-1.11116	-1.14372
17101600	chr19:17101600:C:T	2.95263e-08	-1.45288	-1.20418	3.88477e-05	-1.11638	-1.12113	5.49088e-05	-1.0353	-1.11187
17101884	chr19:17101884:G:A	1.30633e-07	-1.69984e-10	-1.16994	0.000112338	-1.69984e-10	-1.17565	0.000144024	-1.69984e-10	-1.18286
17102179	chr19:17102179:C:T	1.58594e-07	-0.975986	-3.3072e-10	6.46608e-05	-1.728	-3.3072e-10	8.30164e-05	-1.7338	-3.3072e-10
17102182	chr19:17102182:C:T	3.80657e-07	-1.48164	1.3812	0.000134527	-1.75865	0.763249	0.000183713	-1.76566	0.826204
17102377	chr19:17102377:C:T	1.11691e-07	-1.69984e-10	-1.3266	9.66505e-05	-1.69984e-10	-1.32606	0.000124899	-1.69984e-10	-1.32533
17102726	chr19:17102726:T:C	4.10403e-08	-1.73444	-0.593343	4.17785e-05	-1.58255	-0.582222	5.73771e-05	-1.62769	-0.475497
17103241	chr19:17103241:T:G	4.41833e-07	-1.25305	1.30165	0.000127124	-1.74499	0.692997	0.000169523	-1.7505	0.730648
17103263	chr19:17103263:C:T	2.42551e-08	-1.68198	-1.17172	2.52887e-05	-1.51989	-1.14691	3.58889e-05	-1.4578	-1.11461
17103898	chr19:17103898:A:G	8.48417e-08	-1.60155	-3.3072e-10	7.45864e-05	-1.5852	-3.3072e-10	9.57555e-05	-1.59104	-3.3072e-10
17104392	chr19:17104392:G:A	2.92374e-08	-1.45161	-1.21528	3.84945e-05	-1.11108	-1.13556	5.43526e-05	-1.03072	-1.12662
17104571	chr19:17104571:G:A	6.27919e-07	-1.24384	1.64392	0.000179002	-1.74292	1.03316	0.000239461	-1.74867	1.07422
17104615	chr19:17104615:G:A	1.11744e-07	-1.69984e-10	-1.32613	9.69318e-05	-1.69984e-10	-1.32315	0.000125329	-1.69984e-10	-1.3219
17104662	chr19:17104662:A:G	3.01253e-07	-1.69984e-10	-0.334385	0.000270481	-1.69984e-10	-0.296954	0.000356307	-1.69984e-10	-0.277045
17104793	chr19:17104793:G:A	2.25417e-07	-0.624385	-3.3072e-10	0.000153198	-0.865423	-3.3072e-10	0.000199602	-0.85651	-3.3072e-10
17104838	chr19:17104838:G:T	7.01202e-07	-1.23873	1.74919	0.000196777	-1.74173	1.12665	0.000263406	-1.74761	1.16846
17104955	chr19:17104955:T:C	1.13598e-07	-1.69984e-10	-1.30967	9.86712e-05	-1.69984e-10	-1.30536	0.000127745	-1.69984e-10	-1.3028
17104995	chr19:17104995:G:A	1.67488e-06	-1.69984e-10	1.38116	0.00310315	-1.69984e-10	2.14301	0.0023306	-1.69984e-10	1.60104
17105380	chr19:17105380:C:G	1.53096e-07	-1.69984e-10	-1.01127	0.000135368	-1.69984e-10	-0.989162	0.000177024	-1.69984e-10	-0.976549
17105486	chr19:17105486:C:A	3.22761e-08	-1.24683	-1.32118	5.36712e-05	-0.598121	-1.31616	3.31006e-05	-1.32735	-1.32593
17105665	chr19:17105665:T:C	5.50559e-08	-1.77076	-0.263231	5.65738e-05	-1.76517	-0.0964439	7.1697e-05	-1.74847	-0.131917
17105683	chr19:17105683:C:T	1.43836e-07	-1.69984e-10	-1.07366	0.000126998	-1.69984e-10	-1.05299	0.000165854	-1.69984e-10	-1.04173
17105819	chr19:17105819:A:G	1.44028e-07	-1.69984e-10	-1.07233	0.000126991	-1.69984e-10	-1.05304	0.000165836	-1.69984e-10	-1.04184
17106055	chr19:17106055:T:C	1.65864e-07	-1.69984e-10	-0.931171	0.00014714	-1.69984e-10	-0.905771	0.000192746	-1.69984e-10	-0.891464
17106204	chr19:17106204:C:T	1.52127e-07	-1.69984e-10	-1.01762	0.000134463	-1.69984e-10	-0.99587	0.00017581	-1.69984e-10	-0.983434
17106341	chr19:17106341:A:G	1.40721e-07	-1.69984e-10	-1.09556	0.000124002	-1.69984e-10	-1.07686	0.000161859	-1.69984e-10	-1.06611
17106397	chr19:17106397:T:C	4.55463e-07	-1.21465	1.29363	0.000131562	-1.73564	0.717962	0.00017533	-1.74215	0.755987
17106632	chr19:17106632:C:G	1.26887e-07	-1.69984e-10	-1.19904	0.000108585	-1.69984e-10	-1.20962	0.000138932	-1.69984e-10	-1.21885
17106918	chr19:17106918:C:G	1.39856e-07	-1.69984e-10	-1.10172	0.000123208	-1.69984e-10	-1.08328	0.000160799	-1.69984e-10	-1.07268
17106950	chr19:17106950:G:C	6.21816e-08	-1.70532	-0.20696	6.84969e-05	-1.55867	-0.111698	9.29733e-05	-1.60583	-0.0146913
17106967	chr19:17106967:G:T	1.39856e-07	-1.69984e-10	-1.10172	0.000123208	-1.69984e-10	-1.08328	0.000160799	-1.69984e-10	-1.07268
17107614	chr19:17107614:T:C	1.11694e-07	-1.69984e-10	-1.32657	9.66554e-05	-1.69984e-10	-1.32601	0.000124907	-1.69984e-10	-1.32526
17107741	chr19:17107741:A:G	1.17282e-07	-1.76513	0.487378	0.000125014	-1.7707	0.701963	0.000155525	-1.76235	0.656323
17107791	chr19:17107791:G:A	4.69215e-08	-1.19677	-0.997092	3.8932e-05	-1.24431	-0.991028	4.78345e-05	-1.28518	-0.999907
17108071	chr19:17108071:C:T	1.24966e-07	-1.69984e-10	-1.21429	0.000107127	-1.69984e-10	-1.22314	0.000136912	-1.69984e-10	-1.23349
17108160	chr19:17108160:C:A	8.04389e-08	-1.30725	-0.347586	3.30422e-05	-1.75505	-0.644325	4.33334e-05	-1.75926	-0.624652
17108165	chr19:17108165:G:A	8.29508e-08	-1.62409	-3.3072e-10	0.000206306	-0.567799	-3.3072e-10	0.00025381	-0.61625	-3.3072e-10
17108295	chr19:17108295:G:A	5.11149e-08	-1.04761	-1.06065	8.2166e-05	-0.573917	-0.914499	0.000115892	-0.481641	-0.918536
17108584	chr19:17108584:A:AG	2.9317e-08	-1.33986	-1.32431	2.3991e-05	-1.39431	-1.32517	2.99258e-05	-1.42805	-1.32606
17108653	chr19:17108653:A:G	3.54444e-07	0.360749	-0.532537	0.000368976	0.469218	-0.455645	0.000459733	0.458985	-0.481175
17108874	chr19:17108874:C:T	7.2968e-08	-1.75232	-3.3072e-10	6.27869e-05	-1.75741	-3.3072e-10	8.07014e-05	-1.76208	-3.3072e-10
17109016	chr19:17109016:A:G	3.32206e-07	0.336353	-0.572933	0.000345638	0.445612	-0.497377	0.000431011	0.43556	-0.522263
17109063	chr19:17109063:T:C	4.29258e-07	0.0197213	-3.3072e-10	0.000187992	-0.660759	-3.3072e-10	0.000229982	-0.714836	-3.3072e-10
17109456	chr19:17109456:C:T	1.13224e-07	-1.69984e-10	-1.31297	9.81515e-05	-1.69984e-10	-1.31065	0.00012697	-1.69984e-10	-1.30888
17109531	chr19:17109531:G:A	3.49646e-07	-1.503	1.31758	0.000127549	-1.75387	0.705207	0.000173772	-1.76236	0.767268
17109910	chr19:17109910:G:A	3.63877e-07	-1.49943	1.35391	0.000131528	-1.75468	0.736746	0.000179304	-1.76295	0.799199
17109922	chr19:17109922:A:G	4.1712e-07	-0.00896283	-3.3072e-10	0.000184033	-0.682041	-3.3072e-10	0.000225253	-0.735612	-3.3072e-10
17109930	chr19:17109930:A:T	2.26482e-07	-0.671777	0.0521069	9.32083e-05	-1.4664	0.104077	0.000119744	-1.45362	0.0861427
17109936	chr19:17109936:C:T	4.63207e-08	-1.21684	-0.989906	3.83932e-05	-1.26552	-0.983755	4.72048e-05	-1.30563	-0.992713
17110278	chr19:17110278:C:T	1.25732e-07	-1.69984e-10	-1.20819	0.000107692	-1.69984e-10	-1.21789	0.000137751	-1.69984e-10	-1.22739
17110379	chr19:17110379:A:G	4.69083e-08	-1.22433	-0.969807	3.89337e-05	-1.2717	-0.963593	4.7868e-05	-1.31153	-0.972863
17110571	chr19:17110571:C:T	1.26509e-07	-1.69984e-10	-1.20203	0.000108331	-1.69984e-10	-1.21196	0.000138534	-1.69984e-10	-1.22172
17110727	chr19:17110727:C:T	1.81184e-07	-0.842821	-3.3072e-10	0.000121155	-1.10009	-3.3072e-10	0.000153415	-1.11969	-3.3072e-10
17110804	chr19:17110804:G:A	1.50186e-07	-1.69984e-10	-1.03046	0.000132687	-1.69984e-10	-1.00917	0.000173443	-1.69984e-10	-0.996985
17110979	chr19:17110979:C:T	4.33914e-08	-1.25212	-1.01995	3.60523e-05	-1.29801	-1.01418	4.44047e-05	-1.33672	-1.02277
17111062	chr19:17111062:T:G	1.39031e-07	-1.69984e-10	-1.10764	0.000122452	-1.69984e-10	-1.08944	0.000159791	-1.69984e-10	-1.07897
17111182	chr19:17111182:C:T	9.96086e-07	0.162433	0.699063	0.000428291	-0.582196	0.74484	0.000524628	-0.642041	0.751894
17111207	chr19:17111207:C:G	4.7118e-08	-1.21995	-0.969728	3.9113e-05	-1.2672	-0.963506	4.80813e-05	-1.30717	-0.972775
17111557	chr19:17111557:A:G	6.38175e-08	-1.62506	-0.261245	7.91116e-05	-1.3439	-0.182395	0.000100562	-1.46514	-0.0769181
17111723	chr19:17111723:C:T	1.35281e-07	-1.69984e-10	-1.13498	0.000119006	-1.69984e-10	-1.11799	0.000155192	-1.69984e-10	-1.10818
17111774	chr19:17111774:A:G	5.3715e-08	-1.76702	-0.291626	4.59356e-05	-1.54234	-0.527582	5.92774e-05	-1.58787	-0.482737
17111943	chr19:17111943:C:T	3.70626e-07	-1.49483	1.36769	0.000133281	-1.75578	0.751081	0.000181779	-1.76372	0.813671
17112295	chr19:17112295:A:G	4.58779e-08	-1.24597	-0.970383	3.81133e-05	-1.29242	-0.96417	4.68999e-05	-1.33139	-0.973432
17112318	chr19:17112318:A:C	2.23965e-05	3.97432	-3.3072e-10	0.00278035	2.03318	-3.3072e-10	0.00263665	1.72443	-3.3072e-10
17112626	chr19:17112626:G:T	8.83646e-08	-0.284223	-1.27664	0.000339385	1.23757	-1.30759	0.000106856	-0.23979	-1.24157
17112924	chr19:17112924:T:C	1.14116e-07	-1.69984e-10	-1.30512	9.88513e-05	-1.69984e-10	-1.30354	0.000127952	-1.69984e-10	-1.30119
17113107	chr19:17113107:T:A	1.11691e-07	-1.69984e-10	-1.3266	9.65783e-05	-1.69984e-10	-1.3268	0.000124727	-1.69984e-10	-1.32671
17113301	chr19:17113301:G:A	4.55504e-07	0.523762	-0.444694	0.000502771	0.653463	-0.330485	0.00062881	0.643124	-0.352132
17113338	chr19:17113338:G:A	2.53634e-07	-1.69984e-10	-0.506445	0.000227027	-1.69984e-10	-0.472091	0.000298518	-1.69984e-10	-0.454005
17113355	chr19:17113355:C:T	7.18809e-08	-1.76733	-3.3072e-10	6.25367e-05	-1.7614	-3.3072e-10	8.09873e-05	-1.75854	-3.3072e-10
17113440	chr19:17113440:C:T	1.03965e-07	-0.761659	-0.636627	8.79408e-05	-0.79301	-0.627485	0.000106328	-0.845946	-0.640359
17113519	chr19:17113519:A:G	4.92779e-08	-0.848539	-1.29632	4.03589e-05	-0.899773	-1.29957	4.94269e-05	-0.94856	-1.30378
17113545	chr19:17113545:C:G	1.56398e-07	-0.989933	-3.3072e-10	0.000170132	-0.760585	-3.3072e-10	0.000230042	-0.714574	-3.3072e-10
17113716	chr19:17113716:C:T	5.63969e-07	0.292662	-3.3072e-10	0.000260208	-0.335675	-3.3072e-10	0.000319681	-0.385512	-3.3072e-10
17113861	chr19:17113861:C:T	2.21269e-07	-0.65008	0.00712109	8.99829e-05	-1.45412	0.0565863	0.000115668	-1.44131	0.0391967
17113862	chr19:17113862:A:G	3.58545e-08	-1.58621	-0.876655	4.57318e-05	-1.23678	-0.837587	5.50773e-05	-1.36644	-0.777656
17114084	chr19:17114084:G:A	5.508e-06	2.57162	-3.3072e-10	0.00441343	2.49525	-3.3072e-10	0.00680376	2.67239	-3.3072e-10
17114245	chr19:17114245:C:T	5.30591e-08	-0.920586	-1.15035	4.34096e-05	-0.968093	-1.15838	5.29212e-05	-1.01512	-1.16891
17114318	chr19:17114318:G:A	4.46294e-08	-1.22816	-1.01579	6.9816e-05	-0.784423	-0.866872	9.91515e-05	-0.684772	-0.871416
17114777	chr19:17114777:C:T	1.16851e-07	-1.69984e-10	-1.28143	0.000102029	-1.69984e-10	-1.2719	0.00013241	-1.69984e-10	-1.26693
17114998	chr19:17114998:T:A	5.38572e-08	-0.763167	-1.29283	4.40536e-05	-0.814979	-1.29677	5.38076e-05	-0.866346	-1.30108
17115307	chr19:17115307:C:T	1.54496e-07	0.286042	-1.28821	0.000226587	0.844219	-1.31825	0.000269218	0.748969	-1.30628
17115419	chr19:17115419:G:A	1.86547e-07	-1.50603	0.692379	7.13484e-05	-1.75292	0.123341	9.62774e-05	-1.76171	0.176106
17115787	chr19:17115787:C:T	1.49047e-07	0.2781	-1.31618	0.000222662	0.835302	-1.32681	0.000262121	0.740243	-1.32427
17116092	chr19:17116092:C:T	1.39246e-07	-1.1061	-3.3072e-10	6.75831e-05	-1.6838	-3.3072e-10	8.78929e-05	-1.67672	-3.3072e-10
17116525	chr19:17116525:C:T	3.31334e-08	-1.44042	-1.10137	4.69056e-05	-1.07729	-0.971733	6.58009e-05	-0.993807	-0.972396
17116651	chr19:17116651:C:T	5.14215e-07	-1.69984e-10	0.200305	0.000426847	-1.69984e-10	0.159267	0.000547122	-1.69984e-10	0.151835
17117151	chr19:17117151:G:T	7.77576e-08	-0.482872	-1.20587	6.731e-05	-0.491661	-1.19619	8.13397e-05	-0.553733	-1.20047
17117744	chr19:17117744:C:T	3.22606e-08	-1.3085	-1.25999	4.40482e-05	-0.914936	-1.19694	6.28569e-05	-0.824424	-1.18755
17118296	chr19:17118296:T:A	6.9809e-08	-0.599128	-1.19745	6.048e-05	-0.607343	-1.1875	7.34358e-05	-0.664473	-1.19195
17118352	chr19:17118352:G:A	1.2044e-07	-1.69984e-10	-1.25118	0.000105574	-1.69984e-10	-1.23774	0.000137197	-1.69984e-10	-1.23142
17118454	chr19:17118454:T:A	1.25337e-07	-1.69984e-10	-1.21133	0.000110037	-1.69984e-10	-1.19634	0.000143177	-1.69984e-10	-1.18875
17118629	chr19:17118629:G:A	7.63068e-08	-1.20942	-0.498153	2.966e-05	-1.73493	-0.772429	3.88362e-05	-1.74149	-0.75199
17118638	chr19:17118638:C:T	7.16697e-08	-1.77027	-3.3072e-10	6.25234e-05	-1.76162	-3.3072e-10	8.09378e-05	-1.75916	-3.3072e-10
17118651	chr19:17118651:T:G	1.79028e-07	-0.854793	-3.3072e-10	0.000129556	-1.03305	-3.3072e-10	0.000168408	-1.02645	-3.3072e-10
17118822	chr19:17118822:C:T	5.82648e-07	0.7573	-0.432053	0.000599377	0.865018	-0.366284	0.000749901	0.860715	-0.393612
17119389	chr19:17119389:C:T	4.22949e-08	-1.42907	-0.8686	2.90758e-05	-1.77065	-0.756604	3.58428e-05	-1.77096	-0.802737
17119552	chr19:17119552:A:G	1.21452e-07	-1.69984e-10	-1.24281	0.000105615	-1.69984e-10	-1.23736	0.00013668	-1.69984e-10	-1.23519
17120006	chr19:17120006:A:C	1.40813e-07	-1.69984e-10	-1.0949	0.00012958	-1.69984e-10	-1.03286	0.000170208	-1.69984e-10	-1.01581
17120250	chr19:17120250:A:G	3.73541e-08	-1.39648	-1.02542	2.3963e-05	-1.64352	-1.07713	3.05033e-05	-1.65825	-1.07675
17120262	chr19:17120262:G:A	5.4311e-08	-1.38768	-0.659932	3.3787e-05	-1.63838	-0.738705	4.29996e-05	-1.65359	-0.738053
17120268	chr19:17120268:G:A	1.07071e-06	-1.69984e-10	0.93374	0.000902617	-1.69984e-10	0.908141	0.001144	-1.69984e-10	0.889448
17120928	chr19:17120928:T:C	4.60707e-08	-1.02379	-1.18837	1.84685e-05	-1.72125	-1.25984	2.36209e-05	-1.72656	-1.26415
17121046	chr19:17121046:G:A	2.80598e-07	-1.69984e-10	-0.405414	0.000223686	-1.69984e-10	-0.486913	0.00028874	-1.69984e-10	-0.487308
17121221	chr19:17121221:A:G	5.07047e-08	-0.930413	-1.1859	1.89917e-05	-1.69472	-1.25844	2.42596e-05	-1.70126	-1.26277
17121435	chr19:17121435:T:C	1.17177e-07	-0.22591	-1.05274	0.000102403	-0.197568	-1.07068	0.000173045	0.0714815	-1.07076
17121599	chr19:17121599:G:A	3.4754e-08	-1.50936	-0.984678	2.57155e-05	-1.70885	-0.941211	3.32295e-05	-1.71928	-0.930119
17121689	chr19:17121689:C:T	1.01931e-06	1.65234	-0.767796	2.77205e-05	-1.56631	-1.00867	3.52723e-05	-1.55048	-1.03926
17121699	chr19:17121699:G:A	1.65378e-07	0.293366	-1.22747	0.00016839	0.459082	-1.22996	0.000302498	0.788495	-1.22926
17121806	chr19:17121806:T:TA	1.28281e-07	-1.69984e-10	-1.18812	0.000113138	-1.69984e-10	-1.16855	0.000147388	-1.69984e-10	-1.15977
17121965	chr19:17121965:G:A	1.10756e-06	1.72331	-0.755729	2.86313e-05	-1.54428	-0.998373	3.65204e-05	-1.526	-1.02897
17122179	chr19:17122179:A:G	1.29222e-07	-1.69984e-10	-1.18081	0.000114025	-1.69984e-10	-1.16074	0.000148571	-1.69984e-10	-1.15177
17122485	chr19:17122485:C:G	8.14827e-08	-1.64195	-3.3072e-10	7.63884e-05	-1.56133	-3.3072e-10	0.000108318	-1.46776	-3.3072e-10
17122614	chr19:17122614:T:G	3.16121e-07	-1.69984e-10	-0.28621	0.000258416	-1.69984e-10	-0.342588	0.000336131	-1.69984e-10	-0.335337
17122880	chr19:17122880:G:A	1.25467e-07	-1.69984e-10	-1.21029	0.000112783	-1.69984e-10	-1.17169	0.000146846	-1.69984e-10	-1.16345
17122905	chr19:17122905:A:G	3.41995e-07	-1.69984e-10	-0.20754	0.000271291	-1.69984e-10	-0.293964	0.000350738	-1.69984e-10	-0.292798
17123651	chr19:17123651:C:T	2.45436e-07	-1.69984e-10	-0.539299	0.000209453	-1.69984e-10	-0.55266	0.000270032	-1.69984e-10	-0.554295
17124210	chr19:17124210:G:A	4.5812e-08	-1.57113	-0.646662	3.04295e-05	-1.74184	-0.739904	3.87429e-05	-1.74865	-0.74724
17124242	chr19:17124242:C:T	1.15346e-07	-1.69984e-10	-1.2944	9.95714e-05	-1.69984e-10	-1.29628	0.000128333	-1.69984e-10	-1.29821
17125025	chr19:17125025:T:C	4.65424e-08	-1.57853	-0.623439	3.09692e-05	-1.74499	-0.719174	3.9436e-05	-1.7514	-0.72676
17125071	chr19:17125071:G:A	4.63679e-08	-1.61792	-0.58781	3.16192e-05	-1.75783	-0.685568	4.03435e-05	-1.76226	-0.693148
17125658	chr19:17125658:C:T	1.14901e-07	-1.69984e-10	-1.29826	0.000100644	-1.69984e-10	-1.28557	0.00012917	-1.69984e-10	-1.29171
17125793	chr19:17125793:A:G	2.96142e-08	-1.34156	-1.31253	1.6568e-05	-1.76326	-1.32642	2.13747e-05	-1.76384	-1.32678
17126043	chr19:17126043:C:T	7.34146e-08	-1.32201	-0.424203	4.46447e-05	-1.75221	-0.346212	5.85875e-05	-1.75268	-0.329634
17126180	chr19:17126180:C:T	2.41066e-07	-1.69984e-10	-0.557266	0.000197965	-1.69984e-10	-0.609067	0.000252253	-1.69984e-10	-0.622403
17126580	chr19:17126580:T:C	4.86258e-08	-1.56444	-0.593744	3.20294e-05	-1.73958	-0.690923	4.07573e-05	-1.74666	-0.698546
17126853	chr19:17126853:G:A	1.38103e-07	-1.69984e-10	-1.11434	0.000125811	-1.69984e-10	-1.06237	0.000164319	-1.69984e-10	-1.05102
17127360	chr19:17127360:C:T	3.49836e-08	-1.7594	-0.72806	7.92428e-05	-0.686192	-0.83845	0.000117648	-0.531042	-0.854098
17127362	chr19:17127362:T:C	3.26852e-08	-1.28796	-1.26746	1.70473e-05	-1.75532	-1.30585	2.19017e-05	-1.75616	-1.31011
17127571	chr19:17127571:C:T	3.60297e-07	-1.69984e-10	-0.155408	0.000294969	-1.69984e-10	-0.210288	0.00038363	-1.69984e-10	-0.203159
17127603	chr19:17127603:A:G	2.06981e-06	1.95756	-0.364678	3.78425e-05	-1.55119	-0.712538	4.75258e-05	-1.5335	-0.758064
17127620	chr19:17127620:T:C	3.74956e-08	-1.76483	-0.65328	6.22062e-05	-0.992618	-0.774085	9.04889e-05	-0.856774	-0.790836
17127714	chr19:17127714:G:A	1.14187e-07	-1.69984e-10	-1.3045	0.000100497	-1.69984e-10	-1.28703	0.000130366	-1.69984e-10	-1.28249
17127736	chr19:17127736:A:C	3.43101e-07	-1.69984e-10	-0.204312	0.000281371	-1.69984e-10	-0.257484	0.000365769	-1.69984e-10	-0.250835
17128230	chr19:17128230:T:C	1.13824e-07	-1.69984e-10	-1.30768	9.894e-05	-1.69984e-10	-1.30264	0.000128139	-1.69984e-10	-1.29972
17128231	chr19:17128231:T:G	3.6831e-07	-1.69984e-10	-0.133412	0.00030125	-1.69984e-10	-0.189218	0.000391528	-1.69984e-10	-0.182779
17128263	chr19:17128263:C:T	1.54947e-07	0.217286	-1.21654	0.000154535	0.362194	-1.21893	0.000276912	0.68877	-1.21791
17128269	chr19:17128269:T:C	1.21618e-07	-1.69984e-10	-1.24145	0.000106675	-1.69984e-10	-1.22737	0.000137967	-1.69984e-10	-1.22582
17128305	chr19:17128305:C:T	2.29251e-06	2.12161	-0.42654	3.74344e-05	-1.51285	-0.761721	4.71633e-05	-1.49381	-0.805409
17128347	chr19:17128347:C:T	1.12029e-07	-1.69984e-10	-1.32358	9.74993e-05	-1.69984e-10	-1.31731	0.000126069	-1.69984e-10	-1.31601
17128684	chr19:17128684:G:C	1.3307e-07	-1.69984e-10	-1.15146	0.000117619	-1.69984e-10	-1.12971	0.000153364	-1.69984e-10	-1.12002
17128756	chr19:17128756:G:A	4.97479e-08	-1.38738	-0.747986	3.99504e-05	-1.25109	-0.958427	5.60485e-05	-1.14003	-0.986591
17128883	chr19:17128883:A:G	3.83555e-06	2.09242	0.117312	5.84484e-05	-1.51986	-0.309155	7.27265e-05	-1.50097	-0.365163
17129069	chr19:17129069:C:T	3.52799e-07	-1.69984e-10	-0.176439	0.000288501	-1.69984e-10	-0.232459	0.000375083	-1.69984e-10	-0.225688
17129254	chr19:17129254:T:G	3.37661e-07	-1.69984e-10	-0.220294	0.00027637	-1.69984e-10	-0.275417	0.000359271	-1.69984e-10	-0.268761
17129434	chr19:17129434:A:G	0.00411447	9.18768	-3.3072e-10	0.00459165	2.53484	-3.3072e-10	0.00641925	2.61422	-3.3072e-10
17129583	chr19:17129583:G:A	0.000138301	6.88888	-1.09403	0.00567791	3.91106	-1.16388	0.0132869	4.50373	-1.16203
17129616	chr19:17129616:G:A	8.28738e-08	-1.62502	-3.3072e-10	9.13823e-05	-1.38211	-3.3072e-10	0.000122481	-1.34488	-3.3072e-10
17129727	chr19:17129727:A:G	1.16705e-07	-1.69984e-10	-1.28269	9.98389e-05	-1.69984e-10	-1.2936	0.000128437	-1.69984e-10	-1.2974
17129961	chr19:17129961:G:A	0.00326212	8.50326	0.452289	0.000237229	-0.2342	-0.193929	0.000309186	-0.168103	-0.250791
17130075	chr19:17130075:C:T	0.00142397	8.37723	-0.25061	0.000129852	-0.285908	-0.744858	0.000171444	-0.220807	-0.787773
17130324	chr19:17130324:A:G	1.44409e-06	-1.69984e-10	1.2329	0.00121699	-1.69984e-10	1.20698	0.00154391	-1.69984e-10	1.18924
17130328	chr19:17130328:G:A	4.2029e-08	-1.0755	-1.22848	2.08119e-05	-1.69578	-1.16585	2.71054e-05	-1.69696	-1.15615
17130421	chr19:17130421:T:A	1.43349e-07	-1.69984e-10	-1.07706	0.000127274	-1.69984e-10	-1.05081	0.000166245	-1.69984e-10	-1.03938
17130551	chr19:17130551:C:T	1.41167e-07	-1.69984e-10	-1.09239	0.000125246	-1.69984e-10	-1.06688	0.000163541	-1.69984e-10	-1.05577
17130716	chr19:17130716:G:A	4.09465e-07	-1.69984e-10	-0.0274841	0.000333933	-1.69984e-10	-0.0862178	0.000434169	-1.69984e-10	-0.0794037
17130839	chr19:17130839:C:A	2.01319e-08	-1.74528	-1.29475	3.13022e-05	-1.13851	-1.31496	4.56049e-05	-1.01488	-1.31794
17131403	chr19:17131403:G:A	2.31951e-08	-1.64483	-1.25356	3.77915e-05	-0.99296	-1.27211	4.78073e-05	-1.01282	-1.27283
17131865	chr19:17131865:A:T	4.09668e-08	-1.1218	-1.20778	2.10304e-05	-1.71164	-1.13955	2.74188e-05	-1.71265	-1.12896
17131975	chr19:17131975:G:A	4.95196e-05	6.0557	-1.28791	0.00255361	3.25646	-1.30836	0.0057739	3.81659	-1.30832
17132046	chr19:17132046:T:A	3.82402e-08	-1.19652	-1.20193	2.07611e-05	-1.73187	-1.1322	2.70727e-05	-1.73273	-1.12158
17132053	chr19:17132053:C:A	3.47547e-07	-1.69984e-10	-0.191437	0.00028435	-1.69984e-10	-0.24695	0.000369629	-1.69984e-10	-0.240336
17132131	chr19:17132131:T:C	2.89779e-08	-1.74071	-0.935095	4.15213e-05	-1.13941	-1.03155	5.95561e-05	-1.01477	-1.05115
17132138	chr19:17132138:G:A	3.4401e-08	-1.2219	-1.28235	1.85261e-05	-1.74483	-1.23314	2.41197e-05	-1.74449	-1.22532
17132146	chr19:17132146:T:G	3.83259e-08	-1.19604	-1.20017	2.0808e-05	-1.73286	-1.12896	2.71369e-05	-1.73355	-1.11839
17132411	chr19:17132411:C:T	4.08316e-08	-1.10726	-1.22562	2.06409e-05	-1.70879	-1.16109	2.68947e-05	-1.70973	-1.15118
17132598	chr19:17132598:G:A	3.51003e-08	-1.27922	-1.20491	2.02703e-05	-1.75021	-1.13779	2.6459e-05	-1.75088	-1.12636
17132787	chr19:17132787:G:A	3.92566e-08	-1.16802	-1.2042	2.08303e-05	-1.72526	-1.1355	2.71592e-05	-1.72608	-1.12504
17133028	chr19:17133028:G:A	3.26287e-08	-1.2687	-1.28844	1.69007e-05	-1.75259	-1.31721	2.17433e-05	-1.75352	-1.32001
17133285	chr19:17133285:G:T	4.12984e-08	-1.15331	-1.16821	2.19031e-05	-1.71964	-1.09089	2.85887e-05	-1.7206	-1.07923
17133302	chr19:17133302:T:A	2.67248e-08	-1.77097	-0.985774	4.7711e-05	-0.982253	-1.04974	6.90071e-05	-0.857773	-1.06086
17133362	chr19:17133362:C:T	1.91457e-08	-1.77079	-1.31947	3.65273e-05	-0.974026	-1.32507	5.33894e-05	-0.849281	-1.32594
17133652	chr19:17133652:A:G	1.33389e-06	-1.69984e-10	1.15352	0.00112754	-1.69984e-10	1.13064	0.0014303	-1.69984e-10	1.1128
17134273	chr19:17134273:C:A	3.24631e-08	-1.25499	-1.30724	1.68197e-05	-1.74977	-1.32483	2.16734e-05	-1.75078	-1.32597
17134752	chr19:17134752:A:G	4.209e-08	-0.988048	-1.31448	1.72977e-05	-1.72004	-1.32654	2.22241e-05	-1.72611	-1.32555
17134811	chr19:17134811:C:T	3.03224e-08	-1.332	-1.29845	1.66508e-05	-1.76273	-1.32198	2.14481e-05	-1.76331	-1.32389
17134832	chr19:17134832:C:T	1.55808e-07	-1.69984e-10	-0.993712	0.000133318	-1.69984e-10	-1.00442	0.000172239	-1.69984e-10	-1.00395
17134891	chr19:17134891:G:A	1.40895e-07	-1.69984e-10	-1.09432	0.000125003	-1.69984e-10	-1.06882	0.000163223	-1.69984e-10	-1.05772
17135299	chr19:17135299:C:T	7.50165e-07	-1.69984e-10	0.577957	0.000632591	-1.69984e-10	0.552667	0.000804596	-1.69984e-10	0.537504
17135362	chr19:17135362:C:T	2.9651e-08	-1.35118	-1.30166	1.65883e-05	-1.76519	-1.32328	2.13765e-05	-1.76567	-1.32487
17135369	chr19:17135369:C:A	2.57266e-07	-1.69984e-10	-0.492227	0.000210205	-1.69984e-10	-0.549075	0.00026773	-1.69984e-10	-0.562857
17135402	chr19:17135402:T:C	3.6919e-08	-1.1223	-1.31131	1.67947e-05	-1.7493	-1.3268	2.16141e-05	-1.75316	-1.32633
17135651	chr19:17135651:G:A	3.10498e-07	-0.304158	-3.3072e-10	0.000268034	-0.306044	-3.3072e-10	0.000328332	-0.358813	-3.3072e-10
17135892	chr19:17135892:A:G	3.10338e-08	-1.31112	-1.29613	1.672e-05	-1.75966	-1.32089	2.15304e-05	-1.76034	-1.32303
17135927	chr19:17135927:A:T	0.00404708	9.29385	-0.122685	0.000202107	0.0632363	-0.651597	0.000267931	0.135451	-0.697558
17135975	chr19:17135975:G:A	3.60962e-08	-1.37211	-1.08404	2.18844e-05	-1.7616	-1.04978	2.85077e-05	-1.76194	-1.04073
17136196	chr19:17136196:C:T	2.30914e-07	-0.600292	-3.3072e-10	0.000130414	-1.02645	-3.3072e-10	0.000163488	-1.0561	-3.3072e-10
17136282	chr19:17136282:A:G	1.89196e-07	-1.69984e-10	-0.799553	0.000170297	-1.69984e-10	-0.759612	0.000223729	-1.69984e-10	-0.742399
17136546	chr19:17136546:C:T	8.5817e-07	-1.69984e-10	0.712466	0.00130452	-1.69984e-10	1.27643	0.00116078	-1.69984e-10	0.904015
17136629	chr19:17136629:G:C	3.11014e-08	-1.29761	-1.30748	1.66868e-05	-1.7574	-1.32514	2.15103e-05	-1.75814	-1.32616
17137097	chr19:17137097:G:A	7.92369e-07	-1.69984e-10	0.63269	0.000668215	-1.69984e-10	0.607452	0.000849303	-1.69984e-10	0.591579
17137103	chr19:17137103:C:T	2.14092e-07	-1.69984e-10	-0.675931	0.00019399	-1.69984e-10	-0.629351	0.000255284	-1.69984e-10	-0.610462
17137375	chr19:17137375:G:A	3.14746e-08	-1.6427	-0.950459	2.31011e-05	-1.76209	-0.99519	2.98117e-05	-1.76573	-0.992206
17137416	chr19:17137416:C:T	3.27277e-08	-1.45563	-1.09849	2.32382e-05	-1.67646	-1.0749	2.96038e-05	-1.68949	-1.07544
17137521	chr19:17137521:C:T	3.17471e-08	-1.46418	-1.12035	2.25895e-05	-1.68114	-1.09854	2.87969e-05	-1.69382	-1.09875
17137805	chr19:17137805:G:A	1.28096e-07	-1.69984e-10	-1.18956	0.000113649	-1.69984e-10	-1.16405	0.000145	-1.69984e-10	-1.1761
17138056	chr19:17138056:C:T	0.00013866	6.82541	-1.02797	0.00563362	3.84675	-1.1074	0.0131848	4.43874	-1.10476
17138065	chr19:17138065:T:C	1.94895e-07	-1.69984e-10	-0.769877	0.000173891	-1.69984e-10	-0.738731	0.000223063	-1.69984e-10	-0.745383
17138155	chr19:17138155:G:C	5.10995e-08	-1.33248	-0.776086	2.4716e-05	-1.764	-0.925701	3.13727e-05	-1.76446	-0.94244
17138349	chr19:17138349:C:T	5.1919e-08	-1.29131	-0.801345	2.43752e-05	-1.75777	-0.945822	3.09432e-05	-1.75843	-0.962258
17138363	chr19:17138363:G:A	7.16986e-08	-1.76987	-3.3072e-10	6.35957e-05	-1.74461	-3.3072e-10	8.26465e-05	-1.73826	-3.3072e-10
17138588	chr19:17138588:AT:A	1.60484e-07	-1.69984e-10	-0.964141	0.000135773	-1.69984e-10	-0.986174	0.000173077	-1.69984e-10	-0.999097
17139048	chr19:17139048:G:A	3.2898e-08	-1.30983	-1.2391	1.75415e-05	-1.75611	-1.27647	2.25601e-05	-1.75667	-1.27998
17139411	chr19:17139411:C:T	4.7909e-08	-1.2045	-0.968529	2.15507e-05	-1.7402	-1.08655	2.74375e-05	-1.74112	-1.0998
17139660	chr19:17139660:G:A	1.53644e-07	-1.69984e-10	-1.0077	0.00013163	-1.69984e-10	-1.01716	0.000170042	-1.69984e-10	-1.01679
17139695	chr19:17139695:T:C	4.84053e-08	-1.17277	-0.98996	2.13361e-05	-1.73254	-1.10422	2.71752e-05	-1.7336	-1.11694
17140506	chr19:17140506:TG:T	1.14151e-07	-1.69984e-10	-1.30482	9.86852e-05	-1.69984e-10	-1.30522	0.000127532	-1.69984e-10	-1.30447
17140869	chr19:17140869:G:A	4.66769e-08	-1.49663	-0.702463	3.48241e-05	-1.70251	-0.644334	4.51564e-05	-1.71356	-0.629143
17140994	chr19:17140994:C:T	8.87796e-08	-1.55618	-3.3072e-10	6.47596e-05	-1.72648	-3.3072e-10	8.28827e-05	-1.73541	-3.3072e-10
17141231	chr19:17141231:G:A	0.980491	14.1822	0.47901	1.73451e-05	-1.73897	-1.30488	2.24896e-05	-1.73238	-1.30741
17141341	chr19:17141341:T:C	0.00140675	8.53516	-0.420708	0.00287945	2.85456	-0.786363	0.00530432	3.23569	-0.812246
17141392	chr19:17141392:G:C	3.39361e-07	-1.69984e-10	-0.215274	0.000275558	-1.69984e-10	-0.278361	0.000357701	-1.69984e-10	-0.27314
17141469	chr19:17141469:A:T	8.22905e-08	-1.63208	-3.3072e-10	6.45681e-05	-1.72944	-3.3072e-10	8.27996e-05	-1.73641	-3.3072e-10
17141921	chr19:17141921:C:T	1.5881e-07	-1.69984e-10	-0.974627	0.000141998	-1.69984e-10	-0.941341	0.00018578	-1.69984e-10	-0.928272
17142614	chr19:17142614:T:C	1.18205e-07	-1.69984e-10	-1.26991	0.000102135	-1.69984e-10	-1.27086	0.00013201	-1.69984e-10	-1.26996
17142730	chr19:17142730:T:C	1.24613e-07	-1.69984e-10	-1.21712	0.000105814	-1.69984e-10	-1.23547	0.000135999	-1.69984e-10	-1.24019
17143042	chr19:17143042:C:T	1.1832e-07	-1.69984e-10	-1.26895	0.000103038	-1.69984e-10	-1.26206	0.000133356	-1.69984e-10	-1.25981
17143134	chr19:17143134:GA:G	1.58361e-07	-1.69984e-10	-0.977462	0.000141579	-1.69984e-10	-0.944303	0.000185222	-1.69984e-10	-0.931281
17143660	chr19:17143660:G:A	0.000110426	6.76577	-1.19602	0.00321278	3.42857	-1.25083	0.00724893	3.98562	-1.24985
17144133	chr19:17144133:T:C	1.27142e-07	-1.69984e-10	-1.19703	0.000114439	-1.69984e-10	-1.15712	0.000149124	-1.69984e-10	-1.14806
17144458	chr19:17144458:G:A	1.86578e-07	-1.69984e-10	-0.813488	0.000156304	-1.69984e-10	-0.845353	0.000202597	-1.69984e-10	-0.841616
17144748	chr19:17144748:T:C	1.14872e-07	-1.69984e-10	-1.29851	0.000101123	-1.69984e-10	-1.28082	0.000131307	-1.69984e-10	-1.2753
17145222	chr19:17145222:G:A	0.000234011	7.25851	-0.937721	0.00584807	3.81347	-1.03676	0.0135472	4.39457	-1.03347
17145656	chr19:17145656:C:T	9.00769e-08	-1.54167	-3.3072e-10	6.51877e-05	-1.71989	-3.3072e-10	8.3384e-05	-1.72938	-3.3072e-10
17145984	chr19:17145984:TAGAG:T	2.08707e-07	-1.69984e-10	-0.701404	0.000174664	-1.69984e-10	-0.734293	0.000226336	-1.69984e-10	-0.730814
17145988	chr19:17145988:G:C	0.000475273	7.98304	-0.95373	0.00135152	2.48097	-1.16914	0.00248207	2.84607	-1.18206
17146992	chr19:17146992:T:C	0.000764966	8.15223	-0.646977	0.00189691	2.60577	-0.95495	0.00349023	2.97771	-0.97282
17147341	chr19:17147341:A:G	8.50461e-08	-1.59914	-3.3072e-10	6.35689e-05	-1.74503	-3.3072e-10	8.15465e-05	-1.75166	-3.3072e-10
17147510	chr19:17147510:C:T	5.38849e-08	-0.897439	-1.15805	0.000117222	0.0116072	-1.14469	0.000171012	0.124744	-1.13585
17148018	chr19:17148018:T:C	0.000301572	7.89593	-1.32151	6.52129e-05	-0.463354	-1.25615	8.93628e-05	-0.410649	-1.24948
17148288	chr19:17148288:G:A	3.08793e-07	-1.69984e-10	-0.309665	0.000280138	-1.69984e-10	-0.261875	0.000366604	-1.69984e-10	-0.248556
17148432	chr19:17148432:G:A	4.61657e-08	-1.11585	-1.09425	2.95763e-05	-1.47136	-1.03883	3.77702e-05	-1.49333	-1.02798
17148622	chr19:17148622:C:T	9.87203e-08	-1.45005	-3.3072e-10	6.90458e-05	-1.66239	-3.3072e-10	8.78827e-05	-1.67683	-3.3072e-10
17148647	chr19:17148647:T:C	1.12263e-07	-1.69984e-10	-1.32149	9.66586e-05	-1.69984e-10	-1.32597	0.00012479	-1.69984e-10	-1.3262
17149311	chr19:17149311:T:C	4.15894e-08	-0.992712	-1.32178	1.86007e-05	-1.6481	-1.32586	2.4007e-05	-1.64793	-1.32656
17149549	chr19:17149549:C:T	1.11669e-07	-1.69984e-10	-1.3268	9.65791e-05	-1.69984e-10	-1.3268	0.000124715	-1.69984e-10	-1.32681
17150287	chr19:17150287:A:G	1.14057e-07	-1.69984e-10	-1.30564	9.94846e-05	-1.69984e-10	-1.29715	0.000128388	-1.69984e-10	-1.29778
17150338	chr19:17150338:G:A	3.00396e-07	-1.69984e-10	-0.337234	0.000264995	-1.69984e-10	-0.317445	0.000346188	-1.69984e-10	-0.305855
17150430	chr19:17150430:A:G	2.27919e-08	-1.67039	-1.24554	4.97638e-05	-0.717148	-1.27272	7.30276e-05	-0.594759	-1.26724
17150524	chr19:17150524:C:T	1.11669e-07	-1.69984e-10	-1.3268	9.65791e-05	-1.69984e-10	-1.3268	0.000124715	-1.69984e-10	-1.32681
17150637	chr19:17150637:G:A	3.77165e-07	-1.69984e-10	-0.109653	0.000246554	-1.69984e-10	-0.389579	0.000321813	-1.69984e-10	-0.378865
17150990	chr19:17150990:AT:A	1.38799e-07	-1.69984e-10	-1.10931	0.000118813	-1.69984e-10	-1.11961	0.000155203	-1.69984e-10	-1.1081
17151209	chr19:17151209:C:T	1.32328e-07	-1.69984e-10	-1.15705	0.000114389	-1.69984e-10	-1.15756	0.000147575	-1.69984e-10	-1.1585
17151210	chr19:17151210:A:G	1.38801e-07	-1.76722	0.65793	0.000176209	-1.14452	0.419038	0.000250006	-1.05061	0.419258
17151314	chr19:17151314:C:T	3.34347e-08	-1.28947	-1.24327	2.21932e-05	-1.58839	-1.20898	2.83796e-05	-1.60647	-1.20069
17151659	chr19:17151659:G:A	4.6544e-08	-0.878542	-1.3234	1.95457e-05	-1.59937	-1.32503	2.52179e-05	-1.5992	-1.32608
17151719	chr19:17151719:C:G	9.60117e-08	-1.47787	-3.3072e-10	6.78642e-05	-1.67965	-3.3072e-10	8.6478e-05	-1.69295	-3.3072e-10
17152281	chr19:17152281:T:C	9.32869e-08	-1.75353	0.246875	9.08593e-05	-1.42067	0.0328208	0.000126253	-1.34947	0.034914
17152282	chr19:17152282:G:A	3.75528e-08	-1.10997	-1.30661	1.77735e-05	-1.69404	-1.32541	2.29676e-05	-1.69399	-1.32476
17152422	chr19:17152422:G:T	1.67387e-07	-1.56846	0.64643	9.59152e-05	-1.41436	0.0806682	0.000138126	-1.32556	0.100891
17152452	chr19:17152452:AC:A	3.00396e-07	-1.61511	1.27787	0.000174976	-1.41273	0.680219	0.000252288	-1.31971	0.697446
17153287	chr19:17153287:A:G	1.06435e-05	1.04113	2.18923	0.000328173	-1.73654	1.63293	0.000417244	-1.74433	1.62516
17153305	chr19:17153305:G:A	1.2783e-07	-1.69984e-10	-1.19164	0.000110358	-1.69984e-10	-1.19343	0.000142366	-1.69984e-10	-1.19444
17153474	chr19:17153474:C:A	0.000421905	6.04587	0.864326	0.000466041	-0.259121	0.506237	0.000567153	-0.303536	0.491328
17154153	chr19:17154153:C:T	1.13635e-05	3.65402	-0.358198	0.00059287	0.950043	-0.462227	0.000882382	1.09884	-0.469055
17154175	chr19:17154175:T:A	1.66475e-07	-1.69984e-10	-0.92749	0.00014061	-1.69984e-10	-0.951171	0.00018147	-1.69984e-10	-0.951746
17154274	chr19:17154274:G:A	1.40586e-06	-1.69984e-10	1.20607	0.00156138	-1.69984e-10	1.45617	0.00173981	-1.69984e-10	1.30869
17154434	chr19:17154434:G:A	1.15586e-07	-1.69984e-10	-1.29232	9.93063e-05	-1.69984e-10	-1.29895	0.00012775	-1.69984e-10	-1.30276
17154699	chr19:17154699:C:T	1.15161e-07	-1.69984e-10	-1.296	9.90207e-05	-1.69984e-10	-1.30183	0.000127422	-1.69984e-10	-1.30533
17155018	chr19:17155018:G:A	1.2381e-07	-1.69984e-10	-1.22359	0.000106384	-1.69984e-10	-1.23011	0.000137248	-1.69984e-10	-1.23105
17155106	chr19:17155106:T:C	6.12271e-08	-1.76966	-0.158091	8.49864e-05	-1.23185	-0.22282	0.000119843	-1.13589	-0.230766
17155473	chr19:17155473:G:A	2.39546e-07	-1.69984e-10	-0.563593	0.000211456	-1.69984e-10	-0.543141	0.000274602	-1.69984e-10	-0.537514
17155591	chr19:17155591:A:G	2.37728e-07	-1.69984e-10	-0.571209	0.000209827	-1.69984e-10	-0.550874	0.000272472	-1.69984e-10	-0.5453
17155950	chr19:17155950:G:A	2.39296e-07	-1.69984e-10	-0.564635	0.000211263	-1.69984e-10	-0.544053	0.000274341	-1.69984e-10	-0.538464
17155977	chr19:17155977:G:A	2.33334e-07	-1.69984e-10	-0.589864	0.0002059	-1.69984e-10	-0.569767	0.00026737	-1.69984e-10	-0.564205
17156061	chr19:17156061:ACTC:A	2.41851e-07	-1.69984e-10	-0.554015	0.000213613	-1.69984e-10	-0.532994	0.00027742	-1.69984e-10	-0.527305
17156169	chr19:17156169:G:A	2.40156e-07	-1.69984e-10	-0.561048	0.000212001	-1.69984e-10	-0.540566	0.000275312	-1.69984e-10	-0.534932
17156393	chr19:17156393:T:C	4.61918e-08	-1.43883	-0.7707	0.000121578	-0.359865	-0.736737	0.000177475	-0.218694	-0.755311
17156394	chr19:17156394:G:A	2.38796e-07	-1.69984e-10	-0.566727	0.000210785	-1.69984e-10	-0.546318	0.000273727	-1.69984e-10	-0.540704
17157582	chr19:17157582:A:G	7.25849e-08	-1.75758	-3.3072e-10	0.000146575	-0.909621	-3.3072e-10	0.000200886	-0.850097	-3.3072e-10
17157810	chr19:17157810:GT:G	1.28086e-07	-1.69984e-10	-1.18963	0.000109522	-1.69984e-10	-1.20103	0.000141321	-1.69984e-10	-1.2018
17157823	chr19:17157823:G:A	1.50042e-07	-1.69984e-10	-1.03142	0.000124616	-1.69984e-10	-1.07192	0.000162646	-1.69984e-10	-1.06126
17157934	chr19:17157934:T:C	7.85412e-07	-1.69984e-10	0.623872	0.000767929	-1.69984e-10	0.746539	0.00101168	-1.69984e-10	0.766532
17158141	chr19:17158141:G:T	1.95042e-07	-1.69984e-10	-0.769121	0.000174398	-1.69984e-10	-0.735817	0.000226597	-1.69984e-10	-0.729663
17158352	chr19:17158352:G:A	2.53433e-08	-1.76914	-1.04068	3.2245e-05	-1.34811	-1.07568	4.51778e-05	-1.26299	-1.07924
17158631	chr19:17158631:C:G	1.1247e-07	-1.69984e-10	-1.31965	9.68474e-05	-1.69984e-10	-1.32402	0.00012508	-1.69984e-10	-1.32388
17158700	chr19:17158700:C:T	5.33928e-07	1.15265	-0.914726	0.000146797	-0.0483865	-0.859718	0.000222409	0.121288	-0.869608
17158755	chr19:17158755:C:T	7.18299e-08	-1.76804	-3.3072e-10	6.25004e-05	-1.76198	-3.3072e-10	8.08822e-05	-1.75984	-3.3072e-10
17158767	chr19:17158767:T:C	1.12426e-07	-1.69984e-10	-1.32005	9.68236e-05	-1.69984e-10	-1.32427	0.000125049	-1.69984e-10	-1.32413
17158852	chr19:17158852:C:T	1.17515e-07	-1.69984e-10	-1.27577	0.000104955	-1.69984e-10	-1.24363	0.000135319	-1.69984e-10	-1.2452
17159012	chr19:17159012:A:G	2.38766e-08	-1.77068	-1.09876	3.3443e-05	-1.2596	-1.12772	4.72303e-05	-1.1668	-1.131
17159030	chr19:17159030:T:C	2.21537e-06	0.258456	1.40238	0.000220114	-1.6923	1.18928	0.000268434	-1.72087	1.16064
17159311	chr19:17159311:G:A	1.88051e-07	-1.69984e-10	-0.805621	0.00015743	-1.69984e-10	-0.838176	0.000201379	-1.69984e-10	-0.847647
17159689	chr19:17159689:C:G	9.51338e-07	0.815533	-3.3072e-10	0.000527896	0.371741	-3.3072e-10	0.000678023	0.366344	-3.3072e-10
17160572	chr19:17160572:A:G	1.55462e-07	-1.69984e-10	-0.995937	0.000144949	-1.69984e-10	-0.920776	0.000186876	-1.69984e-10	-0.922393
17160581	chr19:17160581:C:A	1.55135e-07	-1.69984e-10	-0.99804	0.00012845	-1.69984e-10	-1.04162	0.000167789	-1.69984e-10	-1.03013
17160587	chr19:17160587:A:T	7.75056e-08	-1.69199	-3.3072e-10	6.2371e-05	-1.76406	-3.3072e-10	8.03437e-05	-1.76652	-3.3072e-10
17160647	chr19:17160647:A:G	2.3955e-08	-1.76223	-1.10393	2.18388e-05	-1.76744	-1.04602	2.83037e-05	-1.76641	-1.04343
17160685	chr19:17160685:A:G	0.000442793	6.77341	0.185108	0.00036314	0.0955162	-0.0978842	0.000439683	0.0457768	-0.112559
17160785	chr19:17160785:C:T	1.39307e-07	-1.69984e-10	-1.10566	0.000121467	-1.69984e-10	-1.09752	0.000156708	-1.69984e-10	-1.09845
17161113	chr19:17161113:G:C	7.40636e-08	-1.73741	-3.3072e-10	6.20184e-05	-1.76973	-3.3072e-10	8.02535e-05	-1.76765	-3.3072e-10
17161149	chr19:17161149:G:C	2.08306e-07	-1.69984e-10	-0.703327	0.000175376	-1.69984e-10	-0.730225	0.000225392	-1.69984e-10	-0.734994
17161200	chr19:17161200:C:T	1.11817e-07	-1.69984e-10	-1.32547	9.70767e-05	-1.69984e-10	-1.32166	0.00012531	-1.69984e-10	-1.32205
17161317	chr19:17161317:G:A	1.17289e-07	-1.69984e-10	-1.2777	0.000104185	-1.69984e-10	-1.25099	0.000134794	-1.69984e-10	-1.24909
17161414	chr19:17161414:C:T	1.95042e-07	-1.69984e-10	-0.769121	0.000174398	-1.69984e-10	-0.735817	0.000226597	-1.69984e-10	-0.729663
17161438	chr19:17161438:G:A	0.000359957	6.83658	-0.0851777	0.000295742	0.130805	-0.338476	0.000358714	0.0807239	-0.351034
17161554	chr19:17161554:G:A	6.89894e-07	0.254469	0.239732	0.000178544	-0.845059	0.132737	0.000229472	-0.834543	0.117485
17161751	chr19:17161751:G:A	4.55146e-07	0.987283	-0.909002	0.000129623	-0.174563	-0.857961	0.000195184	-0.0110696	-0.867824
17161767	chr19:17161767:G:A	1.36527e-07	-0.333223	-0.792595	7.23631e-05	-0.83493	-0.780531	9.08559e-05	-0.872018	-0.771544
17162091	chr19:17162091:A:G	1.1353e-07	-1.69984e-10	-1.31027	9.7018e-05	-1.69984e-10	-1.32226	0.000125583	-1.69984e-10	-1.31987
17162778	chr19:17162778:G:C	1.1182e-07	-1.69984e-10	-1.32544	9.65783e-05	-1.69984e-10	-1.3268	0.000124717	-1.69984e-10	-1.32679
17162943	chr19:17162943:C:T	7.23101e-07	0.392466	0.148747	0.000179579	-0.750435	0.0438938	0.000231075	-0.739057	0.0289605
17163083	chr19:17163083:G:T	1.96891e-08	-1.74691	-1.31536	3.34587e-05	-1.07477	-1.31208	4.80528e-05	-0.965432	-1.3151
17163542	chr19:17163542:A:AT	2.39821e-07	-1.69984e-10	-0.562446	0.000211708	-1.69984e-10	-0.541952	0.000274928	-1.69984e-10	-0.536329
17163895	chr19:17163895:G:A	2.35195e-07	-1.69984e-10	-0.581922	0.000207804	-1.69984e-10	-0.560565	0.000269773	-1.69984e-10	-0.555254
17163985	chr19:17163985:G:A	1.28934e-07	-1.69984e-10	-1.18304	0.000110546	-1.69984e-10	-1.19172	0.000142475	-1.69984e-10	-1.19367
17164588	chr19:17164588:G:A	1.5325e-07	-1.69984e-10	-1.01027	0.000141422	-1.69984e-10	-0.945413	0.000183639	-1.69984e-10	-0.939864
17164597	chr19:17164597:G:T	2.39116e-07	-1.69984e-10	-0.565387	0.000211072	-1.69984e-10	-0.544958	0.000274101	-1.69984e-10	-0.539338
17164657	chr19:17164657:T:C	1.52644e-07	-1.69984e-10	-1.01423	0.000140807	-1.69984e-10	-0.949765	0.000182836	-1.69984e-10	-0.944246
17164870	chr19:17164870:G:A	1.63387e-07	-1.69984e-10	-0.946213	0.000138252	-1.69984e-10	-0.968081	0.000178275	-1.69984e-10	-0.969509
17164919	chr19:17164919:A:C	1.23336e-07	-1.69984e-10	-1.22742	0.000105953	-1.69984e-10	-1.23416	0.000136727	-1.69984e-10	-1.23485
17164959	chr19:17164959:G:A	1.49822e-07	-1.69984e-10	-1.03289	0.000137943	-1.69984e-10	-0.970321	0.000179086	-1.69984e-10	-0.964969
17165514	chr19:17165514:G:A	1.17135e-07	-1.69984e-10	-1.27901	0.000104012	-1.69984e-10	-1.25265	0.000134567	-1.69984e-10	-1.25078
17165542	chr19:17165542:C:T	1.1701e-07	-1.69984e-10	-1.28007	0.000103875	-1.69984e-10	-1.25397	0.000134387	-1.69984e-10	-1.25211
17165561	chr19:17165561:T:C	1.1721e-07	-1.69984e-10	-1.27837	0.000104092	-1.69984e-10	-1.25188	0.000134671	-1.69984e-10	-1.25
17165735	chr19:17165735:G:A	1.19389e-07	-1.69984e-10	-1.25995	0.000106471	-1.69984e-10	-1.22929	0.000137787	-1.69984e-10	-1.22713
17165738	chr19:17165738:G:T	1.11693e-07	-1.69984e-10	-1.32658	9.71441e-05	-1.69984e-10	-1.32096	0.000125202	-1.69984e-10	-1.32291
17165886	chr19:17165886:A:G	1.17009e-07	-1.69984e-10	-1.28009	0.000103873	-1.69984e-10	-1.25399	0.000134385	-1.69984e-10	-1.25213
17166080	chr19:17166080:T:A	1.29586e-07	-1.69984e-10	-1.17799	0.000111096	-1.69984e-10	-1.18676	0.000143182	-1.69984e-10	-1.18872
17166492	chr19:17166492:T:C	4.34275e-07	0.984042	-0.9527	0.000124158	-0.167494	-0.908108	0.00018689	-0.00503963	-0.917279
17166644	chr19:17166644:C:T	1.16872e-06	1.02133	-3.3072e-10	0.000200979	-0.593956	-3.3072e-10	0.000259446	-0.594287	-3.3072e-10
17166740	chr19:17166740:A:G	1.37377e-07	-1.69984e-10	-1.11961	0.000128358	-1.69984e-10	-1.04233	0.000163575	-1.69984e-10	-1.05556
17166982	chr19:17166982:C:T	1.11693e-07	-1.69984e-10	-1.32658	9.73734e-05	-1.69984e-10	-1.31861	0.000125484	-1.69984e-10	-1.32066
17167265	chr19:17167265:T:C	1.24525e-07	-1.69984e-10	-1.21783	0.000113969	-1.69984e-10	-1.16123	0.00014588	-1.69984e-10	-1.17005
17167518	chr19:17167518:C:T	1.28771e-07	-1.69984e-10	-1.1843	0.000118606	-1.69984e-10	-1.12135	0.000151665	-1.69984e-10	-1.13116
17167759	chr19:17167759:G:A	1.21122e-07	-1.69984e-10	-1.24554	0.00011018	-1.69984e-10	-1.19504	0.000141214	-1.69984e-10	-1.20256
17167927	chr19:17167927:C:T	1.21848e-07	-1.69984e-10	-1.23957	0.000110805	-1.69984e-10	-1.18939	0.000142018	-1.69984e-10	-1.19688
17168199	chr19:17168199:C:G	1.14688e-07	-1.30012	-3.3072e-10	0.000107765	-1.21721	-3.3072e-10	0.000136217	-1.23859	-3.3072e-10
17168260	chr19:17168260:G:T	1.19998e-07	-1.69984e-10	-1.25486	0.000108684	-1.69984e-10	-1.20871	0.000139388	-1.69984e-10	-1.21557
17168271	chr19:17168271:C:T	7.83139e-07	-1.69984e-10	0.620973	0.000677989	-1.69984e-10	0.621974	0.000865249	-1.69984e-10	0.610181
17168486	chr19:17168486:T:G	1.20051e-07	-1.69984e-10	-1.25442	0.000108755	-1.69984e-10	-1.20806	0.00013947	-1.69984e-10	-1.21499
17168639	chr19:17168639:C:T	1.35755e-07	-1.13149	-3.3072e-10	8.53922e-05	-1.4499	-3.3072e-10	0.000107952	-1.47115	-3.3072e-10
17168644	chr19:17168644:C:G	1.18885e-07	-1.69984e-10	-1.26418	0.000107393	-1.69984e-10	-1.22067	0.000137778	-1.69984e-10	-1.22719
17169009	chr19:17169009:T:C	1.35851e-07	-1.69984e-10	-1.13078	0.000118059	-1.69984e-10	-1.12598	0.000152126	-1.69984e-10	-1.12813
17169027	chr19:17169027:C:T	1.12854e-07	-1.69984e-10	-1.31624	9.70417e-05	-1.69984e-10	-1.32202	0.000125347	-1.69984e-10	-1.32175
17169086	chr19:17169086:C:T	1.20683e-07	-1.69984e-10	-1.24917	0.000109489	-1.69984e-10	-1.20134	0.000140383	-1.69984e-10	-1.20847
17169276	chr19:17169276:G:A	0.000883357	6.59661	1.05253	0.00106779	0.191318	0.884872	0.00131016	0.145583	0.879485
17169547	chr19:17169547:AG:A	1.19247e-07	-1.69984e-10	-1.26114	0.000107801	-1.69984e-10	-1.21687	0.000138301	-1.69984e-10	-1.2234
17169691	chr19:17169691:C:T	1.12622e-07	-1.69984e-10	-1.3183	9.83514e-05	-1.69984e-10	-1.30861	0.000126191	-1.69984e-10	-1.31504
17169774	chr19:17169774:G:A	2.62098e-05	1.15567	2.97588	0.00177607	-1.43089	3.01589	0.0020676	-1.49301	2.97432
17169966	chr19:17169966:C:T	9.6756e-08	-1.47014	-3.3072e-10	7.2405e-05	-1.61488	-3.3072e-10	9.42677e-05	-1.6067	-3.3072e-10
17170097	chr19:17170097:G:A	4.9286e-08	-1.39792	-0.746777	0.000128642	-0.325737	-0.71439	0.000187699	-0.184289	-0.733708
17170324	chr19:17170324:A:G	1.16399e-07	0.0227225	-1.30804	8.89589e-05	-0.127177	-1.28181	0.000116837	-0.106061	-1.28599
17170723	chr19:17170723:C:CTGAG	1.44048e-07	0.254602	-1.32679	0.000104676	0.0747513	-1.32104	0.000138435	0.10013	-1.32256
17170786	chr19:17170786:T:C	1.26052e-07	0.104641	-1.31028	9.59674e-05	-0.0480693	-1.28508	0.000126173	-0.0260633	-1.28912
17170895	chr19:17170895:T:G	7.16104e-08	-1.7711	-3.3072e-10	6.4042e-05	-1.73762	-3.3072e-10	8.25684e-05	-1.73921	-3.3072e-10
17170902	chr19:17170902:G:T	1.25067e-07	0.0866456	-1.30013	9.60392e-05	-0.0624109	-1.26999	0.00012616	-0.0404445	-1.27485
17170938	chr19:17170938:C:G	1.12962e-07	-1.69984e-10	-1.31528	9.71049e-05	-1.69984e-10	-1.32137	0.000125431	-1.69984e-10	-1.32108
17171096	chr19:17171096:T:C	1.22667e-07	0.0747297	-1.30759	9.36084e-05	-0.0769609	-1.28108	0.000122987	-0.0554547	-1.2853
17171440	chr19:17171440:G:C	2.44231e-08	-1.71432	-1.13249	4.51335e-05	-0.951153	-1.13638	6.45661e-05	-0.833428	-1.15172
17171994	chr19:17171994:C:T	7.97026e-08	-1.66403	-3.3072e-10	9.38897e-05	-1.35504	-3.3072e-10	0.000127243	-1.30674	-3.3072e-10
17172022	chr19:17172022:A:G	1.27316e-07	0.10573	-1.30139	9.73031e-05	-0.0475804	-1.27175	0.000127811	-0.0258925	-1.2764
17172032	chr19:17172032:A:G	1.25927e-07	0.0956001	-1.30223	9.62331e-05	-0.0573937	-1.27299	0.000126401	-0.0357905	-1.27759
17172089	chr19:17172089:A:G	1.22675e-07	0.0768454	-1.30964	9.34796e-05	-0.0751671	-1.28425	0.000122837	-0.0536551	-1.28833
17172117	chr19:17172117:T:C	6.51655e-08	-0.890917	-0.97449	3.41383e-05	-1.44014	-0.926593	4.75498e-05	-1.3526	-0.938456
17172231	chr19:17172231:C:A	7.82168e-07	-1.69984e-10	0.619733	0.000676918	-1.69984e-10	0.620392	0.000863681	-1.69984e-10	0.608366
17172450	chr19:17172450:C:T	1.39607e-07	-1.69984e-10	-1.10351	0.000120005	-1.69984e-10	-1.10962	0.000154716	-1.69984e-10	-1.11125
17172493	chr19:17172493:T:C	6.79235e-06	4.01397	-1.23275	0.00181966	2.8299	-1.22065	0.00233094	2.82986	-1.22867
17172682	chr19:17172682:T:C	6.65746e-08	-0.872297	-0.971717	3.46344e-05	-1.42865	-0.923663	4.83079e-05	-1.33967	-0.935568
17172848	chr19:17172848:C:T	6.99076e-06	4.06369	-1.25368	0.000822571	2.03288	-1.21761	0.001098	2.07753	-1.22912
17173007	chr19:17173007:G:C	1.19421e-07	-1.69984e-10	-1.25968	0.00010531	-1.69984e-10	-1.24025	0.000136005	-1.69984e-10	-1.24015
17173081	chr19:17173081:G:A	5.53356e-06	3.85503	-1.27878	0.000669624	1.85957	-1.25001	0.000894837	1.90273	-1.25892
17173133	chr19:17173133:C:T	5.9085e-08	-0.93259	-1.03077	3.14176e-05	-1.46495	-0.984841	4.36356e-05	-1.38085	-0.996116
17173180	chr19:17173180:G:C	2.42631e-08	-1.68111	-1.17227	4.84416e-05	-0.830548	-1.18625	7.04156e-05	-0.705285	-1.19314
17173217	chr19:17173217:C:T	4.58415e-08	-1.02418	-1.19297	2.49531e-05	-1.51912	-1.16104	3.45179e-05	-1.44231	-1.16905
17173449	chr19:17173449:T:C	6.20075e-08	-0.88577	-1.02931	3.23612e-05	-1.43679	-0.983406	4.51046e-05	-1.34918	-0.994675
17173569	chr19:17173569:G:A	5.94859e-08	-0.925932	-1.03067	3.15435e-05	-1.46082	-0.984969	4.38333e-05	-1.37623	-0.996211
17173585	chr19:17173585:T:G	1.23783e-07	-1.69984e-10	-1.22381	0.000105858	-1.69984e-10	-1.23506	0.000136872	-1.69984e-10	-1.23379
17173603	chr19:17173603:C:T	6.20781e-08	-0.882081	-1.03186	3.23551e-05	-1.43412	-0.986264	4.51132e-05	-1.34618	-0.997483
17173636	chr19:17173636:T:C	6.04515e-08	-0.910204	-1.03029	3.18569e-05	-1.45132	-0.984578	4.43228e-05	-1.36551	-0.995826
17173761	chr19:17173761:G:A	5.4961e-06	3.82741	-1.25795	0.000672935	1.83742	-1.22293	0.000896794	1.88028	-1.23429
17173788	chr19:17173788:A:G	5.80056e-08	-0.922376	-1.05942	3.06702e-05	-1.45791	-1.01596	4.26602e-05	-1.37288	-1.02669
17174120	chr19:17174120:C:T	6.28215e-08	-0.878898	-1.02314	3.27412e-05	-1.4332	-0.975326	4.56273e-05	-1.34506	-0.987267
17174122	chr19:17174122:C:T	1.63391e-07	-0.946189	-3.3072e-10	8.53628e-05	-1.45025	-3.3072e-10	0.000120539	-1.36086	-3.3072e-10
17174155	chr19:17174155:A:G	5.89159e-08	-0.951014	-1.01521	3.16062e-05	-1.47534	-0.968468	4.38337e-05	-1.39247	-0.979966
17174165	chr19:17174165:G:A	6.30389e-08	-0.888172	-1.01041	3.29832e-05	-1.43818	-0.962983	4.59495e-05	-1.35068	-0.974617
17174268	chr19:17174268:C:T	5.85299e-08	-0.941132	-1.03167	3.12237e-05	-1.46993	-0.986052	4.33392e-05	-1.38651	-0.997274
17174279	chr19:17174279:G:C	2.5532e-08	-1.67978	-1.12262	5.14462e-05	-0.829943	-1.12668	7.41843e-05	-0.703849	-1.14244
17174282	chr19:17174282:C:T	5.4849e-08	-0.920958	-1.11679	2.88259e-05	-1.45784	-1.07805	4.01413e-05	-1.37283	-1.0876
17174307	chr19:17174307:A:G	1.15534e-07	-1.69984e-10	-1.29277	0.000100847	-1.69984e-10	-1.28355	0.00013088	-1.69984e-10	-1.27856
17174423	chr19:17174423:G:A	6.43858e-08	-0.847331	-1.03011	3.31201e-05	-1.41258	-0.984436	4.6301e-05	-1.32199	-0.995683
17174470	chr19:17174470:A:G	5.95961e-08	-0.923268	-1.03148	3.15668e-05	-1.45943	-0.985625	4.38732e-05	-1.37462	-0.996914
17174472	chr19:17174472:TA:T	1.62479e-07	-1.69984e-10	-0.951787	0.000135022	-1.69984e-10	-0.99172	0.000174589	-1.69984e-10	-0.990402
17174536	chr19:17174536:C:T	7.29902e-08	-1.75201	-3.3072e-10	0.000135065	-0.9914	-3.3072e-10	0.000184536	-0.93499	-3.3072e-10
17174554	chr19:17174554:T:C	7.18646e-08	-1.76755	-3.3072e-10	6.70319e-05	-1.69199	-3.3072e-10	8.77485e-05	-1.67836	-3.3072e-10
17174602	chr19:17174602:A:G	4.91839e-08	-1.11511	-1.03166	2.82695e-05	-1.56936	-0.986008	3.86603e-05	-1.5008	-0.99722
17174686	chr19:17174686:A:G	5.24167e-08	-1.03778	-1.04533	2.91087e-05	-1.52492	-1.0012	4.00945e-05	-1.44972	-1.01188
17174761	chr19:17174761:C:T	4.29824e-08	-1.0379	-1.24365	2.34451e-05	-1.5229	-1.2196	3.24669e-05	-1.44711	-1.22551
17174807	chr19:17174807:A:G	6.61792e-06	1.67311	1.08209	0.000440389	-0.80548	0.995982	0.000482304	-0.922287	0.948025
17174835	chr19:17174835:G:A	4.6661e-08	-1.00377	-1.19565	2.52023e-05	-1.50442	-1.1658	3.49351e-05	-1.42648	-1.17286
17174913	chr19:17174913:G:A	1.79445e-07	0.472683	-1.32515	0.000112369	0.151427	-1.3268	0.000146411	0.159943	-1.32636
17174941	chr19:17174941:T:A	2.48325e-07	-1.69984e-10	-0.527599	0.000195975	-1.69984e-10	-0.619172	0.000247331	-1.69984e-10	-0.642108
17174944	chr19:17174944:AT:A	4.4971e-08	-1.1139	-1.12242	2.56506e-05	-1.56702	-1.08557	3.51789e-05	-1.49805	-1.09434
17174961	chr19:17174961:T:A	3.31274e-07	1.08644	-1.32583	2.4233e-05	-1.38361	-1.32583	3.02368e-05	-1.41893	-1.32485
17175151	chr19:17175151:T:A	1.41514e-07	-1.69984e-10	-1.08994	0.000124069	-1.69984e-10	-1.07632	0.000160849	-1.69984e-10	-1.07237
17175172	chr19:17175172:C:T	1.45407e-07	-1.0628	-3.3072e-10	0.000135969	-0.984733	-3.3072e-10	0.000186075	-0.926688	-3.3072e-10
17175178	chr19:17175178:T:C	3.06792e-08	-1.47456	-1.14419	2.11788e-05	-1.73668	-1.10748	2.79721e-05	-1.70582	-1.11581
17175221	chr19:17175221:G:A	3.40339e-08	-1.35699	-1.15799	2.17913e-05	-1.69401	-1.12164	2.91284e-05	-1.65161	-1.12951
17175629	chr19:17175629:A:T	6.34092e-08	-1.40105	-0.49168	0.000109101	-0.698113	-0.506774	0.000131791	-0.755549	-0.516068
17175995	chr19:17175995:G:A	4.41408e-08	-1.74789	-0.507066	4.51307e-05	-1.54792	-0.539676	5.93917e-05	-1.51386	-0.554824
17176313	chr19:17176313:G:A	7.19297e-08	-0.500157	-1.26649	8.83997e-05	-0.126626	-1.28866	0.000122422	-0.0565328	-1.28883
17176316	chr19:17176316:G:A	1.47759e-07	-1.69984e-10	-1.04676	0.000123605	-1.69984e-10	-1.08007	0.00016005	-1.69984e-10	-1.07735
17176781	chr19:17176781:T:A	1.38614e-07	-1.69984e-10	-1.11065	0.000121328	-1.69984e-10	-1.09866	0.000157476	-1.69984e-10	-1.09356
17177030	chr19:17177030:G:A	7.65238e-07	1.22407	-0.626217	0.000269587	0.319775	-0.62004	0.000359065	0.362481	-0.631816
17177062	chr19:17177062:G:A	1.1605e-07	-1.69984e-10	-1.28832	9.93729e-05	-1.69984e-10	-1.29828	0.000128183	-1.69984e-10	-1.29938
17177284	chr19:17177284:TG:T	1.02335e-07	-1.41409	-3.3072e-10	7.29244e-05	-1.60774	-3.3072e-10	9.30617e-05	-1.61957	-3.3072e-10
17177402	chr19:17177402:G:C	1.12925e-07	-1.69984e-10	-1.31561	9.69787e-05	-1.69984e-10	-1.32267	0.000125373	-1.69984e-10	-1.32155
17177806	chr19:17177806:G:A	1.2364e-07	-1.69984e-10	-1.22496	0.000104986	-1.69984e-10	-1.24333	0.000135781	-1.69984e-10	-1.24179
17178168	chr19:17178168:C:T	1.17123e-07	-1.69984e-10	-1.27911	0.000103248	-1.69984e-10	-1.26002	0.00013291	-1.69984e-10	-1.26316
17178430	chr19:17178430:A:G	7.4076e-07	1.40992	-0.844584	0.000269329	0.611754	-0.912978	0.000358822	0.65146	-0.92147
17179246	chr19:17179246:G:A	2.77936e-08	-1.39175	-1.32578	1.74215e-05	-1.71363	-1.32583	2.28877e-05	-1.6962	-1.32604
17179355	chr19:17179355:AG:A	2.6788e-08	-1.73663	-1.01775	2.14204e-05	-1.75909	-1.07373	2.77459e-05	-1.7639	-1.06585
17179534	chr19:17179534:G:A	2.71231e-08	-1.41515	-1.3268	1.72228e-05	-1.72412	-1.3268	2.26009e-05	-1.70808	-1.32677
17179605	chr19:17179605:T:C	3.5121e-07	0.77699	-0.957942	0.000142069	0.0952224	-1.03607	0.000190389	0.128674	-1.03244
17179961	chr19:17179961:G:A	1.14082e-07	-1.69984e-10	-1.30542	9.78449e-05	-1.69984e-10	-1.31377	0.000126389	-1.69984e-10	-1.31347
17180010	chr19:17180010:C:T	2.67853e-08	-1.42851	-1.32598	1.7173e-05	-1.72778	-1.32604	2.25097e-05	-1.71267	-1.32622
17180212	chr19:17180212:G:A	8.96959e-08	-1.54591	-3.3072e-10	7.60249e-05	-1.5661	-3.3072e-10	9.6156e-05	-1.58686	-3.3072e-10
17180583	chr19:17180583:C:A	1.16005e-07	-1.69984e-10	-1.28871	9.91501e-05	-1.69984e-10	-1.30052	0.000128072	-1.69984e-10	-1.30025
17180639	chr19:17180639:C:T	5.85792e-08	-1.76691	-0.205049	3.45628e-05	-1.65603	-0.698351	4.41512e-05	-1.69213	-0.673087
17180791	chr19:17180791:G:T	1.30577e-07	-1.69984e-10	-1.17037	0.000114371	-1.69984e-10	-1.15771	0.000146653	-1.69984e-10	-1.16477
17181205	chr19:17181205:C:T	6.27142e-07	1.45402	-1.05519	0.000163917	0.310655	-1.10845	0.000219465	0.337781	-1.09943
17181280	chr19:17181280:C:T	1.13884e-07	-1.69984e-10	-1.30716	9.89932e-05	-1.69984e-10	-1.30211	0.000127677	-1.69984e-10	-1.30333
17181429	chr19:17181429:A:G	6.35385e-07	1.04097	-0.629076	0.00016972	-0.0530904	-0.709917	0.000226543	-0.0313816	-0.698518
17182325	chr19:17182325:C:T	1.03071e-07	-1.40691	-3.3072e-10	7.87701e-05	-1.53062	-3.3072e-10	9.94884e-05	-1.5528	-3.3072e-10
17182399	chr19:17182399:A:C	1.91751e-08	-1.76663	-1.32209	1.77154e-05	-1.76331	-1.25942	2.25983e-05	-1.76878	-1.26618
17182657	chr19:17182657:C:T	1.8362e-07	-1.69984e-10	-0.829467	0.000151611	-1.69984e-10	-0.875841	0.000195326	-1.69984e-10	-0.878169
17182991	chr19:17182991:G:A	1.17327e-06	0.680649	0.344562	0.000347018	-0.294961	0.24718	0.000453416	-0.272442	0.236416
17183487	chr19:17183487:C:T	5.0261e-08	-1.76756	-0.357543	3.13445e-05	-1.64392	-0.808201	3.99116e-05	-1.68061	-0.785559
17183552	chr19:17183552:C:T	6.01247e-07	0.121111	0.235558	0.000207053	-0.747553	0.183368	0.000270677	-0.728327	0.176416
17183926	chr19:17183926:G:A	1.71561e-07	-1.69984e-10	-0.897397	0.0001423	-1.69984e-10	-0.939218	0.000183257	-1.69984e-10	-0.941946
17184183	chr19:17184183:G:C	7.24348e-08	-1.75965	-3.3072e-10	6.54421e-05	-1.71599	-3.3072e-10	8.49781e-05	-1.71044	-3.3072e-10
17184323	chr19:17184323:C:T	1.73399e-07	-1.69984e-10	-0.886742	0.000143726	-1.69984e-10	-0.929246	0.000185046	-1.69984e-10	-0.93223
17184361	chr19:17184361:A:G	1.23171e-06	0.859922	0.2139	0.000352874	-0.151227	0.12018	0.000461453	-0.127506	0.10905
17184615	chr19:17184615:G:A	5.01178e-07	0.579739	-0.405115	0.000155871	-0.359592	-0.488536	0.000204598	-0.338861	-0.492929
17184631	chr19:17184631:T:C	1.21626e-07	-1.24139	-3.3072e-10	0.000103129	-1.26118	-3.3072e-10	0.000131508	-1.27377	-3.3072e-10
17184707	chr19:17184707:A:G	3.29811e-07	0.383017	-0.626834	0.000106665	-0.500405	-0.727064	0.000141926	-0.483296	-0.714235
17185101	chr19:17185101:C:T	1.21486e-07	-1.69984e-10	-1.24254	0.00010728	-1.69984e-10	-1.22172	0.000139271	-1.69984e-10	-1.21642
17185147	chr19:17185147:G:A	3.95695e-07	0.354697	-0.41639	0.000129948	-0.559828	-0.470198	0.00016992	-0.539312	-0.4782
17185204	chr19:17185204:C:T	2.23325e-08	-1.71137	-1.22492	1.9295e-05	-1.75079	-1.18652	2.52245e-05	-1.73266	-1.19236
17185235	chr19:17185235:G:A	4.72786e-07	0.531935	-0.415628	0.000148822	-0.395851	-0.498556	0.000195307	-0.375344	-0.502918
17185242	chr19:17185242:C:T	1.21461e-07	-1.69984e-10	-1.24274	0.000103491	-1.69984e-10	-1.25767	0.000133818	-1.69984e-10	-1.25636
17185526	chr19:17185526:A:G	2.26733e-07	-1.69984e-10	-0.618565	0.00018788	-1.69984e-10	-0.661356	0.000244329	-1.69984e-10	-0.654321
17185870	chr19:17185870:G:A	3.55329e-08	-1.2774	-1.19448	3.76314e-05	-1.04036	-1.22896	5.04939e-05	-1.00127	-1.22972
17186159	chr19:17186159:T:C	2.52419e-07	0.349344	-0.860592	8.47907e-05	-0.513263	-0.943709	0.00011241	-0.496622	-0.934059
17186286	chr19:17186286:T:C	3.60827e-07	0.702683	-0.856622	0.000108143	-0.339918	-0.873786	0.00014171	-0.316209	-0.882847
17186475	chr19:17186475:G:A	1.22576e-07	-1.69984e-10	-1.23361	0.00010714	-1.69984e-10	-1.22302	0.000138435	-1.69984e-10	-1.22244
17186917	chr19:17186917:G:A	1.11723e-07	-1.69984e-10	-1.32632	9.66219e-05	-1.69984e-10	-1.32635	0.00012476	-1.69984e-10	-1.32645
17187095	chr19:17187095:A:G	5.54854e-07	0.66037	-0.384002	0.000169556	-0.290429	-0.473542	0.000222673	-0.269433	-0.477697
17187870	chr19:17187870:G:C	2.2139e-08	-1.65051	-1.29449	1.87063e-05	-1.64707	-1.32122	2.35517e-05	-1.67349	-1.32015
17187915	chr19:17187915:G:C	2.20789e-08	-1.65738	-1.29034	1.86143e-05	-1.6538	-1.31942	2.34573e-05	-1.67945	-1.3182
17188200	chr19:17188200:A:G	2.24437e-08	-1.65128	-1.28005	1.88147e-05	-1.64819	-1.31433	2.37035e-05	-1.67445	-1.31276
17188337	chr19:17188337:G:A	3.30629e-08	-1.71208	-0.831841	2.96324e-05	-1.7596	-0.748686	3.82836e-05	-1.74837	-0.759444
17188369	chr19:17188369:C:T	2.21257e-08	-1.66171	-1.28389	1.8567e-05	-1.65949	-1.31629	2.34185e-05	-1.68446	-1.31485
17188378	chr19:17188378:A:G	2.13089e-08	-1.67816	-1.30506	1.81155e-05	-1.67537	-1.32502	2.28736e-05	-1.69846	-1.3244
17188636	chr19:17188636:A:G	2.23337e-08	-1.64764	-1.2886	1.88015e-05	-1.64459	-1.31863	2.367e-05	-1.67127	-1.31735
17188842	chr19:17188842:A:G	2.21093e-08	-1.64651	-1.29983	1.87408e-05	-1.64323	-1.32323	2.35797e-05	-1.67008	-1.32237
17188895	chr19:17188895:T:G	2.16684e-08	-1.66755	-1.29893	1.83433e-05	-1.66499	-1.3229	2.31396e-05	-1.68929	-1.322
17189042	chr19:17189042:C:T	4.77415e-08	-1.77074	-0.405794	3.10552e-05	-1.61669	-0.844696	3.93601e-05	-1.65749	-0.822591
17189460	chr19:17189460:AC:A	3.33933e-08	-1.71685	-0.817129	3.00247e-05	-1.76173	-0.733411	3.87582e-05	-1.75143	-0.744061
17189497	chr19:17189497:C:G	1.65747e-07	-1.69984e-10	-0.931875	0.000139925	-1.69984e-10	-0.956051	0.000180654	-1.69984e-10	-0.956253
17189720	chr19:17189720:G:A	2.17956e-08	-1.6615	-1.29913	1.84643e-05	-1.6582	-1.32311	2.32721e-05	-1.68334	-1.32224
17189785	chr19:17189785:T:C	2.06861e-08	-1.68703	-1.32585	1.80949e-05	-1.68349	-1.31804	2.2787e-05	-1.70568	-1.32097
17189792	chr19:17189792:A:G	2.23838e-08	-1.65365	-1.28034	1.87598e-05	-1.65065	-1.31479	2.36388e-05	-1.67668	-1.31327
17189905	chr19:17189905:A:T	3.35088e-08	-1.54571	-0.984816	2.20275e-05	-1.76712	-1.03774	2.81291e-05	-1.76915	-1.04689
17190032	chr19:17190032:C:T	2.24635e-08	-1.63244	-1.298	1.90241e-05	-1.62882	-1.32263	2.39017e-05	-1.65718	-1.32171
17190515	chr19:17190515:G:A	1.13578e-07	-1.69984e-10	-1.30985	9.87709e-05	-1.69984e-10	-1.30436	0.000127631	-1.69984e-10	-1.30369
17190606	chr19:17190606:C:T	1.29569e-07	-1.69984e-10	-1.17812	0.000113202	-1.69984e-10	-1.16798	0.000146416	-1.69984e-10	-1.16639
17190673	chr19:17190673:T:C	2.49059e-08	-1.57075	-1.25649	1.9245e-05	-1.74816	-1.19175	2.48597e-05	-1.74445	-1.19514
17190712	chr19:17190712:A:G	2.03139e-08	-1.70482	-1.32621	1.77832e-05	-1.70203	-1.31687	2.24514e-05	-1.72148	-1.32
17190890	chr19:17190890:A:C	2.09901e-08	-1.67502	-1.32327	1.82349e-05	-1.67123	-1.32259	2.29497e-05	-1.695	-1.32453
17190897	chr19:17190897:G:A	2.19625e-08	-1.66315	-1.28985	1.85063e-05	-1.65977	-1.31928	2.33361e-05	-1.68479	-1.31804
17190924	chr19:17190924:T:C	2.07119e-08	-1.69643	-1.3152	1.77705e-05	-1.69308	-1.32654	2.24696e-05	-1.71387	-1.3268
17191054	chr19:17191054:G:A	2.23614e-08	-1.65719	-1.27781	1.86926e-05	-1.65562	-1.31341	2.3562e-05	-1.68143	-1.31177
17191071	chr19:17191071:T:C	6.11486e-08	-1.76672	-0.162307	3.57742e-05	-1.65415	-0.665779	4.57752e-05	-1.68956	-0.639537
17191126	chr19:17191126:G:A	1.80448e-07	-0.846892	-3.3072e-10	0.00010862	-1.2093	-3.3072e-10	0.000135511	-1.24378	-3.3072e-10
17191247	chr19:17191247:A:G	5.80507e-08	-1.76964	-0.211383	3.51714e-05	-1.63449	-0.702437	4.48323e-05	-1.67301	-0.676896
17191303	chr19:17191303:ACT:A	2.15455e-08	-1.65837	-1.3138	1.84341e-05	-1.65626	-1.3267	2.3193e-05	-1.68223	-1.32676
17191438	chr19:17191438:G:A	2.88207e-08	-1.73512	-0.94612	2.59368e-05	-1.76772	-0.873778	3.34205e-05	-1.76067	-0.883003
17191439	chr19:17191439:C:T	5.81554e-07	-1.69984e-10	0.323367	0.000620328	-1.69984e-10	0.533091	0.00071953	-1.69984e-10	0.425761
17191576	chr19:17191576:C:A	3.90102e-08	-1.37421	-1.00431	2.29487e-05	-1.7137	-1.05019	3.09088e-05	-1.68248	-1.03931
17191802	chr19:17191802:C:T	2.19558e-08	-1.63681	-1.31649	1.88403e-05	-1.63488	-1.32628	2.3637e-05	-1.66325	-1.32677
17191956	chr19:17191956:CT:C	2.08854e-08	-1.68124	-1.32204	1.80605e-05	-1.67974	-1.32369	2.27575e-05	-1.70262	-1.32532
17192002	chr19:17192002:T:C	2.19544e-08	-1.63239	-1.32098	1.8971e-05	-1.62978	-1.32447	2.37669e-05	-1.65871	-1.32584
17192043	chr19:17192043:G:A	2.25062e-08	-1.6419	-1.28664	1.88838e-05	-1.64094	-1.31791	2.37572e-05	-1.66838	-1.31657
17192137	chr19:17192137:G:A	1.17684e-07	-1.69984e-10	-1.27433	0.000102561	-1.69984e-10	-1.2667	0.000132495	-1.69984e-10	-1.26629
17192333	chr19:17192333:C:T	9.50212e-08	-1.48824	-3.3072e-10	0.000110653	-1.19076	-3.3072e-10	0.000148949	-1.14923	-3.3072e-10
17192588	chr19:17192588:C:T	2.17257e-08	-1.65244	-1.3114	1.84866e-05	-1.65331	-1.32681	2.32608e-05	-1.67954	-1.32652
17192651	chr19:17192651:A:G	2.14929e-08	-1.66117	-1.31344	1.83343e-05	-1.66166	-1.32672	2.30865e-05	-1.68685	-1.32674
17192696	chr19:17192696:A:G	2.26497e-07	-0.619607	-3.3072e-10	6.2306e-05	-1.7651	-3.3072e-10	8.02941e-05	-1.76714	-3.3072e-10
17193427	chr19:17193427:C:A	2.56079e-08	-1.70626	-1.09318	2.22405e-05	-1.75543	-1.03981	2.88652e-05	-1.7426	-1.0476
17194058	chr19:17194058:G:T	1.27883e-07	-1.69984e-10	-1.19122	0.000117699	-1.69984e-10	-1.12903	0.00014891	-1.69984e-10	-1.14949
17194060	chr19:17194060:T:C	1.26859e-07	-1.69984e-10	-1.19926	0.000116562	-1.69984e-10	-1.13874	0.000147547	-1.69984e-10	-1.15869
17194341	chr19:17194341:G:A	1.44615e-07	-1.69984e-10	-1.06826	0.000121076	-1.69984e-10	-1.10074	0.000156262	-1.69984e-10	-1.1013
17194631	chr19:17194631:T:C	2.10994e-08	-1.67986	-1.31323	1.80197e-05	-1.67895	-1.32675	2.27444e-05	-1.7018	-1.32672
17194972	chr19:17194972:T:G	2.58901e-07	0.0401488	-0.526039	9.02727e-05	-0.761045	-0.633278	0.000120192	-0.746002	-0.617741
17195222	chr19:17195222:T:C	6.2772e-08	-1.76393	-0.1389	3.57171e-05	-1.66831	-0.653218	4.58029e-05	-1.70121	-0.627274
17195265	chr19:17195265:G:A	1.10364e-07	-1.33855	-3.3072e-10	0.000121182	-1.09986	-3.3072e-10	0.000160401	-1.07516	-3.3072e-10
17195456	chr19:17195456:C:T	1.9942e-07	-1.69984e-10	-0.746926	0.000176034	-1.69984e-10	-0.726479	0.00022779	-1.69984e-10	-0.724414
17195588	chr19:17195588:G:A	2.83123e-07	-0.0685896	-0.327865	0.000100159	-0.843425	-0.446973	0.000133649	-0.829094	-0.428524
17195851	chr19:17195851:G:A	2.72949e-07	-0.0352428	-0.397809	9.86893e-05	-0.822423	-0.482758	0.000129341	-0.805951	-0.48443
17195901	chr19:17195901:C:T	1.17597e-07	-1.69984e-10	-1.27507	0.000102463	-1.69984e-10	-1.26766	0.000132387	-1.69984e-10	-1.26711
17195988	chr19:17195988:A:G	1.69441e-07	-0.162644	-0.747189	6.3511e-05	-0.907771	-0.838175	8.41442e-05	-0.894153	-0.826152
17196169	chr19:17196169:G:T	2.69959e-08	-1.70328	-1.04337	2.33643e-05	-1.75373	-0.99222	3.03949e-05	-1.74045	-0.998115
17197004	chr19:17197004:G:A	1.90579e-08	-1.77109	-1.32377	1.66517e-05	-1.76313	-1.32152	2.15926e-05	-1.75879	-1.3217
17197189	chr19:17197189:A:C	1.17718e-07	-1.69984e-10	-1.27404	0.000103901	-1.69984e-10	-1.25372	0.000135022	-1.69984e-10	-1.2474
17197226	chr19:17197226:G:A	4.89279e-07	-1.69984e-10	0.150597	0.000516629	-1.69984e-10	0.350168	0.000606683	-1.69984e-10	0.25517
17197296	chr19:17197296:A:G	2.11188e-08	-1.68202	-1.31015	1.7952e-05	-1.6828	-1.32666	2.26865e-05	-1.7051	-1.32596
17197320	chr19:17197320:G:A	1.13066e-07	-1.69984e-10	-1.31437	9.72601e-05	-1.69984e-10	-1.31977	0.000125526	-1.69984e-10	-1.32032
17197483	chr19:17197483:C:A	8.1132e-08	-1.64626	-3.3072e-10	6.39621e-05	-1.73887	-3.3072e-10	8.20714e-05	-1.74525	-3.3072e-10
17198412	chr19:17198412:G:A	3.79801e-07	-1.69984e-10	-0.102689	0.000393685	-1.69984e-10	0.0783945	0.000463546	-1.69984e-10	-0.013932
17198506	chr19:17198506:G:A	1.128e-07	-1.69984e-10	-1.31672	9.72908e-05	-1.69984e-10	-1.31945	0.000125594	-1.69984e-10	-1.31978
17198571	chr19:17198571:C:G	1.18068e-07	-1.69984e-10	-1.27107	0.000100965	-1.69984e-10	-1.28238	0.000130148	-1.69984e-10	-1.28416
17198628	chr19:17198628:G:A	4.01131e-07	-0.824318	0.776269	0.000171322	-1.48478	0.731169	0.000217301	-1.48062	0.709068
17198768	chr19:17198768:C:T	2.30081e-06	1.69868	-3.3072e-10	6.32015e-05	-1.75083	-3.3072e-10	8.20328e-05	-1.74572	-3.3072e-10
17198880	chr19:17198880:GTGTCTTC:G	1.59216e-07	-1.69984e-10	-0.972077	0.000127355	-1.69984e-10	-1.05018	0.000167347	-1.69984e-10	-1.03277
17199583	chr19:17199583:C:A	7.77859e-08	-1.77108	0.0827045	4.50881e-05	-1.61291	-0.475631	5.75319e-05	-1.65223	-0.44827
17199699	chr19:17199699:TC:T	7.21416e-08	-1.76371	-3.3072e-10	6.279e-05	-1.75736	-3.3072e-10	8.05454e-05	-1.76402	-3.3072e-10
17200189	chr19:17200189:C:T	2.60062e-08	-1.47074	-1.31326	1.74987e-05	-1.73299	-1.30204	2.32452e-05	-1.70194	-1.3048
17200499	chr19:17200499:C:T	2.39204e-08	-1.76744	-1.10016	2.34961e-05	-1.60644	-1.13388	3.09669e-05	-1.5755	-1.14442
17200621	chr19:17200621:C:T	2.08042e-07	-1.69984e-10	-0.704596	0.000173134	-1.69984e-10	-0.743093	0.000224897	-1.69984e-10	-0.737195
17200916	chr19:17200916:A:G	2.1256e-07	-1.69984e-10	-0.683111	0.000174068	-1.69984e-10	-0.737709	0.00022179	-1.69984e-10	-0.751105
17200982	chr19:17200982:T:C	2.84068e-08	-1.64256	-1.05315	2.52012e-05	-1.74205	-0.928221	3.25245e-05	-1.72601	-0.944833
17201403	chr19:17201403:G:A	1.17939e-07	0.0543764	-1.32655	4.015e-05	-0.878168	-1.32637	5.2709e-05	-0.861606	-1.32645
17201870	chr19:17201870:G:A	1.35284e-07	-1.69984e-10	-1.13496	0.000119054	-1.69984e-10	-1.11758	0.00015401	-1.69984e-10	-1.11582
17202086	chr19:17202086:G:A	1.46609e-07	-1.69984e-10	-1.05456	0.000141309	-1.69984e-10	-0.94621	0.000171193	-1.69984e-10	-1.01004
17202183	chr19:17202183:C:T	2.64449e-08	-1.64965	-1.11763	2.22701e-05	-1.743	-1.05091	2.90546e-05	-1.72733	-1.05633
17202613	chr19:17202613:C:T	2.49466e-07	-1.69984e-10	-0.523016	0.000203165	-1.69984e-10	-0.583139	0.000258267	-1.69984e-10	-0.598841
17202804	chr19:17202804:G:A	1.3494e-07	-1.69984e-10	-1.13751	0.000118734	-1.69984e-10	-1.12027	0.000153591	-1.69984e-10	-1.11854
17202810	chr19:17202810:C:A	2.17961e-08	-1.64763	-1.31298	1.75622e-05	-1.74316	-1.28825	2.29754e-05	-1.72751	-1.2909
17203024	chr19:17203024:G:A	2.17e-08	-1.65295	-1.31207	1.75434e-05	-1.74599	-1.28649	2.29295e-05	-1.73108	-1.28933
17203127	chr19:17203127:G:A	1.98486e-07	-1.69984e-10	-0.751617	0.000167643	-1.69984e-10	-0.775323	0.0002162	-1.69984e-10	-0.776634
17203303	chr19:17203303:A:G	1.11669e-07	-1.69984e-10	-1.3268	9.71389e-05	-1.69984e-10	-1.32102	0.000125119	-1.69984e-10	-1.32357
17203380	chr19:17203380:C:T	2.13022e-08	-1.66925	-1.31428	1.73528e-05	-1.75297	-1.29043	2.26414e-05	-1.74006	-1.293
17203445	chr19:17203445:A:T	2.13399e-08	-1.66312	-1.31863	1.74681e-05	-1.75151	-1.28527	2.27224e-05	-1.73802	-1.29146
17203670	chr19:17203670:G:T	1.12082e-07	-1.69984e-10	-1.32311	9.65938e-05	-1.69984e-10	-1.32664	0.00012472	-1.69984e-10	-1.32676
17203674	chr19:17203674:G:A	2.96974e-08	-1.65186	-0.999414	2.54666e-05	-1.74396	-0.915831	3.31238e-05	-1.72853	-0.924053
17203791	chr19:17203791:C:T	1.10032e-07	-1.34156	-3.3072e-10	0.000154729	-0.855485	-3.3072e-10	0.000214263	-0.785631	-3.3072e-10
17203839	chr19:17203839:C:T	1.1167e-07	-1.69984e-10	-1.32679	9.71568e-05	-1.69984e-10	-1.32083	0.000125137	-1.69984e-10	-1.32343
17204485	chr19:17204485:T:C	5.35026e-07	-1.69984e-10	0.239979	0.000481226	-1.69984e-10	0.27918	0.000617936	-1.69984e-10	0.273549
17204719	chr19:17204719:C:T	7.23771e-08	-1.76045	-3.3072e-10	6.19858e-05	-1.77025	-3.3072e-10	8.00983e-05	-1.76958	-3.3072e-10
17204769	chr19:17204769:G:A	1.11756e-07	-1.69984e-10	-1.32602	9.65991e-05	-1.69984e-10	-1.32659	0.000124759	-1.69984e-10	-1.32645
17204921	chr19:17204921:G:A	2.25977e-08	-1.76815	-1.15633	2.03293e-05	-1.77047	-1.11463	2.60657e-05	-1.77045	-1.12177
17204971	chr19:17204971:G:A	2.14636e-07	-1.69984e-10	-0.673393	0.0001789	-1.69984e-10	-0.710332	0.000232012	-1.69984e-10	-0.706046
17205076	chr19:17205076:G:A	1.11674e-07	-1.69984e-10	-1.32675	9.71851e-05	-1.69984e-10	-1.32054	0.000125156	-1.69984e-10	-1.32328
17205327	chr19:17205327:C:T	1.89477e-07	-1.69984e-10	-0.798071	0.000158661	-1.69984e-10	-0.830387	0.000205731	-1.69984e-10	-0.826267
17205328	chr19:17205328:G:A	1.1167e-07	-1.69984e-10	-1.32679	9.70324e-05	-1.69984e-10	-1.32211	0.000125005	-1.69984e-10	-1.32449
17205444	chr19:17205444:T:C	2.07278e-08	-1.7038	-1.30706	1.75383e-05	-1.76621	-1.26656	2.27551e-05	-1.7587	-1.26935
17205452	chr19:17205452:G:A	1.91212e-07	-0.137878	-0.651077	7.13889e-05	-0.958591	-0.670424	9.27323e-05	-0.941236	-0.681884
17205973	chr19:17205973:T:C	2.05801e-08	-1.70543	-1.31258	1.737e-05	-1.76374	-1.27868	2.2572e-05	-1.75502	-1.2811
17206797	chr19:17206797:C:T	1.11815e-07	-1.69984e-10	-1.32549	9.65787e-05	-1.69984e-10	-1.3268	0.000124717	-1.69984e-10	-1.32679
17206851	chr19:17206851:C:T	2.39258e-07	-1.69984e-10	-0.564796	0.000195182	-1.69984e-10	-0.623226	0.000248231	-1.69984e-10	-0.638478
17207146	chr19:17207146:A:G	2.05094e-08	-1.7092	-1.31226	1.73619e-05	-1.76493	-1.27795	2.25461e-05	-1.75682	-1.28046
17207353	chr19:17207353:C:T	1.1179e-07	-1.69984e-10	-1.32571	9.65812e-05	-1.69984e-10	-1.32677	0.000124722	-1.69984e-10	-1.32675
17207768	chr19:17207768:T:C	1.29254e-07	-1.69984e-10	-1.18055	0.000113467	-1.69984e-10	-1.16565	0.000146721	-1.69984e-10	-1.1643
17207855	chr19:17207855:G:A	2.04641e-08	-1.71242	-1.31124	1.73752e-05	-1.766	-1.27612	2.25498e-05	-1.75844	-1.27867
17208315	chr19:17208315:G:A	7.73536e-08	-1.69395	-3.3072e-10	8.18092e-05	-1.49277	-3.3072e-10	0.000108117	-1.46963	-3.3072e-10
17209003	chr19:17209003:A:C	2.12514e-07	-1.69984e-10	-0.683329	0.000176913	-1.69984e-10	-0.721502	0.000229434	-1.69984e-10	-0.717221
17209129	chr19:17209129:T:A	2.2438e-07	-1.69984e-10	-0.628996	0.000187352	-1.69984e-10	-0.664167	0.000243318	-1.69984e-10	-0.658466
17209380	chr19:17209380:C:T	7.27024e-08	-1.75596	-3.3072e-10	6.20726e-05	-1.76885	-3.3072e-10	8.01371e-05	-1.7691	-3.3072e-10
17209463	chr19:17209463:C:T	1.20339e-07	-1.25203	-3.3072e-10	0.000176053	-0.726374	-3.3072e-10	0.000245293	-0.650383	-3.3072e-10
17209499	chr19:17209499:C:T	2.02821e-07	-0.147302	-0.582708	7.58929e-05	-0.963859	-0.603975	9.85622e-05	-0.946453	-0.615696
17209529	chr19:17209529:C:G	2.14874e-07	-1.69984e-10	-0.672285	0.000179102	-1.69984e-10	-0.709202	0.00023228	-1.69984e-10	-0.704893
17209573	chr19:17209573:G:A	2.44907e-07	-1.69984e-10	-0.541457	0.000221315	-1.69984e-10	-0.497569	0.000291634	-1.69984e-10	-0.477336
17209856	chr19:17209856:C:G	1.30902e-07	-1.69984e-10	-1.16789	0.000110037	-1.69984e-10	-1.19634	0.00014206	-1.69984e-10	-1.19659
17209889	chr19:17209889:G:A	1.2981e-07	-1.69984e-10	-1.17626	0.000113982	-1.69984e-10	-1.16112	0.000147392	-1.69984e-10	-1.15974
17210075	chr19:17210075:A:T	2.03649e-08	-1.70211	-1.32641	1.66421e-05	-1.76165	-1.32357	2.16843e-05	-1.75197	-1.32428
17210319	chr19:17210319:C:T	2.253e-07	-1.69984e-10	-0.624903	0.000188103	-1.69984e-10	-0.66017	0.000244298	-1.69984e-10	-0.654448
17210678	chr19:17210678:A:G	2.03513e-08	-1.71358	-1.31561	1.72296e-05	-1.76629	-1.28424	2.2363e-05	-1.75891	-1.28652
17210983	chr19:17210983:T:C	1.0444e-07	-0.086716	-1.30701	3.74722e-05	-0.981115	-1.29244	4.91583e-05	-0.964719	-1.29307
17211751	chr19:17211751:G:A	1.13915e-07	-1.69984e-10	-1.30688	9.8157e-05	-1.69984e-10	-1.31059	0.000126698	-1.69984e-10	-1.31103
17212448	chr19:17212448:G:A	1.20842e-07	-1.69984e-10	-1.24786	0.000105502	-1.69984e-10	-1.23843	0.000136513	-1.69984e-10	-1.23641
17212617	chr19:17212617:A:C	1.07167e-07	-1.17859	-0.189355	7.27891e-05	-1.39521	-0.214377	9.33605e-05	-1.38902	-0.227349
17212865	chr19:17212865:A:T	4.49678e-08	-1.70574	-0.530654	5.01503e-05	-1.41822	-0.563911	6.68855e-05	-1.37106	-0.578795
17212911	chr19:17212911:A:G	8.09425e-08	-1.75972	0.111126	4.96104e-05	-1.55523	-0.437724	6.28481e-05	-1.60232	-0.4098
17213301	chr19:17213301:C:T	3.81927e-08	-1.58658	-0.813116	3.19733e-05	-1.66	-0.772258	4.1144e-05	-1.67333	-0.762425
17213916	chr19:17213916:G:A	1.3809e-07	-1.69984e-10	-1.11443	0.000117491	-1.69984e-10	-1.1308	0.000151625	-1.69984e-10	-1.13143
17214111	chr19:17214111:C:T	1.11846e-07	-1.69984e-10	-1.32522	9.65783e-05	-1.69984e-10	-1.3268	0.000124715	-1.69984e-10	-1.32681
17214192	chr19:17214192:G:A	1.32563e-07	-1.69984e-10	-1.15528	0.000111445	-1.69984e-10	-1.18363	0.000143851	-1.69984e-10	-1.18406
17214444	chr19:17214444:TATG:T	1.36762e-07	-1.69984e-10	-1.12409	0.000114509	-1.69984e-10	-1.1565	0.000147821	-1.69984e-10	-1.15683
17214822	chr19:17214822:G:A	1.11852e-07	-1.69984e-10	-1.32516	9.65785e-05	-1.69984e-10	-1.3268	0.000124715	-1.69984e-10	-1.32681
17214958	chr19:17214958:G:A	1.38058e-07	-1.69984e-10	-1.11467	0.000117471	-1.69984e-10	-1.13097	0.000151603	-1.69984e-10	-1.13157
17214972	chr19:17214972:G:A	1.13117e-07	-1.69984e-10	-1.31392	9.88448e-05	-1.69984e-10	-1.30361	0.000127344	-1.69984e-10	-1.30595
17215020	chr19:17215020:G:A	2.78619e-08	-1.44333	-1.27175	1.86071e-05	-1.72236	-1.25125	2.47579e-05	-1.6879	-1.25579
17215101	chr19:17215101:T:G	8.62181e-08	-1.35524	-0.230219	6.04818e-05	-1.52938	-0.265434	7.82282e-05	-1.52484	-0.268371
17215315	chr19:17215315:G:A	7.04027e-08	-1.12803	-0.660074	0.000110066	-0.539763	-0.656314	0.000152277	-0.45859	-0.668543
17215777	chr19:17215777:G:A	7.22397e-08	-1.76235	-3.3072e-10	6.51583e-05	-1.72034	-3.3072e-10	8.4527e-05	-1.71577	-3.3072e-10
17216234	chr19:17216234:C:T	1.11831e-07	-1.69984e-10	-1.32534	9.65781e-05	-1.69984e-10	-1.32681	0.000124716	-1.69984e-10	-1.3268
17216249	chr19:17216249:C:T	1.24631e-07	-1.69984e-10	-1.21698	0.000105288	-1.69984e-10	-1.24046	0.000135934	-1.69984e-10	-1.24066
17216989	chr19:17216989:A:T	1.95979e-07	-1.69984e-10	-0.764332	0.000160619	-1.69984e-10	-0.818122	0.000206366	-1.69984e-10	-0.823187
17216991	chr19:17216991:T:A	5.15118e-08	-1.288	-0.81252	7.91519e-05	-0.71846	-0.80733	0.000109735	-0.636704	-0.818064
17217543	chr19:17217543:A:AT	1.11677e-07	-1.69984e-10	-1.32673	9.6599e-05	-1.69984e-10	-1.32659	0.000124736	-1.69984e-10	-1.32664
17217745	chr19:17217745:C:T	1.1264e-07	-1.69984e-10	-1.31814	9.71056e-05	-1.69984e-10	-1.32136	0.000125424	-1.69984e-10	-1.32113
17218455	chr19:17218455:G:A	1.12595e-07	-1.69984e-10	-1.31854	9.69455e-05	-1.69984e-10	-1.32301	0.000125154	-1.69984e-10	-1.32329
17218540	chr19:17218540:C:A	2.61098e-08	-1.73211	-1.04792	1.81805e-05	-1.75694	-1.23987	2.34729e-05	-1.76657	-1.23042
17218743	chr19:17218743:C:T	2.78975e-08	-1.38741	-1.32639	1.77149e-05	-1.69999	-1.32276	2.37926e-05	-1.66033	-1.32314
17218851	chr19:17218851:G:A	2.74175e-08	-1.41324	-1.31791	1.77417e-05	-1.71366	-1.30758	2.37381e-05	-1.67725	-1.30851
17218908	chr19:17218908:C:T	2.33278e-08	-1.65466	-1.23803	1.87738e-05	-1.77039	-1.19431	2.42114e-05	-1.77108	-1.19493
17219094	chr19:17219094:T:G	1.3266e-07	-1.69984e-10	-1.15454	0.000112908	-1.69984e-10	-1.17059	0.00014615	-1.69984e-10	-1.1682
17219403	chr19:17219403:G:A	1.16226e-07	-1.69984e-10	-1.2868	0.000102385	-1.69984e-10	-1.26842	0.000132642	-1.69984e-10	-1.26518
17219494	chr19:17219494:G:A	1.13789e-07	-1.69984e-10	-1.30799	9.82505e-05	-1.69984e-10	-1.30964	0.000126721	-1.69984e-10	-1.31085
17219899	chr19:17219899:G:A	1.15381e-07	-1.2941	-3.3072e-10	0.000125849	-1.06208	-3.3072e-10	0.000165491	-1.04392	-3.3072e-10
17220075	chr19:17220075:T:C	1.97672e-08	-1.73177	-1.32654	1.65816e-05	-1.77052	-1.31834	2.13917e-05	-1.77109	-1.31874
17220486	chr19:17220486:G:A	2.92061e-07	-1.69984e-10	-0.365374	0.000235253	-1.69984e-10	-0.436495	0.000301956	-1.69984e-10	-0.442557
17220696	chr19:17220696:C:T	2.78459e-08	-1.4908	-1.22485	2.2151e-05	-1.53047	-1.26881	2.906e-05	-1.51229	-1.27118
17220868	chr19:17220868:AT:A	3.47669e-08	-1.70344	-0.790228	3.02713e-05	-1.49477	-0.992185	3.81183e-05	-1.53095	-0.981188
17220873	chr19:17220873:C:T	4.088e-07	-1.69984e-10	-0.0291115	0.000338529	-1.69984e-10	-0.072549	0.000438683	-1.69984e-10	-0.06906
17221007	chr19:17221007:C:T	1.50729e-07	-1.69984e-10	-1.02686	0.000125506	-1.69984e-10	-1.06481	0.000161497	-1.69984e-10	-1.06835
17221008	chr19:17221008:G:A	2.554e-08	-1.48077	-1.32132	1.72955e-05	-1.73929	-1.30743	2.21464e-05	-1.74714	-1.30803
17221249	chr19:17221249:G:A	2.95186e-08	-1.47797	-1.17934	2.07153e-05	-1.739	-1.12729	2.65445e-05	-1.74686	-1.12715
17221328	chr19:17221328:G:A	2.67862e-08	-1.49246	-1.26199	1.87158e-05	-1.74311	-1.22468	2.39728e-05	-1.75044	-1.22547
17221772	chr19:17221772:T:C	2.69076e-08	-1.53904	-1.21088	1.96362e-05	-1.75664	-1.16314	2.5202e-05	-1.76181	-1.16411
17221838	chr19:17221838:C:T	1.13391e-07	-1.69984e-10	-1.31149	9.92723e-05	-1.69984e-10	-1.29929	0.00012848	-1.69984e-10	-1.29706
17222041	chr19:17222041:G:A	2.20358e-07	-1.69984e-10	-0.647083	0.000193635	-1.69984e-10	-0.631181	0.000251052	-1.69984e-10	-0.627177
17222332	chr19:17222332:A:T	2.71008e-08	-1.50831	-1.23447	1.92622e-05	-1.74849	-1.19052	2.46946e-05	-1.75492	-1.19133
17222448	chr19:17222448:C:T	2.74538e-08	-1.48924	-1.2406	1.92421e-05	-1.74217	-1.19789	2.46431e-05	-1.7496	-1.19874
17222587	chr19:17222587:C:T	2.95739e-08	-1.43035	-1.2251	1.99451e-05	-1.72548	-1.1787	2.54897e-05	-1.73496	-1.17961
17222740	chr19:17222740:G:A	2.18996e-08	-1.6293	-1.32657	1.65141e-05	-1.77039	-1.32256	2.13135e-05	-1.77109	-1.32241
17222796	chr19:17222796:C:T	2.61342e-08	-1.59628	-1.18281	2.00759e-05	-1.76825	-1.12939	2.58598e-05	-1.77022	-1.12993
17222849	chr19:17222849:G:C	2.74943e-08	-1.61094	-1.11742	2.80389e-05	-1.43664	-1.12692	3.48306e-05	-1.47843	-1.12391
17223040	chr19:17223040:T:C	2.10703e-08	-1.76066	-1.23382	2.14267e-05	-1.59284	-1.23968	2.90523e-05	-1.55052	-1.23321
17223122	chr19:17223122:G:A	1.08777e-07	-1.35304	-3.3072e-10	6.42378e-05	-1.73457	-3.3072e-10	8.30429e-05	-1.73348	-3.3072e-10
17223175	chr19:17223175:A:ATAAAAATT	3.72603e-08	-1.34771	-1.0767	2.48168e-05	-1.67641	-1.00923	3.16482e-05	-1.68823	-1.00992
17223241	chr19:17223241:T:A	2.47305e-08	-1.59198	-1.24232	1.87418e-05	-1.76665	-1.19975	2.41327e-05	-1.76919	-1.20008
17223369	chr19:17223369:A:G	1.9187e-08	-1.76789	-1.32022	1.66407e-05	-1.75943	-1.32588	2.14188e-05	-1.76241	-1.32616
17223379	chr19:17223379:C:A	2.00824e-07	-1.69984e-10	-0.739906	0.000162101	-1.69984e-10	-0.808938	0.000207592	-1.69984e-10	-0.81726
17223601	chr19:17223601:C:G	7.68158e-08	-1.40032	-0.300602	4.48185e-05	-1.71144	-0.383099	5.9833e-05	-1.68146	-0.379819
17223697	chr19:17223697:G:A	2.66379e-08	-1.58496	-1.17504	2.04305e-05	-1.76499	-1.11514	2.63078e-05	-1.76804	-1.11493
17223705	chr19:17223705:G:A	3.10449e-08	-1.2818	-1.3251	1.85728e-05	-1.66104	-1.31441	2.42723e-05	-1.64709	-1.31641
17223823	chr19:17223823:A:G	2.6712e-08	-1.58217	-1.17505	2.04393e-05	-1.76452	-1.11518	2.63159e-05	-1.76769	-1.11497
17224428	chr19:17224428:C:T	2.82059e-08	-1.67023	-1.03258	2.81612e-05	-1.51663	-1.04258	3.52562e-05	-1.55251	-1.03769
17224515	chr19:17224515:T:C	7.63846e-08	-1.38397	-0.322588	4.4373e-05	-1.7012	-0.403324	5.92777e-05	-1.67024	-0.400363
17224725	chr19:17224725:C:A	2.41744e-08	-1.7402	-1.11684	1.97845e-05	-1.76741	-1.14485	2.54638e-05	-1.77002	-1.14556
17224814	chr19:17224814:T:C	3.807e-08	-1.67752	-0.725387	3.32599e-05	-1.74141	-0.651396	4.19105e-05	-1.74995	-0.66735
17224818	chr19:17224818:T:G	2.65334e-08	-1.5621	-1.20184	1.98914e-05	-1.75992	-1.14695	2.55813e-05	-1.76422	-1.14675
17224931	chr19:17224931:G:A	2.78677e-08	-1.56889	-1.14598	2.12076e-05	-1.7615	-1.0813	2.72855e-05	-1.76545	-1.08103
17225364	chr19:17225364:A:G	7.85341e-08	-1.39745	-0.281351	4.59602e-05	-1.70662	-0.36276	6.13256e-05	-1.67692	-0.35972
17225488	chr19:17225488:G:T	2.58455e-08	-1.60847	-1.18173	2.02053e-05	-1.76834	-1.12287	2.60484e-05	-1.77022	-1.12266
17225714	chr19:17225714:T:C	2.84393e-08	-1.5793	-1.11527	2.19199e-05	-1.7638	-1.04596	2.82268e-05	-1.76723	-1.04534
17225832	chr19:17225832:C:T	2.93423e-08	-1.60775	-1.05556	2.33695e-05	-1.76825	-0.977471	3.01385e-05	-1.77017	-0.976864
17226216	chr19:17226216:C:T	2.90847e-08	-1.7685	-0.903625	2.61084e-05	-1.73999	-0.894917	3.36415e-05	-1.73892	-0.898154
17226414	chr19:17226414:G:A	2.01462e-08	-1.71269	-1.32663	1.89177e-05	-1.64997	-1.30709	2.40234e-05	-1.66407	-1.30974
17226499	chr19:17226499:T:C	5.27932e-08	-1.51433	-0.561627	4.00905e-05	-1.74948	-0.456535	5.13395e-05	-1.75575	-0.458631
17226638	chr19:17226638:C:T	6.51012e-08	-1.49839	-0.368008	4.91031e-05	-1.74613	-0.257101	6.27794e-05	-1.75277	-0.260436
17226746	chr19:17226746:C:A	3.02183e-08	-1.76199	-0.8719	2.65005e-05	-1.75253	-0.867467	3.41802e-05	-1.75174	-0.869452
17226748	chr19:17226748:G:T	2.05417e-08	-1.72284	-1.29704	1.72328e-05	-1.76262	-1.28772	2.21955e-05	-1.76695	-1.286
17226924	chr19:17226924:C:T	5.15365e-08	-1.66909	-0.430956	4.55767e-05	-1.76827	-0.309487	5.81497e-05	-1.7653	-0.324514
17227062	chr19:17227062:A:G	3.84323e-08	-1.64087	-0.752574	3.20475e-05	-1.77108	-0.658855	4.10655e-05	-1.77038	-0.667293
17227073	chr19:17227073:C:G	3.91325e-08	-1.64491	-0.730469	3.2826e-05	-1.771	-0.63494	4.20751e-05	-1.77002	-0.643361
17227119	chr19:17227119:C:T	2.06203e-08	-1.76755	-1.24852	1.81457e-05	-1.76624	-1.23249	2.36103e-05	-1.76151	-1.22964
17227224	chr19:17227224:C:T	2.5317e-08	-1.77103	-1.03983	2.42344e-05	-1.63303	-1.07636	3.12621e-05	-1.63611	-1.07432
17227412	chr19:17227412:G:C	4.25619e-08	-1.67775	-0.613626	3.73447e-05	-1.76763	-0.509339	4.78472e-05	-1.76443	-0.520392
17227499	chr19:17227499:C:T	2.37402e-08	-1.56726	-1.30791	2.72617e-05	-1.35122	-1.24046	3.52365e-05	-1.36	-1.23075
17227511	chr19:17227511:T:C	4.7499e-08	-1.50674	-0.674884	3.6017e-05	-1.54771	-0.765458	4.7864e-05	-1.52455	-0.759927
17227660	chr19:17227660:C:T	5.02964e-08	-1.46508	-0.659322	7.37619e-05	-0.835231	-0.761084	9.85447e-05	-0.806615	-0.755712
17228216	chr19:17228216:C:G	1.95183e-08	-1.7618	-1.30919	1.73464e-05	-1.72846	-1.31531	2.26892e-05	-1.71585	-1.3151
17228303	chr19:17228303:G:A	3.19468e-07	-1.39256	1.11688	0.000243351	-1.71056	1.30791	0.0003039	-1.71959	1.28345
17228416	chr19:17228416:C:T	3.94714e-08	-1.06487	-1.30189	5.14667e-05	-0.632013	-1.32421	6.42038e-05	-0.666857	-1.32392
17228459	chr19:17228459:C:T	1.66775e-07	-1.69984e-10	-0.925688	0.000133523	-1.69984e-10	-1.00288	0.000175111	-1.69984e-10	-0.987417
17228626	chr19:17228626:G:A	2.02658e-07	-1.50825	0.777436	0.000363066	-0.670526	0.667953	0.000459724	-0.675842	0.653631
17229138	chr19:17229138:C:T	1.90479e-08	-1.771	-1.32438	1.66569e-05	-1.76066	-1.32368	2.16654e-05	-1.75416	-1.32296
17229346	chr19:17229346:G:A	5.00907e-08	-1.07223	-1.05627	6.07031e-05	-0.746731	-1.04443	7.57376e-05	-0.779776	-1.04579
17229380	chr19:17229380:T:A	1.90039e-08	-1.7711	-1.32659	1.66514e-05	-1.75832	-1.32634	2.16622e-05	-1.75123	-1.32604
17229591	chr19:17229591:C:T	1.31465e-07	-1.29584	0.132243	8.95985e-05	-1.6758	0.273984	0.000113105	-1.68824	0.263721
17229667	chr19:17229667:A:G	1.9003e-08	-1.77095	-1.32679	1.65977e-05	-1.76121	-1.32668	2.15732e-05	-1.75488	-1.3265
17230508	chr19:17230508:GAC:G	1.95137e-08	-1.77108	-1.30014	1.73309e-05	-1.74279	-1.30187	2.26052e-05	-1.73055	-1.30411
17230532	chr19:17230532:G:C	2.10875e-08	-1.69866	-1.29499	1.9825e-05	-1.61209	-1.29812	2.57152e-05	-1.60656	-1.2992
17231095	chr19:17231095:C:G	1.18643e-07	-1.52849	0.262269	9.88853e-05	-1.75707	0.453869	0.000126239	-1.76158	0.446916
17231115	chr19:17231115:G:A	1.95596e-08	-1.76609	-1.30278	1.79783e-05	-1.71669	-1.2913	2.35714e-05	-1.69995	-1.29285
17231759	chr19:17231759:G:C	1.15359e-06	-1.72308	2.73137	0.00126992	-1.7601	3.00965	0.00163237	-1.75841	3.00336
17232751	chr19:17232751:G:A	1.40999e-07	-1.43947	0.345885	0.00010936	-1.73098	0.528463	0.00013945	-1.73888	0.523751
17232861	chr19:17232861:G:C	1.14211e-07	-1.69984e-10	-1.30429	9.98006e-05	-1.69984e-10	-1.29398	0.000129115	-1.69984e-10	-1.29213
17233074	chr19:17233074:G:A	7.64136e-08	-1.70618	-3.3072e-10	6.55428e-05	-1.71445	-3.3072e-10	8.26109e-05	-1.7387	-3.3072e-10
17233113	chr19:17233113:C:T	7.1813e-08	-1.76827	-3.3072e-10	6.35455e-05	-1.7454	-3.3072e-10	8.27661e-05	-1.73682	-3.3072e-10
17233391	chr19:17233391:G:A	9.49311e-08	-1.4678	-0.021385	0.000121956	-0.983916	-0.109585	0.000165098	-0.922171	-0.124127
17233441	chr19:17233441:G:A	1.40728e-07	-1.69984e-10	-1.09551	0.000117318	-1.69984e-10	-1.13227	0.000152452	-1.69984e-10	-1.12598
17233685	chr19:17233685:C:T	9.0564e-08	-1.52696	-0.0093238	0.000112655	-1.08203	-0.0907986	0.000152004	-1.02397	-0.104954
17234226	chr19:17234226:A:C	8.90968e-08	-0.859649	-0.692965	6.29094e-05	-1.16044	-0.59502	8.11666e-05	-1.15806	-0.598276
17234618	chr19:17234618:G:C	5.22515e-08	-0.823071	-1.2632	7.65733e-05	-0.239537	-1.31937	9.52575e-05	-0.278262	-1.31799
17234866	chr19:17234866:G:A	7.77908e-08	-1.68831	-3.3072e-10	7.36994e-05	-1.59716	-3.3072e-10	9.57329e-05	-1.59128	-3.3072e-10
17235027	chr19:17235027:G:T	1.10039e-07	-1.3415	-3.3072e-10	9.61397e-05	-1.33136	-3.3072e-10	0.000120812	-1.3586	-3.3072e-10
17235129	chr19:17235129:A:C	2.28203e-07	-1.69984e-10	-0.612101	0.000189035	-1.69984e-10	-0.655225	0.0002451	-1.69984e-10	-0.651172
17235262	chr19:17235262:C:T	2.38662e-07	-1.69984e-10	-0.567287	0.000209484	-1.69984e-10	-0.552513	0.000269366	-1.69984e-10	-0.556767
17235632	chr19:17235632:A:T	8.75788e-08	-1.5698	-3.3072e-10	6.63233e-05	-1.70262	-3.3072e-10	8.47242e-05	-1.71344	-3.3072e-10
17235971	chr19:17235971:G:A	2.81223e-07	-1.69984e-10	-0.403188	0.000257795	-1.69984e-10	-0.344994	0.000336655	-1.69984e-10	-0.333778
17236045	chr19:17236045:G:C	7.7771e-07	0.614018	-3.3072e-10	0.000355463	-0.0237356	-3.3072e-10	0.000439329	-0.0675881	-3.3072e-10
17236333	chr19:17236333:G:A	1.27772e-07	-1.19209	-3.3072e-10	8.63631e-05	-1.4386	-3.3072e-10	0.000109058	-1.46096	-3.3072e-10
17236787	chr19:17236787:A:G	7.79844e-08	-1.68583	-3.3072e-10	7.41092e-05	-1.59162	-3.3072e-10	9.6266e-05	-1.58572	-3.3072e-10
17236900	chr19:17236900:C:A	1.18842e-07	-0.0513606	-1.21318	0.000225094	0.740616	-1.22126	0.000334149	0.885836	-1.22709
17236967	chr19:17236967:T:C	1.92709e-07	-1.69984e-10	-0.781157	0.000173477	-1.69984e-10	-0.741113	0.000226911	-1.69984e-10	-0.728279
17237245	chr19:17237245:C:T	1.31945e-07	-1.69984e-10	-1.15995	0.000110923	-1.69984e-10	-1.18832	0.000143484	-1.69984e-10	-1.18661
17237261	chr19:17237261:C:G	1.13831e-07	-1.69984e-10	-1.30762	9.78753e-05	-1.69984e-10	-1.31346	0.000126397	-1.69984e-10	-1.31341
17237263	chr19:17237263:T:A	1.15107e-07	-1.69984e-10	-1.29648	0.000102091	-1.69984e-10	-1.27129	0.000131623	-1.69984e-10	-1.27289
17237325	chr19:17237325:C:T	1.23928e-07	-1.69984e-10	-1.22263	0.000104756	-1.69984e-10	-1.24552	0.000135493	-1.69984e-10	-1.24392
17237565	chr19:17237565:C:T	1.15401e-07	-1.69984e-10	-1.29392	9.80636e-05	-1.69984e-10	-1.31154	0.000127043	-1.69984e-10	-1.30831
17237874	chr19:17237874:TC:T	1.23666e-07	-1.69984e-10	-1.22476	0.000103417	-1.69984e-10	-1.25839	0.000134441	-1.69984e-10	-1.25171
17238029	chr19:17238029:A:G	1.24626e-07	-1.69984e-10	-1.21702	0.000107824	-1.69984e-10	-1.21665	0.000138881	-1.69984e-10	-1.21922
17238497	chr19:17238497:A:C	8.1043e-08	-1.64736	-3.3072e-10	7.80283e-05	-1.54009	-3.3072e-10	0.000101481	-1.53297	-3.3072e-10
17238683	chr19:17238683:A:C	4.15071e-08	-1.12094	-1.19554	4.1987e-05	-0.944386	-1.21541	5.70207e-05	-0.895538	-1.21388
17238847	chr19:17238847:C:T	1.18191e-07	-1.69984e-10	-1.27003	0.000102254	-1.69984e-10	-1.2697	0.000131805	-1.69984e-10	-1.27152
17238988	chr19:17238988:G:A	1.3309e-07	-1.69984e-10	-1.15131	0.000118413	-1.69984e-10	-1.12298	0.000153632	-1.69984e-10	-1.11827
17239387	chr19:17239387:T:C	1.57506e-07	-1.69984e-10	-0.982874	0.000137935	-1.69984e-10	-0.970374	0.000177651	-1.69984e-10	-0.973013
17239483	chr19:17239483:C:T	1.1577e-07	-1.69984e-10	-1.29073	0.000100124	-1.69984e-10	-1.29075	0.000129118	-1.69984e-10	-1.29211
17239842	chr19:17239842:G:T	1.1648e-07	-1.69984e-10	-1.28462	0.000103583	-1.69984e-10	-1.25679	0.000133534	-1.69984e-10	-1.25848
17240266	chr19:17240266:C:T	8.56986e-08	-1.17931	-0.412187	4.54714e-05	-1.71761	-0.362462	5.77958e-05	-1.7293	-0.36662
17240567	chr19:17240567:AG:A	3.42056e-08	-1.2102	-1.29974	3.44342e-05	-1.04599	-1.31212	4.64908e-05	-1.00194	-1.31164
17240631	chr19:17240631:G:A	2.31292e-07	-1.69984e-10	-0.598655	0.000217297	-1.69984e-10	-0.515891	0.000279576	-1.69984e-10	-0.519562
17240714	chr19:17240714:G:A	3.39175e-07	-1.69984e-10	-0.215821	0.000286655	-1.69984e-10	-0.238878	0.000369363	-1.69984e-10	-0.241058
17240726	chr19:17240726:G:A	2.88618e-08	-1.51892	-1.16089	2.05111e-05	-1.75419	-1.122	2.61312e-05	-1.75961	-1.1301
17241005	chr19:17241005:G:A	1.41478e-07	-1.69984e-10	-1.09019	0.00012266	-1.69984e-10	-1.08774	0.000157761	-1.69984e-10	-1.09176
17241277	chr19:17241277:T:C	2.60765e-07	-1.69984e-10	-0.478718	0.000236022	-1.69984e-10	-0.433232	0.000307464	-1.69984e-10	-0.424478
17241332	chr19:17241332:TAAAC:T	2.16487e-08	-1.75205	-1.21534	1.79606e-05	-1.76674	-1.24224	2.3374e-05	-1.75848	-1.24273
17241679	chr19:17241679:AG:A	1.26763e-07	-1.69984e-10	-1.20002	0.000112144	-1.69984e-10	-1.17738	0.000143599	-1.69984e-10	-1.18581
17242029	chr19:17242029:A:G	1.20548e-07	-1.69984e-10	-1.25029	0.000109384	-1.69984e-10	-1.2023	0.000140158	-1.69984e-10	-1.21007
17242152	chr19:17242152:C:T	3.05892e-08	-1.68098	-0.940708	3.26737e-05	-1.42146	-0.989132	4.37044e-05	-1.37366	-1.00173
17242176	chr19:17242176:G:C	3.12176e-08	-1.6825	-0.918858	3.3259e-05	-1.42429	-0.968545	4.44594e-05	-1.37674	-0.981523
17242784	chr19:17242784:C:G	9.72093e-08	-1.46547	-3.3072e-10	7.57956e-05	-1.56912	-3.3072e-10	9.70825e-05	-1.57728	-3.3072e-10
17243117	chr19:17243117:A:T	4.31451e-08	-1.42227	-0.855494	3.7826e-05	-1.44406	-0.820096	4.85227e-05	-1.4547	-0.816109
17243777	chr19:17243777:C:A	3.15196e-08	-1.45218	-1.13954	3.4528e-05	-1.09488	-1.2605	4.24737e-05	-1.14715	-1.2568
17244337	chr19:17244337:G:A	9.69784e-08	-0.652925	-0.814924	7.94599e-05	-0.884012	-0.637893	0.000102169	-0.864605	-0.661599
17244504	chr19:17244504:G:A	7.40984e-08	-1.73694	-3.3072e-10	6.21246e-05	-1.76802	-3.3072e-10	8.02416e-05	-1.76779	-3.3072e-10
17244740	chr19:17244740:G:A	1.016e-07	-1.10108	-0.320216	6.90668e-05	-1.17595	-0.486131	8.93282e-05	-1.18134	-0.479183
17244786	chr19:17244786:C:T	1.42085e-07	-1.69984e-10	-1.08591	0.000121434	-1.69984e-10	-1.09779	0.000157211	-1.69984e-10	-1.09525
17245143	chr19:17245143:G:A	1.25029e-07	-1.69984e-10	-1.21379	0.000108895	-1.69984e-10	-1.20678	0.000140457	-1.69984e-10	-1.20793
17245629	chr19:17245629:C:G	1.58587e-07	-1.69984e-10	-0.976033	0.000133397	-1.69984e-10	-1.00382	0.000171309	-1.69984e-10	-1.00937
17246102	chr19:17246102:C:T	1.48104e-07	-1.69984e-10	-1.04442	0.000133107	-1.69984e-10	-1.006	0.000172348	-1.69984e-10	-1.00332
17246254	chr19:17246254:C:T	5.62399e-08	-0.731738	-1.28097	4.27786e-05	-0.880039	-1.26108	5.55389e-05	-0.872818	-1.26294
17246271	chr19:17246271:C:A	1.61893e-07	-1.69984e-10	-0.955403	0.000136055	-1.69984e-10	-0.984102	0.000174689	-1.69984e-10	-0.989827
17246601	chr19:17246601:G:A	1.21546e-07	-1.69984e-10	-1.24204	0.000104069	-1.69984e-10	-1.25211	0.000134719	-1.69984e-10	-1.24965
17246625	chr19:17246625:G:A	7.16738e-08	-1.77021	-3.3072e-10	6.33365e-05	-1.7487	-3.3072e-10	8.20054e-05	-1.74605	-3.3072e-10
17247310	chr19:17247310:G:A	7.23958e-08	-1.76019	-3.3072e-10	6.29615e-05	-1.75463	-3.3072e-10	8.09908e-05	-1.7585	-3.3072e-10
17247324	chr19:17247324:G:A	4.38779e-08	-1.0281	-1.23282	4.11811e-05	-1.01541	-1.16377	4.79413e-05	-1.10749	-1.17537
17247379	chr19:17247379:T:A	3.08807e-08	-1.54271	-1.06949	2.14717e-05	-1.73506	-1.09536	2.71459e-05	-1.74508	-1.10653
17247389	chr19:17247389:C:T	1.61592e-07	-1.69984e-10	-0.957262	0.000145242	-1.69984e-10	-0.918754	0.000188698	-1.69984e-10	-0.91269
17247892	chr19:17247892:G:A	3.27761e-08	-1.393	-1.15964	2.96302e-05	-1.3253	-1.18306	3.5785e-05	-1.39647	-1.17884
17247999	chr19:17247999:T:A	1.67566e-07	-1.69984e-10	-0.920959	0.000150281	-1.69984e-10	-0.884651	0.000191474	-1.69984e-10	-0.898084
17248206	chr19:17248206:T:C	2.24453e-07	-1.69984e-10	-0.628672	0.000224943	-1.69984e-10	-0.481312	0.000284374	-1.69984e-10	-0.502546
17248302	chr19:17248302:G:A	1.12133e-07	-1.69984e-10	-1.32265	9.65798e-05	-1.69984e-10	-1.32679	0.000124742	-1.69984e-10	-1.32659
17248421	chr19:17248421:C:G	2.02056e-07	-1.69984e-10	-0.733794	0.000164383	-1.69984e-10	-0.794961	0.000217323	-1.69984e-10	-0.771453
17248490	chr19:17248490:C:T	4.53981e-08	-0.924256	-1.30261	3.20776e-05	-1.11551	-1.31349	4.16082e-05	-1.11156	-1.31298
17248726	chr19:17248726:C:T	2.74093e-08	-1.49881	-1.23264	1.90008e-05	-1.70872	-1.24396	2.4052e-05	-1.72136	-1.25126
17248885	chr19:17248885:A:G	1.60869e-07	-1.69984e-10	-0.961746	0.000144016	-1.69984e-10	-0.927235	0.00018362	-1.69984e-10	-0.939967
17248999	chr19:17248999:G:A	7.76643e-08	-1.68994	-3.3072e-10	6.55432e-05	-1.71445	-3.3072e-10	8.36721e-05	-1.72593	-3.3072e-10
17249422	chr19:17249422:A:G	1.20918e-07	-1.24722	-3.3072e-10	0.000108345	-1.21184	-3.3072e-10	0.000129713	-1.28751	-3.3072e-10
17249446	chr19:17249446:A:G	1.18168e-07	-1.27023	-3.3072e-10	0.000105675	-1.23679	-3.3072e-10	0.000126721	-1.31085	-3.3072e-10
17249620	chr19:17249620:C:T	1.19711e-07	-1.69984e-10	-1.25726	0.000102866	-1.69984e-10	-1.26373	0.000133005	-1.69984e-10	-1.26245
17249638	chr19:17249638:C:G	1.19671e-07	-1.69984e-10	-1.25759	0.000102525	-1.69984e-10	-1.26705	0.000132738	-1.69984e-10	-1.26446
17249707	chr19:17249707:A:G	1.93679e-06	-1.69984e-10	1.52645	0.00171938	-1.69984e-10	1.55256	0.00230308	-1.69984e-10	1.58916
17249724	chr19:17249724:G:A	7.22775e-08	-1.76182	-3.3072e-10	6.48392e-05	-1.72525	-3.3072e-10	8.40442e-05	-1.72149	-3.3072e-10
17249973	chr19:17249973:C:G	1.13835e-07	-1.69984e-10	-1.30758	9.71918e-05	-1.69984e-10	-1.32047	0.000125707	-1.69984e-10	-1.31889
17250055	chr19:17250055:C:T	6.69871e-08	-1.0749	-0.762932	5.77166e-05	-1.04787	-0.793742	6.90625e-05	-1.13229	-0.785539
17250069	chr19:17250069:A:G	6.91522e-08	-1.05208	-0.753949	5.95589e-05	-1.02458	-0.785616	7.11714e-05	-1.11042	-0.777329
17250107	chr19:17250107:C:T	1.22731e-07	-1.69984e-10	-1.23234	0.00010532	-1.69984e-10	-1.24016	0.000136185	-1.69984e-10	-1.23882
17250255	chr19:17250255:C:T	2.48212e-08	-1.52749	-1.30315	1.7872e-05	-1.73727	-1.27665	2.28461e-05	-1.7467	-1.27735
17250300	chr19:17250300:G:A	1.11841e-07	-1.69984e-10	-1.32525	9.6912e-05	-1.69984e-10	-1.32335	0.000125143	-1.69984e-10	-1.32338
17250307	chr19:17250307:G:A	2.76441e-08	-1.47705	-1.24587	3.15643e-05	-1.20471	-1.24043	3.82851e-05	-1.27074	-1.23703
17250453	chr19:17250453:G:A	1.20819e-07	-1.69984e-10	-1.24804	0.000105882	-1.69984e-10	-1.23483	0.000136765	-1.69984e-10	-1.23457
17250776	chr19:17250776:A:G	1.21103e-07	-1.69984e-10	-1.2457	0.000106147	-1.69984e-10	-1.23233	0.000137109	-1.69984e-10	-1.23206
17250829	chr19:17250829:C:T	1.33372e-07	-1.69984e-10	-1.1492	0.000118224	-1.69984e-10	-1.12457	0.000153193	-1.69984e-10	-1.12114
17250963	chr19:17250963:C:T	2.21619e-08	-1.68139	-1.26258	1.72278e-05	-1.77107	-1.27957	2.21969e-05	-1.76996	-1.28292
17251079	chr19:17251079:C:T	7.29265e-08	-1.75288	-3.3072e-10	6.60766e-05	-1.70634	-3.3072e-10	8.57107e-05	-1.70186	-3.3072e-10
17251306	chr19:17251306:G:A	7.31203e-08	-1.75023	-3.3072e-10	6.63942e-05	-1.70155	-3.3072e-10	8.61329e-05	-1.69695	-3.3072e-10
17251614	chr19:17251614:G:A	2.09713e-07	-1.69984e-10	-0.696598	0.000204086	-1.69984e-10	-0.578619	0.000256347	-1.69984e-10	-0.606304
17251717	chr19:17251717:A:G	5.09332e-08	-1.28752	-0.824298	6.03526e-05	-0.853562	-0.943392	7.31983e-05	-0.915521	-0.944144
17251811	chr19:17251811:A:G	1.1956e-07	-1.69984e-10	-1.25852	0.000102437	-1.69984e-10	-1.26791	0.000132621	-1.69984e-10	-1.26534
17252097	chr19:17252097:C:A	1.20843e-07	-1.69984e-10	-1.24785	0.000105905	-1.69984e-10	-1.23462	0.000136795	-1.69984e-10	-1.23436
17252206	chr19:17252206:T:A	1.17787e-07	-1.69984e-10	-1.27346	0.000102341	-1.69984e-10	-1.26885	0.000132483	-1.69984e-10	-1.26638
17252241	chr19:17252241:G:C	1.29958e-07	-1.69984e-10	-1.17513	0.000114976	-1.69984e-10	-1.15244	0.000148938	-1.69984e-10	-1.14931
17252259	chr19:17252259:G:A	5.51823e-08	-1.33697	-0.694729	6.32401e-05	-0.923635	-0.826585	7.69065e-05	-0.983022	-0.827225
17252281	chr19:17252281:C:T	1.23443e-07	-1.69984e-10	-1.22656	0.000108168	-1.69984e-10	-1.21347	0.000140357	-1.69984e-10	-1.20865
17253003	chr19:17253003:C:G	7.31224e-08	-1.7502	-3.3072e-10	6.63699e-05	-1.70191	-3.3072e-10	8.61017e-05	-1.69731	-3.3072e-10
17253159	chr19:17253159:A:G	1.62978e-07	-1.69984e-10	-0.948722	0.000137349	-1.69984e-10	-0.97463	0.000176576	-1.69984e-10	-0.979084
17253283	chr19:17253283:T:TA	2.78072e-08	-1.72395	-0.993091	3.26626e-05	-1.41099	-0.999938	4.4978e-05	-1.36092	-0.985741
17253755	chr19:17253755:G:A	1.65551e-07	-1.69984e-10	-0.933055	0.000153095	-1.69984e-10	-0.866102	0.000197353	-1.69984e-10	-0.867843
17254110	chr19:17254110:G:A	1.15446e-07	-1.69984e-10	-1.29353	9.89446e-05	-1.69984e-10	-1.3026	0.000127722	-1.69984e-10	-1.30298
17254238	chr19:17254238:T:A	2.70668e-08	-1.53291	-1.21112	1.91063e-05	-1.72448	-1.22267	2.42091e-05	-1.7353	-1.23081
17254278	chr19:17254278:C:T	7.47872e-08	-1.72769	-3.3072e-10	7.04567e-05	-1.64216	-3.3072e-10	9.24742e-05	-1.62591	-3.3072e-10
17254524	chr19:17254524:C:T	1.12992e-07	-1.69984e-10	-1.31502	0.000100476	-1.69984e-10	-1.28724	0.000127591	-1.69984e-10	-1.30401
17254611	chr19:17254611:G:A	1.13938e-07	-1.69984e-10	-1.30668	9.88317e-05	-1.69984e-10	-1.30374	0.000127619	-1.69984e-10	-1.30379
17255209	chr19:17255209:T:C	7.69201e-08	-1.69957	-3.3072e-10	7.18575e-05	-1.62247	-3.3072e-10	9.34112e-05	-1.61583	-3.3072e-10
17255382	chr19:17255382:C:T	1.13148e-07	-1.69984e-10	-1.31364	9.94235e-05	-1.69984e-10	-1.29777	0.000128206	-1.69984e-10	-1.2992
17255469	chr19:17255469:T:C	7.00225e-08	-1.51855	-0.274965	5.64347e-05	-1.16656	-0.697517	7.10229e-05	-1.2175	-0.672333
17255504	chr19:17255504:C:T	2.96334e-08	-1.37515	-1.27829	2.3679e-05	-1.44224	-1.29033	2.90737e-05	-1.49932	-1.28368
17256251	chr19:17256251:A:G	2.86361e-08	-1.69289	-0.994782	2.63732e-05	-1.60845	-1.01636	3.40786e-05	-1.60146	-1.0227
17256283	chr19:17256283:T:C	7.5657e-08	-1.71613	-3.3072e-10	7.01622e-05	-1.64635	-3.3072e-10	9.11568e-05	-1.64026	-3.3072e-10
17256329	chr19:17256329:C:G	1.24602e-07	-1.69984e-10	-1.21721	0.000109346	-1.69984e-10	-1.20264	0.000141278	-1.69984e-10	-1.2021
17256545	chr19:17256545:G:A	8.56511e-08	-1.59206	-3.3072e-10	6.78251e-05	-1.68023	-3.3072e-10	8.71644e-05	-1.68504	-3.3072e-10
17256567	chr19:17256567:T:C	1.24623e-07	-1.69984e-10	-1.21705	0.000109902	-1.69984e-10	-1.19757	0.000142311	-1.69984e-10	-1.19482
17257106	chr19:17257106:C:A	2.82539e-06	1.90407	-3.3072e-10	0.00164552	1.50865	-3.3072e-10	0.0021345	1.51315	-3.3072e-10
17257166	chr19:17257166:G:A	4.79906e-07	-1.69984e-10	0.131253	0.000465317	-1.69984e-10	0.245561	0.000606621	-1.69984e-10	0.255068
17257731	chr19:17257731:C:G	3.23943e-08	-1.76998	-0.794373	3.07703e-05	-1.76329	-0.707314	3.90594e-05	-1.75742	-0.730332
17257787	chr19:17257787:C:T	1.20571e-07	-1.69984e-10	-1.2501	0.000106029	-1.69984e-10	-1.23344	0.000137254	-1.69984e-10	-1.231
17258085	chr19:17258085:G:A	2.21887e-08	-1.66771	-1.27504	2.09104e-05	-1.5707	-1.28621	2.71775e-05	-1.56316	-1.28728
17259280	chr19:17259280:T:G	2.02444e-06	-1.69984e-10	1.57071	0.00175829	-1.69984e-10	1.57494	0.00226299	-1.69984e-10	1.5716
17259381	chr19:17259381:T:G	7.55548e-08	-1.74747	0.0299872	8.77091e-05	-1.70467	0.281534	0.000112312	-1.68948	0.25792
17259393	chr19:17259393:T:C	1.28986e-07	-1.69984e-10	-1.18263	0.00011563	-1.69984e-10	-1.14676	0.000149816	-1.69984e-10	-1.14343
17260423	chr19:17260423:G:A	1.39226e-07	-1.69984e-10	-1.10624	0.000122005	-1.69984e-10	-1.09309	0.000157897	-1.69984e-10	-1.09089
17260425	chr19:17260425:A:G	8.30078e-08	-1.76988	0.146478	9.44693e-05	-1.76293	0.414048	0.000119889	-1.75804	0.39177
17260455	chr19:17260455:G:A	1.18295e-07	-1.72802	0.45887	0.000141295	-1.67106	0.724749	0.000180845	-1.6525	0.697307
17260759	chr19:17260759:T:C	3.61928e-08	-1.3295	-1.12398	2.36243e-05	-1.60333	-1.13155	2.94852e-05	-1.62675	-1.1422
17260962	chr19:17260962:C:T	4.57302e-08	-1.66564	-0.553939	3.85891e-05	-1.73716	-0.507025	4.82811e-05	-1.7462	-0.529592
17261153	chr19:17261153:C:G	4.86306e-08	-1.67189	-0.486189	4.12195e-05	-1.72954	-0.448705	5.14528e-05	-1.73814	-0.474036
17261302	chr19:17261302:C:T	1.37524e-07	-1.69984e-10	-1.11854	0.000116168	-1.69984e-10	-1.14212	0.0001499	-1.69984e-10	-1.14287
17261390	chr19:17261390:C:T	4.41603e-08	-0.969973	-1.28454	2.585e-05	-1.38	-1.26485	3.24839e-05	-1.41523	-1.25686
17261422	chr19:17261422:G:A	2.07124e-07	-1.10225	0.393235	0.000185171	-1.33916	0.663282	0.00023739	-1.34688	0.663748
17261648	chr19:17261648:T:A	4.16399e-07	-1.35584	1.34514	0.000302648	-1.51768	1.33309	0.00039564	-1.53891	1.36658
17261672	chr19:17261672:C:T	7.16157e-08	-1.77102	-3.3072e-10	6.23918e-05	-1.76372	-3.3072e-10	8.08284e-05	-1.76051	-3.3072e-10
17261979	chr19:17261979:G:A	1.56387e-07	-1.69984e-10	-0.990001	0.000137452	-1.69984e-10	-0.97388	0.00017797	-1.69984e-10	-0.971223
17262145	chr19:17262145:C:G	1.36458e-07	-1.69984e-10	-1.12632	0.000111772	-1.69984e-10	-1.18069	0.000145386	-1.69984e-10	-1.17345
17262162	chr19:17262162:G:A	1.13966e-07	-1.69984e-10	-1.30643	9.82715e-05	-1.69984e-10	-1.30942	0.000126949	-1.69984e-10	-1.30905
17262186	chr19:17262186:G:C	1.24904e-07	-1.69984e-10	-1.21479	0.000110227	-1.69984e-10	-1.19462	0.000142623	-1.69984e-10	-1.19263
17263213	chr19:17263213:T:C	2.48072e-07	-1.69984e-10	-0.528619	0.000205691	-1.69984e-10	-0.570782	0.000266437	-1.69984e-10	-0.567698
17263391	chr19:17263391:G:A	2.57116e-08	-1.76016	-1.03523	2.36011e-05	-1.71959	-1.01627	3.07744e-05	-1.71571	-1.01045
17263637	chr19:17263637:T:G	1.23847e-07	-1.69984e-10	-1.22329	0.000107764	-1.69984e-10	-1.21722	0.000139353	-1.69984e-10	-1.21583
17264203	chr19:17264203:G:A	8.1876e-08	-1.63713	-3.3072e-10	7.56027e-05	-1.57167	-3.3072e-10	9.75729e-05	-1.57224	-3.3072e-10
17264404	chr19:17264404:C:T	6.30173e-08	-1.63062	-0.268313	5.62732e-05	-1.62359	-0.243353	7.08317e-05	-1.62905	-0.263483
17264441	chr19:17264441:C:A	1.57959e-07	-1.69984e-10	-0.980003	0.000138736	-1.69984e-10	-0.964587	0.000179646	-1.69984e-10	-0.961851
17265412	chr19:17265412:C:T	7.93378e-08	-1.5837	-0.0849234	7.20627e-05	-1.57525	-0.0443673	9.02069e-05	-1.58153	-0.0691984
17265892	chr19:17265892:T:C	2.00908e-08	-1.72878	-1.31329	1.86524e-05	-1.66228	-1.3089	2.42538e-05	-1.65674	-1.30753
17265981	chr19:17265981:G:A	2.52667e-07	-1.69984e-10	-0.510263	0.000229102	-1.69984e-10	-0.462991	0.000297048	-1.69984e-10	-0.458944
17266137	chr19:17266137:TTG:T	8.99889e-08	-1.54265	-3.3072e-10	8.21691e-05	-1.48838	-3.3072e-10	0.000105542	-1.49372	-3.3072e-10
17266550	chr19:17266550:G:C	7.90909e-08	-1.67174	-3.3072e-10	6.9491e-05	-1.65596	-3.3072e-10	8.79224e-05	-1.67638	-3.3072e-10
17266803	chr19:17266803:C:G	4.72592e-08	-1.29809	-0.888595	4.295e-05	-1.24084	-0.896285	5.56788e-05	-1.25659	-0.876644
17267286	chr19:17267286:C:G	1.16676e-07	-1.69984e-10	-1.28294	9.98332e-05	-1.69984e-10	-1.29366	0.000128926	-1.69984e-10	-1.2936
17267350	chr19:17267350:T:C	8.72655e-08	-1.49247	-0.0809104	7.94526e-05	-1.48267	-0.0393296	9.95941e-05	-1.49032	-0.0614126
17267967	chr19:17267967:C:T	7.58978e-08	-1.71295	-3.3072e-10	7.04308e-05	-1.64253	-3.3072e-10	9.15276e-05	-1.6362	-3.3072e-10
17268285	chr19:17268285:A:T	1.06678e-07	-1.37252	-3.3072e-10	7.77291e-05	-1.54393	-3.3072e-10	9.89272e-05	-1.55845	-3.3072e-10
17268546	chr19:17268546:C:A	2.32918e-08	-1.71596	-1.17828	2.0192e-05	-1.74761	-1.14426	2.56835e-05	-1.76393	-1.14306
17268554	chr19:17268554:C:T	1.57621e-07	-1.69984e-10	-0.982142	0.000138433	-1.69984e-10	-0.966769	0.000179253	-1.69984e-10	-0.964039
17268649	chr19:17268649:G:A	2.37525e-08	-1.71582	-1.15883	2.06097e-05	-1.75306	-1.11833	2.62817e-05	-1.76658	-1.11739
17268749	chr19:17268749:C:T	8.78063e-08	-0.338045	-1.22916	4.43837e-05	-0.938112	-1.16617	5.49376e-05	-0.988545	-1.15809
17269170	chr19:17269170:A:G	2.5298e-07	-1.69984e-10	-0.509026	0.000229391	-1.69984e-10	-0.461731	0.000297421	-1.69984e-10	-0.457688
17269737	chr19:17269737:T:G	1.12166e-07	-1.69984e-10	-1.32236	9.7469e-05	-1.69984e-10	-1.31762	0.000125991	-1.69984e-10	-1.31663
17270166	chr19:17270166:C:T	2.79625e-08	-1.72563	-0.985841	2.37545e-05	-1.77109	-0.958295	3.06861e-05	-1.77093	-0.958098
17270654	chr19:17270654:T:C	3.20029e-08	-1.74721	-0.829305	2.79848e-05	-1.76812	-0.797376	3.61643e-05	-1.7661	-0.798663
17270832	chr19:17270832:C:T	1.63833e-06	-1.69984e-10	1.3591	0.00145564	-1.69984e-10	1.38605	0.00193492	-1.69984e-10	1.41499
17271297	chr19:17271297:G:T	7.48186e-08	-1.50456	-0.22271	6.75283e-05	-1.49566	-0.188951	8.4753e-05	-1.50313	-0.20997
17271437	chr19:17271437:A:G	1.20867e-07	-1.24765	-3.3072e-10	0.0001001	-1.29099	-3.3072e-10	0.000130716	-1.27981	-3.3072e-10
17271696	chr19:17271696:A:T	2.38474e-07	-1.56165	0.993568	0.0002637	-1.73455	1.4122	0.000341856	-1.74111	1.42266
17272391	chr19:17272391:C:T	1.21811e-07	-1.69984e-10	-1.23987	0.000103589	-1.69984e-10	-1.25672	0.000134247	-1.69984e-10	-1.25315
17272751	chr19:17272751:G:A	8.44233e-08	-0.546477	-1.06002	6.6475e-05	-0.689146	-1.01119	8.60998e-05	-0.683454	-1.01388
17272756	chr19:17272756:T:C	8.08918e-08	-0.590787	-1.05844	6.40814e-05	-0.72877	-1.00823	8.29514e-05	-0.723574	-1.01101
17272793	chr19:17272793:C:T	7.93336e-08	-1.67139	0.00271926	8.38803e-05	-1.77077	0.303002	0.000108094	-1.77106	0.301225
17272923	chr19:17272923:C:T	3.84199e-08	-1.22392	-1.16984	2.39371e-05	-1.54186	-1.17987	2.98324e-05	-1.56852	-1.18872
17272975	chr19:17272975:G:A	2.53924e-07	-1.69984e-10	-0.505303	0.000230269	-1.69984e-10	-0.457911	0.000298561	-1.69984e-10	-0.453861
17272978	chr19:17272978:A:G	1.76247e-07	-1.69984e-10	-0.870449	0.000147432	-1.69984e-10	-0.90379	0.000190239	-1.69984e-10	-0.904556
17273194	chr19:17273194:C:A	4.30564e-08	-1.27167	-1.00815	2.78453e-05	-1.5529	-1.01759	3.46036e-05	-1.57778	-1.03109
17273458	chr19:17273458:G:A	3.47965e-08	-1.74233	-0.750485	3.43139e-05	-1.77095	-0.590659	4.42537e-05	-1.77	-0.592902
17273715	chr19:17273715:A:G	1.46897e-07	-1.69984e-10	-1.05261	0.000128909	-1.69984e-10	-1.03805	0.000166746	-1.69984e-10	-1.03636
17274367	chr19:17274367:T:C	3.06172e-08	-1.29415	-1.32662	2.00828e-05	-1.57068	-1.32662	2.53362e-05	-1.59451	-1.32609
17274661	chr19:17274661:CAGTCA:C	3.31005e-08	-1.75033	-0.79246	3.25973e-05	-1.77095	-0.641978	4.20135e-05	-1.77103	-0.643818
17274693	chr19:17274693:A:G	2.96526e-08	-1.32617	-1.32662	1.96728e-05	-1.5913	-1.32662	2.48509e-05	-1.61384	-1.32611
17274824	chr19:17274824:T:C	3.7876e-08	-1.77067	-0.637351	3.4527e-05	-1.75026	-0.605152	4.50215e-05	-1.74795	-0.597744
17274841	chr19:17274841:T:C	1.02914e-07	-1.40845	-3.3072e-10	9.16982e-05	-1.37866	-3.3072e-10	0.0001102	-1.45054	-3.3072e-10
17274868	chr19:17274868:CT:C	3.07018e-08	-1.57052	-1.04749	2.23838e-05	-1.71281	-1.07601	2.83139e-05	-1.73729	-1.0722
17275197	chr19:17275197:A:G	2.94757e-08	-1.33228	-1.32649	1.9596e-05	-1.59511	-1.32672	2.47572e-05	-1.6174	-1.32632
17275224	chr19:17275224:A:T	2.56971e-07	-1.69984e-10	-0.493372	0.000212198	-1.69984e-10	-0.539636	0.000274368	-1.69984e-10	-0.538366
17275563	chr19:17275563:T:G	1.90682e-07	-1.69984e-10	-0.791731	0.000155947	-1.69984e-10	-0.847642	0.000205942	-1.69984e-10	-0.825244
17275655	chr19:17275655:G:T	9.4155e-07	-1.52611	2.3313	0.000629598	-1.64696	2.19489	0.000821586	-1.66203	2.22043
17275951	chr19:17275951:G:A	1.12561e-07	-1.69984e-10	-1.31884	9.66397e-05	-1.69984e-10	-1.32617	0.00012487	-1.69984e-10	-1.32556
17276367	chr19:17276367:A:G	2.7364e-08	-1.40693	-1.32618	1.87665e-05	-1.64101	-1.32408	2.38163e-05	-1.6599	-1.32257
17276445	chr19:17276445:G:A	4.70698e-08	-1.36186	-0.828843	3.13723e-05	-1.60991	-0.841324	3.90026e-05	-1.63109	-0.858121
17277256	chr19:17277256:T:C	2.93305e-08	-1.34794	-1.31576	1.95108e-05	-1.60611	-1.32008	2.461e-05	-1.6276	-1.32208
17277772	chr19:17277772:G:A	1.3059e-07	-1.69984e-10	-1.17027	0.000110344	-1.69984e-10	-1.19355	0.000142474	-1.69984e-10	-1.19368
17277797	chr19:17277797:A:T	2.9822e-08	-1.73621	-0.910885	2.19268e-05	-1.77094	-1.03851	2.82384e-05	-1.76687	-1.04528
17277981	chr19:17277981:C:T	2.67882e-08	-1.42793	-1.32644	1.84772e-05	-1.65388	-1.32674	2.3447e-05	-1.67174	-1.32636
17278311	chr19:17278311:ACT:A	4.45127e-08	-0.974339	-1.27222	3.43939e-05	-1.10408	-1.2552	4.43238e-05	-1.10551	-1.25581
17278347	chr19:17278347:C:T	2.36663e-08	-1.63654	-1.24174	1.87906e-05	-1.75751	-1.20629	2.41554e-05	-1.76296	-1.20537
17278374	chr19:17278374:TC:T	2.38448e-07	-0.568185	-3.3072e-10	0.000174465	-0.735433	-3.3072e-10	0.00022505	-0.736516	-3.3072e-10
17278394	chr19:17278394:C:T	7.85269e-08	-1.6789	-3.3072e-10	7.69289e-05	-1.55428	-3.3072e-10	0.000101914	-1.52871	-3.3072e-10
17278653	chr19:17278653:T:A	1.30308e-07	-1.69984e-10	-1.17243	0.00011464	-1.69984e-10	-1.15536	0.000148595	-1.69984e-10	-1.15161
17278839	chr19:17278839:C:T	2.84302e-08	-1.37904	-1.31584	1.93857e-05	-1.62379	-1.30884	2.4623e-05	-1.64395	-1.30521
17278895	chr19:17278895:G:A	2.5283e-08	-1.49916	-1.31305	1.7872e-05	-1.69428	-1.31965	2.27113e-05	-1.70859	-1.32138
17279482	chr19:17279482:T:C	5.64456e-08	-1.14547	-0.863593	3.42251e-05	-1.52999	-0.834211	4.34986e-05	-1.56559	-0.814517
17279669	chr19:17279669:C:T	2.05099e-08	-1.76793	-1.2535	1.70976e-05	-1.75217	-1.30605	2.19817e-05	-1.75701	-1.30561
17279976	chr19:17279976:A:G	1.11696e-07	-1.69984e-10	-1.32656	9.65795e-05	-1.69984e-10	-1.32679	0.00012472	-1.69984e-10	-1.32677
17280060	chr19:17280060:C:T	1.56157e-07	-1.69984e-10	-0.991477	0.000130817	-1.69984e-10	-1.02336	0.000169041	-1.69984e-10	-1.0227
17280399	chr19:17280399:G:T	1.11828e-07	-1.69984e-10	-1.32537	9.66439e-05	-1.69984e-10	-1.32612	0.000124747	-1.69984e-10	-1.32655
17280519	chr19:17280519:G:A	5.83002e-08	-1.126	-0.850733	3.49388e-05	-1.51832	-0.825241	4.43993e-05	-1.55487	-0.804743
17280926	chr19:17280926:T:C	2.62402e-06	-1.69984e-10	1.83013	0.00206641	-1.69984e-10	1.73641	0.00267723	-1.69984e-10	1.7397
17281296	chr19:17281296:T:G	1.75178e-07	-1.57746	0.700923	0.000132947	-1.68426	0.677052	0.000171545	-1.69693	0.688937
17281427	chr19:17281427:C:T	2.1017e-07	-1.69984e-10	-0.694419	0.000188186	-1.69984e-10	-0.659728	0.000244912	-1.69984e-10	-0.651939
17281629	chr19:17281629:C:A	1.47836e-07	-1.69984e-10	-1.04624	0.000124107	-1.69984e-10	-1.07601	0.0001603	-1.69984e-10	-1.07579
17281674	chr19:17281674:C:G	3.13189e-08	-1.56699	-1.03113	2.28173e-05	-1.70975	-1.05989	2.88615e-05	-1.73508	-1.05524
17281710	chr19:17281710:G:A	4.07328e-07	-1.69984e-10	-0.0327189	0.000324376	-1.69984e-10	-0.115254	0.000416269	-1.69984e-10	-0.121505
17281820	chr19:17281820:G:A	5.40967e-08	-1.53829	-0.513275	5.0743e-05	-1.36127	-0.609115	6.71074e-05	-1.36193	-0.584615
17281863	chr19:17281863:C:T	1.1185e-07	-1.69984e-10	-1.32518	9.70977e-05	-1.69984e-10	-1.32144	0.000125302	-1.69984e-10	-1.32211
17281896	chr19:17281896:G:C	1.11955e-07	-1.69984e-10	-1.32424	9.66897e-05	-1.69984e-10	-1.32565	0.000124862	-1.69984e-10	-1.32563
17281954	chr19:17281954:C:T	1.22901e-07	-1.69984e-10	-1.23096	0.000102502	-1.69984e-10	-1.26728	0.000134193	-1.69984e-10	-1.25356
17282085	chr19:17282085:G:A	7.53924e-08	-1.56882	-0.150811	6.80471e-05	-1.64918	-0.0277765	9.1217e-05	-1.636	-0.00359811
17282168	chr19:17282168:C:T	4.30012e-07	-1.69984e-10	0.0214754	0.00034183	-1.69984e-10	-0.0628443	0.000438588	-1.69984e-10	-0.0692765
17282518	chr19:17282518:G:C	3.34571e-08	-1.55631	-0.975758	2.42088e-05	-1.70335	-1.00709	3.05886e-05	-1.73013	-1.00208
17282615	chr19:17282615:A:T	1.14875e-07	-1.69984e-10	-1.29849	0.000102064	-1.69984e-10	-1.27156	0.000131348	-1.69984e-10	-1.27499
17282640	chr19:17282640:T:G	2.73458e-08	-1.41887	-1.3149	1.87478e-05	-1.64667	-1.31941	2.37173e-05	-1.66512	-1.32151
17282721	chr19:17282721:T:A	4.61056e-08	-1.67341	-0.537993	3.90006e-05	-1.72229	-0.511287	5.21326e-05	-1.71413	-0.484918
17283116	chr19:17283116:C:A	7.72636e-08	-1.1348	-0.560317	4.76107e-05	-1.52328	-0.510822	6.07049e-05	-1.55935	-0.487462
17283242	chr19:17283242:C:T	4.67251e-07	-1.69984e-10	0.104529	0.000436365	-1.69984e-10	0.181322	0.000569415	-1.69984e-10	0.191774
17283315	chr19:17283315:T:G	4.546e-08	-1.65827	-0.567233	3.82742e-05	-1.71132	-0.541058	5.11782e-05	-1.70233	-0.51519
17283566	chr19:17283566:G:C	7.35913e-08	-1.74381	-3.3072e-10	6.23813e-05	-1.76389	-3.3072e-10	8.09909e-05	-1.7585	-3.3072e-10
17284030	chr19:17284030:A:G	2.70451e-08	-1.42007	-1.32476	1.86125e-05	-1.64702	-1.3263	2.35863e-05	-1.66545	-1.32672
17284172	chr19:17284172:G:A	1.30153e-07	-1.69984e-10	-1.17363	0.00011034	-1.69984e-10	-1.19359	0.000143092	-1.69984e-10	-1.18935
17284194	chr19:17284194:A:G	3.36886e-08	-1.56476	-0.960415	2.44477e-05	-1.70825	-0.992374	3.09285e-05	-1.73392	-0.987234
17284229	chr19:17284229:G:A	1.45472e-07	-1.69984e-10	-1.06235	0.000122147	-1.69984e-10	-1.09193	0.000157749	-1.69984e-10	-1.09183
17284404	chr19:17284404:A:G	1.14049e-07	-1.69984e-10	-1.30571	9.83367e-05	-1.69984e-10	-1.30876	0.000126795	-1.69984e-10	-1.31027
17284540	chr19:17284540:C:T	3.25653e-08	-1.59138	-0.967713	2.39365e-05	-1.7224	-0.999353	3.03853e-05	-1.74461	-0.994271
17284592	chr19:17284592:C:T	8.51195e-08	-1.08537	-0.512912	5.1432e-05	-1.49305	-0.46385	6.5474e-05	-1.5314	-0.439778
17284758	chr19:17284758:T:C	1.83127e-07	-1.69984e-10	-0.832159	0.00015195	-1.69984e-10	-0.873606	0.000196312	-1.69984e-10	-0.873134
17285524	chr19:17285524:G:A	2.22794e-07	-1.69984e-10	-0.636089	0.000184561	-1.69984e-10	-0.679175	0.000238563	-1.69984e-10	-0.678203
17285535	chr19:17285535:G:A	7.49107e-08	-1.72604	-3.3072e-10	7.07779e-05	-1.63761	-3.3072e-10	9.24052e-05	-1.62665	-3.3072e-10
17285714	chr19:17285714:T:G	1.36493e-07	-1.69984e-10	-1.12606	0.000121503	-1.69984e-10	-1.09722	0.000157596	-1.69984e-10	-1.0928
17285740	chr19:17285740:T:C	3.4235e-08	-1.54325	-0.96584	2.46209e-05	-1.69596	-0.997604	3.10618e-05	-1.72434	-0.992513
17285952	chr19:17285952:T:C	2.87982e-08	-1.5781	-1.10393	2.09219e-05	-1.71672	-1.13964	2.64505e-05	-1.74046	-1.1371
17286077	chr19:17286077:C:T	3.15477e-08	-1.55745	-1.03339	2.28644e-05	-1.70432	-1.06326	2.88873e-05	-1.73087	-1.05857
17286133	chr19:17286133:C:T	4.80379e-08	-1.67827	-0.492077	4.07231e-05	-1.7259	-0.464458	5.44753e-05	-1.71798	-0.437108
17286435	chr19:17286435:C:T	3.80717e-08	-1.46309	-0.93978	2.65604e-05	-1.66682	-0.950917	3.32365e-05	-1.68369	-0.965493
17287322	chr19:17287322:TA:T	1.47316e-07	-1.69984e-10	-1.04976	0.000123593	-1.69984e-10	-1.08017	0.000159612	-1.69984e-10	-1.08009
17287356	chr19:17287356:A:G	3.06588e-08	-1.62516	-0.994259	2.2862e-05	-1.73939	-1.0283	2.9123e-05	-1.75658	-1.02472
17287460	chr19:17287460:A:G	3.17558e-08	-1.50074	-1.08352	2.25763e-05	-1.6708	-1.10946	2.82876e-05	-1.70403	-1.10638
17287678	chr19:17287678:G:A	2.68266e-08	-1.50452	-1.24843	1.92191e-05	-1.67467	-1.26658	2.40466e-05	-1.70718	-1.26567
17287750	chr19:17287750:C:T	2.59505e-08	-1.55548	-1.23067	1.8978e-05	-1.70307	-1.25081	2.38862e-05	-1.72975	-1.24979
17288296	chr19:17288296:T:C	2.84131e-08	-1.37675	-1.31873	1.96497e-05	-1.59375	-1.32535	2.42522e-05	-1.63907	-1.32526
17288404	chr19:17288404:T:G	2.77645e-08	-1.41476	-1.30382	1.93199e-05	-1.61937	-1.31666	2.39373e-05	-1.66101	-1.31638
17288486	chr19:17288486:T:C	1.13225e-07	-1.69984e-10	-1.31296	9.7328e-05	-1.69984e-10	-1.31907	0.000125782	-1.69984e-10	-1.31828
17288667	chr19:17288667:G:T	2.71701e-08	-1.43205	-1.30816	1.90568e-05	-1.63034	-1.31939	2.36484e-05	-1.67036	-1.31919
17288816	chr19:17288816:T:C	4.79077e-08	-1.5883	-0.584757	4.23014e-05	-1.66472	-0.487622	5.62453e-05	-1.65257	-0.470549
17288882	chr19:17288882:C:T	4.64881e-07	-1.69984e-10	0.0994443	0.00043478	-1.69984e-10	0.177682	0.000567238	-1.69984e-10	0.187942
17289319	chr19:17289319:A:C	1.68614e-07	-1.69984e-10	-0.914724	0.000161508	-1.69984e-10	-0.812605	0.000207109	-1.69984e-10	-0.819593
17289560	chr19:17289560:G:A	2.78073e-08	-1.43206	-1.28497	2.01319e-05	-1.6221	-1.27276	2.55916e-05	-1.64028	-1.27029
17289644	chr19:17289644:A:G	2.10336e-08	-1.76533	-1.23089	2.03371e-05	-1.75735	-1.12737	2.60826e-05	-1.76135	-1.13022
17289706	chr19:17289706:G:A	1.34948e-07	-1.69984e-10	-1.13744	0.000114124	-1.69984e-10	-1.15987	0.000148076	-1.69984e-10	-1.15511
17289956	chr19:17289956:T:C	6.4266e-08	-1.07369	-0.805617	3.78807e-05	-1.48403	-0.778684	4.79619e-05	-1.52289	-0.759536
17290091	chr19:17290091:C:T	2.0311e-08	-1.75237	-1.27881	1.87161e-05	-1.76785	-1.19993	2.40702e-05	-1.76963	-1.20223
17290595	chr19:17290595:C:G	4.07544e-08	-1.07872	-1.25605	2.37083e-05	-1.49342	-1.23791	2.96847e-05	-1.53148	-1.23072
17290610	chr19:17290610:G:T	2.53824e-08	-1.77097	-1.03731	2.27751e-05	-1.76297	-1.00852	2.90568e-05	-1.7634	-1.02018
17291050	chr19:17291050:G:A	1.007e-07	-0.629036	-0.801155	5.55277e-05	-1.20749	-0.672782	6.88104e-05	-1.2614	-0.66008
17292224	chr19:17292224:C:A	5.71911e-08	-1.02058	-0.975359	3.28692e-05	-1.44944	-0.955182	4.1439e-05	-1.4907	-0.93792
17293105	chr19:17293105:T:C	1.37145e-07	-1.69984e-10	-1.1213	0.000115428	-1.69984e-10	-1.14851	0.000148557	-1.69984e-10	-1.15187
17293263	chr19:17293263:T:A	4.89087e-08	-1.20999	-0.942395	3.01857e-05	-1.56818	-0.921614	3.84173e-05	-1.60071	-0.903619
17293413	chr19:17293413:C:T	3.13942e-07	-1.69984e-10	-0.293128	0.000290968	-1.69984e-10	-0.223946	0.000378614	-1.69984e-10	-0.216319
17293692	chr19:17293692:T:G	7.38232e-08	-1.74066	-3.3072e-10	6.19448e-05	-1.77091	-3.3072e-10	8.03976e-05	-1.76585	-3.3072e-10
17293696	chr19:17293696:T:G	1.40832e-07	-1.69984e-10	-1.09477	0.000120115	-1.69984e-10	-1.10871	0.000154555	-1.69984e-10	-1.11229
17295048	chr19:17295048:C:T	1.33589e-07	-1.69984e-10	-1.14757	0.000114867	-1.69984e-10	-1.15339	0.000147454	-1.69984e-10	-1.15932
17295358	chr19:17295358:C:T	1.35123e-07	-0.672945	-0.463205	7.63419e-05	-1.22975	-0.332185	9.49245e-05	-1.28273	-0.317028
17295499	chr19:17295499:T:C	3.88427e-08	-1.47462	-0.908198	2.67519e-05	-1.65538	-0.955172	3.35127e-05	-1.69132	-0.949592
17295509	chr19:17295509:T:A	1.17859e-07	-1.69984e-10	-1.27285	9.88304e-05	-1.69984e-10	-1.30375	0.000127815	-1.69984e-10	-1.30225
17295748	chr19:17295748:A:G	1.20552e-07	-1.69984e-10	-1.25025	0.000103377	-1.69984e-10	-1.25878	0.000133274	-1.69984e-10	-1.26043
17296008	chr19:17296008:G:A	7.75431e-08	-1.6915	-3.3072e-10	7.78642e-05	-1.54219	-3.3072e-10	9.96704e-05	-1.55097	-3.3072e-10
17296279	chr19:17296279:T:C	3.59766e-08	-1.45928	-1.00019	2.45648e-05	-1.64761	-1.04824	3.06904e-05	-1.68506	-1.04383
17296606	chr19:17296606:A:G	2.20129e-08	-1.65171	-1.299	1.74365e-05	-1.7206	-1.31799	2.20705e-05	-1.74071	-1.31788
17296788	chr19:17296788:G:A	2.07926e-08	-1.74277	-1.26497	1.90691e-05	-1.77055	-1.17853	2.45508e-05	-1.77107	-1.18102
17296820	chr19:17296820:G:A	1.15544e-07	-1.69984e-10	-1.29268	0.000100353	-1.69984e-10	-1.28846	0.000129634	-1.69984e-10	-1.28813
17297928	chr19:17297928:T:C	5.64931e-08	-1.26349	-0.744724	3.59323e-05	-1.59736	-0.718157	4.59541e-05	-1.62677	-0.698425
17298073	chr19:17298073:C:A	2.60877e-08	-1.5169	-1.26398	1.95195e-05	-1.67725	-1.2485	2.492e-05	-1.69158	-1.24558
17298169	chr19:17298169:C:T	1.1803e-07	-1.69984e-10	-1.2714	0.000102503	-1.69984e-10	-1.26726	0.000132501	-1.69984e-10	-1.26625
17298480	chr19:17298480:C:G	1.4412e-07	-1.69984e-10	-1.07169	0.000135244	-1.69984e-10	-0.990075	0.00017359	-1.69984e-10	-0.99614
17298571	chr19:17298571:C:T	6.79786e-08	-1.64682	-0.176322	6.25504e-05	-1.70685	-0.0543387	8.35722e-05	-1.69664	-0.0304816
17299168	chr19:17299168:G:A	7.22868e-08	-1.7617	-3.3072e-10	6.36653e-05	-1.74352	-3.3072e-10	8.29676e-05	-1.73439	-3.3072e-10
17299436	chr19:17299436:C:T	1.14106e-07	-1.69984e-10	-1.30521	9.83979e-05	-1.69984e-10	-1.30814	0.000127099	-1.69984e-10	-1.30787
17300001	chr19:17300001:C:T	7.25383e-08	-0.530668	-1.22755	6.03509e-05	-0.537906	-1.25907	7.23256e-05	-0.61511	-1.25655
17300678	chr19:17300678:A:G	1.14957e-07	-1.69984e-10	-1.29778	9.91338e-05	-1.69984e-10	-1.30069	0.000128043	-1.69984e-10	-1.30047
17300698	chr19:17300698:G:C	2.571e-08	-1.48475	-1.31071	4.16429e-05	-0.895186	-1.27284	5.35512e-05	-0.897432	-1.27477
17300757	chr19:17300757:C:T	1.05916e-07	-1.37969	-3.3072e-10	8.8328e-05	-1.4161	-3.3072e-10	0.000113748	-1.41885	-3.3072e-10
17301425	chr19:17301425:G:A	4.48893e-07	-1.69984e-10	0.0644483	0.0004192	-1.69984e-10	0.14119	0.000547402	-1.69984e-10	0.152347
17301557	chr19:17301557:G:A	2.5709e-08	-1.50077	-1.29472	4.16142e-05	-0.926674	-1.24204	5.34511e-05	-0.929301	-1.24477
17301590	chr19:17301590:G:A	2.61932e-08	-1.46028	-1.31656	4.28101e-05	-0.857128	-1.28326	5.50665e-05	-0.859799	-1.2845
17301698	chr19:17301698:G:A	1.2213e-07	-1.69984e-10	-1.23725	0.000105143	-1.69984e-10	-1.24184	0.000135321	-1.69984e-10	-1.24519
17301853	chr19:17301853:G:A	2.59281e-08	-1.50977	-1.27724	3.06935e-05	-1.16134	-1.31177	3.88435e-05	-1.18232	-1.31098
17302138	chr19:17302138:T:C	4.9399e-08	-1.54468	-0.59773	5.20545e-05	-1.22213	-0.722737	6.6562e-05	-1.24233	-0.71237
17302213	chr19:17302213:C:G	2.56506e-08	-1.5425	-1.25527	2.95455e-05	-1.21266	-1.29857	3.74345e-05	-1.23278	-1.29747
17302796	chr19:17302796:T:A	9.34897e-08	-1.50449	-3.3072e-10	7.09314e-05	-1.63544	-3.3072e-10	9.06774e-05	-1.64553	-3.3072e-10
17303052	chr19:17303052:G:A	4.09994e-07	-1.69984e-10	-0.0261937	0.000381638	-1.69984e-10	0.0473159	0.0005009	-1.69984e-10	0.0635701
17303317	chr19:17303317:C:T	1.17121e-07	-1.5799	0.300766	6.53926e-05	-1.75819	0.0414419	8.5891e-05	-1.76298	0.0632189
17303329	chr19:17303329:G:T	2.39789e-08	-1.53837	-1.3268	3.65165e-05	-0.985055	-1.31434	4.70141e-05	-0.987273	-1.31512
17303458	chr19:17303458:C:T	1.20651e-07	-1.57899	0.329557	6.71611e-05	-1.75793	0.0678673	8.82272e-05	-1.76277	0.0898528
17303977	chr19:17303977:T:G	2.75959e-08	-1.60183	-1.12284	2.95228e-05	-1.30853	-1.20347	3.75789e-05	-1.32695	-1.19945
17304034	chr19:17304034:A:T	8.46567e-08	-1.56771	-0.0360193	4.74073e-05	-1.75507	-0.283308	6.20705e-05	-1.76048	-0.264082
17304316	chr19:17304316:C:T	4.16982e-08	-1.53468	-0.777197	4.48326e-05	-1.20384	-0.890386	5.71751e-05	-1.22443	-0.882285
17304648	chr19:17304648:C:G	9.33871e-08	-1.55727	0.051684	5.14787e-05	-1.75218	-0.203809	6.74036e-05	-1.75811	-0.184024
17304845	chr19:17304845:T:C	5.54258e-08	-1.76532	-0.261968	4.58502e-05	-1.72912	-0.342658	6.0992e-05	-1.72939	-0.312705
17306271	chr19:17306271:C:T	4.22394e-08	-1.76173	-0.537252	3.55332e-05	-1.76577	-0.560925	4.62293e-05	-1.76231	-0.556911
17306756	chr19:17306756:C:T	4.15401e-08	-1.53664	-0.77904	4.47248e-05	-1.20455	-0.892083	5.69869e-05	-1.22601	-0.884008
17307015	chr19:17307015:C:T	9.17939e-08	-1.59623	0.0734442	5.20252e-05	-1.76152	-0.183907	6.82102e-05	-1.76551	-0.164736
17307146	chr19:17307146:C:T	9.30456e-08	-1.59445	0.0852011	5.34771e-05	-1.761	-0.156904	7.01132e-05	-1.7651	-0.13763
17308172	chr19:17308172:T:C	1.20583e-07	-1.69984e-10	-1.25	0.000109489	-1.69984e-10	-1.20133	0.000140936	-1.69984e-10	-1.20453
17308238	chr19:17308238:A:G	2.46803e-08	-1.5578	-1.27853	2.85348e-05	-1.23319	-1.31284	3.61328e-05	-1.25403	-1.31161
17308495	chr19:17308495:T:A	4.80606e-07	-1.69984e-10	0.132711	0.000453623	-1.69984e-10	0.220108	0.000590195	-1.69984e-10	0.227616
17308815	chr19:17308815:T:C	5.42521e-08	-0.749859	-1.29884	4.11542e-05	-0.893725	-1.28611	5.29878e-05	-0.896491	-1.28629
17308969	chr19:17308969:G:GCT	2.62039e-08	-1.74353	-1.0329	2.28318e-05	-1.76307	-1.00594	2.91283e-05	-1.76313	-1.018
17309023	chr19:17309023:T:C	1.117e-07	-1.69984e-10	-1.32652	9.73343e-05	-1.69984e-10	-1.31901	0.000125543	-1.69984e-10	-1.32019
17309145	chr19:17309145:G:T	1.40794e-07	-1.69984e-10	-1.09504	0.000122784	-1.69984e-10	-1.08673	0.000158753	-1.69984e-10	-1.08549
17309962	chr19:17309962:A:AC	2.44953e-08	-1.52747	-1.31638	3.86459e-05	-0.962303	-1.28041	4.95925e-05	-0.96566	-1.28334
17310661	chr19:17310661:G:A	4.27506e-08	-1.00165	-1.2853	3.36444e-05	-1.11706	-1.26425	4.35844e-05	-1.1121	-1.26604
17310785	chr19:17310785:T:TTA	2.37866e-08	-1.54663	-1.32659	3.6177e-05	-0.997716	-1.31102	4.64998e-05	-1.00102	-1.31237
17311227	chr19:17311227:A:G	2.36019e-08	-1.68426	-1.19675	1.86308e-05	-1.76684	-1.2055	2.38333e-05	-1.7695	-1.21225
17311244	chr19:17311244:G:C	4.92534e-07	-1.69984e-10	0.157227	0.000465214	-1.69984e-10	0.24534	0.000605309	-1.69984e-10	0.252902
17311349	chr19:17311349:T:G	5.0172e-07	-1.69984e-10	0.175705	0.000474227	-1.69984e-10	0.264528	0.000617016	-1.69984e-10	0.272058
17311591	chr19:17311591:CTCTG:C	5.04712e-07	-1.69984e-10	0.181651	0.000477818	-1.69984e-10	0.272073	0.000617598	-1.69984e-10	0.273001
17311986	chr19:17311986:T:C	2.31013e-08	-1.77041	-1.13204	2.03528e-05	-1.75026	-1.13368	2.64525e-05	-1.74388	-1.13361
17312142	chr19:17312142:G:A	2.65491e-08	-1.48547	-1.27788	3.19581e-05	-1.12038	-1.31235	4.03822e-05	-1.14332	-1.31112
17312166	chr19:17312166:G:A	3.54382e-07	-1.69984e-10	-0.171962	0.000289556	-1.69984e-10	-0.22881	0.000373332	-1.69984e-10	-0.230369
17312205	chr19:17312205:T:A	4.07491e-08	-1.76214	-0.57276	3.43255e-05	-1.76544	-0.595831	4.46523e-05	-1.76189	-0.592035
17312377	chr19:17312377:CG:C	1.13142e-07	-1.69984e-10	-1.3137	9.82467e-05	-1.69984e-10	-1.30968	0.000126744	-1.69984e-10	-1.31067
17312438	chr19:17312438:C:T	1.38295e-07	-1.69984e-10	-1.11295	0.000122359	-1.69984e-10	-1.0902	0.00015923	-1.69984e-10	-1.08249
17312491	chr19:17312491:A:G	4.92528e-07	-1.69984e-10	0.157214	0.000465259	-1.69984e-10	0.245436	0.000605421	-1.69984e-10	0.253087
17312564	chr19:17312564:G:T	9.43865e-08	-1.61471	0.119769	5.48877e-05	-1.76494	-0.126933	7.21085e-05	-1.76801	-0.106652
17312910	chr19:17312910:G:A	2.2822e-08	-1.76939	-1.14522	2.00056e-05	-1.7543	-1.14684	2.59862e-05	-1.74848	-1.14679
17313520	chr19:17313520:G:A	2.27053e-08	-1.77015	-1.14958	2.00343e-05	-1.74925	-1.15046	2.60453e-05	-1.74258	-1.15042
17313605	chr19:17313605:C:G	2.32352e-08	-1.77066	-1.12601	2.05098e-05	-1.74854	-1.12771	2.66632e-05	-1.74193	-1.12762
17314138	chr19:17314138:T:G	5.96219e-08	-1.63639	-0.31792	3.65295e-05	-1.77038	-0.528662	4.80599e-05	-1.76743	-0.512962
17314487	chr19:17314487:A:G	5.07167e-07	-1.69984e-10	0.186504	0.000480206	-1.69984e-10	0.277058	0.000620683	-1.69984e-10	0.277984
17314545	chr19:17314545:G:A	1.0561e-05	-1.69984e-10	3.22259	0.00973512	-1.69984e-10	3.28634	0.013097	-1.69984e-10	3.3273
17315044	chr19:17315044:C:T	2.36085e-08	-1.77104	-1.10969	2.09315e-05	-1.74445	-1.11145	2.72272e-05	-1.73728	-1.11134
17315434	chr19:17315434:A:G	7.19685e-08	-1.76611	-3.3072e-10	6.57757e-05	-1.71091	-3.3072e-10	8.59183e-05	-1.69944	-3.3072e-10
17315598	chr19:17315598:A:C	4.74425e-07	-1.69984e-10	0.119766	0.000448342	-1.69984e-10	0.208398	0.000579471	-1.69984e-10	0.209278
17315692	chr19:17315692:T:G	6.57117e-08	-1.13966	-0.717402	7.84985e-05	-0.691475	-0.842604	9.86058e-05	-0.728801	-0.832906
17316378	chr19:17316378:G:A	1.91623e-07	-1.69984e-10	-0.786806	0.000157287	-1.69984e-10	-0.839088	0.000202763	-1.69984e-10	-0.840797
17316499	chr19:17316499:G:C	4.76517e-07	-1.69984e-10	0.124167	0.000449646	-1.69984e-10	0.211303	0.000585007	-1.69984e-10	0.218787
17316660	chr19:17316660:G:A	9.48257e-08	-1.4903	-3.3072e-10	8.23709e-05	-1.48593	-3.3072e-10	9.61341e-05	-1.58709	-3.3072e-10
17316995	chr19:17316995:C:T	3.76039e-08	-1.09074	-1.32449	7.09923e-05	-0.335396	-1.29919	9.01876e-05	-0.349227	-1.30172
17317050	chr19:17317050:C:T	7.81182e-08	-1.68411	-3.3072e-10	7.3611e-05	-1.59836	-3.3072e-10	9.48767e-05	-1.60026	-3.3072e-10
17317056	chr19:17317056:C:G	2.1558e-08	-1.7646	-1.20699	1.99322e-05	-1.76914	-1.13568	2.57049e-05	-1.76513	-1.14103
17317236	chr19:17317236:G:A	4.11958e-08	-1.67387	-0.650126	3.71204e-05	-1.61858	-0.664411	4.91992e-05	-1.61848	-0.638481
17317367	chr19:17317367:C:G	3.42878e-08	-1.64613	-0.861421	2.49363e-05	-1.72721	-0.953622	3.1706e-05	-1.74532	-0.951011
17317369	chr19:17317369:T:A	1.59095e-07	-1.69984e-10	-0.972836	0.000142023	-1.69984e-10	-0.941172	0.000184468	-1.69984e-10	-0.935363
17317465	chr19:17317465:T:C	1.25489e-07	-0.217102	-0.99302	9.33265e-05	-0.311932	-1.04912	0.000109989	-0.407044	-1.04541
17317491	chr19:17317491:T:G	1.24099e-07	-1.69984e-10	-1.22125	0.000108328	-1.69984e-10	-1.21199	0.000139748	-1.69984e-10	-1.21299
17317786	chr19:17317786:T:C	2.06909e-08	-1.77103	-1.24161	1.84802e-05	-1.73779	-1.24267	2.40601e-05	-1.72974	-1.24255
17317857	chr19:17317857:G:A	5.07674e-07	-1.69984e-10	0.187503	0.000480704	-1.69984e-10	0.278093	0.000621328	-1.69984e-10	0.279022
17317893	chr19:17317893:C:T	1.48551e-07	-1.69984e-10	-1.04141	0.00013228	-1.69984e-10	-1.01224	0.000171734	-1.69984e-10	-1.00689
17318078	chr19:17318078:G:A	4.10793e-08	-1.00072	-1.32611	7.93049e-05	-0.204902	-1.31896	0.000100821	-0.219447	-1.32005
17318293	chr19:17318293:G:A	1.28883e-07	-1.69984e-10	-1.18343	0.000114132	-1.69984e-10	-1.1598	0.000147846	-1.69984e-10	-1.15667
17318603	chr19:17318603:G:A	7.36387e-08	-1.74317	-3.3072e-10	6.23326e-05	-1.76467	-3.3072e-10	8.04245e-05	-1.76552	-3.3072e-10
17318615	chr19:17318615:C:T	4.49141e-08	-1.72916	-0.508426	3.99091e-05	-1.70029	-0.510264	5.33027e-05	-1.70107	-0.475777
17319389	chr19:17319389:C:A	4.53777e-08	-1.06412	-1.1632	9.53201e-05	-0.293136	-1.04678	0.000120454	-0.306892	-1.05468
17319497	chr19:17319497:C:T	8.1933e-08	-1.63644	-3.3072e-10	6.20949e-05	-1.76849	-3.3072e-10	8.03669e-05	-1.76623	-3.3072e-10
17319740	chr19:17319740:C:T	1.2213e-07	-1.69984e-10	-1.23725	0.000105143	-1.69984e-10	-1.24184	0.000135321	-1.69984e-10	-1.24519
17319908	chr19:17319908:A:T	7.17578e-08	-1.76904	-3.3072e-10	6.2683e-05	-1.75907	-3.3072e-10	8.11894e-05	-1.75605	-3.3072e-10
17320037	chr19:17320037:C:T	2.34461e-08	-1.76631	-1.12132	2.03542e-05	-1.76096	-1.12291	2.64079e-05	-1.75637	-1.1228
17320047	chr19:17320047:G:A	3.79051e-08	-1.08063	-1.32662	7.08636e-05	-0.319699	-1.3167	9.00965e-05	-0.333996	-1.31796
17320106	chr19:17320106:G:A	1.00856e-07	-1.65334	0.224695	6.03612e-05	-1.77043	-0.0263867	7.95193e-05	-1.77109	-0.00574629
17320553	chr19:17320553:G:T	2.33115e-08	-1.7694	-1.12399	2.04377e-05	-1.75421	-1.12557	2.6548e-05	-1.74842	-1.12547
17320629	chr19:17320629:C:T	1.08654e-07	-0.311534	-1.04264	8.11325e-05	-0.405081	-1.09599	9.58474e-05	-0.497278	-1.0928
17320640	chr19:17320640:G:A	1.50204e-07	-1.69984e-10	-1.03034	0.000133736	-1.69984e-10	-1.00129	0.000173626	-1.69984e-10	-0.995931
17320686	chr19:17320686:C:T	3.94356e-08	-1.0474	-1.32027	7.6585e-05	-0.271269	-1.28749	9.71741e-05	-0.285822	-1.29051
17320791	chr19:17320791:C:T	4.90555e-08	-1.76953	-0.379851	4.03181e-05	-1.74529	-0.455071	5.35457e-05	-1.74547	-0.426835
17321217	chr19:17321217:T:C	1.49275e-07	-1.69984e-10	-1.03654	0.000116279	-1.69984e-10	-1.14116	0.000148979	-1.69984e-10	-1.14903
17321276	chr19:17321276:C:T	3.12171e-08	-1.7659	-0.835473	2.72358e-05	-1.76107	-0.831555	3.52666e-05	-1.75658	-0.833318
17321343	chr19:17321343:G:T	2.33121e-08	-1.76983	-1.12354	2.04763e-05	-1.75278	-1.12511	2.66041e-05	-1.74677	-1.12501
17321344	chr19:17321344:C:T	2.35238e-08	-1.76856	-1.11576	2.05575e-05	-1.75656	-1.11737	2.66932e-05	-1.75116	-1.11726
17321541	chr19:17321541:C:T	4.77549e-07	-1.69984e-10	0.126329	0.000450632	-1.69984e-10	0.213494	0.000586284	-1.69984e-10	0.220968
17321546	chr19:17321546:A:G	1.18707e-07	-0.2224	-1.04328	8.83682e-05	-0.319075	-1.09657	0.000104078	-0.414315	-1.09338
17321868	chr19:17321868:G:A	4.24466e-08	-1.73562	-0.558466	3.76353e-05	-1.70884	-0.560376	5.02079e-05	-1.70961	-0.527055
17322340	chr19:17322340:C:G	1.54745e-07	-1.00056	-3.3072e-10	0.000106697	-1.22716	-3.3072e-10	0.00013077	-1.2794	-3.3072e-10
17322520	chr19:17322520:G:T	1.42384e-07	-1.69984e-10	-1.08381	0.000126889	-1.69984e-10	-1.05384	0.000164514	-1.69984e-10	-1.04984
17324856	chr19:17324856:A:C	1.25638e-07	-1.69984e-10	-1.20893	0.00011053	-1.69984e-10	-1.19187	0.0001436	-1.69984e-10	-1.18581
17325075	chr19:17325075:T:C	1.21353e-07	-0.300507	-0.943127	9.06015e-05	-0.393806	-0.996881	0.00010702	-0.486592	-0.993228
17325682	chr19:17325682:C:A	6.34337e-08	-0.573646	-1.31869	7.13323e-05	-0.31106	-1.31875	9.22849e-05	-0.308797	-1.31916
17325752	chr19:17325752:A:G	1.36492e-07	-1.12607	-3.3072e-10	0.000106288	-1.231	-3.3072e-10	0.000134696	-1.24981	-3.3072e-10
17325756	chr19:17325756:T:C	1.03157e-07	-0.364139	-1.04195	7.72987e-05	-0.457128	-1.09235	9.15254e-05	-0.547282	-1.08894
17325888	chr19:17325888:A:G	1.3156e-07	-1.69984e-10	-1.16287	0.000116662	-1.69984e-10	-1.13788	0.000151177	-1.69984e-10	-1.13439
17326911	chr19:17326911:G:A	5.22005e-07	-1.69984e-10	0.215341	0.000493335	-1.69984e-10	0.30403	0.00064188	-1.69984e-10	0.311564
17326935	chr19:17326935:T:C	4.37109e-08	-1.6676	-0.597139	2.85684e-05	-1.76585	-0.77901	3.7583e-05	-1.75982	-0.766465
17327618	chr19:17327618:A:G	1.14535e-07	-1.69984e-10	-1.30145	9.78863e-05	-1.69984e-10	-1.31335	0.000126399	-1.69984e-10	-1.3134
17327833	chr19:17327833:A:G	7.23963e-08	-0.55441	-1.20577	5.57662e-05	-0.633875	-1.24212	6.6312e-05	-0.717958	-1.24051
17328225	chr19:17328225:C:T	2.32841e-08	-1.75167	-1.1429	2.06534e-05	-1.70891	-1.16037	2.71169e-05	-1.70846	-1.14422
17328511	chr19:17328511:C:T	2.27495e-08	-1.76952	-1.14827	2.05271e-05	-1.72586	-1.14955	2.67568e-05	-1.71669	-1.14936
17328569	chr19:17328569:G:A	5.59271e-07	-1.69984e-10	0.284297	0.000530878	-1.69984e-10	0.377374	0.000686235	-1.69984e-10	0.378383
17329733	chr19:17329733:C:G	1.28893e-07	-1.66333	0.479972	7.04646e-05	-1.77107	0.129024	9.29488e-05	-1.77082	0.150032
17330062	chr19:17330062:G:T	3.65656e-08	-1.12191	-1.32132	2.87796e-05	-1.22577	-1.31172	3.7286e-05	-1.22153	-1.31268
17330284	chr19:17330284:G:T	2.24858e-08	-1.76988	-1.15957	2.02549e-05	-1.72787	-1.16089	2.63969e-05	-1.71889	-1.1607
17330679	chr19:17330679:C:T	7.88133e-08	-0.807391	-0.867864	7.34891e-05	-0.671636	-0.928385	9.02522e-05	-0.725707	-0.924522
17331025	chr19:17331025:T:A	8.03493e-07	0.646631	-3.3072e-10	0.000495719	0.308852	-3.3072e-10	0.000637336	0.304461	-3.3072e-10
17331100	chr19:17331100:T:G	2.23689e-08	-1.77052	-1.16414	2.00626e-05	-1.73236	-1.16594	2.61326e-05	-1.72385	-1.1658
17331602	chr19:17331602:G:A	2.24807e-08	-1.7711	-1.15858	2.00057e-05	-1.74137	-1.15978	2.60303e-05	-1.73387	-1.15971
17331676	chr19:17331676:T:C	2.30147e-08	-1.76777	-1.13844	2.00557e-05	-1.75769	-1.14096	2.60378e-05	-1.75248	-1.14081
17331707	chr19:17331707:C:A	1.17536e-07	-1.69984e-10	-1.27559	9.9876e-05	-1.69984e-10	-1.29323	0.00012897	-1.69984e-10	-1.29325
17331800	chr19:17331800:A:G	2.25096e-08	-1.7707	-1.1577	2.01601e-05	-1.73396	-1.15949	2.62552e-05	-1.72562	-1.15935
17332474	chr19:17332474:G:A	2.08981e-08	-1.72384	-1.27884	1.93132e-05	-1.66582	-1.27054	2.53032e-05	-1.64943	-1.27248
17333082	chr19:17333082:G:A	2.19584e-08	-1.75058	-1.2026	2.05042e-05	-1.67324	-1.20329	2.6836e-05	-1.65988	-1.20321
17334399	chr19:17334399:C:T	7.61542e-08	-1.70958	-3.3072e-10	7.01102e-05	-1.64709	-3.3072e-10	9.21611e-05	-1.6293	-3.3072e-10
17334403	chr19:17334403:C:T	1.28626e-07	-1.69984e-10	-1.18543	0.000110629	-1.69984e-10	-1.19097	0.000142189	-1.69984e-10	-1.19568
17334429	chr19:17334429:GC:G	7.163e-08	-1.77082	-3.3072e-10	6.21336e-05	-1.76787	-3.3072e-10	8.02493e-05	-1.7677	-3.3072e-10
17334722	chr19:17334722:C:T	5.00176e-07	-1.69984e-10	0.172624	0.000473159	-1.69984e-10	0.262275	0.000611588	-1.69984e-10	0.263222
17334798	chr19:17334798:T:A	1.23838e-07	-1.69984e-10	-1.22336	0.000108055	-1.69984e-10	-1.21451	0.000139531	-1.69984e-10	-1.21455
17334812	chr19:17334812:C:A	1.00892e-06	-1.69984e-10	0.874302	0.000823013	-1.69984e-10	0.815814	0.0010623	-1.69984e-10	0.815356
17335492	chr19:17335492:C:T	5.11451e-07	-1.69984e-10	0.194916	0.000483995	-1.69984e-10	0.284918	0.000625611	-1.69984e-10	0.285892
17335945	chr19:17335945:A:G	1.14664e-07	-1.69984e-10	-1.30033	9.79873e-05	-1.69984e-10	-1.31232	0.000126528	-1.69984e-10	-1.31237
17336104	chr19:17336104:C:T	5.13117e-08	-1.75353	-0.35089	4.30567e-05	-1.70864	-0.426	5.71696e-05	-1.70889	-0.397921
17336286	chr19:17336286:C:T	1.21123e-07	-1.69984e-10	-1.24553	0.000106274	-1.69984e-10	-1.23114	0.000137514	-1.69984e-10	-1.22911
17336304	chr19:17336304:G:A	5.00704e-08	-0.970453	-1.15845	4.70174e-05	-0.848418	-1.19822	5.77351e-05	-0.899971	-1.197
17336831	chr19:17336831:G:A	1.05536e-07	-1.38328	-3.3072e-10	7.62577e-05	-1.56304	-3.3072e-10	9.68169e-05	-1.58002	-3.3072e-10
17337851	chr19:17337851:T:C	8.0467e-08	-1.70518	0.0506924	5.13419e-05	-1.76778	-0.190873	6.77217e-05	-1.76455	-0.172878
17338152	chr19:17338152:A:C	6.53381e-08	-0.762511	-1.10025	5.0366e-05	-0.826986	-1.15085	6.04649e-05	-0.902198	-1.14858
17338793	chr19:17338793:C:T	2.24628e-08	-1.74195	-1.18852	2.11501e-05	-1.65546	-1.19005	2.7713e-05	-1.64106	-1.18988
17339207	chr19:17339207:T:C	6.43337e-08	-0.795304	-1.08295	4.98001e-05	-0.852783	-1.13636	5.98387e-05	-0.927215	-1.13397
17339229	chr19:17339229:C:T	1.17992e-07	-1.69984e-10	-1.27172	9.95182e-05	-1.69984e-10	-1.29682	0.000129004	-1.69984e-10	-1.29299
17339572	chr19:17339572:A:G	3.5677e-06	-1.69984e-10	2.13734	0.00321438	-1.69984e-10	2.17823	0.00429692	-1.69984e-10	2.21282
17339637	chr19:17339637:G:A	9.25257e-08	-0.988545	-0.526305	9.02767e-05	-0.839393	-0.554885	0.00011176	-0.888293	-0.548188
17339769	chr19:17339769:C:T	4.57162e-08	-0.903182	-1.3167	5.07188e-05	-0.655446	-1.31542	6.55971e-05	-0.653519	-1.31579
17340378	chr19:17340378:A:G	2.90786e-08	-1.35982	-1.31251	4.69867e-05	-0.726487	-1.32081	5.9836e-05	-0.739261	-1.32197
17340528	chr19:17340528:G:T	3.68543e-07	-1.69984e-10	-0.132779	0.000337163	-1.69984e-10	-0.0765901	0.000438353	-1.69984e-10	-0.0698111
17340560	chr19:17340560:G:T	1.06569e-07	-1.64532	0.271771	6.23704e-05	-1.76888	0.00481437	8.21681e-05	-1.7705	0.0264344
17340822	chr19:17340822:C:T	3.83921e-08	-1.54305	-0.851437	4.04338e-05	-1.34822	-0.849277	5.3995e-05	-1.32076	-0.843182
17340961	chr19:17340961:C:T	1.42702e-07	-1.69984e-10	-1.08158	0.000126496	-1.69984e-10	-1.05694	0.000164669	-1.69984e-10	-1.0489
17341415	chr19:17341415:C:A	6.58126e-08	-1.77088	-0.0846462	5.21936e-05	-1.75926	-0.182943	6.98198e-05	-1.75882	-0.1481
17341718	chr19:17341718:G:T	3.56564e-08	-1.75726	-0.711143	3.27032e-05	-1.68765	-0.72204	4.2999e-05	-1.6753	-0.716358
17342045	chr19:17342045:A:G	3.76477e-07	-1.69984e-10	-0.111479	0.000307304	-1.69984e-10	-0.169322	0.000396279	-1.69984e-10	-0.170719
17342184	chr19:17342184:A:G	4.78534e-08	-1.76523	-0.408966	4.38915e-05	-1.7094	-0.406036	5.77879e-05	-1.69867	-0.397385
17342205	chr19:17342205:G:A	3.83796e-08	-1.75303	-0.641782	3.53656e-05	-1.67758	-0.653835	4.65453e-05	-1.66464	-0.647767
17342557	chr19:17342557:T:C	4.72234e-08	-1.76561	-0.421832	4.33175e-05	-1.70997	-0.418632	5.70259e-05	-1.69927	-0.410058
17342568	chr19:17342568:C:A	4.95523e-08	-1.76751	-0.371802	4.52238e-05	-1.71678	-0.368749	5.95096e-05	-1.70676	-0.359939
17342751	chr19:17342751:A:T	1.13023e-07	-1.69984e-10	-1.31475	9.68731e-05	-1.69984e-10	-1.32376	0.000125159	-1.69984e-10	-1.32325
17342752	chr19:17342752:A:T	5.70837e-08	-1.73621	-0.261612	4.80104e-05	-1.77049	-0.255248	6.26192e-05	-1.76876	-0.247005
17342945	chr19:17342945:T:A	4.65462e-08	-1.75704	-0.444849	4.19869e-05	-1.6879	-0.471902	5.53826e-05	-1.67593	-0.462637
17343484	chr19:17343484:G:T	5.58063e-08	-1.7661	-0.254347	5.15527e-05	-1.71085	-0.243702	6.76534e-05	-1.70045	-0.237994
17343919	chr19:17343919:C:T	2.50323e-08	-1.64373	-1.17843	3.96465e-05	-0.904332	-1.31282	5.174e-05	-0.896428	-1.31018
17344074	chr19:17344074:A:C	1.31339e-07	-1.69984e-10	-1.16455	0.000108462	-1.69984e-10	-1.21076	0.000141093	-1.69984e-10	-1.20342
17344635	chr19:17344635:T:C	7.39298e-08	-1.76742	0.0281951	6.84336e-05	-1.71574	0.0444457	8.98577e-05	-1.70566	0.0510477
17345361	chr19:17345361:CAT:C	7.85778e-08	-1.67825	-3.3072e-10	6.53734e-05	-1.71704	-3.3072e-10	8.58335e-05	-1.70043	-3.3072e-10
17345566	chr19:17345566:TCTC:T	7.78833e-08	-1.68713	-3.3072e-10	8.96467e-05	-1.40128	-3.3072e-10	0.000113422	-1.42172	-3.3072e-10
17345583	chr19:17345583:C:T	3.17816e-08	-1.48837	-1.09508	5.69024e-05	-0.573509	-1.28231	7.43531e-05	-0.566329	-1.27768
17345854	chr19:17345854:T:G	1.14179e-07	-1.69984e-10	-1.30457	9.76937e-05	-1.69984e-10	-1.31532	0.000126108	-1.69984e-10	-1.3157
17346066	chr19:17346066:G:A	4.92614e-08	-1.7671	-0.378101	4.39898e-05	-1.71629	-0.396908	5.76877e-05	-1.70631	-0.391481
17346388	chr19:17346388:G:C	2.37124e-08	-1.57701	-1.29932	2.04946e-05	-1.59054	-1.28645	2.51063e-05	-1.63914	-1.29058
17346743	chr19:17346743:G:A	7.80244e-08	-1.51846	-0.166851	4.8796e-05	-1.71356	-0.295953	6.32461e-05	-1.7211	-0.284703
17348379	chr19:17348379:A:G	2.1858e-08	-1.68968	-1.26809	1.8713e-05	-1.77106	-1.19688	2.41461e-05	-1.77057	-1.19815
17349034	chr19:17349034:G:C	1.46359e-07	-1.69984e-10	-1.05627	0.000121229	-1.69984e-10	-1.09948	0.000156433	-1.69984e-10	-1.10021
17349375	chr19:17349375:C:T	2.1581e-07	-1.69984e-10	-0.66794	0.000195254	-1.69984e-10	-0.622858	0.000253153	-1.69984e-10	-0.618841
17349584	chr19:17349584:T:C	2.29134e-07	-1.69984e-10	-0.608032	0.000208056	-1.69984e-10	-0.559351	0.000271669	-1.69984e-10	-0.548253
17349749	chr19:17349749:A:G	1.87428e-07	-1.69984e-10	-0.808941	0.000170105	-1.69984e-10	-0.760743	0.000220224	-1.69984e-10	-0.758193
17349788	chr19:17349788:A:G	9.4389e-08	-1.62982	0.134907	8.65723e-05	-1.59237	0.156195	0.00010764	-1.62676	0.152711
17349850	chr19:17349850:G:A	1.20912e-07	-1.69984e-10	-1.24727	0.00010411	-1.69984e-10	-1.25171	0.000134016	-1.69984e-10	-1.25488
17349973	chr19:17349973:T:C	5.18492e-08	-1.70023	-0.39377	5.12331e-05	-1.66412	-0.296657	6.44807e-05	-1.6901	-0.296375
17350097	chr19:17350097:G:A	1.45967e-07	-1.69984e-10	-1.05896	0.000120933	-1.69984e-10	-1.10192	0.000156053	-1.69984e-10	-1.10264
17350190	chr19:17350190:A:G	5.50659e-08	-1.70601	-0.327792	5.44956e-05	-1.67114	-0.227899	6.86332e-05	-1.69619	-0.227872
17350295	chr19:17350295:T:C	7.38633e-08	-1.7711	0.0309751	6.64117e-05	-1.73505	0.033769	8.68894e-05	-1.72693	0.0387337
17350559	chr19:17350559:C:T	8.81187e-08	-1.56365	-3.3072e-10	6.68827e-05	-1.69422	-3.3072e-10	8.51084e-05	-1.70891	-3.3072e-10
17350819	chr19:17350819:G:A	1.11707e-07	-1.69984e-10	-1.32646	9.66994e-05	-1.69984e-10	-1.32555	0.000124836	-1.69984e-10	-1.32583
17351285	chr19:17351285:T:G	2.34582e-08	-1.56942	-1.31769	1.7745e-05	-1.72657	-1.29448	2.31002e-05	-1.71773	-1.29526
17351506	chr19:17351506:G:C	1.52855e-07	-1.69984e-10	-1.01285	0.000134788	-1.69984e-10	-0.993455	0.000174994	-1.69984e-10	-0.988088
17351651	chr19:17351651:C:A	1.2083e-07	-1.69984e-10	-1.24796	0.000102536	-1.69984e-10	-1.26694	0.000132361	-1.69984e-10	-1.26731
17351687	chr19:17351687:G:C	1.48786e-07	-1.69984e-10	-1.03983	0.000123776	-1.69984e-10	-1.07868	0.000159816	-1.69984e-10	-1.07881
17351983	chr19:17351983:G:A	3.32051e-08	-1.76904	-0.770591	2.76171e-05	-1.74314	-0.835584	3.56691e-05	-1.74095	-0.837599
17352169	chr19:17352169:G:C	8.36995e-08	-1.6151	-3.3072e-10	7.48077e-05	-1.58224	-3.3072e-10	9.74492e-05	-1.57351	-3.3072e-10
17352405	chr19:17352405:C:T	1.07889e-07	-0.0405111	-1.32072	0.000100528	0.039297	-1.32602	0.000127435	0.0204002	-1.32563
17352450	chr19:17352450:C:T	1.729e-07	-1.69984e-10	-0.889623	0.000154522	-1.69984e-10	-0.856821	0.000201215	-1.69984e-10	-0.84846
17352865	chr19:17352865:A:C	2.32519e-08	-1.57212	-1.32383	2.67182e-05	-1.28669	-1.32512	3.44955e-05	-1.28801	-1.324
17352965	chr19:17352965:C:T	3.84567e-08	-1.75397	-0.638838	3.30249e-05	-1.73	-0.669898	4.33878e-05	-1.74067	-0.641993
17352972	chr19:17352972:C:G	3.81977e-08	-1.75981	-0.639749	3.2696e-05	-1.7389	-0.671006	4.299e-05	-1.74823	-0.64364
17353082	chr19:17353082:G:A	4.11086e-08	-1.75154	-0.574578	3.52619e-05	-1.72639	-0.607962	4.63569e-05	-1.73753	-0.578934
17353210	chr19:17353210:T:C	1.14401e-07	-1.69984e-10	-1.30263	9.93146e-05	-1.69984e-10	-1.29887	0.000128259	-1.69984e-10	-1.29879
17353602	chr19:17353602:G:A	4.94819e-08	-1.00921	-1.13152	4.9972e-05	-0.798496	-1.1872	6.34779e-05	-0.824998	-1.17715
17353897	chr19:17353897:T:TA	1.19659e-07	-1.69984e-10	-1.25769	0.000105024	-1.69984e-10	-1.24297	0.000135649	-1.69984e-10	-1.24277
17353900	chr19:17353900:G:A	1.29451e-07	-1.69984e-10	-1.17904	0.000114362	-1.69984e-10	-1.15779	0.000147732	-1.69984e-10	-1.15744
17353904	chr19:17353904:C:T	4.27767e-08	-0.994472	-1.29187	4.40336e-05	-0.84669	-1.26551	5.70363e-05	-0.842548	-1.2666
17354016	chr19:17354016:G:A	1.40376e-07	0.193037	-1.29105	0.000138121	0.33875	-1.30778	0.000163518	0.251001	-1.30691
17354093	chr19:17354093:C:T	1.34804e-07	-0.0299517	-1.10856	0.000127009	0.106085	-1.15898	0.00015137	0.0236659	-1.15678
17354321	chr19:17354321:G:T	1.37798e-07	0.170265	-1.28681	0.000135552	0.317071	-1.30487	0.000160543	0.229666	-1.30394
17354395	chr19:17354395:A:G	1.39331e-07	0.081743	-1.18723	6.46153e-05	-0.537718	-1.19099	7.86407e-05	-0.593655	-1.19429
17354422	chr19:17354422:C:T	2.70612e-08	-1.74461	-0.999628	2.14308e-05	-1.76682	-1.06551	2.80919e-05	-1.76228	-1.05508
17354637	chr19:17354637:A:G	6.6439e-08	-0.522784	-1.32327	6.92185e-05	-0.347526	-1.31236	8.97785e-05	-0.342459	-1.31303
17354876	chr19:17354876:T:C	4.3144e-08	-0.990897	-1.2869	4.43853e-05	-0.845014	-1.25923	5.75091e-05	-0.840528	-1.26036
17355407	chr19:17355407:G:T	2.69458e-08	-1.46938	-1.27912	2.86577e-05	-1.3012	-1.24054	3.7569e-05	-1.28471	-1.24195
17355896	chr19:17355896:ACTT:A	3.64683e-08	-1.43886	-1.00704	2.53796e-05	-1.61866	-1.04456	3.25453e-05	-1.62108	-1.04912
17356142	chr19:17356142:C:G	1.17083e-07	-1.69984e-10	-1.27945	0.000102529	-1.69984e-10	-1.26701	0.000132438	-1.69984e-10	-1.26672
17356371	chr19:17356371:T:C	3.99965e-08	-1.5665	-0.787045	3.33313e-05	-1.4025	-0.988161	4.35637e-05	-1.40931	-0.969306
17356405	chr19:17356405:G:A	1.66744e-07	-1.45362	0.527741	0.000201202	-1.11056	0.517712	0.000273485	-1.07663	0.535041
17356492	chr19:17356492:T:C	1.18616e-07	-1.69984e-10	-1.26644	0.000103949	-1.69984e-10	-1.25326	0.000134617	-1.69984e-10	-1.2504
17356941	chr19:17356941:G:A	1.6434e-07	-1.38739	0.446989	0.000196914	-1.0158	0.401408	0.000268812	-0.978802	0.419976
17357132	chr19:17357132:A:C	1.11675e-07	-1.69984e-10	-1.32674	9.66144e-05	-1.69984e-10	-1.32643	0.000124782	-1.69984e-10	-1.32627
17357281	chr19:17357281:G:A	3.0481e-07	-0.741164	0.418514	0.000260292	-0.84734	0.511986	0.000328565	-0.863778	0.505676
17357293	chr19:17357293:C:CA	1.21167e-07	-1.69984e-10	-1.24517	0.000106495	-1.69984e-10	-1.22906	0.000137565	-1.69984e-10	-1.22874
17357574	chr19:17357574:A:G	2.31406e-07	0.284976	-0.883138	0.000277131	0.789071	-1.06174	0.00032712	0.682657	-1.04517
17357720	chr19:17357720:T:A	1.90259e-07	-1.69984e-10	-0.793948	0.000159835	-1.69984e-10	-0.823015	0.000206659	-1.69984e-10	-0.821766
17358573	chr19:17358573:A:G	2.35774e-07	0.452833	-1.03229	0.000299422	0.975167	-1.17047	0.000351166	0.865999	-1.15758
17358610	chr19:17358610:C:T	1.67022e-07	-1.69984e-10	-0.924214	0.00013699	-1.69984e-10	-0.977247	0.000177266	-1.69984e-10	-0.975188
17358947	chr19:17358947:G:A	1.18056e-07	-1.69984e-10	-1.27118	9.9513e-05	-1.69984e-10	-1.29687	0.000129213	-1.69984e-10	-1.29138
17358972	chr19:17358972:G:T	1.40471e-07	-1.69984e-10	-1.09734	0.000119719	-1.69984e-10	-1.11201	0.000154383	-1.69984e-10	-1.1134
17358983	chr19:17358983:A:G	2.49274e-07	0.47089	-0.994672	0.000314122	0.98552	-1.13289	0.000368707	0.876212	-1.11905
17358990	chr19:17358990:G:A	3.08606e-08	-1.71332	-0.899539	2.4271e-05	-1.72099	-0.986887	3.23074e-05	-1.70503	-0.972509
17359126	chr19:17359126:A:T	3.863e-08	-1.34238	-1.04593	2.61475e-05	-1.55329	-1.08011	3.355e-05	-1.55598	-1.08382
17359356	chr19:17359356:C:T	1.1265e-07	-1.69984e-10	-1.31805	9.76375e-05	-1.69984e-10	-1.3159	0.000125921	-1.69984e-10	-1.31718
17359417	chr19:17359417:CTT:C	1.96782e-07	-1.69984e-10	-0.760242	0.000163755	-1.69984e-10	-0.798785	0.000213665	-1.69984e-10	-0.788429
17359523	chr19:17359523:A:C	3.92725e-08	-1.3098	-1.06202	2.63686e-05	-1.52974	-1.09525	3.38395e-05	-1.53253	-1.09868
17360825	chr19:17360825:G:A	7.57781e-08	-1.71453	-3.3072e-10	6.44722e-05	-1.73092	-3.3072e-10	8.42913e-05	-1.71856	-3.3072e-10
17360930	chr19:17360930:T:C	7.60002e-08	-1.7116	-3.3072e-10	7.25042e-05	-1.61351	-3.3072e-10	9.28086e-05	-1.6223	-3.3072e-10
17361314	chr19:17361314:A:G	1.57553e-07	-1.69984e-10	-0.982577	0.000132904	-1.69984e-10	-1.00753	0.000171919	-1.69984e-10	-1.00581
17361389	chr19:17361389:C:T	2.7833e-07	-1.69984e-10	-0.413528	0.000233799	-1.69984e-10	-0.442698	0.000302809	-1.69984e-10	-0.439735
17361438	chr19:17361438:T:C	2.00821e-08	-1.74672	-1.29579	1.68615e-05	-1.76653	-1.30559	2.1807e-05	-1.76753	-1.30308
17361471	chr19:17361471:A:G	2.01676e-08	-1.7372	-1.30106	1.6865e-05	-1.76201	-1.30991	2.17964e-05	-1.76345	-1.30765
17362400	chr19:17362400:C:T	7.89579e-08	-1.67342	-3.3072e-10	6.55615e-05	-1.71417	-3.3072e-10	8.41698e-05	-1.72	-3.3072e-10
17362612	chr19:17362612:C:G	9.98099e-08	-0.382408	-1.05666	9.11464e-05	-0.270495	-1.1142	0.000109488	-0.34517	-1.11186
17362921	chr19:17362921:C:T	7.25965e-08	-1.75742	-3.3072e-10	6.23692e-05	-1.76409	-3.3072e-10	8.05154e-05	-1.76439	-3.3072e-10
17362924	chr19:17362924:T:G	4.48342e-08	-1.17533	-1.06403	2.71629e-05	-1.4853	-1.11	3.48677e-05	-1.49176	-1.10951
17363138	chr19:17363138:C:T	8.30348e-08	-0.317016	-1.30606	0.000151337	0.405466	-1.28312	0.000179513	0.323576	-1.28617
17363238	chr19:17363238:G:A	2.97135e-08	-1.52308	-1.12765	2.09206e-05	-1.68046	-1.17596	2.69701e-05	-1.68651	-1.1716
17363622	chr19:17363622:G:T	8.13993e-08	-0.317136	-1.32583	0.000144762	0.403837	-1.3259	0.000172349	0.322913	-1.32623
17363659	chr19:17363659:A:G	5.45979e-08	-1.29644	-0.745906	3.34854e-05	-1.57887	-0.80718	4.28982e-05	-1.58373	-0.810278
17363997	chr19:17363997:C:T	3.76766e-08	-1.58105	-0.832252	2.65459e-05	-1.71522	-0.903068	3.4279e-05	-1.71977	-0.898539
17364247	chr19:17364247:A:G	1.52088e-07	-1.69984e-10	-1.01788	0.000127262	-1.69984e-10	-1.05091	0.000163691	-1.69984e-10	-1.05485
17364359	chr19:17364359:A:G	4.02929e-07	-0.043577	-3.3072e-10	0.000302105	-0.186382	-3.3072e-10	0.000394171	-0.176051	-3.3072e-10
17364409	chr19:17364409:C:T	1.19086e-07	-1.69984e-10	-1.26249	0.000104325	-1.69984e-10	-1.24965	0.000135187	-1.69984e-10	-1.24618
17364617	chr19:17364617:G:A	7.21344e-08	-1.76381	-3.3072e-10	6.29644e-05	-1.75459	-3.3072e-10	8.10864e-05	-1.75732	-3.3072e-10
17364709	chr19:17364709:A:G	7.52335e-08	-1.72174	-3.3072e-10	6.99715e-05	-1.64907	-3.3072e-10	8.97086e-05	-1.65627	-3.3072e-10
17365220	chr19:17365220:G:A	1.2907e-07	-1.69984e-10	-1.18198	0.000113765	-1.69984e-10	-1.16302	0.000146245	-1.69984e-10	-1.16755
17365240	chr19:17365240:T:C	1.13915e-07	-1.69984e-10	-1.30688	9.79633e-05	-1.69984e-10	-1.31257	0.000126292	-1.69984e-10	-1.31424
17366124	chr19:17366124:G:T	1.37939e-07	-1.11553	-3.3072e-10	6.19435e-05	-1.77094	-3.3072e-10	8.00248e-05	-1.7705	-3.3072e-10
17366509	chr19:17366509:C:T	8.00808e-08	-0.332511	-1.32679	0.000141918	0.381569	-1.32348	0.000170473	0.309853	-1.32411
17366533	chr19:17366533:C:T	1.22273e-07	-1.69984e-10	-1.23608	0.000107207	-1.69984e-10	-1.22239	0.000138531	-1.69984e-10	-1.22174
17367105	chr19:17367105:G:T	1.33226e-07	-1.15029	-3.3072e-10	0.000152531	-0.869787	-3.3072e-10	0.000206208	-0.823951	-3.3072e-10
17367458	chr19:17367458:G:A	5.91679e-08	-0.635152	-1.32681	9.85688e-05	0.0162225	-1.32263	0.000119271	-0.0482901	-1.32315
17367599	chr19:17367599:G:T	5.80981e-08	-0.655739	-1.32446	9.65172e-05	-0.0133203	-1.31412	0.000116692	-0.0780632	-1.31523
17367635	chr19:17367635:T:C	6.78338e-08	-0.503186	-1.32209	0.00011799	0.182214	-1.30877	0.000142322	0.115187	-1.30993
17367709	chr19:17367709:A:G	5.6328e-08	-0.684793	-1.32635	9.26177e-05	-0.0494179	-1.31926	0.000112199	-0.112574	-1.31999
17368401	chr19:17368401:AG:A	2.43694e-08	-1.74382	-1.10519	1.95084e-05	-1.76134	-1.16497	2.54732e-05	-1.75582	-1.15939
17368633	chr19:17368633:A:C	5.71277e-07	-1.69984e-10	0.305538	0.000503513	-1.69984e-10	0.324452	0.000672002	-1.69984e-10	0.357425
17368754	chr19:17368754:G:A	1.11736e-07	-1.69984e-10	-1.3262	9.67722e-05	-1.69984e-10	-1.3248	0.000124954	-1.69984e-10	-1.32489
17368855	chr19:17368855:G:A	6.15871e-08	-0.670739	-1.25114	5.74676e-05	-0.568879	-1.27706	6.94314e-05	-0.636781	-1.27572
17368933	chr19:17368933:G:A	1.1821e-07	-1.69984e-10	-1.26987	0.000101289	-1.69984e-10	-1.27918	0.000130897	-1.69984e-10	-1.27843
17369934	chr19:17369934:T:C	1.3488e-07	-1.69984e-10	-1.13795	0.000112105	-1.69984e-10	-1.17772	0.00014509	-1.69984e-10	-1.17549
17370678	chr19:17370678:T:C	2.60128e-08	-1.70412	-1.07963	2.05392e-05	-1.73242	-1.1424	2.69175e-05	-1.72343	-1.13663
17371010	chr19:17371010:C:T	2.33875e-08	-1.74482	-1.14531	1.91014e-05	-1.76984	-1.17756	2.487e-05	-1.7707	-1.16847
17371544	chr19:17371544:T:C	7.86605e-07	-0.895219	1.52061	0.000581493	-0.382615	0.851056	0.000741594	-0.432682	0.888648
17371713	chr19:17371713:G:A	1.20498e-07	-1.69984e-10	-1.2507	0.000105753	-1.69984e-10	-1.23606	0.00013609	-1.69984e-10	-1.23952
17371783	chr19:17371783:A:G	1.13534e-07	-1.69984e-10	-1.31024	9.93752e-05	-1.69984e-10	-1.29826	0.000127851	-1.69984e-10	-1.30197
17371967	chr19:17371967:A:G	1.13111e-07	-1.69984e-10	-1.31397	9.88861e-05	-1.69984e-10	-1.30319	0.000127266	-1.69984e-10	-1.30656
17372044	chr19:17372044:C:T	1.97982e-08	-1.76304	-1.2937	1.69121e-05	-1.77107	-1.29806	2.19409e-05	-1.77095	-1.29354
17372282	chr19:17372282:G:A	6.21103e-08	-0.649933	-1.26349	8.85275e-05	-0.149511	-1.26433	0.000110249	-0.187058	-1.26304
17372317	chr19:17372317:G:C	1.00329e-07	-1.43388	-3.3072e-10	9.63415e-05	-1.32926	-3.3072e-10	0.000125733	-1.31868	-3.3072e-10
17372935	chr19:17372935:G:A	1.35661e-07	-1.69984e-10	-1.13218	0.000119216	-1.69984e-10	-1.11622	0.000153805	-1.69984e-10	-1.11715
17372948	chr19:17372948:C:T	1.11948e-07	-1.69984e-10	-1.3243	9.66745e-05	-1.69984e-10	-1.32581	0.00012481	-1.69984e-10	-1.32604
17373164	chr19:17373164:G:A	1.89192e-07	0.0785418	-0.878116	0.000161112	0.10416	-0.919215	0.000190184	0.00878117	-0.913627
17373300	chr19:17373300:T:C	2.33129e-07	-1.69984e-10	-0.590746	0.000197358	-1.69984e-10	-0.612139	0.000257612	-1.69984e-10	-0.601384
17373694	chr19:17373694:G:A	1.009e-07	-1.42821	-3.3072e-10	7.64427e-05	-1.56062	-3.3072e-10	9.89613e-05	-1.55811	-3.3072e-10
17373696	chr19:17373696:G:A	2.18171e-08	-1.7121	-1.24755	2.13528e-05	-1.61198	-1.224	2.76703e-05	-1.6054	-1.22708
17374184	chr19:17374184:C:T	1.97e-07	-1.69984e-10	-0.759134	0.000172478	-1.69984e-10	-0.74689	0.000221817	-1.69984e-10	-0.750982
17374492	chr19:17374492:C:G	1.50544e-07	-1.69984e-10	-1.02808	0.000131923	-1.69984e-10	-1.01494	0.000169657	-1.69984e-10	-1.01906
17374872	chr19:17374872:G:A	2.82129e-08	-1.59116	-1.1114	2.94018e-05	-1.39197	-1.12413	3.7575e-05	-1.39799	-1.12851
17374964	chr19:17374964:A:G	1.24122e-07	-1.22107	-3.3072e-10	0.000107564	-1.21908	-3.3072e-10	0.000130579	-1.28085	-3.3072e-10
17374967	chr19:17374967:T:C	8.97014e-07	-1.69984e-10	0.756735	0.000731557	-1.69984e-10	0.698017	0.000939445	-1.69984e-10	0.692452
17374978	chr19:17374978:C:A	2.74695e-07	-1.69984e-10	-0.426675	0.000226317	-1.69984e-10	-0.475223	0.000294497	-1.69984e-10	-0.467569
17374991	chr19:17374991:T:G	1.20914e-07	-1.69984e-10	-1.24726	0.000102653	-1.69984e-10	-1.26581	0.000132345	-1.69984e-10	-1.26742
17374996	chr19:17374996:A:G	3.52169e-08	-1.72951	-0.751303	3.5237e-05	-1.72823	-0.606827	4.56121e-05	-1.72113	-0.611537
17375221	chr19:17375221:G:A	1.31693e-07	-1.16186	-3.3072e-10	0.000130265	-1.02759	-3.3072e-10	0.000153825	-1.11702	-3.3072e-10
17375618	chr19:17375618:A:G	1.94023e-07	-1.76223	0.98787	0.000162591	-1.76274	0.956817	0.000210868	-1.76094	0.959335
17375675	chr19:17375675:A:T	2.49753e-08	-1.61584	-1.20861	2.50691e-05	-1.41321	-1.26231	3.33992e-05	-1.3853	-1.25901
17375713	chr19:17375713:C:G	2.95152e-08	-1.42956	-1.22788	2.66109e-05	-1.44276	-1.17308	3.53013e-05	-1.41205	-1.17687
17375828	chr19:17375828:G:C	1.11862e-07	-1.69984e-10	-1.32507	9.75054e-05	-1.69984e-10	-1.31725	0.000125951	-1.69984e-10	-1.31695
17376026	chr19:17376026:A:T	2.90495e-08	-1.45511	-1.21823	2.6311e-05	-1.4666	-1.16057	3.48485e-05	-1.43736	-1.16447
17376089	chr19:17376089:G:A	3.96086e-08	-1.08773	-1.27556	2.72826e-05	-1.33776	-1.25314	3.44651e-05	-1.35564	-1.25725
17376117	chr19:17376117:T:G	3.38462e-08	-1.72416	-0.796349	2.4951e-05	-1.76256	-0.917682	3.27168e-05	-1.75628	-0.908665
17376659	chr19:17376659:A:G	2.55793e-07	-1.69984e-10	-0.497967	0.000209441	-1.69984e-10	-0.552714	0.000275456	-1.69984e-10	-0.534408
17376811	chr19:17376811:G:A	2.65917e-08	-1.54173	-1.22001	3.62197e-05	-1.1049	-1.20265	4.92051e-05	-1.04878	-1.20806
17377332	chr19:17377332:A:C	4.84813e-08	-1.69688	-0.46428	3.39388e-05	-1.74824	-0.624355	4.48254e-05	-1.73851	-0.611548
17377338	chr19:17377338:G:A	1.25456e-07	-1.69984e-10	-1.21038	0.000111445	-1.69984e-10	-1.18363	0.000142906	-1.69984e-10	-1.19065
17377549	chr19:17377549:C:T	1.15689e-07	-1.69984e-10	-1.29143	0.000103155	-1.69984e-10	-1.26092	0.000132054	-1.69984e-10	-1.26963
17377798	chr19:17377798:G:A	2.81892e-08	-1.41645	-1.28694	2.61927e-05	-1.30788	-1.32379	3.61021e-05	-1.2441	-1.32238
17377930	chr19:17377930:G:A	1.34783e-07	-1.69984e-10	-1.13867	0.000118016	-1.69984e-10	-1.12634	0.000152397	-1.69984e-10	-1.12635
17377984	chr19:17377984:T:C	2.88206e-08	-1.59901	-1.08224	3.77638e-05	-1.20841	-1.0574	5.09333e-05	-1.15666	-1.06566
17378339	chr19:17378339:C:T	3.67902e-08	-1.76805	-0.669052	2.93427e-05	-1.76891	-0.749203	3.84867e-05	-1.76248	-0.740041
17378428	chr19:17378428:A:G	7.16204e-08	-1.77096	-3.3072e-10	6.42448e-05	-1.73446	-3.3072e-10	8.37162e-05	-1.7254	-3.3072e-10
17378581	chr19:17378581:G:A	4.65236e-07	-1.69984e-10	0.100209	0.000440272	-1.69984e-10	0.190235	0.000574344	-1.69984e-10	0.200392
17378701	chr19:17378701:T:C	9.67182e-07	-1.69984e-10	0.83205	0.000816832	-1.69984e-10	0.808276	0.00104992	-1.69984e-10	0.803637
17379088	chr19:17379088:T:C	3.97723e-08	-1.28148	-1.07769	4.57802e-05	-1.01542	-1.05789	6.04575e-05	-0.987613	-1.06328
17379204	chr19:17379204:C:T	2.93951e-08	-1.41557	-1.24594	2.67232e-05	-1.30454	-1.30709	3.69377e-05	-1.23978	-1.30383
17379577	chr19:17379577:T:C	5.36548e-07	-1.69984e-10	0.242819	0.000531736	-1.69984e-10	0.378989	0.000682907	-1.69984e-10	0.373522
17379859	chr19:17379859:A:T	9.3636e-08	-1.50292	-3.3072e-10	6.99308e-05	-1.64965	-3.3072e-10	8.91537e-05	-1.66248	-3.3072e-10
17380174	chr19:17380174:C:T	1.92201e-07	-1.69984e-10	-0.783797	0.000164259	-1.69984e-10	-0.795712	0.000212132	-1.69984e-10	-0.795626
17380178	chr19:17380178:A:G	9.59068e-08	-1.47896	-3.3072e-10	7.11548e-05	-1.6323	-3.3072e-10	9.06596e-05	-1.64572	-3.3072e-10
17380207	chr19:17380207:T:G	4.46506e-07	-1.69984e-10	0.0591162	0.000373912	-1.69984e-10	0.0268634	0.000485371	-1.69984e-10	0.0320762
17380290	chr19:17380290:T:C	9.54724e-08	-1.4835	-3.3072e-10	7.09287e-05	-1.63548	-3.3072e-10	9.03857e-05	-1.64875	-3.3072e-10
17380663	chr19:17380663:A:G	3.68909e-08	-1.77098	-0.663392	2.93951e-05	-1.7711	-0.745232	3.84118e-05	-1.76882	-0.735657
17381227	chr19:17381227:C:T	8.82266e-08	-1.56243	-3.3072e-10	8.42155e-05	-1.46378	-3.3072e-10	0.000109982	-1.45252	-3.3072e-10
17381632	chr19:17381632:A:G	3.28377e-07	-1.69984e-10	-0.248173	0.000268794	-1.69984e-10	-0.303213	0.000346416	-1.69984e-10	-0.305196
17381816	chr19:17381816:G:A	2.43309e-08	-1.524	-1.32659	1.8133e-05	-1.67279	-1.32663	2.31653e-05	-1.68369	-1.32649
17382334	chr19:17382334:A:T	1.13061e-07	-1.69984e-10	-1.31441	9.71647e-05	-1.69984e-10	-1.32075	0.000125481	-1.69984e-10	-1.32068
17382801	chr19:17382801:C:A	2.38978e-08	-1.54808	-1.32047	1.795e-05	-1.68559	-1.32398	2.29399e-05	-1.69554	-1.32442
17382923	chr19:17382923:T:C	3.29314e-08	-1.63558	-0.912327	2.58136e-05	-1.69181	-0.954443	3.33912e-05	-1.69681	-0.947731
17383424	chr19:17383424:A:G	6.35388e-08	-0.884326	-1.00636	7.6874e-05	-0.741941	-0.813049	0.000100065	-0.72287	-0.824149
17383794	chr19:17383794:T:C	1.63807e-07	-1.69984e-10	-0.943646	0.000143216	-1.69984e-10	-0.932801	0.000185042	-1.69984e-10	-0.932252
17384417	chr19:17384417:G:A	1.14847e-07	-1.69984e-10	-1.29873	0.000100513	-1.69984e-10	-1.28687	0.000129262	-1.69984e-10	-1.291
17384523	chr19:17384523:G:A	9.88053e-08	-1.44919	-3.3072e-10	7.2681e-05	-1.61108	-3.3072e-10	9.25161e-05	-1.62545	-3.3072e-10
17384829	chr19:17384829:A:C	1.13903e-07	-1.69984e-10	-1.30699	9.80857e-05	-1.69984e-10	-1.31132	0.000126668	-1.69984e-10	-1.31127
17385128	chr19:17385128:G:C	1.17286e-07	-1.69984e-10	-1.27772	0.000100049	-1.69984e-10	-1.2915	0.000129079	-1.69984e-10	-1.29241
17385140	chr19:17385140:A:G	3.13569e-08	-1.27647	-1.32043	2.1744e-05	-1.50906	-1.30876	2.76124e-05	-1.52547	-1.3091
17385149	chr19:17385149:A:C	2.85469e-08	-1.43803	-1.25276	2.1013e-05	-1.60824	-1.24377	2.67901e-05	-1.62255	-1.24225
17385332	chr19:17385332:A:G	2.92271e-08	-1.35247	-1.31477	2.08868e-05	-1.54471	-1.31333	2.65295e-05	-1.56188	-1.3127
17385818	chr19:17385818:T:G	1.89432e-07	-1.69984e-10	-0.798307	0.000166314	-1.69984e-10	-0.783282	0.000214466	-1.69984e-10	-0.784683
17386600	chr19:17386600:T:A	2.14256e-08	-1.74778	-1.22997	1.83728e-05	-1.76643	-1.21986	2.37191e-05	-1.76686	-1.2197
17386705	chr19:17386705:C:A	1.76854e-07	-0.86701	-3.3072e-10	0.000203134	-0.583291	-3.3072e-10	0.000271626	-0.54841	-3.3072e-10
17386792	chr19:17386792:A:C	1.47024e-07	-1.69984e-10	-1.05174	0.00012864	-1.69984e-10	-1.04014	0.000166217	-1.69984e-10	-1.03954
17386965	chr19:17386965:C:T	2.57438e-07	-1.69984e-10	-0.491558	0.000237381	-1.69984e-10	-0.427491	0.000308655	-1.69984e-10	-0.420612
17386993	chr19:17386993:G:A	1.23879e-07	-1.69984e-10	-1.22303	0.000109851	-1.69984e-10	-1.19803	0.000141298	-1.69984e-10	-1.20196
17387050	chr19:17387050:T:C	8.84133e-08	-1.56031	-3.3072e-10	6.71519e-05	-1.6902	-3.3072e-10	8.58196e-05	-1.70059	-3.3072e-10
17387152	chr19:17387152:A:G	1.24497e-07	-1.69984e-10	-1.21806	0.000108797	-1.69984e-10	-1.20768	0.000140494	-1.69984e-10	-1.20767
17387172	chr19:17387172:C:T	1.19642e-07	-1.69984e-10	-1.25784	0.000103445	-1.69984e-10	-1.25812	0.000133518	-1.69984e-10	-1.2586
17387280	chr19:17387280:G:A	1.1169e-07	-1.69984e-10	-1.32661	9.67084e-05	-1.69984e-10	-1.32546	0.000124907	-1.69984e-10	-1.32527
17387403	chr19:17387403:A:G	1.44793e-07	-1.69984e-10	-1.06703	0.000129747	-1.69984e-10	-1.03157	0.000165753	-1.69984e-10	-1.04234
17387465	chr19:17387465:C:T	1.13474e-07	-1.69984e-10	-1.31076	9.93415e-05	-1.69984e-10	-1.29859	0.000128412	-1.69984e-10	-1.2976
17387516	chr19:17387516:G:A	1.13849e-07	-1.69984e-10	-1.30747	9.76736e-05	-1.69984e-10	-1.31553	0.000126162	-1.69984e-10	-1.31527
17387642	chr19:17387642:C:T	1.15944e-07	-1.69984e-10	-1.28923	9.91325e-05	-1.69984e-10	-1.3007	0.000128076	-1.69984e-10	-1.30021
17388121	chr19:17388121:C:T	1.446e-07	-1.69984e-10	-1.06836	0.000129561	-1.69984e-10	-1.03301	0.000165515	-1.69984e-10	-1.04378
17388122	chr19:17388122:G:A	3.30042e-08	-1.62295	-0.922748	2.69128e-05	-1.61925	-0.985305	3.367e-05	-1.6543	-0.981927
17388530	chr19:17388530:G:A	1.12452e-07	-1.69984e-10	-1.31981	9.88097e-05	-1.69984e-10	-1.30396	0.00012699	-1.69984e-10	-1.30873
17388769	chr19:17388769:T:C	2.42531e-08	-1.75575	-1.09804	2.17361e-05	-1.7684	-1.04978	2.81198e-05	-1.76814	-1.04823
17389104	chr19:17389104:T:C	2.54077e-07	-1.69984e-10	-0.504698	0.000208102	-1.69984e-10	-0.559128	0.000273948	-1.69984e-10	-0.539898
17389471	chr19:17389471:T:C	1.1503e-07	-1.69984e-10	-1.29714	9.81135e-05	-1.69984e-10	-1.31103	0.000126613	-1.69984e-10	-1.3117
17389527	chr19:17389527:C:G	1.18731e-07	-1.69984e-10	-1.26547	0.000101147	-1.69984e-10	-1.28059	0.000130699	-1.69984e-10	-1.27994
17389588	chr19:17389588:A:G	8.4754e-08	-1.60258	-3.3072e-10	8.02044e-05	-1.51258	-3.3072e-10	0.000104639	-1.50232	-3.3072e-10
17390254	chr19:17390254:A:T	1.27551e-07	-1.69984e-10	-1.19382	0.000113498	-1.69984e-10	-1.16537	0.000145951	-1.69984e-10	-1.16957
17390274	chr19:17390274:A:G	1.174e-07	-1.69984e-10	-1.27675	0.000100979	-1.69984e-10	-1.28224	0.000130421	-1.69984e-10	-1.28207
17390309	chr19:17390309:C:A	3.11669e-07	-1.69984e-10	-0.300394	0.000283846	-1.69984e-10	-0.248725	0.000368382	-1.69984e-10	-0.243715
17390852	chr19:17390852:C:T	1.12247e-07	-1.69984e-10	-1.32164	9.75807e-05	-1.69984e-10	-1.31648	0.0001261	-1.69984e-10	-1.31577
17390999	chr19:17390999:C:A	8.72768e-08	-1.11886	-0.454393	6.85887e-05	-1.16306	-0.505974	9.01307e-05	-1.15778	-0.493798
17391679	chr19:17391679:T:C	1.51078e-07	-1.69984e-10	-1.02454	0.000131474	-1.69984e-10	-1.01835	0.000169718	-1.69984e-10	-1.0187
17391889	chr19:17391889:G:A	2.10793e-08	-1.7694	-1.22465	1.79713e-05	-1.72068	-1.2877	2.40019e-05	-1.69107	-1.28364
17392086	chr19:17392086:C:T	3.30929e-08	-1.28073	-1.26229	3.04058e-05	-1.16554	-1.31698	4.23411e-05	-1.09229	-1.31478
17392103	chr19:17392103:T:C	1.19375e-07	-1.69984e-10	-1.26007	0.000101616	-1.69984e-10	-1.27596	0.000131303	-1.69984e-10	-1.27533
17392186	chr19:17392186:A:C	1.96239e-08	-1.76253	-1.30306	1.7118e-05	-1.73751	-1.31952	2.20771e-05	-1.73919	-1.3191
17392194	chr19:17392194:C:T	9.54531e-08	-1.4837	-3.3072e-10	7.49199e-05	-1.58074	-3.3072e-10	9.56167e-05	-1.59249	-3.3072e-10
17392248	chr19:17392248:G:A	1.1167e-07	-1.69984e-10	-1.32679	9.66452e-05	-1.69984e-10	-1.32611	0.000124827	-1.69984e-10	-1.32591
17392326	chr19:17392326:AAT:A	1.2095e-07	-1.69984e-10	-1.24696	0.000102991	-1.69984e-10	-1.26251	0.000133447	-1.69984e-10	-1.25913
17392390	chr19:17392390:C:T	1.18793e-07	-1.69984e-10	-1.26495	0.000101184	-1.69984e-10	-1.28022	0.000130742	-1.69984e-10	-1.27961
17392459	chr19:17392459:C:A	1.98902e-08	-1.76546	-1.28665	1.78993e-05	-1.69533	-1.31707	2.40078e-05	-1.65927	-1.31519
17392474	chr19:17392474:G:A	2.76619e-07	-1.69984e-10	-0.419695	0.000232965	-1.69984e-10	-0.446271	0.000301825	-1.69984e-10	-0.442988
17392608	chr19:17392608:G:A	2.14675e-08	-1.76349	-1.2123	1.85289e-05	-1.6979	-1.27993	2.48931e-05	-1.66275	-1.27549
17392915	chr19:17392915:C:T	2.15611e-08	-1.76615	-1.20529	1.84498e-05	-1.70672	-1.27539	2.47437e-05	-1.67353	-1.27074
17393187	chr19:17393187:C:T	2.00117e-08	-1.76345	-1.28256	1.80574e-05	-1.68859	-1.31501	2.42598e-05	-1.65105	-1.31296
17393314	chr19:17393314:C:T	2.95908e-08	-1.34577	-1.3091	2.12639e-05	-1.53362	-1.30653	2.69487e-05	-1.55104	-1.30786
17393500	chr19:17393500:C:T	1.13529e-07	-0.954913	-0.35537	0.000147914	-0.585842	-0.314684	0.000195639	-0.564453	-0.312115
17393712	chr19:17393712:C:T	1.98347e-08	-1.76034	-1.29457	1.81297e-05	-1.67878	-1.32082	2.43908e-05	-1.63929	-1.31934
17393955	chr19:17393955:G:C	2.01974e-08	-1.75808	-1.2787	1.83777e-05	-1.67309	-1.31293	2.47702e-05	-1.63249	-1.31071
17394248	chr19:17394248:G:A	7.39801e-08	-1.73854	-3.3072e-10	6.29883e-05	-1.75421	-3.3072e-10	8.15408e-05	-1.75173	-3.3072e-10
17394264	chr19:17394264:G:T	2.0571e-08	-1.75195	-1.2665	1.9323e-05	-1.64248	-1.29338	2.62095e-05	-1.59631	-1.2904
17394299	chr19:17394299:G:A	2.92604e-07	-1.69984e-10	-0.363517	0.000270766	-1.69984e-10	-0.295904	0.000352107	-1.69984e-10	-0.288902
17394387	chr19:17394387:T:G	3.1613e-08	-1.34461	-1.24416	2.83604e-05	-1.24295	-1.30921	3.93121e-05	-1.17498	-1.30632
17394439	chr19:17394439:C:T	2.15423e-08	-1.75769	-1.21463	1.88118e-05	-1.68135	-1.28132	2.53576e-05	-1.6428	-1.27695
17394647	chr19:17394647:G:A	1.18423e-07	-1.69984e-10	-1.26808	0.00010091	-1.69984e-10	-1.28293	0.000130386	-1.69984e-10	-1.28234
17394661	chr19:17394661:G:A	1.10435e-07	-1.33791	-3.3072e-10	6.19756e-05	-1.77042	-3.3072e-10	8.00924e-05	-1.76966	-3.3072e-10
17394801	chr19:17394801:C:T	1.19808e-07	-1.69984e-10	-1.25644	0.000105887	-1.69984e-10	-1.23479	0.000136301	-1.69984e-10	-1.23797
17394820	chr19:17394820:T:C	3.05779e-08	-1.58761	-1.03445	2.6013e-05	-1.49367	-1.1449	3.56016e-05	-1.44336	-1.13708
17395050	chr19:17395050:C:T	3.07145e-08	-1.37363	-1.24397	2.80841e-05	-1.25518	-1.30677	3.91766e-05	-1.18106	-1.3037
17395367	chr19:17395367:T:C	3.08493e-08	-1.28787	-1.32535	2.75678e-05	-1.26054	-1.31997	3.80805e-05	-1.19255	-1.32058
17395457	chr19:17395457:T:C	1.21281e-07	-1.69984e-10	-1.24422	0.00010699	-1.69984e-10	-1.22442	0.00013726	-1.69984e-10	-1.23096
17395531	chr19:17395531:C:T	3.30146e-07	-1.69984e-10	-0.242801	0.000281923	-1.69984e-10	-0.255524	0.000365219	-1.69984e-10	-0.25234
17395710	chr19:17395710:G:A	3.08009e-07	-1.69984e-10	-0.312209	0.000284766	-1.69984e-10	-0.24549	0.000370461	-1.69984e-10	-0.23809
17395952	chr19:17395952:C:T	4.37401e-07	-1.69984e-10	0.0385144	0.00040764	-1.69984e-10	0.113228	0.00053104	-1.69984e-10	0.122001
17396010	chr19:17396010:C:T	3.08405e-08	-1.76904	-0.844465	2.65923e-05	-1.71379	-0.902746	3.4827e-05	-1.71499	-0.887454
17396691	chr19:17396691:A:G	1.05552e-07	-1.75021	0.367071	0.000100047	-1.76207	0.470556	0.000129067	-1.75546	0.46296
17397128	chr19:17397128:A:G	4.59581e-07	-1.69984e-10	0.0879788	0.000428124	-1.69984e-10	0.162254	0.000557838	-1.69984e-10	0.171232
17397403	chr19:17397403:C:T	3.65515e-07	-1.69984e-10	-0.14103	0.000335993	-1.69984e-10	-0.0800687	0.000438926	-1.69984e-10	-0.0685058
17397644	chr19:17397644:C:A	3.49873e-08	-1.76676	-0.720595	3.02269e-05	-1.70379	-0.784639	3.96579e-05	-1.70507	-0.767474
17397736	chr19:17397736:C:T	1.46029e-07	-1.69984e-10	-1.05853	0.000126814	-1.69984e-10	-1.05443	0.000163766	-1.69984e-10	-1.0544
17397773	chr19:17397773:C:T	6.03495e-08	-1.0967	-0.845482	5.73652e-05	-0.919869	-0.927851	7.53181e-05	-0.918059	-0.913058
17397788	chr19:17397788:C:A	1.11632e-07	-1.32713	-3.3072e-10	9.39843e-05	-1.35403	-3.3072e-10	0.000121972	-1.34904	-3.3072e-10
17397815	chr19:17397815:A:G	5.57012e-07	-1.69984e-10	0.280249	0.000496828	-1.69984e-10	0.311086	0.000645882	-1.69984e-10	0.31778
17397867	chr19:17397867:T:C	1.12154e-07	-1.69984e-10	-1.32246	9.74274e-05	-1.69984e-10	-1.31805	0.000125817	-1.69984e-10	-1.31801
17397872	chr19:17397872:G:T	2.05531e-07	-1.69984e-10	-0.716739	0.000185898	-1.69984e-10	-0.671958	0.000241857	-1.69984e-10	-0.66449
17398046	chr19:17398046:T:A	2.66028e-08	-1.46805	-1.29327	2.74717e-05	-1.36431	-1.21969	3.73669e-05	-1.30582	-1.22624
17398059	chr19:17398059:A:C	2.69964e-08	-1.44052	-1.30612	2.76341e-05	-1.33385	-1.24426	3.76942e-05	-1.27338	-1.24995
17398102	chr19:17398102:C:T	1.46148e-07	-1.69984e-10	-1.05772	0.000126909	-1.69984e-10	-1.05368	0.000163888	-1.69984e-10	-1.05365
17398124	chr19:17398124:G:A	1.15306e-07	-1.69984e-10	-1.29475	0.000100911	-1.69984e-10	-1.28291	0.000130604	-1.69984e-10	-1.28066
17398184	chr19:17398184:C:T	1.27021e-07	-1.69984e-10	-1.19799	0.00011259	-1.69984e-10	-1.17341	0.00014514	-1.69984e-10	-1.17514
17398198	chr19:17398198:G:A	3.08896e-08	-1.31006	-1.30186	3.06837e-05	-1.15557	-1.31786	3.97498e-05	-1.15432	-1.31591
17398250	chr19:17398250:C:T	2.93179e-07	-0.361554	-3.3072e-10	0.000262505	-0.326886	-3.3072e-10	0.00032777	-0.360524	-3.3072e-10
17398323	chr19:17398323:G:A	2.41759e-08	-1.58569	-1.2713	2.34528e-05	-1.50795	-1.23422	3.04075e-05	-1.50144	-1.23671
17398636	chr19:17398636:A:C	8.89205e-08	-1.55459	-3.3072e-10	8.6432e-05	-1.4378	-3.3072e-10	0.000117704	-1.38466	-3.3072e-10
17398809	chr19:17398809:A:G	2.31478e-07	-1.69984e-10	-0.597852	0.000210294	-1.69984e-10	-0.54865	0.00027381	-1.69984e-10	-0.540403
17399017	chr19:17399017:GGGACACTCAGCAGT:G	5.19047e-07	-1.69984e-10	0.209657	0.000444127	-1.69984e-10	0.198953	0.000579486	-1.69984e-10	0.209306
17399644	chr19:17399644:G:A	2.7778e-08	-1.39144	-1.32665	2.68782e-05	-1.298	-1.30784	3.64949e-05	-1.24505	-1.31062
17399741	chr19:17399741:T:C	5.14044e-07	-1.69984e-10	0.199972	0.000440648	-1.69984e-10	0.191089	0.000577268	-1.69984e-10	0.205471
17400098	chr19:17400098:C:T	2.23835e-08	-1.75809	-1.17592	2.16836e-05	-1.65782	-1.16278	2.79225e-05	-1.65999	-1.16341
17400354	chr19:17400354:C:T	1.904e-07	-1.69984e-10	-0.793211	0.000171982	-1.69984e-10	-0.74977	0.000223598	-1.69984e-10	-0.742988
17400358	chr19:17400358:T:C	4.96859e-07	-1.69984e-10	0.16597	0.000425211	-1.69984e-10	0.155428	0.000556844	-1.69984e-10	0.169448
17400483	chr19:17400483:G:A	3.63491e-07	-0.146582	-3.3072e-10	0.000244448	-0.398157	-3.3072e-10	0.000285956	-0.497	-3.3072e-10
17400550	chr19:17400550:C:T	1.92003e-07	-1.69984e-10	-0.784828	0.000150987	-1.69984e-10	-0.879964	0.000198669	-1.69984e-10	-0.861198
17400683	chr19:17400683:G:C	3.04524e-08	-1.3133	-1.31287	2.8861e-05	-1.20887	-1.32579	3.94527e-05	-1.15137	-1.32637
17400843	chr19:17400843:G:A	1.59606e-07	-1.69984e-10	-0.969627	0.000135878	-1.69984e-10	-0.985402	0.000175693	-1.69984e-10	-0.9841
17401040	chr19:17401040:A:G	1.15892e-07	-1.69984e-10	-1.28968	0.000102091	-1.69984e-10	-1.2713	0.00013215	-1.69984e-10	-1.2689
17401158	chr19:17401158:A:G	1.20352e-07	-1.69984e-10	-1.25192	0.00010223	-1.69984e-10	-1.26993	0.000132578	-1.69984e-10	-1.26567
17401279	chr19:17401279:G:A	1.14784e-07	-1.69984e-10	-1.29928	9.85318e-05	-1.69984e-10	-1.30678	0.000127461	-1.69984e-10	-1.30503
17401555	chr19:17401555:AG:A	2.96943e-08	-1.32604	-1.32534	2.93368e-05	-1.22709	-1.29123	3.99334e-05	-1.1703	-1.29532
17401603	chr19:17401603:G:A	2.91777e-08	-1.34413	-1.3248	2.22156e-05	-1.47938	-1.31699	2.95916e-05	-1.44807	-1.31727
17401653	chr19:17401653:A:G	7.39073e-08	-1.73952	-3.3072e-10	6.78991e-05	-1.67913	-3.3072e-10	8.84968e-05	-1.66987	-3.3072e-10
17401722	chr19:17401722:G:A	1.16885e-07	-1.69984e-10	-1.28115	9.86025e-05	-1.69984e-10	-1.30606	0.000127893	-1.69984e-10	-1.30165
17401862	chr19:17401862:A:G	1.16673e-07	-1.69984e-10	-1.28297	0.000102923	-1.69984e-10	-1.26318	0.000133248	-1.69984e-10	-1.26062
17401867	chr19:17401867:TAA:T	2.29962e-07	-1.69984e-10	-0.604422	0.000209092	-1.69984e-10	-0.554386	0.000272288	-1.69984e-10	-0.545977
17401869	chr19:17401869:A:G	3.33659e-07	-1.69984e-10	-0.232217	0.000279007	-1.69984e-10	-0.265922	0.000361753	-1.69984e-10	-0.261875
17402349	chr19:17402349:T:G	2.64528e-08	-1.74502	-1.02195	2.62607e-05	-1.62459	-1.0045	3.3791e-05	-1.627	-1.00564
17402940	chr19:17402940:C:A	1.91709e-08	-1.76884	-1.3201	1.79818e-05	-1.68151	-1.32629	2.34319e-05	-1.67295	-1.32579
17403172	chr19:17403172:T:G	1.91782e-08	-1.77025	-1.31831	1.89681e-05	-1.63851	-1.31589	2.4919e-05	-1.62063	-1.31657
17403242	chr19:17403242:G:GT	1.22247e-07	-1.69984e-10	-1.2363	0.00010362	-1.69984e-10	-1.25643	0.000134366	-1.69984e-10	-1.25227
17403371	chr19:17403371:A:G	2.09874e-08	-1.69379	-1.30462	2.19384e-05	-1.48796	-1.32096	2.88024e-05	-1.47322	-1.31916
17403506	chr19:17403506:T:C	6.0173e-08	-1.40076	-0.544351	4.09225e-05	-1.62217	-0.563306	5.16449e-05	-1.64507	-0.563371
17404815	chr19:17404815:C:T	6.00021e-07	-1.69984e-10	0.354628	0.000513025	-1.69984e-10	0.343166	0.000671865	-1.69984e-10	0.357221
17405333	chr19:17405333:A:G	2.12483e-08	-1.75439	-1.23168	1.87777e-05	-1.75061	-1.21388	2.42107e-05	-1.75151	-1.21453
17405811	chr19:17405811:C:T	2.85099e-08	-1.53887	-1.15322	2.39018e-05	-1.61274	-1.11046	3.17267e-05	-1.58516	-1.11052
17405817	chr19:17405817:C:T	1.32095e-07	-1.69984e-10	-1.15882	0.000110352	-1.69984e-10	-1.19349	0.000142676	-1.69984e-10	-1.19226
17405819	chr19:17405819:G:A	2.18759e-08	-1.63016	-1.32679	2.12002e-05	-1.5347	-1.30845	2.83789e-05	-1.49609	-1.3111
17405843	chr19:17405843:G:A	2.42089e-07	-1.69984e-10	-0.553031	0.000192498	-1.69984e-10	-0.637071	0.000250033	-1.69984e-10	-0.631245
17405880	chr19:17405880:T:C	2.27462e-08	-1.61746	-1.30048	2.11515e-05	-1.51925	-1.32619	2.84425e-05	-1.47939	-1.32556
17405955	chr19:17405955:C:T	2.07328e-08	-1.68396	-1.32666	1.96763e-05	-1.6067	-1.31105	2.6187e-05	-1.57405	-1.31352
17406147	chr19:17406147:G:A	2.12589e-08	-1.75505	-1.23052	1.88164e-05	-1.74984	-1.21259	2.42603e-05	-1.75075	-1.21324
17406365	chr19:17406365:T:C	2.9032e-08	-1.35735	-1.31658	2.32718e-05	-1.45532	-1.29459	3.11886e-05	-1.4182	-1.29458
17406472	chr19:17406472:T:G	1.11739e-07	-1.69984e-10	-1.32617	9.65811e-05	-1.69984e-10	-1.32677	0.000124716	-1.69984e-10	-1.3268
17406944	chr19:17406944:G:A	2.18015e-07	-1.69984e-10	-0.657774	0.000197488	-1.69984e-10	-0.611482	0.000256919	-1.69984e-10	-0.604074
17407068	chr19:17407068:C:T	2.12218e-07	-1.69984e-10	-0.684723	0.000192093	-1.69984e-10	-0.639177	0.000250021	-1.69984e-10	-0.631291
17407227	chr19:17407227:C:T	1.3212e-07	-1.69984e-10	-1.15863	0.000108386	-1.69984e-10	-1.21146	0.000141599	-1.69984e-10	-1.19984
17407483	chr19:17407483:C:T	2.36236e-07	-1.69984e-10	-0.577505	0.000226733	-1.69984e-10	-0.473386	0.000287253	-1.69984e-10	-0.492475
17407515	chr19:17407515:T:C	2.11146e-08	-1.76835	-1.22402	1.94653e-05	-1.72287	-1.20566	2.50836e-05	-1.72428	-1.20634
17407576	chr19:17407576:C:T	1.43014e-07	-1.69984e-10	-1.0794	0.000127067	-1.69984e-10	-1.05244	0.000164129	-1.69984e-10	-1.05218
17407735	chr19:17407735:C:T	2.9361e-08	-1.33603	-1.32664	2.55616e-05	-1.33664	-1.31943	3.43672e-05	-1.29603	-1.3197
17407862	chr19:17407862:A:G	5.82197e-07	-1.69984e-10	0.324472	0.000497859	-1.69984e-10	0.31316	0.000651962	-1.69984e-10	0.32715
17407868	chr19:17407868:C:T	2.92776e-08	-1.63311	-1.0324	2.20366e-05	-1.62815	-1.1763	2.93682e-05	-1.60474	-1.16818
17408068	chr19:17408068:C:G	2.49657e-08	-1.74807	-1.07676	1.96768e-05	-1.75023	-1.16748	2.56637e-05	-1.74288	-1.16488
17408592	chr19:17408592:G:A	2.08516e-07	-0.702322	-3.3072e-10	0.000187093	-0.66555	-3.3072e-10	0.000234585	-0.695018	-3.3072e-10
17408678	chr19:17408678:C:T	1.93e-08	-1.76965	-1.31258	1.68967e-05	-1.76853	-1.30151	2.17533e-05	-1.7705	-1.30257
17409109	chr19:17409109:G:A	1.12209e-07	-1.69984e-10	-1.32198	9.67219e-05	-1.69984e-10	-1.32532	0.000124928	-1.69984e-10	-1.3251
17409270	chr19:17409270:A:G	4.0907e-08	-1.14761	-1.18343	3.80342e-05	-1.04884	-1.20983	4.65865e-05	-1.10523	-1.20629
17409327	chr19:17409327:C:T	2.13713e-08	-1.76663	-1.21366	2.02561e-05	-1.67653	-1.21217	2.6174e-05	-1.67873	-1.20934
17409820	chr19:17409820:C:T	3.71314e-07	-1.69984e-10	-0.125288	0.000292903	-1.69984e-10	-0.217316	0.000381773	-1.69984e-10	-0.208011
17410328	chr19:17410328:G:A	3.44346e-07	-1.69984e-10	-0.20069	0.000288667	-1.69984e-10	-0.231884	0.000374878	-1.69984e-10	-0.226236
17410363	chr19:17410363:G:A	1.40158e-07	-1.69984e-10	-1.09956	0.000117263	-1.69984e-10	-1.13274	0.000151811	-1.69984e-10	-1.1302
17410371	chr19:17410371:A:G	6.57294e-07	-1.69984e-10	0.445795	0.000561945	-1.69984e-10	0.434246	0.000736343	-1.69984e-10	0.44886
17410386	chr19:17410386:GTCTCAAACTCCTAGGCTCCAAAGA:G	2.81198e-07	-1.69984e-10	-0.403279	0.00023075	-1.69984e-10	-0.455823	0.000303944	-1.69984e-10	-0.435992
17410819	chr19:17410819:C:T	1.17319e-07	-1.69984e-10	-1.27744	9.95498e-05	-1.69984e-10	-1.2965	0.000128744	-1.69984e-10	-1.29501
17410882	chr19:17410882:C:T	1.86025e-07	-1.69984e-10	-0.816457	0.000143723	-1.69984e-10	-0.929269	0.000187409	-1.69984e-10	-0.919541
17411030	chr19:17411030:G:A	2.18239e-08	-1.77099	-1.18834	1.79716e-05	-1.76602	-1.24234	2.32537e-05	-1.76754	-1.23883
17411459	chr19:17411459:G:A	2.74707e-08	-1.61796	-1.11125	2.12296e-05	-1.61253	-1.22923	2.82702e-05	-1.58816	-1.22287
17411500	chr19:17411500:T:C	2.08911e-08	-1.76099	-1.24202	1.7245e-05	-1.77099	-1.27865	2.23262e-05	-1.77087	-1.27621
17411994	chr19:17411994:G:A	1.14433e-07	-1.30235	-3.3072e-10	8.72783e-05	-1.42806	-3.3072e-10	0.00011083	-1.44484	-3.3072e-10
17412176	chr19:17412176:T:A	2.01115e-08	-1.76481	-1.27624	1.91609e-05	-1.66923	-1.27506	2.47333e-05	-1.6715	-1.27319
17412219	chr19:17412219:T:A	2.71206e-07	-0.439456	-3.3072e-10	0.000200422	-0.596735	-3.3072e-10	0.000263541	-0.578628	-3.3072e-10
17412261	chr19:17412261:T:A	1.42247e-07	-1.69984e-10	-1.08477	0.000124661	-1.69984e-10	-1.07156	0.00016091	-1.69984e-10	-1.07199
17412302	chr19:17412302:T:C	2.01683e-08	-1.76492	-1.27331	1.92093e-05	-1.66967	-1.27209	2.47972e-05	-1.67194	-1.27017
17412581	chr19:17412581:T:C	2.02721e-08	-1.76381	-1.26928	1.93622e-05	-1.66581	-1.26802	2.49951e-05	-1.66813	-1.26603
17413323	chr19:17413323:C:T	1.24528e-07	-1.69984e-10	-1.21781	0.000104353	-1.69984e-10	-1.24938	0.000134958	-1.69984e-10	-1.24787
17413584	chr19:17413584:C:G	2.17638e-06	-1.69984e-10	1.64308	0.00176829	-1.69984e-10	1.58061	0.00229195	-1.69984e-10	1.58432
17413897	chr19:17413897:G:T	2.24638e-08	-1.76316	-1.16727	2.15074e-05	-1.66325	-1.16551	2.78009e-05	-1.66555	-1.16222
17413986	chr19:17413986:G:T	2.43989e-07	-1.69984e-10	-0.545212	0.000193973	-1.69984e-10	-0.62944	0.00025208	-1.69984e-10	-0.623091
17413999	chr19:17413999:G:A	1.31206e-07	-1.69984e-10	-1.16557	0.000117088	-1.69984e-10	-1.13423	0.000150093	-1.69984e-10	-1.14158
17414219	chr19:17414219:C:T	2.43646e-07	-1.69984e-10	-0.546619	0.000193729	-1.69984e-10	-0.630696	0.000251759	-1.69984e-10	-0.624365
17414220	chr19:17414220:A:G	2.00699e-08	-1.77079	-1.27233	1.68567e-05	-1.76281	-1.3096	2.17219e-05	-1.76687	-1.30764
17414505	chr19:17414505:T:C	2.34356e-08	-1.63921	-1.24887	2.44693e-05	-1.5552	-1.14453	3.25155e-05	-1.51795	-1.15317
17414611	chr19:17414611:G:A	2.0087e-08	-1.77093	-1.27133	1.68792e-05	-1.76207	-1.309	2.17467e-05	-1.76634	-1.30703
17414694	chr19:17414694:C:T	2.00944e-08	-1.7711	-1.2708	1.69203e-05	-1.75985	-1.30879	2.17869e-05	-1.7647	-1.30683
17414777	chr19:17414777:G:A	2.59497e-08	-1.76386	-1.02232	2.43513e-05	-1.73597	-0.9686	3.10761e-05	-1.74526	-0.971136
17414964	chr19:17414964:G:A	1.80857e-07	-1.69984e-10	-0.844629	0.000162716	-1.69984e-10	-0.805151	0.000211494	-1.69984e-10	-0.798639
17415028	chr19:17415028:A:C	3.90814e-08	-1.72929	-0.647396	3.08525e-05	-1.74951	-0.718429	4.02151e-05	-1.74878	-0.709812
17415112	chr19:17415112:G:A	2.02788e-08	-1.77109	-1.26167	1.70271e-05	-1.75885	-1.3035	2.19253e-05	-1.76394	-1.30126
17415200	chr19:17415200:C:G	2.32669e-08	-1.651	-1.2443	2.42864e-05	-1.56976	-1.13749	3.22259e-05	-1.53374	-1.14633
17415313	chr19:17415313:G:C	2.77087e-08	-1.76116	-0.959428	2.38121e-05	-1.71912	-1.00785	3.12245e-05	-1.70867	-1.00297
17415324	chr19:17415324:C:T	7.50644e-08	-1.72399	-3.3072e-10	6.34187e-05	-1.7474	-3.3072e-10	8.18877e-05	-1.74749	-3.3072e-10
17415542	chr19:17415542:T:G	5.23586e-08	-1.68588	-0.398338	3.89305e-05	-1.70216	-0.533225	5.08688e-05	-1.70128	-0.522306
17415614	chr19:17415614:C:T	3.16315e-07	-1.69984e-10	-0.285598	0.000249371	-1.69984e-10	-0.378217	0.00032521	-1.69984e-10	-0.368365
17415722	chr19:17415722:T:TCTTAA	3.29734e-08	-1.76529	-0.781346	3.14658e-05	-1.73951	-0.708749	4.01201e-05	-1.74829	-0.712665
17415755	chr19:17415755:A:G	6.40944e-08	-1.71364	-0.168345	4.70195e-05	-1.72683	-0.319768	6.1534e-05	-1.72613	-0.307118
17416054	chr19:17416054:T:C	1.25363e-07	-1.69984e-10	-1.21112	0.00011098	-1.69984e-10	-1.18781	0.000143387	-1.69984e-10	-1.18729
17416122	chr19:17416122:G:A	1.35285e-07	-1.69984e-10	-1.13495	0.00011467	-1.69984e-10	-1.1551	0.000148365	-1.69984e-10	-1.15316
17416561	chr19:17416561:G:A	2.18781e-08	-1.64607	-1.31078	2.18068e-05	-1.56524	-1.24969	2.90424e-05	-1.5289	-1.25518
17416838	chr19:17416838:G:A	1.37484e-07	-1.69984e-10	-1.11883	0.000123054	-1.69984e-10	-1.08454	0.000157579	-1.69984e-10	-1.09291
17417529	chr19:17417529:C:T	1.73102e-07	-1.69984e-10	-0.888454	0.000142882	-1.69984e-10	-0.935141	0.000185172	-1.69984e-10	-0.931551
17417601	chr19:17417601:G:A	1.12235e-07	-1.69984e-10	-1.32175	9.67428e-05	-1.69984e-10	-1.3251	0.000124879	-1.69984e-10	-1.32549
17417686	chr19:17417686:G:A	1.99601e-08	-1.75377	-1.29483	1.82963e-05	-1.7226	-1.26786	2.33233e-05	-1.7338	-1.26958
17417933	chr19:17417933:G:T	2.65033e-08	-1.62383	-1.14124	2.19879e-05	-1.6028	-1.20387	2.92292e-05	-1.57694	-1.20073
17418010	chr19:17418010:C:T	1.97746e-08	-1.76463	-1.2933	1.75228e-05	-1.74247	-1.29119	2.25808e-05	-1.74376	-1.29198
17418251	chr19:17418251:A:G	1.6112e-07	-1.69984e-10	-0.960187	0.000133619	-1.69984e-10	-1.00217	0.000173035	-1.69984e-10	-0.999344
17418471	chr19:17418471:C:T	1.45767e-07	-1.69984e-10	-1.06033	0.000127275	-1.69984e-10	-1.05081	0.000164184	-1.69984e-10	-1.05185
17419525	chr19:17419525:T:C	2.26842e-08	-1.6392	-1.28147	1.92919e-05	-1.63723	-1.30024	2.48915e-05	-1.63869	-1.29962
17419683	chr19:17419683:A:G	2.62897e-08	-1.70383	-1.06933	2.16783e-05	-1.69124	-1.1296	2.80189e-05	-1.69269	-1.12726
17419709	chr19:17419709:A:G	1.95833e-08	-1.76631	-1.30135	1.7418e-05	-1.74038	-1.29927	2.24452e-05	-1.74177	-1.29999
17419713	chr19:17419713:C:T	2.35084e-08	-1.55826	-1.32672	1.77185e-05	-1.69575	-1.32681	2.29314e-05	-1.69353	-1.3268
17420100	chr19:17420100:G:T	1.92158e-08	-1.7697	-1.3169	1.74015e-05	-1.71816	-1.32244	2.24363e-05	-1.71976	-1.32239
17420641	chr19:17420641:G:A	2.53696e-08	-1.67867	-1.13011	1.93175e-05	-1.7593	-1.17685	2.49271e-05	-1.75831	-1.17857
17420706	chr19:17420706:G:A	4.21433e-08	-1.64595	-0.655311	3.35151e-05	-1.64992	-0.735243	4.35672e-05	-1.65113	-0.727398
17420841	chr19:17420841:C:G	2.09617e-08	-1.75184	-1.2478	1.73474e-05	-1.76981	-1.27391	2.25186e-05	-1.76746	-1.27103
17421541	chr19:17421541:T:C	1.94683e-08	-1.74678	-1.32677	1.8271e-05	-1.67973	-1.31211	2.42747e-05	-1.64838	-1.31502
17421586	chr19:17421586:A:G	7.18299e-08	-1.76804	-3.3072e-10	6.1942e-05	-1.77096	-3.3072e-10	7.9977e-05	-1.7711	-3.3072e-10
17421642	chr19:17421642:G:C	1.49335e-07	-1.69984e-10	-1.03615	0.000132972	-1.69984e-10	-1.00702	0.000171701	-1.69984e-10	-1.00708
17422780	chr19:17422780:C:T	1.14655e-07	-1.69984e-10	-1.30041	9.96768e-05	-1.69984e-10	-1.29522	0.000128855	-1.69984e-10	-1.29415
17422813	chr19:17422813:G:T	7.63141e-08	-1.70748	-3.3072e-10	7.20073e-05	-1.62039	-3.3072e-10	9.38464e-05	-1.61118	-3.3072e-10
17422877	chr19:17422877:A:G	1.2282e-07	-1.69984e-10	-1.23162	0.00010575	-1.69984e-10	-1.23608	0.000136536	-1.69984e-10	-1.23625
17423123	chr19:17423123:C:T	1.16488e-07	-1.69984e-10	-1.28455	0.000101496	-1.69984e-10	-1.27714	0.000130969	-1.69984e-10	-1.27788
17423267	chr19:17423267:G:C	8.53307e-08	-1.74311	0.147308	6.1455e-05	-1.75294	-0.0259138	8.03592e-05	-1.75237	-0.0139588
17423388	chr19:17423388:A:G	7.76995e-08	-1.68949	-3.3072e-10	6.58517e-05	-1.70975	-3.3072e-10	8.41362e-05	-1.7204	-3.3072e-10
17423575	chr19:17423575:G:A	1.17384e-07	-1.69984e-10	-1.27689	0.00010103	-1.69984e-10	-1.28174	0.000130526	-1.69984e-10	-1.28126
17423884	chr19:17423884:T:C	1.2005e-07	-1.69984e-10	-1.25443	0.000103211	-1.69984e-10	-1.26038	0.000133647	-1.69984e-10	-1.25764
17424089	chr19:17424089:C:T	4.99137e-08	-1.67492	-0.457124	4.29456e-05	-1.60676	-0.530461	5.50035e-05	-1.62595	-0.519495
17424205	chr19:17424205:G:T	8.01037e-08	-1.72691	0.0678959	6.29955e-05	-1.72735	-0.0267467	8.17631e-05	-1.72639	-0.0226223
17424206	chr19:17424206:C:T	1.19702e-07	-1.69984e-10	-1.25733	0.000104442	-1.69984e-10	-1.24853	0.00013475	-1.69984e-10	-1.24942
17424321	chr19:17424321:A:C	2.81127e-07	-1.69984e-10	-0.403531	0.000223878	-1.69984e-10	-0.486057	0.000289789	-1.69984e-10	-0.483682
17424400	chr19:17424400:G:A	1.66952e-07	-1.69984e-10	-0.92463	0.000148024	-1.69984e-10	-0.899786	0.000191229	-1.69984e-10	-0.899364
17424490	chr19:17424490:A:G	1.12367e-07	-1.69984e-10	-1.32057	9.67953e-05	-1.69984e-10	-1.32456	0.000124934	-1.69984e-10	-1.32505
17424663	chr19:17424663:G:A	9.92977e-08	-1.44421	-3.3072e-10	7.51279e-05	-1.57797	-3.3072e-10	9.59191e-05	-1.58933	-3.3072e-10
17424716	chr19:17424716:G:A	1.16094e-07	-1.69984e-10	-1.28793	9.92546e-05	-1.69984e-10	-1.29947	0.000127932	-1.69984e-10	-1.30133
17424723	chr19:17424723:G:T	1.15919e-07	-1.69984e-10	-1.28945	9.95785e-05	-1.69984e-10	-1.29621	0.000128544	-1.69984e-10	-1.29657
17424737	chr19:17424737:C:T	1.30963e-07	-1.69984e-10	-1.16742	0.000116832	-1.69984e-10	-1.13642	0.000151006	-1.69984e-10	-1.13552
17425434	chr19:17425434:TG:T	4.66417e-08	-1.64016	-0.559687	3.51648e-05	-1.68504	-0.652077	4.62008e-05	-1.66698	-0.652857
17425496	chr19:17425496:T:G	1.301e-07	-1.69984e-10	-1.17404	0.000116954	-1.69984e-10	-1.13537	0.000151149	-1.69984e-10	-1.13457
17425719	chr19:17425719:G:T	1.12548e-07	-1.69984e-10	-1.31896	9.75684e-05	-1.69984e-10	-1.3166	0.00012595	-1.69984e-10	-1.31695
17425824	chr19:17425824:A:G	1.22146e-07	-1.69984e-10	-1.23712	0.000104494	-1.69984e-10	-1.24803	0.000134843	-1.69984e-10	-1.24872
17426173	chr19:17426173:T:C	2.88995e-08	-1.72048	-0.958033	2.48306e-05	-1.65332	-1.03176	3.16321e-05	-1.67037	-1.02829
17426275	chr19:17426275:G:T	1.48605e-07	-1.69984e-10	-1.04104	0.00012677	-1.69984e-10	-1.05478	0.000163786	-1.69984e-10	-1.05428
17426278	chr19:17426278:G:A	3.9688e-08	-1.66661	-0.694683	3.00128e-05	-1.70574	-0.789793	3.93223e-05	-1.6897	-0.791344
17426298	chr19:17426298:G:C	1.15925e-07	-1.69984e-10	-1.28939	9.91327e-05	-1.69984e-10	-1.3007	0.000127781	-1.69984e-10	-1.30252
17426440	chr19:17426440:C:T	1.15148e-07	-1.69984e-10	-1.29612	9.88728e-05	-1.69984e-10	-1.30332	0.000127963	-1.69984e-10	-1.3011
17426442	chr19:17426442:A:G	1.16461e-07	-1.69984e-10	-1.28478	9.95057e-05	-1.69984e-10	-1.29694	0.000128252	-1.69984e-10	-1.29884
17426463	chr19:17426463:C:A	2.15707e-07	-1.69984e-10	-0.668417	0.000192652	-1.69984e-10	-0.636274	0.000247973	-1.69984e-10	-0.639518
17426969	chr19:17426969:A:G	1.15287e-07	-1.69984e-10	-1.29491	9.86733e-05	-1.69984e-10	-1.30534	0.000127216	-1.69984e-10	-1.30695
17427435	chr19:17427435:T:C	1.25021e-07	-1.69984e-10	-1.21386	0.000110255	-1.69984e-10	-1.19436	0.00014235	-1.69984e-10	-1.19455
17427858	chr19:17427858:C:T	1.11675e-07	-1.69984e-10	-1.32674	9.66035e-05	-1.69984e-10	-1.32654	0.000124744	-1.69984e-10	-1.32657
17427988	chr19:17427988:A:G	2.49055e-08	-1.51909	-1.30816	2.22039e-05	-1.49325	-1.30364	2.89686e-05	-1.4822	-1.30442
17428219	chr19:17428219:G:T	3.39812e-08	-1.70188	-0.814651	2.35815e-05	-1.73554	-1.00115	3.11513e-05	-1.72337	-0.990612
17428275	chr19:17428275:A:G	1.28025e-07	-1.69984e-10	-1.19011	0.000109649	-1.69984e-10	-1.19988	0.000141737	-1.69984e-10	-1.19887
17428450	chr19:17428450:ACT:A	5.84441e-07	0.328319	-3.3072e-10	0.000401498	0.0980458	-3.3072e-10	0.000522817	0.106395	-3.3072e-10
17429304	chr19:17429304:C:T	2.639e-08	-1.61945	-1.1499	2.43915e-05	-1.51199	-1.19093	3.07777e-05	-1.53833	-1.18772
17429495	chr19:17429495:C:G	1.47642e-07	-1.04755	-3.3072e-10	0.000177021	-0.720889	-3.3072e-10	0.0002243	-0.739853	-3.3072e-10
17429788	chr19:17429788:G:A	9.3636e-07	-1.69984e-10	0.799663	0.000777718	-1.69984e-10	0.759206	0.00101147	-1.69984e-10	0.766322
17430069	chr19:17430069:C:T	1.17434e-07	-1.69984e-10	-1.27646	0.000100225	-1.69984e-10	-1.28974	0.000129143	-1.69984e-10	-1.29191
17430073	chr19:17430073:T:G	2.12588e-07	-1.69984e-10	-0.682983	0.000178867	-1.69984e-10	-0.710516	0.000230655	-1.69984e-10	-0.711912
17430208	chr19:17430208:A:G	2.35248e-08	-1.57904	-1.30524	2.08471e-05	-1.55624	-1.30371	2.71375e-05	-1.54718	-1.30474
17430373	chr19:17430373:T:C	4.97895e-07	-1.69984e-10	0.168052	0.000366136	-1.69984e-10	0.00584814	0.00047524	-1.69984e-10	0.0109842
17430521	chr19:17430521:TCACTGCAACCTCCACCTCCCGGGTTCAAGTGATTCTCCTGCCTCAGCCTCCTGAGTAGCTGGGATTACAAGCATGAACCACTACACCCAGCTAATTTTTGTAGTTTTTGGTTTTTTTTTTTTTTTTTTTTTTTTTGAGACGGAGTCTCACTCTGTCGCCAGGCTGGAGTGCAGTGGAGCGATGTCGGCC:T	1.275e-07	-1.69984e-10	-1.19422	0.000109099	-1.69984e-10	-1.20491	0.000140906	-1.69984e-10	-1.20474
17430600	chr19:17430600:C:A	1.28221e-07	-1.69984e-10	-1.18858	0.000113927	-1.69984e-10	-1.1616	0.000147059	-1.69984e-10	-1.162
17431381	chr19:17431381:A:G	2.82667e-08	-1.514	-1.18666	2.50695e-05	-1.48835	-1.18715	3.26433e-05	-1.47773	-1.18947
17431522	chr19:17431522:G:A	1.19039e-07	-1.69984e-10	-1.26289	0.000101411	-1.69984e-10	-1.27798	0.000130627	-1.69984e-10	-1.28049
17432126	chr19:17432126:GA:G	2.5048e-08	-1.65416	-1.16738	2.10613e-05	-1.64423	-1.20549	2.74082e-05	-1.63665	-1.20534
17432138	chr19:17432138:G:A	2.36084e-08	-1.73052	-1.15021	2.10669e-05	-1.67244	-1.17702	2.68596e-05	-1.68822	-1.17399
17432304	chr19:17432304:G:A	2.09352e-08	-1.6742	-1.3267	1.70513e-05	-1.73454	-1.3264	2.1906e-05	-1.73982	-1.32626
17432331	chr19:17432331:C:G	1.76178e-07	-1.69984e-10	-0.870842	0.000149164	-1.69984e-10	-0.892113	0.000192518	-1.69984e-10	-0.892645
17432461	chr19:17432461:T:C	2.94099e-08	-1.49157	-1.16944	2.63308e-05	-1.45712	-1.1693	3.41794e-05	-1.44884	-1.17237
17432484	chr19:17432484:G:C	1.76195e-07	-1.69984e-10	-0.870745	0.000149177	-1.69984e-10	-0.892028	0.000192534	-1.69984e-10	-0.892566
17432829	chr19:17432829:C:T	1.1313e-07	-1.69984e-10	-1.3138	9.68429e-05	-1.69984e-10	-1.32407	0.000125546	-1.69984e-10	-1.32017
17432872	chr19:17432872:G:A	8.06906e-08	-1.65171	-3.3072e-10	6.37174e-05	-1.7427	-3.3072e-10	8.17792e-05	-1.74881	-3.3072e-10
17433230	chr19:17433230:C:T	5.23704e-08	-1.72105	-0.36294	3.53959e-05	-1.74693	-0.583635	4.66282e-05	-1.73666	-0.573974
17433337	chr19:17433337:G:A	1.57684e-07	-1.69984e-10	-0.981745	0.000136662	-1.69984e-10	-0.979645	0.000176796	-1.69984e-10	-0.977839
17433356	chr19:17433356:C:T	1.25849e-07	-1.69984e-10	-1.20725	0.000110595	-1.69984e-10	-1.19129	0.000142841	-1.69984e-10	-1.1911
17433435	chr19:17433435:C:T	2.153e-08	-1.7032	-1.26969	1.68096e-05	-1.76141	-1.31379	2.16627e-05	-1.76572	-1.31153
17433509	chr19:17433509:G:A	3.29592e-07	-1.69984e-10	-0.24448	0.000299258	-1.69984e-10	-0.195852	0.000389027	-1.69984e-10	-0.189188
17433566	chr19:17433566:G:A	4.86236e-08	-1.71794	-0.440293	3.30916e-05	-1.74572	-0.652159	4.35888e-05	-1.73514	-0.642892
17434039	chr19:17434039:T:C	1.11889e-07	-1.69984e-10	-1.32483	9.70085e-05	-1.69984e-10	-1.32236	0.000125352	-1.69984e-10	-1.32171
17434979	chr19:17434979:G:A	1.17702e-07	-1.69984e-10	-1.27418	0.000100459	-1.69984e-10	-1.28741	0.00012943	-1.69984e-10	-1.2897
17435305	chr19:17435305:C:A	1.44243e-07	-1.69984e-10	-1.07084	0.000121552	-1.69984e-10	-1.09682	0.000156967	-1.69984e-10	-1.0968
17435474	chr19:17435474:C:T	3.51809e-07	-1.69984e-10	-0.17925	0.000298597	-1.69984e-10	-0.198061	0.00038427	-1.69984e-10	-0.201492
17435687	chr19:17435687:T:C	1.37597e-07	-1.69984e-10	-1.118	0.000121162	-1.69984e-10	-1.10003	0.000156473	-1.69984e-10	-1.09995
17435886	chr19:17435886:C:G	9.19447e-08	-1.52115	-3.3072e-10	8.73822e-05	-1.42687	-3.3072e-10	0.000113296	-1.42284	-3.3072e-10
17435901	chr19:17435901:T:C	6.91969e-08	-0.84133	-0.964051	3.63515e-05	-1.21983	-1.08409	4.8642e-05	-1.19432	-1.07403
17435946	chr19:17435946:T:G	1.34969e-07	-1.69984e-10	-1.13729	0.000117894	-1.69984e-10	-1.12737	0.000151903	-1.69984e-10	-1.12959
17436046	chr19:17436046:G:A	5.60922e-08	-0.878438	-1.1369	4.60909e-05	-0.920244	-1.1463	6.37427e-05	-0.854941	-1.14304
17436125	chr19:17436125:G:A	1.15459e-07	-1.69984e-10	-1.29342	9.89929e-05	-1.69984e-10	-1.30211	0.00012762	-1.69984e-10	-1.30378
17436370	chr19:17436370:T:C	3.5966e-08	-1.1481	-1.31166	3.58412e-05	-1.02307	-1.29499	4.80595e-05	-0.983417	-1.29698
17436483	chr19:17436483:A:G	7.10073e-08	-1.09233	-0.687225	7.06937e-05	-0.998869	-0.639933	9.9935e-05	-0.921417	-0.6269
17436533	chr19:17436533:G:A	1.46913e-07	-1.69984e-10	-1.0525	0.000125502	-1.69984e-10	-1.06483	0.000163021	-1.69984e-10	-1.05896
17436737	chr19:17436737:G:A	7.20039e-08	-1.76562	-3.3072e-10	6.25319e-05	-1.76148	-3.3072e-10	8.0979e-05	-1.75865	-3.3072e-10
17436824	chr19:17436824:G:A	1.30506e-07	-1.69984e-10	-1.17092	0.000116024	-1.69984e-10	-1.14336	0.000149175	-1.69984e-10	-1.14772
17436893	chr19:17436893:G:A	6.62192e-08	-0.633231	-1.21614	5.09584e-05	-0.802438	-1.16371	6.52684e-05	-0.806435	-1.16789
17437243	chr19:17437243:A:G	6.31527e-07	-1.69984e-10	0.405803	0.000544108	-1.69984e-10	0.40199	0.000706711	-1.69984e-10	0.407786
17437278	chr19:17437278:C:T	1.11873e-07	-1.69984e-10	-1.32498	9.69013e-05	-1.69984e-10	-1.32347	0.000125202	-1.69984e-10	-1.3229
17437499	chr19:17437499:A:G	1.82305e-07	-1.69984e-10	-0.836654	0.000154386	-1.69984e-10	-0.857704	0.000200142	-1.69984e-10	-0.853809
17437819	chr19:17437819:T:TG	1.82848e-07	-1.69984e-10	-0.833681	0.000154844	-1.69984e-10	-0.85474	0.000200749	-1.69984e-10	-0.850781
17437820	chr19:17437820:G:A	6.81693e-08	-0.741549	-1.07879	5.42722e-05	-0.905639	-0.997507	6.94453e-05	-0.909231	-1.00307
17437886	chr19:17437886:T:C	1.59092e-07	-0.972857	-3.3072e-10	0.000124711	-1.07116	-3.3072e-10	0.00016094	-1.07181	-3.3072e-10
17438027	chr19:17438027:C:A	4.77563e-08	-1.73357	-0.442659	4.31843e-05	-1.73826	-0.393422	5.62458e-05	-1.72656	-0.396543
17438142	chr19:17438142:A:G	1.07305e-07	-0.577806	-0.788851	0.000127162	-0.186	-0.865697	0.000175109	-0.135205	-0.852222
17438211	chr19:17438211:C:T	1.16486e-07	-1.69984e-10	-1.28456	0.000102269	-1.69984e-10	-1.26955	0.000132095	-1.69984e-10	-1.26931
17438324	chr19:17438324:G:C	7.78353e-08	-0.528018	-1.15972	9.58863e-05	-0.132907	-1.20109	0.000131298	-0.0815509	-1.19381
17438519	chr19:17438519:C:G	7.26854e-08	-1.7562	-3.3072e-10	6.20439e-05	-1.76932	-3.3072e-10	8.00825e-05	-1.76978	-3.3072e-10
17438672	chr19:17438672:A:G	2.00722e-07	-0.740416	-3.3072e-10	0.000137624	-0.972629	-3.3072e-10	0.000178436	-0.968607	-3.3072e-10
17438735	chr19:17438735:T:C	4.95421e-08	-1.7353	-0.404215	4.48858e-05	-1.7368	-0.356239	5.84381e-05	-1.72459	-0.360274
17438839	chr19:17438839:C:T	1.43144e-07	-1.69984e-10	-1.07849	0.000130631	-1.69984e-10	-1.02478	0.000164925	-1.69984e-10	-1.04735
17439015	chr19:17439015:G:T	5.15979e-08	-1.6999	-0.398955	4.66069e-05	-1.70255	-0.352856	6.10378e-05	-1.68557	-0.355774
17439138	chr19:17439138:C:T	7.53634e-08	-0.517584	-1.20243	5.87004e-05	-0.613988	-1.21072	7.41292e-05	-0.634974	-1.21205
17440288	chr19:17440288:G:A	1.28022e-07	-0.432963	-0.757168	9.51627e-05	-0.533626	-0.807944	0.000120662	-0.556814	-0.803033
17440319	chr19:17440319:C:T	9.26064e-08	-0.742472	-0.771506	7.16513e-05	-0.831509	-0.793838	9.05199e-05	-0.850802	-0.796465
17440742	chr19:17440742:G:A	1.66818e-07	-1.69984e-10	-0.925433	0.000144607	-1.69984e-10	-0.923137	0.000185122	-1.69984e-10	-0.931824
17441274	chr19:17441274:C:T	1.37573e-07	-1.69984e-10	-1.11818	0.000122807	-1.69984e-10	-1.08655	0.000157773	-1.69984e-10	-1.09168
17441279	chr19:17441279:G:A	8.34916e-08	-1.61759	-3.3072e-10	7.20846e-05	-1.61932	-3.3072e-10	9.32051e-05	-1.61803	-3.3072e-10
17441680	chr19:17441680:G:A	1.43334e-07	-1.69984e-10	-1.07716	0.000128341	-1.69984e-10	-1.04247	0.000164499	-1.69984e-10	-1.04993
17441980	chr19:17441980:G:A	4.85969e-08	-0.832454	-1.32632	3.58388e-05	-1.00167	-1.31646	4.60958e-05	-1.00533	-1.31679
17442325	chr19:17442325:TC:T	5.73647e-07	-1.69984e-10	0.309677	0.000494869	-1.69984e-10	0.307136	0.00064233	-1.69984e-10	0.312266
17443109	chr19:17443109:G:A	6.92008e-08	-0.480088	-1.32524	4.81959e-05	-0.712742	-1.30914	6.22587e-05	-0.711349	-1.31019
17443289	chr19:17443289:T:A	2.15807e-07	-1.02615	0.358203	0.000200117	-0.734331	0.136076	0.000274593	-0.694879	0.157334
17443303	chr19:17443303:C:A	1.17411e-07	-1.69984e-10	-1.27665	0.00010045	-1.69984e-10	-1.2875	0.000129404	-1.69984e-10	-1.2899
17443365	chr19:17443365:A:G	1.13187e-07	-1.69984e-10	-1.3133	9.7768e-05	-1.69984e-10	-1.31456	0.000126331	-1.69984e-10	-1.31393
17443466	chr19:17443466:C:T	1.19019e-07	-1.69984e-10	-1.26305	0.000102351	-1.69984e-10	-1.26875	0.00013222	-1.69984e-10	-1.26837
17443548	chr19:17443548:C:G	1.15015e-07	-1.69984e-10	-1.29727	9.99787e-05	-1.69984e-10	-1.2922	0.000129237	-1.69984e-10	-1.29119
17443616	chr19:17443616:A:G	3.76874e-08	-1.71084	-0.702172	3.38448e-05	-1.714	-0.661372	4.42779e-05	-1.69799	-0.664366
17443842	chr19:17443842:G:A	1.25335e-07	-1.69984e-10	-1.21134	0.000105869	-1.69984e-10	-1.23495	0.000136596	-1.69984e-10	-1.23581
17443904	chr19:17443904:G:T	1.28041e-07	-1.69984e-10	-1.18998	0.000109675	-1.69984e-10	-1.19964	0.000141742	-1.69984e-10	-1.19883
17444663	chr19:17444663:G:T	1.66082e-07	-0.68996	-0.239892	0.000171344	-0.331518	-0.421967	0.000235948	-0.284003	-0.405222
17444900	chr19:17444900:C:A	2.09313e-08	-1.74171	-1.25938	1.8846e-05	-1.70322	-1.25763	2.40133e-05	-1.71703	-1.25719
17444952	chr19:17444952:C:T	1.57393e-07	-1.69984e-10	-0.983593	0.000137728	-1.69984e-10	-0.97188	0.000177957	-1.69984e-10	-0.971294
17445928	chr19:17445928:A:AC	2.7528e-08	-1.76436	-0.962771	2.37584e-05	-1.75812	-0.971097	3.07507e-05	-1.75831	-0.968617
17445933	chr19:17445933:C:T	8.33276e-08	-1.63064	0.0110859	5.40085e-05	-1.63238	-0.275635	7.08721e-05	-1.63361	-0.258349
17445984	chr19:17445984:C:G	7.68368e-08	-1.70065	-3.3072e-10	6.747e-05	-1.68548	-3.3072e-10	8.73055e-05	-1.68342	-3.3072e-10
17446201	chr19:17446201:CATCT:C	4.58039e-07	-0.621723	0.706341	0.000444165	-0.253603	0.452641	0.000615589	-0.205211	0.474954
17446244	chr19:17446244:C:T	1.31725e-07	-1.69984e-10	-1.16162	0.000114744	-1.69984e-10	-1.15446	0.000148252	-1.69984e-10	-1.15392
17446650	chr19:17446650:A:G	4.95392e-08	-0.829456	-1.31012	3.45997e-05	-1.03521	-1.31811	4.39137e-05	-1.05308	-1.31753
17447137	chr19:17447137:G:A	2.83358e-07	-1.69984e-10	-0.395625	0.00024389	-1.69984e-10	-0.400442	0.00031593	-1.69984e-10	-0.397317
17447152	chr19:17447152:G:A	1.39089e-07	-1.69984e-10	-1.10722	0.000116142	-1.69984e-10	-1.14235	0.000150004	-1.69984e-10	-1.14218
17448267	chr19:17448267:T:C	1.84556e-07	-1.69984e-10	-0.824384	0.000162367	-1.69984e-10	-0.807297	0.000208756	-1.69984e-10	-0.811668
17448654	chr19:17448654:G:A	1.13752e-07	-1.69984e-10	-1.30831	9.88714e-05	-1.69984e-10	-1.30334	0.00012762	-1.69984e-10	-1.30378
17448788	chr19:17448788:A:G	6.92182e-07	-1.69984e-10	0.497512	0.000575615	-1.69984e-10	0.458281	0.000751132	-1.69984e-10	0.468745
17449079	chr19:17449079:G:A	2.54102e-08	-1.77066	-1.03653	2.13963e-05	-1.76223	-1.07171	2.75102e-05	-1.76703	-1.07125
17449085	chr19:17449085:T:G	2.07461e-07	-1.69984e-10	-0.707395	0.000181946	-1.69984e-10	-0.693449	0.000233968	-1.69984e-10	-0.697654
17449203	chr19:17449203:TA:T	1.48582e-07	-1.69984e-10	-1.0412	0.000123481	-1.69984e-10	-1.08107	0.000159611	-1.69984e-10	-1.0801
17449383	chr19:17449383:C:T	8.28071e-07	-1.69984e-10	0.676763	0.000685858	-1.69984e-10	0.633512	0.00089567	-1.69984e-10	0.644736
17449430	chr19:17449430:T:G	1.92386e-07	-1.69984e-10	-0.782834	0.000169043	-1.69984e-10	-0.767007	0.000217229	-1.69984e-10	-0.771884
17450041	chr19:17450041:AT:A	2.3755e-07	-0.277955	-0.294005	0.000242559	0.0803033	-0.486217	0.000333169	0.126826	-0.471014
17450293	chr19:17450293:T:C	1.12699e-07	-1.69984e-10	-1.31761	9.70017e-05	-1.69984e-10	-1.32243	0.000125261	-1.69984e-10	-1.32244
17450489	chr19:17450489:A:C	1.72369e-07	-1.69984e-10	-0.892697	0.000153065	-1.69984e-10	-0.866292	0.000197814	-1.69984e-10	-0.865512
17450863	chr19:17450863:A:G	2.914e-07	-1.69984e-10	-0.367639	0.000249094	-1.69984e-10	-0.379326	0.000321882	-1.69984e-10	-0.378652
17451658	chr19:17451658:G:T	2.44784e-07	-0.170526	-0.371435	0.000255301	0.204248	-0.558964	0.000350725	0.252433	-0.545268
17451815	chr19:17451815:G:A	9.44916e-08	-1.49383	-3.3072e-10	8.05455e-05	-1.50834	-3.3072e-10	0.00010369	-1.51143	-3.3072e-10
17451923	chr19:17451923:C:T	1.18539e-07	-1.69984e-10	-1.2671	0.000101255	-1.69984e-10	-1.27952	0.00013036	-1.69984e-10	-1.28253
17452160	chr19:17452160:T:C	4.94267e-08	-1.73563	-0.406213	4.53706e-05	-1.70276	-0.379538	5.76993e-05	-1.71796	-0.379629
17452886	chr19:17452886:G:C	1.15195e-07	-1.69984e-10	-1.29571	0.000100323	-1.69984e-10	-1.28876	0.000129542	-1.69984e-10	-1.28883
17453346	chr19:17453346:A:G	2.75153e-07	-1.69984e-10	-0.425009	0.000236236	-1.69984e-10	-0.432325	0.000305774	-1.69984e-10	-0.42999
17454059	chr19:17454059:C:T	4.43296e-08	-1.76743	-0.483254	3.98163e-05	-1.75324	-0.459643	5.1046e-05	-1.76063	-0.459483
17454710	chr19:17454710:C:A	1.38268e-07	-1.69984e-10	-1.11314	0.000120778	-1.69984e-10	-1.1032	0.000155729	-1.69984e-10	-1.10472
17455600	chr19:17455600:G:T	3.75473e-08	-1.20518	-1.21156	2.62412e-05	-1.38821	-1.24162	3.33971e-05	-1.40551	-1.23886
17455801	chr19:17455801:T:C	1.16075e-07	-1.69984e-10	-1.2881	9.85308e-05	-1.69984e-10	-1.30679	0.000127237	-1.69984e-10	-1.30678
17455825	chr19:17455825:T:A	3.40708e-08	-1.19836	-1.31554	2.63993e-05	-1.29801	-1.32581	3.38334e-05	-1.30586	-1.32553
17455878	chr19:17455878:G:A	1.44325e-07	-1.69984e-10	-1.07027	0.000126498	-1.69984e-10	-1.05693	0.00016351	-1.69984e-10	-1.05596
17456110	chr19:17456110:G:A	1.1811e-07	-1.69984e-10	-1.27072	9.98163e-05	-1.69984e-10	-1.29383	0.000128898	-1.69984e-10	-1.29382
17456371	chr19:17456371:C:G	1.1778e-07	-1.69984e-10	-1.27352	9.95957e-05	-1.69984e-10	-1.29604	0.000128615	-1.69984e-10	-1.29601
17456542	chr19:17456542:T:C	1.76483e-07	-1.69984e-10	-0.86911	0.000149732	-1.69984e-10	-0.888308	0.000193572	-1.69984e-10	-0.887188
17456574	chr19:17456574:G:A	1.16617e-07	-1.69984e-10	-1.28344	0.000101567	-1.69984e-10	-1.27644	0.000131132	-1.69984e-10	-1.27663
17456619	chr19:17456619:T:C	3.38649e-08	-1.61626	-0.903696	3.51693e-05	-1.40899	-0.927995	4.72136e-05	-1.37677	-0.921383
17456701	chr19:17456701:G:C	1.1748e-07	-1.69984e-10	-1.27607	9.94001e-05	-1.69984e-10	-1.29801	0.000128356	-1.69984e-10	-1.29803
17457310	chr19:17457310:C:T	8.82477e-08	-0.756585	-0.805604	8.1805e-05	-0.571881	-0.920939	0.000110766	-0.535128	-0.910287
17457571	chr19:17457571:C:T	1.13291e-07	-1.69984e-10	-1.31238	9.81974e-05	-1.69984e-10	-1.31018	0.000126852	-1.69984e-10	-1.30981
17458243	chr19:17458243:A:G	5.29908e-08	-0.911649	-1.16057	3.60306e-05	-1.17693	-1.13586	4.54242e-05	-1.19792	-1.13887
17458260	chr19:17458260:C:T	1.80643e-07	-1.69984e-10	-0.845812	0.000165068	-1.69984e-10	-0.790798	0.000211118	-1.69984e-10	-0.800421
17458288	chr19:17458288:C:T	7.76946e-08	-0.377453	-1.3121	7.68548e-05	-0.264559	-1.29068	0.000111161	-0.149451	-1.29241
17458325	chr19:17458325:T:C	7.26916e-08	-1.75611	-3.3072e-10	6.44669e-05	-1.73101	-3.3072e-10	8.35405e-05	-1.72751	-3.3072e-10
17458386	chr19:17458386:A:T	3.36403e-08	-1.77104	-0.755568	2.92909e-05	-1.77061	-0.749276	3.78707e-05	-1.77101	-0.747651
17458459	chr19:17458459:C:T	1.36998e-07	-1.69984e-10	-1.12237	0.000119828	-1.69984e-10	-1.1111	0.000154752	-1.69984e-10	-1.11101
17458500	chr19:17458500:A:G	1.54194e-07	-1.69984e-10	-1.00412	0.000132528	-1.69984e-10	-1.01036	0.000171029	-1.69984e-10	-1.011
17458522	chr19:17458522:A:C	1.16152e-07	-1.69984e-10	-1.28744	0.000100253	-1.69984e-10	-1.28946	0.000129442	-1.69984e-10	-1.28961
17458526	chr19:17458526:T:C	4.78558e-08	-1.03123	-1.14291	3.33669e-05	-1.27331	-1.11628	4.21471e-05	-1.29235	-1.11932
17458564	chr19:17458564:C:A	2.03147e-07	-1.69984e-10	-0.728405	0.000171886	-1.69984e-10	-0.750325	0.000222195	-1.69984e-10	-0.749281
17458672	chr19:17458672:G:T	4.66846e-08	-0.990332	-1.20859	3.20925e-05	-1.24164	-1.18689	4.05148e-05	-1.26175	-1.18942
17458793	chr19:17458793:G:T	7.50677e-08	-0.988268	-0.735679	7.70049e-05	-0.853956	-0.699333	0.000108266	-0.763309	-0.704933
17459196	chr19:17459196:A:G	3.20312e-08	-1.25024	-1.32538	2.52382e-05	-1.34327	-1.32553	3.23242e-05	-1.35122	-1.32581
17459261	chr19:17459261:TAC:T	1.11841e-07	-0.776009	-0.549253	9.6461e-05	-0.596254	-0.731765	0.000131202	-0.560373	-0.715723
17459393	chr19:17459393:A:T	1.47687e-07	-1.69984e-10	-1.04724	0.000127109	-1.69984e-10	-1.05211	0.000164027	-1.69984e-10	-1.0528
17459569	chr19:17459569:C:T	1.15469e-07	-1.69984e-10	-1.29333	9.93575e-05	-1.69984e-10	-1.29843	0.000128378	-1.69984e-10	-1.29786
17460152	chr19:17460152:AGGCGCCCACCACCACG:A	1.1363e-07	-1.69984e-10	-1.30939	9.80282e-05	-1.69984e-10	-1.3119	0.00012667	-1.69984e-10	-1.31125
17460168	chr19:17460168:G:A	3.17145e-07	-1.69984e-10	-0.282978	0.000271349	-1.69984e-10	-0.293751	0.000351225	-1.69984e-10	-0.291411
17460329	chr19:17460329:T:G	1.51864e-07	-1.69984e-10	-1.01935	0.00013067	-1.69984e-10	-1.02449	0.000168616	-1.69984e-10	-1.02521
17460391	chr19:17460391:A:G	1.54227e-07	-1.69984e-10	-1.00391	0.000132708	-1.69984e-10	-1.00901	0.000171218	-1.69984e-10	-1.0099
17460602	chr19:17460602:A:G	1.15631e-07	-1.69984e-10	-1.29193	9.94848e-05	-1.69984e-10	-1.29715	0.000128544	-1.69984e-10	-1.29657
17460777	chr19:17460777:C:G	1.08218e-06	-1.69984e-10	0.944395	0.000906126	-1.69984e-10	0.912021	0.00118164	-1.69984e-10	0.92182
17460935	chr19:17460935:T:C	5.5573e-08	-1.18713	-0.837507	3.85844e-05	-1.38094	-0.863365	4.88786e-05	-1.3982	-0.865298
17460957	chr19:17460957:A:G	1.48629e-07	-1.69984e-10	-1.04089	0.000127911	-1.69984e-10	-1.04583	0.00016506	-1.69984e-10	-1.04653
17461338	chr19:17461338:A:G	1.16531e-07	-1.69984e-10	-1.28418	0.000101577	-1.69984e-10	-1.27634	0.000131179	-1.69984e-10	-1.27628
17461350	chr19:17461350:A:C	3.20019e-07	-1.69984e-10	-0.273958	0.000274209	-1.69984e-10	-0.283267	0.000354736	-1.69984e-10	-0.281463
17461519	chr19:17461519:C:T	1.21399e-07	-0.786841	-0.456415	0.000102465	-0.619204	-0.648429	0.000139434	-0.583762	-0.631482
17462074	chr19:17462074:G:A	7.34966e-08	-1.7451	-3.3072e-10	6.5482e-05	-1.71538	-3.3072e-10	8.49068e-05	-1.71128	-3.3072e-10
17462502	chr19:17462502:G:A	1.24267e-07	-1.69984e-10	-1.2199	0.000105455	-1.69984e-10	-1.23888	0.000136087	-1.69984e-10	-1.23954
17462534	chr19:17462534:G:A	8.55305e-08	-0.714253	-0.87921	7.84182e-05	-0.536328	-0.998773	0.000106114	-0.499653	-0.988673
17462641	chr19:17462641:T:C	2.03468e-07	-1.69984e-10	-0.726827	0.000166624	-1.69984e-10	-0.781416	0.00021502	-1.69984e-10	-0.782104
17462930	chr19:17462930:A:G	7.16405e-08	-1.77068	-3.3072e-10	6.2215e-05	-1.76656	-3.3072e-10	8.02606e-05	-1.76756	-3.3072e-10
17463169	chr19:17463169:G:A	2.03063e-08	-1.76654	-1.26486	1.74821e-05	-1.77078	-1.2652	2.25429e-05	-1.77091	-1.2665
17463218	chr19:17463218:G:A	1.15795e-07	-1.69984e-10	-1.29051	9.96165e-05	-1.69984e-10	-1.29583	0.000128715	-1.69984e-10	-1.29523
17463494	chr19:17463494:G:T	1.30849e-07	-1.69984e-10	-1.16829	0.000114258	-1.69984e-10	-1.1587	0.000147599	-1.69984e-10	-1.15834
17463621	chr19:17463621:G:A	3.86012e-07	-0.0864686	-3.3072e-10	0.000425053	0.155055	-3.3072e-10	0.000581512	0.212795	-3.3072e-10
17463689	chr19:17463689:G:A	3.67678e-08	-1.75874	-0.678978	3.03494e-05	-1.75614	-0.728246	3.90506e-05	-1.76269	-0.725286
17463696	chr19:17463696:G:A	3.55301e-08	-1.73414	-0.73782	3.00489e-05	-1.7289	-0.765429	3.85857e-05	-1.74069	-0.759261
17463715	chr19:17463715:G:A	1.18837e-07	-1.69984e-10	-1.26459	0.000103716	-1.69984e-10	-1.2555	0.000133944	-1.69984e-10	-1.25541
17463728	chr19:17463728:T:C	1.43771e-07	-1.69984e-10	-1.07412	0.000123964	-1.69984e-10	-1.07717	0.000160008	-1.69984e-10	-1.07761
17464002	chr19:17464002:A:G	1.60585e-07	-0.181812	-0.7817	0.000146533	0.0287758	-0.938681	0.000200547	0.0735166	-0.925307
17464193	chr19:17464193:G:A	1.11668e-07	-1.69984e-10	-1.3268	9.67321e-05	-1.69984e-10	-1.32521	0.000124874	-1.69984e-10	-1.32553
17464196	chr19:17464196:G:C	5.64603e-08	-1.05376	-0.955036	3.86961e-05	-1.27156	-0.969854	4.88854e-05	-1.29105	-0.972308
17464328	chr19:17464328:A:G	1.22929e-07	-1.69984e-10	-1.23073	0.000107864	-1.69984e-10	-1.21629	0.000139375	-1.69984e-10	-1.21567
17464490	chr19:17464490:T:A	2.3507e-07	-1.69984e-10	-0.582454	0.000190232	-1.69984e-10	-0.648916	0.000245738	-1.69984e-10	-0.64857
17464493	chr19:17464493:G:A	3.92696e-08	-1.76933	-0.602557	3.46093e-05	-1.76661	-0.586421	4.45764e-05	-1.7698	-0.585828
17464547	chr19:17464547:G:A	7.50185e-08	-0.638694	-1.08591	4.92039e-05	-0.933786	-1.0674	6.17037e-05	-0.958301	-1.07219
17464690	chr19:17464690:G:A	1.17363e-07	-1.69984e-10	-1.27706	0.000102365	-1.69984e-10	-1.26862	0.000132195	-1.69984e-10	-1.26856
17464713	chr19:17464713:C:T	1.1704e-07	-1.69984e-10	-1.27982	0.000100622	-1.69984e-10	-1.28579	0.000130035	-1.69984e-10	-1.28503
17464801	chr19:17464801:G:A	7.65434e-08	-1.34781	-0.356669	5.89709e-05	-1.46325	-0.356861	7.32045e-05	-1.50534	-0.354245
17464876	chr19:17464876:A:T	3.96768e-08	-1.76992	-0.591654	3.48989e-05	-1.76754	-0.577167	4.49761e-05	-1.77028	-0.576426
17465124	chr19:17465124:G:C	1.14504e-07	-1.69984e-10	-1.30173	0.000100808	-1.69984e-10	-1.28394	0.000129805	-1.69984e-10	-1.2868
17465542	chr19:17465542:G:A	1.12165e-07	-1.69984e-10	-1.32236	9.68233e-05	-1.69984e-10	-1.32427	0.000125027	-1.69984e-10	-1.3243
17466847	chr19:17466847:G:A	3.16241e-07	-1.69984e-10	-0.285832	0.000256127	-1.69984e-10	-0.351483	0.000330289	-1.69984e-10	-0.352867
17466858	chr19:17466858:A:G	5.85627e-08	-1.00786	-0.964379	3.93149e-05	-1.23816	-0.987397	4.96339e-05	-1.2588	-0.989367
17467048	chr19:17467048:C:A	1.11855e-07	-1.69984e-10	-1.32514	9.71928e-05	-1.69984e-10	-1.32046	0.00012543	-1.69984e-10	-1.32109
17467124	chr19:17467124:C:G	1.39057e-07	-1.69984e-10	-1.10746	0.000121598	-1.69984e-10	-1.09643	0.000157075	-1.69984e-10	-1.09611
17467265	chr19:17467265:A:G	2.23178e-07	-1.69984e-10	-0.634368	0.00020256	-1.69984e-10	-0.586123	0.000262894	-1.69984e-10	-0.581086
17468121	chr19:17468121:A:G	5.34494e-08	-1.15862	-0.904984	3.82756e-05	-1.32189	-0.930456	4.86489e-05	-1.33563	-0.932576
17468401	chr19:17468401:G:A	1.92223e-07	-1.69984e-10	-0.783681	0.000176339	-1.69984e-10	-0.724747	0.000225666	-1.69984e-10	-0.733779
17468708	chr19:17468708:T:A	1.3178e-07	-1.69984e-10	-1.1612	0.000112597	-1.69984e-10	-1.17334	0.000145706	-1.69984e-10	-1.17124
17468772	chr19:17468772:G:T	1.11951e-07	-1.69984e-10	-1.32427	9.73468e-05	-1.69984e-10	-1.31888	0.000125612	-1.69984e-10	-1.31964
17469139	chr19:17469139:T:C	1.12618e-07	-1.69984e-10	-1.31833	9.78002e-05	-1.69984e-10	-1.31423	0.000126324	-1.69984e-10	-1.31399
17469175	chr19:17469175:G:T	4.07624e-08	-1.01414	-1.32044	2.90175e-05	-1.20776	-1.3215	3.6884e-05	-1.22367	-1.32139
17469417	chr19:17469417:A:T	2.84484e-07	-1.69984e-10	-0.391659	0.000248906	-1.69984e-10	-0.380083	0.000320907	-1.69984e-10	-0.381687
17469657	chr19:17469657:G:C	1.82132e-07	-0.837607	-3.3072e-10	0.000177413	-0.718675	-3.3072e-10	0.00022532	-0.735314	-3.3072e-10
17470236	chr19:17470236:C:T	1.38797e-07	-1.69984e-10	-1.10932	0.000121245	-1.69984e-10	-1.09935	0.000156533	-1.69984e-10	-1.09957
17471139	chr19:17471139:C:T	2.79557e-07	0.521042	-0.930171	0.000264108	0.719215	-1.04001	0.000346264	0.731806	-1.03744
17471509	chr19:17471509:C:T	3.86698e-07	-1.69984e-10	-0.0846939	0.000311466	-1.69984e-10	-0.155867	0.000401521	-1.69984e-10	-0.157576
17471555	chr19:17471555:C:T	1.61193e-07	-1.69984e-10	-0.959733	0.000142322	-1.69984e-10	-0.939068	0.000183517	-1.69984e-10	-0.940531
17472024	chr19:17472024:G:T	2.03035e-07	-1.69984e-10	-0.728956	0.000186816	-1.69984e-10	-0.667033	0.000238837	-1.69984e-10	-0.677055
17472327	chr19:17472327:G:A	1.92806e-07	-1.69984e-10	-0.780654	0.000171072	-1.69984e-10	-0.755074	0.000219195	-1.69984e-10	-0.762875
17472389	chr19:17472389:C:T	1.38174e-07	-1.69984e-10	-1.11382	0.000120953	-1.69984e-10	-1.10175	0.000156286	-1.69984e-10	-1.10115
17472412	chr19:17472412:T:A	8.15111e-08	-1.29733	-0.344266	7.0629e-05	-1.39299	-0.246724	8.92083e-05	-1.40611	-0.255752
17472852	chr19:17472852:T:C	9.43578e-08	-1.65909	0.16385	7.4784e-05	-1.69011	0.107559	9.56283e-05	-1.70824	0.115869
17473036	chr19:17473036:G:A	4.85348e-07	-1.69984e-10	0.14253	0.000414951	-1.69984e-10	0.131004	0.000534572	-1.69984e-10	0.128629
17473589	chr19:17473589:C:T	8.56837e-08	-1.17682	-0.414856	7.33624e-05	-1.28236	-0.319383	9.24836e-05	-1.29774	-0.328065
17473622	chr19:17473622:G:A	5.55727e-07	-1.69984e-10	0.277941	0.00044775	-1.69984e-10	0.207077	0.000579822	-1.69984e-10	0.209884
17473970	chr19:17473970:TCTCA:T	1.16072e-07	-1.69984e-10	-1.28812	9.9585e-05	-1.69984e-10	-1.29615	0.000128653	-1.69984e-10	-1.29572
17474128	chr19:17474128:A:G	1.33764e-07	-1.69984e-10	-1.14626	0.000111265	-1.69984e-10	-1.18524	0.000144087	-1.69984e-10	-1.18242
17474136	chr19:17474136:G:T	3.95454e-07	-0.120547	0.0582459	0.000306423	0.0415863	-0.213776	0.000414386	0.067714	-0.193754
17474332	chr19:17474332:T:C	3.02211e-07	-0.331212	-3.3072e-10	0.000245122	-0.395401	-3.3072e-10	0.000305146	-0.432048	-3.3072e-10
17474357	chr19:17474357:T:C	1.74588e-07	-1.69984e-10	-0.879905	0.000152521	-1.69984e-10	-0.869854	0.000195867	-1.69984e-10	-0.875402
17474445	chr19:17474445:C:G	2.84023e-08	-1.583	-1.11286	2.4454e-05	-1.60743	-1.09293	3.23349e-05	-1.58325	-1.09344
17474810	chr19:17474810:A:G	2.56096e-08	-1.58632	-1.21304	2.19733e-05	-1.61017	-1.19716	2.90509e-05	-1.58611	-1.19768
17474962	chr19:17474962:C:T	2.98897e-07	-1.69984e-10	-0.342237	0.000269241	-1.69984e-10	-0.301551	0.000348034	-1.69984e-10	-0.300535
17475075	chr19:17475075:C:T	1.48097e-07	-1.69984e-10	-1.04447	0.000131877	-1.69984e-10	-1.01529	0.00016935	-1.69984e-10	-1.02087
17475076	chr19:17475076:G:A	7.42296e-08	-1.23624	-0.498935	6.36767e-05	-1.33594	-0.407404	8.04142e-05	-1.35016	-0.415486
17475393	chr19:17475393:T:C	1.62939e-07	-1.69984e-10	-0.94896	0.000143604	-1.69984e-10	-0.930096	0.000184209	-1.69984e-10	-0.936764
17475394	chr19:17475394:G:T	1.6558e-07	-1.69984e-10	-0.932884	0.000146	-1.69984e-10	-0.913552	0.000187254	-1.69984e-10	-0.920369
17475583	chr19:17475583:G:A	1.85271e-07	-1.69984e-10	-0.82052	0.000164164	-1.69984e-10	-0.796293	0.00021143	-1.69984e-10	-0.798941
17475637	chr19:17475637:G:C	3.31038e-07	-1.69984e-10	-0.240103	0.000267568	-1.69984e-10	-0.307783	0.000344853	-1.69984e-10	-0.309719
17475694	chr19:17475694:A:T	1.6727e-07	-1.69984e-10	-0.922727	0.000144265	-1.69984e-10	-0.925506	0.000185799	-1.69984e-10	-0.928171
17475980	chr19:17475980:G:A	1.26564e-07	-1.69984e-10	-1.20159	0.000106478	-1.69984e-10	-1.22922	0.000137849	-1.69984e-10	-1.22668
17476032	chr19:17476032:G:A	8.98962e-08	-1.54368	-3.3072e-10	8.78728e-05	-1.42127	-3.3072e-10	0.000115486	-1.40369	-3.3072e-10
17476301	chr19:17476301:T:C	2.21284e-07	-1.69984e-10	-0.64289	0.000198613	-1.69984e-10	-0.605801	0.000255712	-1.69984e-10	-0.608785
17476398	chr19:17476398:C:T	1.3022e-07	-1.65871	0.485604	0.000103065	-1.68915	0.427349	0.000131986	-1.70745	0.437312
17476457	chr19:17476457:G:A	1.15742e-07	-1.69984e-10	-1.29097	9.93299e-05	-1.69984e-10	-1.29871	0.000128246	-1.69984e-10	-1.29889
17476462	chr19:17476462:C:T	1.51516e-07	-1.62774	0.606097	0.000119318	-1.6616	0.546236	0.000152465	-1.6829	0.556994
17476682	chr19:17476682:G:A	1.21269e-07	-1.69984e-10	-1.24433	0.000103509	-1.69984e-10	-1.25749	0.000133627	-1.69984e-10	-1.25778
17476798	chr19:17476798:G:A	1.31751e-07	-1.66101	0.499589	0.000104261	-1.6914	0.441138	0.000133557	-1.70947	0.451154
17476935	chr19:17476935:C:T	1.48621e-07	-1.69984e-10	-1.04094	0.000129365	-1.69984e-10	-1.03452	0.000167321	-1.69984e-10	-1.03292
17477129	chr19:17477129:T:C	1.38704e-07	-1.69984e-10	-1.11	0.000123392	-1.69984e-10	-1.08179	0.000158521	-1.69984e-10	-1.08695
17477456	chr19:17477456:G:A	1.58451e-07	-1.69984e-10	-0.976893	0.000141954	-1.69984e-10	-0.941658	0.000183972	-1.69984e-10	-0.938055
17477459	chr19:17477459:G:A	1.13968e-07	-1.69984e-10	-1.30642	9.80091e-05	-1.69984e-10	-1.3121	0.000126601	-1.69984e-10	-1.3118
17477655	chr19:17477655:C:G	3.37878e-08	-1.71587	-0.806368	2.96061e-05	-1.63262	-0.876557	3.91348e-05	-1.61807	-0.867754
17477678	chr19:17477678:G:A	4.30695e-08	-1.66385	-0.615675	3.04291e-05	-1.64768	-0.834078	4.08003e-05	-1.62291	-0.821239
17477709	chr19:17477709:T:C	1.22385e-07	-1.62773	0.392568	9.67771e-05	-1.6617	0.336954	0.000123478	-1.68309	0.346316
17477953	chr19:17477953:G:A	1.2521e-07	-1.65259	0.440246	9.9051e-05	-1.68429	0.382767	0.000126756	-1.7032	0.392626
17478381	chr19:17478381:C:T	1.26164e-07	-1.69984e-10	-1.20475	0.000109745	-1.69984e-10	-1.19899	0.000141537	-1.69984e-10	-1.20028
17479035	chr19:17479035:C:T	1.1172e-07	-1.69984e-10	-1.32634	9.71261e-05	-1.69984e-10	-1.32115	0.000125352	-1.69984e-10	-1.32171
17479438	chr19:17479438:G:A	1.35464e-07	-1.69984e-10	-1.13363	0.000118515	-1.69984e-10	-1.12212	0.000153128	-1.69984e-10	-1.12156
17479788	chr19:17479788:G:C	1.68647e-07	-1.69984e-10	-0.914527	0.000149078	-1.69984e-10	-0.892688	0.000192045	-1.69984e-10	-0.895105
17479967	chr19:17479967:G:A	1.59284e-07	-1.69984e-10	-0.971651	0.000140587	-1.69984e-10	-0.951333	0.00018114	-1.69984e-10	-0.953565
17479972	chr19:17479972:T:C	1.2344e-07	-1.66633	0.439753	9.78432e-05	-1.69581	0.382014	0.000125371	-1.71332	0.391757
17480001	chr19:17480001:A:C	1.41028e-07	-1.69984e-10	-1.09338	0.00012536	-1.69984e-10	-1.06597	0.000161073	-1.69984e-10	-1.07098
17480051	chr19:17480051:G:A	1.31601e-07	-1.6655	0.502933	0.000104214	-1.69518	0.444473	0.000133563	-1.71279	0.454523
17480138	chr19:17480138:C:G	1.24582e-07	-1.69984e-10	-1.21738	0.000108315	-1.69984e-10	-1.21211	0.000139705	-1.69984e-10	-1.2133
17480279	chr19:17480279:C:T	1.12603e-07	-1.69984e-10	-1.31847	9.75143e-05	-1.69984e-10	-1.31716	0.000125988	-1.69984e-10	-1.31665
17480354	chr19:17480354:T:C	1.56212e-07	-1.69984e-10	-0.991125	0.000137584	-1.69984e-10	-0.972921	0.000176536	-1.69984e-10	-0.979311
17480686	chr19:17480686:T:A	1.11849e-07	-1.69984e-10	-1.32519	9.65782e-05	-1.69984e-10	-1.32681	0.000124716	-1.69984e-10	-1.3268
17480935	chr19:17480935:T:C	1.28071e-07	-1.69984e-10	-1.18975	0.000111935	-1.69984e-10	-1.17924	0.000144597	-1.69984e-10	-1.17889
17480994	chr19:17480994:C:T	3.9501e-07	-1.69984e-10	-0.063426	0.000318033	-1.69984e-10	-0.135003	0.000409983	-1.69984e-10	-0.136721
17481494	chr19:17481494:T:A	1.23376e-07	-1.69984e-10	-1.2271	0.000110615	-1.69984e-10	-1.1911	0.000142165	-1.69984e-10	-1.19585
17481503	chr19:17481503:T:A	1.24192e-07	-1.69984e-10	-1.22051	0.000104958	-1.69984e-10	-1.2436	0.000135383	-1.69984e-10	-1.24473
17481528	chr19:17481528:G:A	5.69589e-08	-1.49382	-0.506186	5.05394e-05	-1.56794	-0.406463	6.39064e-05	-1.58048	-0.414939
17481650	chr19:17481650:T:TG	1.34676e-07	-1.69984e-10	-1.13946	0.000114565	-1.69984e-10	-1.15601	0.000147931	-1.69984e-10	-1.15609
17481949	chr19:17481949:G:A	1.59504e-07	-1.69984e-10	-0.970266	0.00014117	-1.69984e-10	-0.947193	0.000180711	-1.69984e-10	-0.955939
17481992	chr19:17481992:C:G	1.24215e-07	-1.69984e-10	-1.22032	0.000105786	-1.69984e-10	-1.23574	0.000136081	-1.69984e-10	-1.23958
17482035	chr19:17482035:G:A	3.48011e-08	-1.7419	-0.750792	2.97475e-05	-1.68633	-0.818076	3.91579e-05	-1.67574	-0.809497
17482235	chr19:17482235:C:T	1.53191e-07	-1.69984e-10	-1.01065	0.000135411	-1.69984e-10	-0.988842	0.000173387	-1.69984e-10	-0.997311
17482256	chr19:17482256:C:T	1.8998e-07	-1.69984e-10	-0.795418	0.000153537	-1.69984e-10	-0.863217	0.000201019	-1.69984e-10	-0.849438
17482263	chr19:17482263:A:C	5.48403e-08	-1.58572	-0.452191	4.94695e-05	-1.64671	-0.349089	6.26793e-05	-1.65653	-0.358273
17482472	chr19:17482472:G:A	1.02017e-07	-1.4172	-3.3072e-10	8.85334e-05	-1.41378	-3.3072e-10	0.000116282	-1.39682	-3.3072e-10
17483257	chr19:17483257:G:A	1.25599e-07	-1.69984e-10	-1.20925	0.000112978	-1.69984e-10	-1.16996	0.000145174	-1.69984e-10	-1.17491
17483477	chr19:17483477:T:C	1.17796e-07	-1.69984e-10	-1.27338	0.000100179	-1.69984e-10	-1.2902	0.000129605	-1.69984e-10	-1.28835
17483664	chr19:17483664:A:G	1.28205e-07	0.126977	-1.31568	8.2193e-05	-0.161529	-1.32656	0.000101744	-0.204107	-1.32627
17483801	chr19:17483801:C:G	1.17975e-07	-1.69984e-10	-1.27187	0.000102437	-1.69984e-10	-1.26791	0.000132183	-1.69984e-10	-1.26865
17484028	chr19:17484028:C:T	1.15874e-07	-1.69984e-10	-1.28983	9.88499e-05	-1.69984e-10	-1.30356	0.000127837	-1.69984e-10	-1.30208
17484108	chr19:17484108:C:T	1.1808e-07	-1.69984e-10	-1.27098	0.000100379	-1.69984e-10	-1.28821	0.000129869	-1.69984e-10	-1.28631
17484291	chr19:17484291:TAATA:T	1.1556e-07	-1.69984e-10	-1.29255	0.000100915	-1.69984e-10	-1.28288	0.000130557	-1.69984e-10	-1.28103
17484331	chr19:17484331:C:T	1.16085e-07	-1.69984e-10	-1.28801	9.89821e-05	-1.69984e-10	-1.30222	0.000128012	-1.69984e-10	-1.30071
17484461	chr19:17484461:G:A	2.10868e-08	-1.68038	-1.31331	2.19052e-05	-1.54877	-1.26167	2.785e-05	-1.56267	-1.26333
17484531	chr19:17484531:A:G	1.24002e-07	-1.69984e-10	-1.22204	0.000111289	-1.69984e-10	-1.18503	0.000143021	-1.69984e-10	-1.18984
17484891	chr19:17484891:A:G	1.2942e-07	-1.69984e-10	-1.17927	0.000114288	-1.69984e-10	-1.15843	0.000147123	-1.69984e-10	-1.16157
17484929	chr19:17484929:CAG:C	1.68194e-07	-1.69984e-10	-0.917216	0.000152691	-1.69984e-10	-0.868745	0.000195275	-1.69984e-10	-0.878429
17484958	chr19:17484958:G:T	1.31012e-07	-1.69984e-10	-1.16705	0.000114397	-1.69984e-10	-1.15748	0.000147939	-1.69984e-10	-1.15604
17485335	chr19:17485335:G:A	7.17039e-08	-1.71752	-0.0522666	6.3729e-05	-1.73519	-0.00732581	8.09908e-05	-1.74763	-0.0108749
17487021	chr19:17487021:G:T	5.04202e-08	-1.75251	-0.369435	3.57843e-05	-1.71096	-0.608693	4.77406e-05	-1.70167	-0.585383
17487537	chr19:17487537:G:A	1.21137e-07	-1.69984e-10	-1.24541	0.000105269	-1.69984e-10	-1.24063	0.000135816	-1.69984e-10	-1.24153
17487646	chr19:17487646:G:A	4.42497e-08	-1.69895	-0.553535	4.08667e-05	-1.73167	-0.45517	5.20759e-05	-1.73697	-0.46316
17487774	chr19:17487774:A:C	7.83638e-08	-1.68098	-3.3072e-10	6.58143e-05	-1.71032	-3.3072e-10	8.46718e-05	-1.71405	-3.3072e-10
17487868	chr19:17487868:T:C	1.22015e-07	-1.69984e-10	-1.23819	0.000109281	-1.69984e-10	-1.20323	0.000140494	-1.69984e-10	-1.20767
17488202	chr19:17488202:T:C	1.68023e-07	-1.69984e-10	-0.918238	0.000148027	-1.69984e-10	-0.899763	0.000191471	-1.69984e-10	-0.898102
17488435	chr19:17488435:TC:T	9.79722e-08	-1.45765	-3.3072e-10	7.75466e-05	-1.54628	-3.3072e-10	9.9323e-05	-1.55446	-3.3072e-10
17489149	chr19:17489149:G:A	1.11748e-07	-1.69984e-10	-1.32609	9.67081e-05	-1.69984e-10	-1.32546	0.000124878	-1.69984e-10	-1.3255
17489331	chr19:17489331:C:G	1.11744e-07	-1.69984e-10	-1.32612	9.71169e-05	-1.69984e-10	-1.32124	0.00012531	-1.69984e-10	-1.32205
17489435	chr19:17489435:A:G	1.12327e-07	-1.69984e-10	-1.32092	9.66741e-05	-1.69984e-10	-1.32581	0.000124897	-1.69984e-10	-1.32535
17489738	chr19:17489738:G:A	1.11761e-07	-1.69984e-10	-1.32597	9.66155e-05	-1.69984e-10	-1.32642	0.00012474	-1.69984e-10	-1.32661
17489758	chr19:17489758:C:T	1.20043e-07	-1.69984e-10	-1.25449	0.000104309	-1.69984e-10	-1.2498	0.000134593	-1.69984e-10	-1.25058
17489796	chr19:17489796:A:C	3.57822e-08	-1.77018	-0.694708	3.36595e-05	-1.76717	-0.613697	4.32865e-05	-1.76589	-0.619109
17489840	chr19:17489840:A:G	2.44979e-07	-1.69984e-10	-0.541166	0.000205765	-1.69984e-10	-0.570425	0.000266463	-1.69984e-10	-0.5676
17490213	chr19:17490213:G:A	5.49014e-07	-1.69984e-10	0.265787	0.000444393	-1.69984e-10	0.199552	0.000573616	-1.69984e-10	0.199123
17490311	chr19:17490311:C:T	1.12087e-07	-1.69984e-10	-1.32306	9.65937e-05	-1.69984e-10	-1.32664	0.000124756	-1.69984e-10	-1.32648
17490366	chr19:17490366:C:T	7.96826e-08	-1.66429	-3.3072e-10	6.98902e-05	-1.65023	-3.3072e-10	9.13013e-05	-1.63867	-3.3072e-10
17490406	chr19:17490406:G:A	1.18319e-07	-1.69984e-10	-1.26895	0.000100734	-1.69984e-10	-1.28468	0.000130378	-1.69984e-10	-1.2824
17490434	chr19:17490434:A:G	1.1237e-07	-1.69984e-10	-1.32054	9.75853e-05	-1.69984e-10	-1.31643	0.000125936	-1.69984e-10	-1.31706
17490653	chr19:17490653:A:G	1.11678e-07	-1.69984e-10	-1.32672	9.67322e-05	-1.69984e-10	-1.32521	0.000124863	-1.69984e-10	-1.32562
17490800	chr19:17490800:G:T	5.82562e-08	-1.72029	-0.257198	3.88186e-05	-1.69182	-0.546439	5.21717e-05	-1.67838	-0.519916
17491156	chr19:17491156:G:A	1.42534e-07	-0.820619	-0.262139	7.49038e-05	-1.04444	-0.536509	0.000100244	-1.0207	-0.524529
17491269	chr19:17491269:G:A	7.36598e-08	-1.74288	-3.3072e-10	6.31488e-05	-1.75166	-3.3072e-10	8.17969e-05	-1.7486	-3.3072e-10
17491671	chr19:17491671:A:G	1.11765e-07	-1.69984e-10	-1.32594	9.66135e-05	-1.69984e-10	-1.32644	0.000124738	-1.69984e-10	-1.32662
17492720	chr19:17492720:C:G	1.51287e-07	-1.69984e-10	-1.02316	0.00013319	-1.69984e-10	-1.00538	0.000172314	-1.69984e-10	-1.00352
17492921	chr19:17492921:C:T	1.21782e-07	-1.69984e-10	-1.24011	0.000106217	-1.69984e-10	-1.23168	0.000137402	-1.69984e-10	-1.22992
17492936	chr19:17492936:G:A	1.20989e-07	-1.69984e-10	-1.24664	0.00010552	-1.69984e-10	-1.23826	0.000136496	-1.69984e-10	-1.23654
17492981	chr19:17492981:G:T	5.35465e-06	2.54338	-3.3072e-10	0.00196491	1.68605	-3.3072e-10	0.00207145	1.48317	-3.3072e-10
17493218	chr19:17493218:C:G	1.17893e-07	-1.69984e-10	-1.27256	0.000102659	-1.69984e-10	-1.26574	0.000132753	-1.69984e-10	-1.26434
17493252	chr19:17493252:G:A	1.56815e-07	-1.69984e-10	-0.987272	0.000138172	-1.69984e-10	-0.968662	0.000178783	-1.69984e-10	-0.966665
17493558	chr19:17493558:A:G	1.20015e-07	-1.69984e-10	-1.25472	0.000104605	-1.69984e-10	-1.24696	0.000135297	-1.69984e-10	-1.24537
17493700	chr19:17493700:C:T	1.95655e-07	-0.765982	-3.3072e-10	0.000186373	-0.669409	-3.3072e-10	0.000243763	-0.656641	-3.3072e-10
17493742	chr19:17493742:A:C	1.2146e-07	-1.69984e-10	-1.24275	0.000105555	-1.69984e-10	-1.23792	0.000136183	-1.69984e-10	-1.23884
17494298	chr19:17494298:C:T	1.94209e-07	-1.69984e-10	-0.7734	0.000167814	-1.69984e-10	-0.7743	0.00021604	-1.69984e-10	-0.777374
17494383	chr19:17494383:A:G	1.2297e-07	-1.69984e-10	-1.2304	0.000106908	-1.69984e-10	-1.22519	0.000137925	-1.69984e-10	-1.22613
17494613	chr19:17494613:T:C	1.16035e-07	-1.69984e-10	-1.28844	0.000101304	-1.69984e-10	-1.27904	0.000130676	-1.69984e-10	-1.28011
17494691	chr19:17494691:T:C	1.11796e-07	-1.69984e-10	-1.32566	9.7183e-05	-1.69984e-10	-1.32056	0.000125496	-1.69984e-10	-1.32056
17494819	chr19:17494819:C:T	1.21981e-07	-1.69984e-10	-1.23847	0.000102362	-1.69984e-10	-1.26865	0.000132438	-1.69984e-10	-1.26672
17494898	chr19:17494898:T:C	1.3845e-07	-1.69984e-10	-1.11182	0.000121558	-1.69984e-10	-1.09676	0.000157233	-1.69984e-10	-1.09511
17494910	chr19:17494910:C:T	1.21896e-07	-1.69984e-10	-1.23917	0.000105895	-1.69984e-10	-1.23471	0.000136596	-1.69984e-10	-1.23581
17494999	chr19:17494999:G:T	2.06383e-07	-1.69984e-10	-0.712604	0.000190709	-1.69984e-10	-0.646407	0.000244355	-1.69984e-10	-0.654216
17495061	chr19:17495061:C:A	1.70196e-07	-1.69984e-10	-0.905387	0.000155189	-1.69984e-10	-0.852512	0.000198567	-1.69984e-10	-0.86171
17495065	chr19:17495065:C:T	1.11933e-07	-1.69984e-10	-1.32443	9.76682e-05	-1.69984e-10	-1.31558	0.000126002	-1.69984e-10	-1.31654
17495098	chr19:17495098:A:G	1.36665e-07	-1.69984e-10	-1.1248	0.000119958	-1.69984e-10	-1.11002	0.000155148	-1.69984e-10	-1.10846
17495164	chr19:17495164:G:A	1.38358e-07	-1.69984e-10	-1.1125	0.00012148	-1.69984e-10	-1.09741	0.00015713	-1.69984e-10	-1.09576
17495207	chr19:17495207:T:C	1.12393e-07	-1.69984e-10	-1.32033	9.82566e-05	-1.69984e-10	-1.30958	0.000126446	-1.69984e-10	-1.31302
17495426	chr19:17495426:A:C	1.40913e-07	-1.69984e-10	-1.09419	0.000123592	-1.69984e-10	-1.08017	0.000159897	-1.69984e-10	-1.07831
17495428	chr19:17495428:T:C	1.42628e-07	-1.69984e-10	-1.0821	0.000125143	-1.69984e-10	-1.0677	0.000161909	-1.69984e-10	-1.0658
17495439	chr19:17495439:G:A	1.33856e-07	-1.69984e-10	-1.14557	0.000117385	-1.69984e-10	-1.1317	0.000151816	-1.69984e-10	-1.13017
17495442	chr19:17495442:C:T	1.11816e-07	-1.69984e-10	-1.32548	9.65827e-05	-1.69984e-10	-1.32676	0.000124715	-1.69984e-10	-1.3268
17495495	chr19:17495495:G:A	1.57774e-07	-0.981171	-3.3072e-10	0.000119493	-1.1139	-3.3072e-10	0.000153952	-1.1162	-3.3072e-10
17495533	chr19:17495533:T:C	1.39088e-07	-1.69984e-10	-1.10723	0.000121927	-1.69984e-10	-1.09374	0.000157728	-1.69984e-10	-1.09197
17495569	chr19:17495569:AC:A	1.24735e-07	-1.69984e-10	-1.21615	0.000108908	-1.69984e-10	-1.20665	0.000140907	-1.69984e-10	-1.20474
17496366	chr19:17496366:G:A	1.11704e-07	-1.69984e-10	-1.32649	9.66711e-05	-1.69984e-10	-1.32584	0.000124796	-1.69984e-10	-1.32616
17496403	chr19:17496403:ATG:A	3.26537e-08	-1.77094	-0.785439	2.88113e-05	-1.76811	-0.768286	3.73185e-05	-1.7637	-0.769647
17496760	chr19:17496760:G:A	2.2735e-08	-1.77098	-1.14745	1.95161e-05	-1.76954	-1.15638	2.52808e-05	-1.76675	-1.15604
17496827	chr19:17496827:G:A	1.76497e-07	-1.69984e-10	-0.869035	0.00015318	-1.69984e-10	-0.865547	0.000197694	-1.69984e-10	-0.866117
17496933	chr19:17496933:A:G	1.12743e-07	-1.69984e-10	-1.31722	9.80109e-05	-1.69984e-10	-1.31208	0.00012647	-1.69984e-10	-1.31283
17497026	chr19:17497026:AAAC:A	1.13098e-07	-1.69984e-10	-1.31408	9.9392e-05	-1.69984e-10	-1.29809	0.000128144	-1.69984e-10	-1.29968
17497230	chr19:17497230:C:T	1.45436e-07	-1.69984e-10	-1.0626	0.000129793	-1.69984e-10	-1.03122	0.000168031	-1.69984e-10	-1.02869
17497609	chr19:17497609:G:T	1.66125e-07	-1.69984e-10	-0.929593	0.000146304	-1.69984e-10	-0.911474	0.000189238	-1.69984e-10	-0.909832
17497707	chr19:17497707:T:C	2.25207e-08	-1.77018	-1.15772	1.94214e-05	-1.76437	-1.16641	2.52196e-05	-1.75926	-1.16595
17498002	chr19:17498002:C:A	1.21137e-07	-1.69984e-10	-1.24541	0.000105269	-1.69984e-10	-1.24063	0.000135816	-1.69984e-10	-1.24153
17498069	chr19:17498069:G:A	1.36755e-07	-1.69984e-10	-1.12414	0.000119673	-1.69984e-10	-1.1124	0.000154622	-1.69984e-10	-1.11185
17498325	chr19:17498325:C:T	3.84807e-08	-1.73581	-0.656373	3.20179e-05	-1.70512	-0.725746	4.22039e-05	-1.69303	-0.717299
17498353	chr19:17498353:A:G	1.19642e-07	-1.69984e-10	-1.25784	0.000104268	-1.69984e-10	-1.25019	0.000134859	-1.69984e-10	-1.24861
17498434	chr19:17498434:C:G	1.0397e-07	-0.802857	-0.595373	7.35426e-05	-0.833594	-0.765699	9.81524e-05	-0.817574	-0.748741
17498815	chr19:17498815:G:T	1.50098e-07	-1.69984e-10	-1.03105	0.000132116	-1.69984e-10	-1.01347	0.000170919	-1.69984e-10	-1.01165
17499025	chr19:17499025:C:T	1.87967e-07	-1.69984e-10	-0.806069	0.00017262	-1.69984e-10	-0.746066	0.000221068	-1.69984e-10	-0.754368
17499094	chr19:17499094:A:G	2.58984e-06	-1.69984e-10	1.81702	0.00232533	-1.69984e-10	1.85446	0.00307007	-1.69984e-10	1.87662
17499249	chr19:17499249:C:T	2.26622e-08	-1.76809	-1.15355	1.95816e-05	-1.76001	-1.16255	2.54605e-05	-1.7537	-1.16201
17499401	chr19:17499401:G:A	1.15818e-07	-1.69984e-10	-1.29031	0.00010114	-1.69984e-10	-1.28066	0.000130441	-1.69984e-10	-1.28192
17499456	chr19:17499456:CTTG:C	7.21653e-08	-1.76338	-3.3072e-10	6.26177e-05	-1.76011	-3.3072e-10	8.09472e-05	-1.75904	-3.3072e-10
17499557	chr19:17499557:G:A	2.43234e-08	-1.74231	-1.10859	1.96926e-05	-1.76695	-1.14996	2.53822e-05	-1.7681	-1.15069
17499749	chr19:17499749:G:T	7.87524e-08	-1.67603	-3.3072e-10	6.91664e-05	-1.66064	-3.3072e-10	9.03128e-05	-1.64956	-3.3072e-10
17499800	chr19:17499800:A:G	1.20437e-07	-1.69984e-10	-1.25121	0.000105024	-1.69984e-10	-1.24297	0.000135862	-1.69984e-10	-1.2412
17499810	chr19:17499810:A:T	1.82638e-07	-1.69984e-10	-0.83483	0.000164641	-1.69984e-10	-0.793389	0.000213409	-1.69984e-10	-0.789625
17499976	chr19:17499976:C:T	3.02819e-07	-0.329203	-3.3072e-10	0.000167697	-0.774999	-3.3072e-10	0.000221109	-0.754181	-3.3072e-10
17500048	chr19:17500048:T:C	1.13383e-07	-1.69984e-10	-1.31157	9.86858e-05	-1.69984e-10	-1.30522	0.000127323	-1.69984e-10	-1.30611
17500119	chr19:17500119:G:A	1.71393e-07	-1.69984e-10	-0.898377	0.00015644	-1.69984e-10	-0.844486	0.000200124	-1.69984e-10	-0.853901
17500452	chr19:17500452:G:A	3.02909e-08	-1.72749	-0.903998	2.34645e-05	-1.70026	-1.04141	3.10874e-05	-1.68798	-1.02805
17500686	chr19:17500686:C:T	3.01922e-07	-1.69984e-10	-0.332168	0.000283641	-1.69984e-10	-0.249448	0.000362431	-1.69984e-10	-0.260003
17501442	chr19:17501442:T:C	1.14049e-07	-1.69984e-10	-1.30571	9.93349e-05	-1.69984e-10	-1.29866	0.000128144	-1.69984e-10	-1.29968
17501736	chr19:17501736:G:A	1.14305e-07	-1.69984e-10	-1.30347	9.74989e-05	-1.69984e-10	-1.31732	0.000126009	-1.69984e-10	-1.31649
17501914	chr19:17501914:C:A	2.402e-07	-0.560865	-3.3072e-10	0.000248534	-0.381576	-3.3072e-10	0.000323576	-0.373402	-3.3072e-10
17502535	chr19:17502535:G:C	1.15167e-07	-1.69984e-10	-1.29596	0.000100143	-1.69984e-10	-1.29056	0.000129159	-1.69984e-10	-1.29179
17502598	chr19:17502598:C:T	2.05525e-08	-1.77085	-1.2485	1.74444e-05	-1.76524	-1.27289	2.26698e-05	-1.76065	-1.27115
17502656	chr19:17502656:G:A	2.88164e-07	-0.378808	-3.3072e-10	0.000299435	-0.19526	-3.3072e-10	0.00038943	-0.188151	-3.3072e-10
17502711	chr19:17502711:G:A	1.14774e-07	-1.69984e-10	-1.29937	9.77377e-05	-1.69984e-10	-1.31487	0.000126328	-1.69984e-10	-1.31395
17502923	chr19:17502923:A:G	1.57952e-07	-1.69984e-10	-0.980043	0.00013896	-1.69984e-10	-0.962974	0.000179726	-1.69984e-10	-0.961403
17503804	chr19:17503804:C:T	1.91602e-08	-1.77037	-1.31913	1.64738e-05	-1.76863	-1.32675	2.12813e-05	-1.76826	-1.32675
17504033	chr19:17504033:C:T	3.85343e-07	-1.69984e-10	-0.0882021	0.000314735	-1.69984e-10	-0.145427	0.000406401	-1.69984e-10	-0.145496
17504071	chr19:17504071:C:T	1.2949e-07	-1.69984e-10	-1.17874	0.000113734	-1.69984e-10	-1.1633	0.000146703	-1.69984e-10	-1.16443
17504226	chr19:17504226:G:A	5.94102e-08	-1.40386	-0.554013	4.69879e-05	-1.48877	-0.558497	6.01789e-05	-1.49883	-0.55668
17504261	chr19:17504261:A:G	1.363e-07	-1.69984e-10	-1.12748	0.000119305	-1.69984e-10	-1.11548	0.000154466	-1.69984e-10	-1.11286
17504605	chr19:17504605:C:T	1.11769e-07	-1.69984e-10	-1.3259	9.65849e-05	-1.69984e-10	-1.32674	0.000124721	-1.69984e-10	-1.32676
17504800	chr19:17504800:T:C	2.33181e-08	-1.56712	-1.32598	2.03334e-05	-1.57512	-1.30978	2.55498e-05	-1.60166	-1.31055
17505106	chr19:17505106:T:C	5.94048e-08	-0.678218	-1.27974	5.95046e-05	-0.502558	-1.30855	7.4306e-05	-0.537922	-1.30672
17505382	chr19:17505382:G:A	1.12805e-07	-1.69984e-10	-1.31668	9.71256e-05	-1.69984e-10	-1.32115	0.000125365	-1.69984e-10	-1.32161
17505390	chr19:17505390:C:T	1.66011e-07	-1.69984e-10	-0.93028	0.000145141	-1.69984e-10	-0.919455	0.000185975	-1.69984e-10	-0.927227
17505516	chr19:17505516:C:A	1.15224e-07	-1.69984e-10	-1.29546	0.000100334	-1.69984e-10	-1.28865	0.000129565	-1.69984e-10	-1.28865
17505961	chr19:17505961:C:T	1.21618e-07	-1.69984e-10	-1.24145	0.00010615	-1.69984e-10	-1.2323	0.00013649	-1.69984e-10	-1.23659
17506009	chr19:17506009:C:T	3.73227e-07	-1.69984e-10	-0.12015	0.000329016	-1.69984e-10	-0.10105	0.000423478	-1.69984e-10	-0.104336
17506024	chr19:17506024:T:C	2.28524e-08	-1.60151	-1.31177	1.93829e-05	-1.60692	-1.32585	2.44467e-05	-1.63084	-1.3255
17506212	chr19:17506212:A:C	1.08981e-07	-1.67251	0.321345	0.000101578	-1.72872	0.452387	0.000128844	-1.73979	0.445551
17506836	chr19:17506836:G:A	4.24619e-08	-1.20439	-1.08934	4.41932e-05	-1.05985	-1.04874	5.76772e-05	-1.0522	-1.04577
17506913	chr19:17506913:C:T	2.44607e-08	-1.70693	-1.13834	2.12579e-05	-1.66063	-1.1798	2.74834e-05	-1.66027	-1.17899
17506981	chr19:17506981:G:A	1.12981e-07	-1.69984e-10	-1.31512	9.80363e-05	-1.69984e-10	-1.31182	0.000126627	-1.69984e-10	-1.31159
17507002	chr19:17507002:G:A	2.71998e-08	-1.58809	-1.15104	2.26e-05	-1.55841	-1.2208	2.89409e-05	-1.57126	-1.21632
17507567	chr19:17507567:G:T	6.99068e-08	-1.49939	-0.295789	4.22077e-05	-1.51807	-0.636488	5.4196e-05	-1.54229	-0.617935
17507640	chr19:17507640:G:A	2.34733e-08	-1.57351	-1.31297	1.94388e-05	-1.60789	-1.322	2.44923e-05	-1.63296	-1.32152
17507659	chr19:17507659:T:C	1.1168e-07	-1.69984e-10	-1.32669	9.67092e-05	-1.69984e-10	-1.32545	0.000124916	-1.69984e-10	-1.3252
17507801	chr19:17507801:C:T	1.11803e-07	-1.69984e-10	-1.3256	9.69383e-05	-1.69984e-10	-1.32308	0.00012537	-1.69984e-10	-1.32157
17507868	chr19:17507868:A:C	3.20852e-08	-1.26861	-1.30534	3.39134e-05	-1.05574	-1.3176	4.51724e-05	-1.0237	-1.31865
17507883	chr19:17507883:C:T	1.34153e-07	-1.69984e-10	-1.14336	0.000112583	-1.69984e-10	-1.17347	0.0001469	-1.69984e-10	-1.16309
17507897	chr19:17507897:T:C	8.22739e-08	-0.55856	-1.07372	8.20234e-05	-0.379034	-1.11112	0.000103331	-0.412184	-1.10272
17508064	chr19:17508064:C:T	2.09423e-07	-1.69984e-10	-0.697983	0.000173009	-1.69984e-10	-0.743814	0.000222886	-1.69984e-10	-0.746178
17508249	chr19:17508249:C:A	1.13003e-07	-1.69984e-10	-1.31492	9.80584e-05	-1.69984e-10	-1.31159	0.000126656	-1.69984e-10	-1.31137
17508264	chr19:17508264:C:T	1.67602e-07	-1.69984e-10	-0.920747	0.000141533	-1.69984e-10	-0.944628	0.000182552	-1.69984e-10	-0.945802
17508286	chr19:17508286:T:C	7.76557e-08	-0.637608	-1.05244	7.67569e-05	-0.465509	-1.09101	9.67752e-05	-0.49817	-1.08228
17508620	chr19:17508620:A:G	8.05382e-08	-0.56537	-1.08823	8.01823e-05	-0.388602	-1.12425	0.000100925	-0.422239	-1.11622
17508735	chr19:17508735:C:T	2.36387e-08	-1.58757	-1.29188	1.94943e-05	-1.61871	-1.30832	2.45966e-05	-1.6429	-1.30732
17508829	chr19:17508829:A:G	1.39962e-07	-0.533163	-0.567804	0.00013849	-0.347153	-0.619207	0.000175025	-0.381036	-0.606873
17508894	chr19:17508894:G:A	1.21008e-07	-1.69984e-10	-1.24648	0.000105611	-1.69984e-10	-1.2374	0.000135807	-1.69984e-10	-1.2416
17509283	chr19:17509283:G:T	1.11871e-07	-1.69984e-10	-1.32499	9.70357e-05	-1.69984e-10	-1.32208	0.000125517	-1.69984e-10	-1.32039
17509358	chr19:17509358:G:A	1.17056e-07	-1.69984e-10	-1.27968	0.000102082	-1.69984e-10	-1.27138	0.000131819	-1.69984e-10	-1.2714
17509417	chr19:17509417:A:C	1.12198e-07	-1.69984e-10	-1.32207	9.74451e-05	-1.69984e-10	-1.31787	0.000126079	-1.69984e-10	-1.31593
17509422	chr19:17509422:C:T	2.97798e-07	-1.69984e-10	-0.345921	0.000267255	-1.69984e-10	-0.308956	0.000346995	-1.69984e-10	-0.303527
17509514	chr19:17509514:C:T	6.96195e-08	-0.574411	-1.22488	6.99886e-05	-0.378624	-1.2702	8.75603e-05	-0.413741	-1.26677
17509519	chr19:17509519:T:C	1.24604e-07	-1.69984e-10	-1.2172	0.000109089	-1.69984e-10	-1.20499	0.000140909	-1.69984e-10	-1.20472
17509890	chr19:17509890:G:A	1.21558e-07	-1.69984e-10	-1.24194	0.00010462	-1.69984e-10	-1.24682	0.00013503	-1.69984e-10	-1.24734
17509901	chr19:17509901:C:T	1.26908e-07	-1.69984e-10	-1.19888	0.000108315	-1.69984e-10	-1.21211	0.00013991	-1.69984e-10	-1.21184
17510079	chr19:17510079:G:C	1.12644e-07	-1.69984e-10	-1.31811	9.7889e-05	-1.69984e-10	-1.31332	0.00012646	-1.69984e-10	-1.31291
17510586	chr19:17510586:CTACTTTA:C	1.16248e-07	-1.28661	-3.3072e-10	0.000102041	-1.27178	-3.3072e-10	0.000132264	-1.26803	-3.3072e-10
17510697	chr19:17510697:A:G	1.26975e-07	-1.69984e-10	-1.19835	0.000108371	-1.69984e-10	-1.2116	0.00013998	-1.69984e-10	-1.21134
17510699	chr19:17510699:A:G	6.22753e-08	-0.696611	-1.21416	6.18418e-05	-0.510443	-1.26214	7.75033e-05	-0.543997	-1.25852
17510968	chr19:17510968:G:A	1.28244e-07	-1.69984e-10	-1.1884	0.000109347	-1.69984e-10	-1.20264	0.000141244	-1.69984e-10	-1.20235
17511295	chr19:17511295:A:G	1.27732e-07	-1.69984e-10	-1.1924	0.000108982	-1.69984e-10	-1.20598	0.000140771	-1.69984e-10	-1.2057
17511380	chr19:17511380:G:T	3.01271e-07	-1.69984e-10	-0.334327	0.000261665	-1.69984e-10	-0.330092	0.000339532	-1.69984e-10	-0.32527
17511805	chr19:17511805:C:T	3.49175e-08	-1.19304	-1.29631	3.44317e-05	-1.04789	-1.31029	4.46858e-05	-1.04074	-1.31244
17512530	chr19:17512530:A:G	5.37618e-08	-0.784186	-1.27359	5.39517e-05	-0.640864	-1.2682	6.72495e-05	-0.671398	-1.27303
17512664	chr19:17512664:GCT:G	1.14202e-07	-1.69984e-10	-1.30437	9.80822e-05	-1.69984e-10	-1.31135	0.000126562	-1.69984e-10	-1.31211
17512670	chr19:17512670:T:G	2.10114e-07	-1.69984e-10	-0.694689	0.00016726	-1.69984e-10	-0.777609	0.00022255	-1.69984e-10	-0.747684
17512824	chr19:17512824:A:C	8.41988e-08	-1.60916	-3.3072e-10	7.66769e-05	-1.55756	-3.3072e-10	9.89682e-05	-1.55804	-3.3072e-10
17513305	chr19:17513305:G:A	2.90133e-07	-1.69984e-10	-0.371996	0.000260774	-1.69984e-10	-0.333504	0.000334259	-1.69984e-10	-0.34092
17513640	chr19:17513640:A:G	9.18279e-08	-0.498117	-1.0243	8.97184e-05	-0.30913	-1.09135	0.000113361	-0.339041	-1.08322
17513642	chr19:17513642:G:A	4.47839e-08	-1.09874	-1.14175	4.76787e-05	-0.956674	-1.076	6.26106e-05	-0.943681	-1.07222
17513832	chr19:17513832:T:G	1.70678e-07	-1.69984e-10	-0.902559	0.000141008	-1.69984e-10	-0.948339	0.000185111	-1.69984e-10	-0.931881
17513905	chr19:17513905:G:A	4.74462e-08	-1.09694	-1.0858	5.09012e-05	-0.955606	-1.01167	6.68695e-05	-0.942702	-1.00739
17514300	chr19:17514300:T:C	2.80329e-07	-1.69984e-10	-0.406372	0.000251992	-1.69984e-10	-0.36776	0.000323194	-1.69984e-10	-0.374583
17514543	chr19:17514543:G:T	2.29941e-07	-1.69984e-10	-0.604515	0.000204454	-1.69984e-10	-0.576814	0.000260968	-1.69984e-10	-0.588439
17514553	chr19:17514553:A:G	1.25047e-07	-1.69984e-10	-1.21365	0.00010679	-1.69984e-10	-1.2263	0.00013792	-1.69984e-10	-1.22617
17514584	chr19:17514584:C:T	2.79805e-07	-1.69984e-10	-0.408244	0.000251511	-1.69984e-10	-0.36967	0.00032258	-1.69984e-10	-0.376485
17514600	chr19:17514600:C:T	2.04394e-07	-1.69984e-10	-0.722288	0.000186746	-1.69984e-10	-0.667409	0.000239608	-1.69984e-10	-0.673832
17514682	chr19:17514682:C:T	4.02028e-07	-1.69984e-10	-0.0458147	0.000354978	-1.69984e-10	-0.0251013	0.000457114	-1.69984e-10	-0.0279043
17514683	chr19:17514683:A:G	6.30357e-08	-0.684855	-1.21378	6.2199e-05	-0.5053	-1.26152	7.83385e-05	-0.533614	-1.25818
17514929	chr19:17514929:GGC:G	2.79123e-07	-1.69984e-10	-0.410683	0.000250885	-1.69984e-10	-0.372162	0.00032178	-1.69984e-10	-0.378969
17515349	chr19:17515349:C:T	1.64208e-07	-1.72935	0.78815	0.000160137	-1.76178	0.940648	0.000204634	-1.76653	0.934912
17515523	chr19:17515523:A:G	2.81098e-07	-1.69984e-10	-0.403634	0.000252666	-1.69984e-10	-0.365091	0.000324056	-1.69984e-10	-0.371921
17515573	chr19:17515573:G:A	1.18379e-07	-1.69984e-10	-1.26845	0.000101739	-1.69984e-10	-1.27474	0.000131291	-1.69984e-10	-1.27542
17515624	chr19:17515624:T:C	1.81173e-07	-1.69984e-10	-0.842886	0.000152675	-1.69984e-10	-0.868844	0.000196913	-1.69984e-10	-0.870077
17515638	chr19:17515638:G:A	1.80579e-07	-1.69984e-10	-0.84617	0.000152181	-1.69984e-10	-0.872084	0.000196277	-1.69984e-10	-0.873308
17516296	chr19:17516296:C:T	8.533e-08	-1.59581	-3.3072e-10	6.8566e-05	-1.66936	-3.3072e-10	8.93516e-05	-1.66026	-3.3072e-10
17516324	chr19:17516324:C:T	2.68822e-07	-1.69984e-10	-0.448288	0.000233391	-1.69984e-10	-0.444445	0.000302604	-1.69984e-10	-0.440412
17516741	chr19:17516741:C:T	1.40502e-07	-1.09711	-3.3072e-10	0.000120943	-1.10184	-3.3072e-10	0.000156796	-1.09789	-3.3072e-10
17516782	chr19:17516782:T:C	7.70022e-08	-0.426294	-1.27221	7.79566e-05	-0.2419	-1.29911	9.7945e-05	-0.271945	-1.29649
17516829	chr19:17516829:C:T	4.12248e-07	-1.69984e-10	-0.0207124	0.000339747	-1.69984e-10	-0.0689564	0.000439187	-1.69984e-10	-0.0679125
17516911	chr19:17516911:C:G	4.27893e-08	-1.05315	-1.2329	5.01387e-05	-0.759632	-1.22273	6.74334e-05	-0.722172	-1.21953
17517476	chr19:17517476:T:G	1.34126e-07	-1.69984e-10	-1.14356	0.000113969	-1.69984e-10	-1.16123	0.000147243	-1.69984e-10	-1.16075
17517543	chr19:17517543:T:C	2.10757e-07	0.475177	-1.16681	0.000236061	0.792232	-1.2253	0.000292015	0.744852	-1.22088
17517778	chr19:17517778:A:G	2.05009e-07	0.461573	-1.18086	0.000228234	0.769737	-1.23652	0.000282114	0.721859	-1.23239
17517928	chr19:17517928:T:C	8.9676e-08	-0.268496	-1.27764	9.74681e-05	-0.0493182	-1.26831	0.00012723	-0.0397843	-1.26705
17517933	chr19:17517933:C:A	1.64972e-07	-1.69984e-10	-0.93656	0.000146388	-1.69984e-10	-0.910898	0.000188474	-1.69984e-10	-0.913877
17518122	chr19:17518122:AGCATTCAAAT:A	1.58401e-07	-1.69984e-10	-0.977209	0.000140375	-1.69984e-10	-0.952837	0.000180758	-1.69984e-10	-0.955676
17518358	chr19:17518358:C:G	2.21296e-07	0.681312	-1.32415	0.000249687	0.949304	-1.32625	0.000307524	0.901812	-1.32609
17518363	chr19:17518363:G:A	4.87236e-08	-1.47093	-0.685247	4.11324e-05	-1.5318	-0.648562	5.26685e-05	-1.55771	-0.631113
17519040	chr19:17519040:G:A	1.639e-07	-1.69984e-10	-0.943079	0.000145424	-1.69984e-10	-0.917506	0.000187247	-1.69984e-10	-0.92041
17519414	chr19:17519414:T:G	1.49378e-07	-1.69984e-10	-1.03586	0.000126178	-1.69984e-10	-1.05947	0.00016303	-1.69984e-10	-1.0589
17519652	chr19:17519652:G:A	1.981e-07	0.494304	-1.24787	0.000221743	0.767933	-1.26357	0.000273691	0.7213	-1.26214
17519657	chr19:17519657:C:T	1.67613e-07	-1.69984e-10	-0.920677	0.000148838	-1.69984e-10	-0.894302	0.000191634	-1.69984e-10	-0.897251
17520145	chr19:17520145:CT:C	3.15791e-08	-1.27155	-1.3183	2.74623e-05	-1.2792	-1.30515	3.40435e-05	-1.32001	-1.30519
17520147	chr19:17520147:T:C	3.22311e-08	-1.24714	-1.32227	2.7955e-05	-1.25463	-1.31193	3.46155e-05	-1.2966	-1.31194
17520437	chr19:17520437:T:C	4.0965e-08	-1.533	-0.79662	3.34237e-05	-1.66735	-0.72054	4.22722e-05	-1.6871	-0.72161
17520495	chr19:17520495:A:G	1.13881e-07	-1.69984e-10	-1.30719	9.77838e-05	-1.69984e-10	-1.3144	0.000126325	-1.69984e-10	-1.31398
17520496	chr19:17520496:A:G	1.58738e-07	-1.69984e-10	-0.975082	0.000137014	-1.69984e-10	-0.977074	0.000177408	-1.69984e-10	-0.974384
17520523	chr19:17520523:C:G	2.86593e-07	-1.69984e-10	-0.384274	0.000249401	-1.69984e-10	-0.378098	0.000320503	-1.69984e-10	-0.382946
17520793	chr19:17520793:C:T	8.32267e-07	-1.69984e-10	0.681816	0.000714224	-1.69984e-10	0.674039	0.000935907	-1.69984e-10	0.68868
17521012	chr19:17521012:G:A	7.17058e-08	-1.76977	-3.3072e-10	6.21651e-05	-1.76736	-3.3072e-10	8.04403e-05	-1.76532	-3.3072e-10
17521040	chr19:17521040:C:T	1.14694e-07	-1.69984e-10	-1.30007	9.86555e-05	-1.69984e-10	-1.30552	0.000127422	-1.69984e-10	-1.30533
17521096	chr19:17521096:G:C	1.12134e-07	-1.69984e-10	-1.32264	9.6945e-05	-1.69984e-10	-1.32301	0.000125201	-1.69984e-10	-1.32292
17521418	chr19:17521418:A:T	3.0623e-07	-1.69984e-10	-0.318002	0.000261361	-1.69984e-10	-0.331257	0.00034201	-1.69984e-10	-0.317996
17521618	chr19:17521618:G:A	5.23948e-07	-0.367504	0.586559	0.000618464	0.00679025	0.523291	0.000778996	-0.0326076	0.537777
17521621	chr19:17521621:G:A	1.30976e-06	1.78208	-0.64682	0.00178517	2.29226	-0.70215	0.00230397	2.2888	-0.699244
17521948	chr19:17521948:A:T	8.22004e-08	-1.68634	0.0531634	8.26817e-05	-1.68648	0.204319	0.000104739	-1.69651	0.195145
17522023	chr19:17522023:G:A	1.22136e-07	-1.69984e-10	-1.2372	0.000106788	-1.69984e-10	-1.22631	0.000138099	-1.69984e-10	-1.22487
17522263	chr19:17522263:A:C	1.37396e-07	-1.69984e-10	-1.11947	0.000120954	-1.69984e-10	-1.10175	0.000155654	-1.69984e-10	-1.1052
17522698	chr19:17522698:C:T	2.57011e-07	-1.69984e-10	-0.493216	0.00022291	-1.69984e-10	-0.490391	0.000286647	-1.69984e-10	-0.494585
17522800	chr19:17522800:C:T	3.1649e-07	-0.501078	0.216032	0.00037577	-0.138512	0.170332	0.000474325	-0.174303	0.183359
17523124	chr19:17523124:A:G	6.81848e-08	-0.604036	-1.21608	5.55957e-05	-0.691512	-1.18754	6.587e-05	-0.77423	-1.19092
17523185	chr19:17523185:G:T	9.61356e-08	-1.47658	-3.3072e-10	7.63399e-05	-1.56196	-3.3072e-10	9.78543e-05	-1.56936	-3.3072e-10
17523404	chr19:17523404:G:A	1.12755e-07	-1.69984e-10	-1.31712	9.78619e-05	-1.69984e-10	-1.3136	0.000126434	-1.69984e-10	-1.31312
17523696	chr19:17523696:C:G	1.12124e-07	-1.69984e-10	-1.32273	9.68109e-05	-1.69984e-10	-1.3244	0.000125081	-1.69984e-10	-1.32388
17523719	chr19:17523719:A:G	2.14451e-07	-1.69984e-10	-0.674257	0.000175054	-1.69984e-10	-0.732062	0.000226459	-1.69984e-10	-0.730275
17523769	chr19:17523769:C:T	1.30329e-07	-1.69984e-10	-1.17227	0.000115333	-1.69984e-10	-1.14933	0.000147859	-1.69984e-10	-1.15658
17523902	chr19:17523902:T:C	1.25223e-07	-1.69984e-10	-1.21224	0.000110347	-1.69984e-10	-1.19352	0.000142468	-1.69984e-10	-1.19372
17523982	chr19:17523982:G:A	1.997e-07	-1.69984e-10	-0.745523	0.000180329	-1.69984e-10	-0.702372	0.000231811	-1.69984e-10	-0.706914
17524288	chr19:17524288:C:T	1.95578e-08	-1.76222	-1.30674	1.66945e-05	-1.76948	-1.3126	2.15381e-05	-1.77016	-1.31285
17524406	chr19:17524406:C:T	2.30963e-08	-1.70866	-1.194	2.00216e-05	-1.66655	-1.2338	2.62207e-05	-1.65531	-1.23098
17524426	chr19:17524426:C:T	1.53589e-07	-1.69984e-10	-1.00806	0.000136754	-1.69984e-10	-0.978974	0.000177304	-1.69984e-10	-0.974974
17524588	chr19:17524588:A:C	1.54779e-07	-1.69984e-10	-1.00034	0.000137567	-1.69984e-10	-0.97305	0.000178374	-1.69984e-10	-0.968956
17524675	chr19:17524675:A:G	1.88934e-07	0.52036	-1.3213	8.06205e-05	-0.185273	-1.32213	9.51212e-05	-0.276632	-1.32105
17524881	chr19:17524881:G:A	1.38591e-07	-1.69984e-10	-1.11081	0.000120513	-1.69984e-10	-1.1054	0.000155465	-1.69984e-10	-1.10642
17524915	chr19:17524915:T:C	1.22366e-07	-1.69984e-10	-1.23532	0.000103901	-1.69984e-10	-1.25372	0.000134055	-1.69984e-10	-1.25459
17525421	chr19:17525421:C:T	1.57338e-07	-1.69984e-10	-0.983939	0.000137956	-1.69984e-10	-0.970225	0.000178296	-1.69984e-10	-0.969392
17525626	chr19:17525626:C:T	4.33227e-07	-1.69984e-10	0.0289261	0.000359505	-1.69984e-10	-0.0124302	0.000472086	-1.69984e-10	0.00432375
17525731	chr19:17525731:A:G	3.31795e-08	-1.21366	-1.32675	3.19344e-05	-1.10683	-1.32664	4.18701e-05	-1.09154	-1.32673
17525783	chr19:17525783:A:G	3.14639e-08	-1.26705	-1.32644	3.01063e-05	-1.16562	-1.3268	3.94475e-05	-1.15107	-1.3268
17525913	chr19:17525913:A:G	3.09171e-08	-1.28433	-1.32669	2.98451e-05	-1.17529	-1.32585	3.90741e-05	-1.1613	-1.32607
17526051	chr19:17526051:T:C	3.74695e-08	-1.11326	-1.30555	3.69228e-05	-0.977115	-1.31121	4.85109e-05	-0.96068	-1.31037
17526236	chr19:17526236:C:T	1.69828e-07	-1.69984e-10	-0.907553	0.000151576	-1.69984e-10	-0.876071	0.00019649	-1.69984e-10	-0.872223
17526291	chr19:17526291:C:T	1.79625e-07	-1.69984e-10	-0.851463	0.000160385	-1.69984e-10	-0.819578	0.000207996	-1.69984e-10	-0.815316
17526299	chr19:17526299:C:T	1.65633e-07	-1.69984e-10	-0.932564	0.000147666	-1.69984e-10	-0.902202	0.000191404	-1.69984e-10	-0.898452
17526473	chr19:17526473:C:T	1.76247e-07	-1.69984e-10	-0.870448	0.000147107	-1.69984e-10	-0.905997	0.000189938	-1.69984e-10	-0.906141
17526504	chr19:17526504:G:A	1.36605e-07	-1.69984e-10	-1.12525	0.000116115	-1.69984e-10	-1.14258	0.000149429	-1.69984e-10	-1.14601
17526753	chr19:17526753:CA:C	4.02828e-08	-1.7695	-0.576911	3.73228e-05	-1.77064	-0.50691	4.89891e-05	-1.77015	-0.491088
17526808	chr19:17526808:G:GC	1.24085e-07	-1.69984e-10	-1.22137	0.000109321	-1.69984e-10	-1.20287	0.000140692	-1.69984e-10	-1.20627
17527332	chr19:17527332:G:A	1.16126e-07	-1.69984e-10	-1.28766	0.000101278	-1.69984e-10	-1.27929	0.000130889	-1.69984e-10	-1.27848
17527851	chr19:17527851:C:T	1.11848e-07	-1.69984e-10	-1.32519	9.65858e-05	-1.69984e-10	-1.32673	0.000124721	-1.69984e-10	-1.32676
17528576	chr19:17528576:A:C	1.26445e-07	-1.69984e-10	-1.20253	0.000111168	-1.69984e-10	-1.18611	0.000143626	-1.69984e-10	-1.18563
17528671	chr19:17528671:C:T	1.20707e-07	-1.69984e-10	-1.24897	0.000105901	-1.69984e-10	-1.23465	0.000136737	-1.69984e-10	-1.23478
17529190	chr19:17529190:C:T	1.25174e-07	-1.69984e-10	-1.21263	0.000110062	-1.69984e-10	-1.19611	0.000142455	-1.69984e-10	-1.19381
17530064	chr19:17530064:AG:A	1.14484e-07	-1.69984e-10	-1.30191	9.81865e-05	-1.69984e-10	-1.31029	0.000126825	-1.69984e-10	-1.31003
17530142	chr19:17530142:T:C	2.10891e-05	-1.69984e-10	3.91418	0.026642	-1.69984e-10	4.29309	0.038404	-1.69984e-10	4.40308
17530209	chr19:17530209:T:C	1.27435e-06	-1.69984e-10	1.10785	0.00128204	-1.69984e-10	1.25905	0.00170319	-1.69984e-10	1.28742
17530282	chr19:17530282:G:C	4.14683e-08	-0.990866	-1.32654	3.52801e-05	-1.01011	-1.32373	4.48253e-05	-1.0265	-1.32356
17530406	chr19:17530406:G:A	2.163e-08	-1.75985	-1.2084	1.97307e-05	-1.74725	-1.16773	2.55653e-05	-1.74362	-1.16798
17530582	chr19:17530582:G:A	3.63457e-08	-1.75194	-0.697325	3.53359e-05	-1.73637	-0.595888	4.59564e-05	-1.7323	-0.592846
17531232	chr19:17531232:C:T	2.7542e-08	-1.65939	-1.06724	2.57088e-05	-1.60563	-1.04469	3.33347e-05	-1.60676	-1.03948
17531263	chr19:17531263:A:G	4.69513e-08	-1.37372	-0.819503	3.33812e-05	-1.46896	-0.920205	4.23421e-05	-1.48438	-0.922678
17531293	chr19:17531293:T:C	7.93098e-08	-1.52203	-0.146943	5.76435e-05	-1.60436	-0.238519	7.34038e-05	-1.61514	-0.24172
17531621	chr19:17531621:C:A	1.28561e-07	-1.69984e-10	-1.18593	0.000110465	-1.69984e-10	-1.19246	0.000143302	-1.69984e-10	-1.18788
17531664	chr19:17531664:G:A	8.81727e-08	-1.56304	-3.3072e-10	7.64455e-05	-1.56058	-3.3072e-10	9.7884e-05	-1.56905	-3.3072e-10
17531695	chr19:17531695:G:C	5.11605e-08	-1.36907	-0.738301	3.71184e-05	-1.47302	-0.810024	4.70985e-05	-1.48783	-0.812762
17531869	chr19:17531869:C:A	5.68539e-08	-1.36084	-0.641009	4.12737e-05	-1.45724	-0.71969	5.22997e-05	-1.47248	-0.723363
17531950	chr19:17531950:T:C	2.36463e-08	-1.55376	-1.32537	1.76209e-05	-1.70129	-1.32678	2.25648e-05	-1.70984	-1.32661
17532055	chr19:17532055:T:C	2.64477e-08	-1.55225	-1.21492	1.93431e-05	-1.70211	-1.23271	2.48919e-05	-1.71059	-1.22771
17532072	chr19:17532072:G:A	2.45739e-08	-1.52396	-1.31669	1.84651e-05	-1.67873	-1.30254	2.35561e-05	-1.68858	-1.30487
17532124	chr19:17532124:T:C	1.4043e-07	-1.69984e-10	-1.09762	0.000126463	-1.69984e-10	-1.05721	0.000163673	-1.69984e-10	-1.05497
17532125	chr19:17532125:G:A	1.38017e-07	-1.69984e-10	-1.11496	0.000124089	-1.69984e-10	-1.07616	0.000160576	-1.69984e-10	-1.07407
17532138	chr19:17532138:T:C	1.4207e-07	-1.69984e-10	-1.08602	0.000128049	-1.69984e-10	-1.04474	0.000165724	-1.69984e-10	-1.04252
17532188	chr19:17532188:C:T	1.4322e-07	-1.69984e-10	-1.07796	0.000129177	-1.69984e-10	-1.03598	0.000167192	-1.69984e-10	-1.03369
17532256	chr19:17532256:T:C	4.56124e-08	-1.58744	-0.634718	3.4156e-05	-1.72631	-0.639914	4.45454e-05	-1.73265	-0.623673
17532316	chr19:17532316:C:T	1.43949e-07	-1.69984e-10	-1.07288	0.000129915	-1.69984e-10	-1.03027	0.000168138	-1.69984e-10	-1.02805
17532442	chr19:17532442:G:A	1.36737e-07	-1.69984e-10	-1.12427	0.000123038	-1.69984e-10	-1.08467	0.000159309	-1.69984e-10	-1.08199
17533011	chr19:17533011:G:A	1.73305e-07	-1.69984e-10	-0.887282	0.000150793	-1.69984e-10	-0.88125	0.000195419	-1.69984e-10	-0.877691
17533137	chr19:17533137:C:T	1.15362e-07	-1.69984e-10	-1.29426	0.000101132	-1.69984e-10	-1.28073	0.000130626	-1.69984e-10	-1.28049
17533224	chr19:17533224:A:G	9.59641e-07	-1.69984e-10	0.824223	0.000914958	-1.69984e-10	0.92172	0.00116066	-1.69984e-10	0.903903
17533238	chr19:17533238:C:T	1.16198e-07	-1.69984e-10	-1.28704	0.000100777	-1.69984e-10	-1.28425	0.000130018	-1.69984e-10	-1.28516
17533492	chr19:17533492:C:T	7.3434e-08	-1.74595	-3.3072e-10	6.59052e-05	-1.70894	-3.3072e-10	8.56262e-05	-1.70285	-3.3072e-10
17533625	chr19:17533625:C:T	2.02551e-07	-1.69984e-10	-0.731346	0.000168726	-1.69984e-10	-0.76888	0.000221422	-1.69984e-10	-0.752766
17534660	chr19:17534660:G:A	7.22782e-08	-1.76181	-3.3072e-10	6.20833e-05	-1.76868	-3.3072e-10	8.01819e-05	-1.76854	-3.3072e-10
17534664	chr19:17534664:A:G	7.19728e-08	-1.76605	-3.3072e-10	6.19671e-05	-1.77055	-3.3072e-10	8.00261e-05	-1.77048	-3.3072e-10
17534747	chr19:17534747:C:T	1.64875e-07	-1.69984e-10	-0.937148	0.000139989	-1.69984e-10	-0.955592	0.000180561	-1.69984e-10	-0.95677
17534752	chr19:17534752:C:G	1.77448e-07	-1.69984e-10	-0.863656	0.000150323	-1.69984e-10	-0.884368	0.000193874	-1.69984e-10	-0.885627
17535044	chr19:17535044:A:G	1.21383e-06	-1.69984e-10	1.0592	0.00116341	-1.69984e-10	1.16195	0.00147431	-1.69984e-10	1.14311
17535169	chr19:17535169:C:T	1.67365e-07	-1.69984e-10	-0.922159	0.000151524	-1.69984e-10	-0.876413	0.000194313	-1.69984e-10	-0.883366
17535315	chr19:17535315:A:C	1.34541e-07	-1.69984e-10	-1.14047	0.000120165	-1.69984e-10	-1.10829	0.000154311	-1.69984e-10	-1.11387
17535599	chr19:17535599:T:C	1.33971e-07	-1.69984e-10	-1.14471	0.000119611	-1.69984e-10	-1.11291	0.000153607	-1.69984e-10	-1.11844
17535884	chr19:17535884:G:A	1.85253e-07	-1.69984e-10	-0.820615	0.000152021	-1.69984e-10	-0.87314	0.000199606	-1.69984e-10	-0.856492
17536115	chr19:17536115:G:A	1.16935e-07	-1.69984e-10	-1.28072	9.86655e-05	-1.69984e-10	-1.30542	0.000127453	-1.69984e-10	-1.30509
17536347	chr19:17536347:C:T	1.30851e-07	-1.69984e-10	-1.16828	0.000117215	-1.69984e-10	-1.13315	0.000150517	-1.69984e-10	-1.13876
17536357	chr19:17536357:A:T	1.3411e-07	-1.69984e-10	-1.14367	0.000120385	-1.69984e-10	-1.10646	0.000154554	-1.69984e-10	-1.1123
17536505	chr19:17536505:A:T	3.1033e-07	-1.69984e-10	-0.3047	0.000299664	-1.69984e-10	-0.194496	0.000389398	-1.69984e-10	-0.188234
17536528	chr19:17536528:T:C	2.51535e-07	-0.190616	-0.324138	0.000250293	0.0246851	-0.399212	0.000342231	0.0698049	-0.387156
17536703	chr19:17536703:T:C	1.85228e-07	-1.69984e-10	-0.820749	0.000151408	-1.69984e-10	-0.87718	0.000198847	-1.69984e-10	-0.8603
17536791	chr19:17536791:GCAGGAAAATCA:G	1.28293e-07	-1.69984e-10	-1.18802	0.00010932	-1.69984e-10	-1.20288	0.000141632	-1.69984e-10	-1.19961
17536939	chr19:17536939:C:T	7.09682e-08	-1.51054	-0.269566	5.08256e-05	-1.58871	-0.380046	6.64338e-05	-1.58226	-0.374374
17537257	chr19:17537257:G:A	1.82513e-07	-1.69984e-10	-0.835514	0.000149325	-1.69984e-10	-0.89103	0.000196067	-1.69984e-10	-0.874378
17537541	chr19:17537541:T:C	8.72151e-08	-1.57396	-3.3072e-10	9.28731e-05	-1.36592	-3.3072e-10	0.000123979	-1.33273	-3.3072e-10
17537603	chr19:17537603:G:A	2.29524e-07	-1.69984e-10	-0.606327	0.000188762	-1.69984e-10	-0.656669	0.000243763	-1.69984e-10	-0.656639
17537857	chr19:17537857:A:G	2.06719e-07	-1.69984e-10	-0.710974	0.000183727	-1.69984e-10	-0.683705	0.00023885	-1.69984e-10	-0.677002
17538182	chr19:17538182:C:T	1.27552e-07	-1.69984e-10	-1.19381	0.000112328	-1.69984e-10	-1.17573	0.000144844	-1.69984e-10	-1.17718
17538188	chr19:17538188:G:A	2.38722e-08	-1.75597	-1.11365	2.17453e-05	-1.77109	-1.04667	2.81367e-05	-1.77043	-1.04534
17538397	chr19:17538397:C:G	2.29099e-08	-1.76427	-1.1465	1.96908e-05	-1.77096	-1.14605	2.55638e-05	-1.77094	-1.14071
17538484	chr19:17538484:G:A	1.46246e-07	-1.69984e-10	-1.05705	0.000123851	-1.69984e-10	-1.07808	0.000160653	-1.69984e-10	-1.07359
17538542	chr19:17538542:G:A	1.21905e-07	-1.69984e-10	-1.23909	0.000104768	-1.69984e-10	-1.24541	0.000135214	-1.69984e-10	-1.24598
17538620	chr19:17538620:G:GA	1.1168e-07	-1.69984e-10	-1.3267	9.66501e-05	-1.69984e-10	-1.32606	0.000124817	-1.69984e-10	-1.32599
17538651	chr19:17538651:A:G	2.1586e-07	-1.69984e-10	-0.667709	0.000192027	-1.69984e-10	-0.63952	0.000249687	-1.69984e-10	-0.632629
17538771	chr19:17538771:A:C	1.14866e-07	-1.69984e-10	-1.29857	9.97371e-05	-1.69984e-10	-1.29462	0.000128646	-1.69984e-10	-1.29577
17538804	chr19:17538804:G:C	1.12127e-07	-1.69984e-10	-1.3227	9.67306e-05	-1.69984e-10	-1.32523	0.000124886	-1.69984e-10	-1.32543
17539244	chr19:17539244:G:A	2.9295e-08	-1.38539	-1.27953	2.3581e-05	-1.51402	-1.22269	3.06368e-05	-1.50473	-1.2259
17539356	chr19:17539356:G:A	2.29366e-07	-1.69984e-10	-0.60702	0.000188637	-1.69984e-10	-0.657334	0.000243602	-1.69984e-10	-0.657302
17539416	chr19:17539416:G:C	2.60201e-07	-1.69984e-10	-0.480881	0.000214644	-1.69984e-10	-0.528175	0.000282267	-1.69984e-10	-0.509984
17539420	chr19:17539420:C:A	2.07291e-08	-1.77098	-1.23982	1.80558e-05	-1.76736	-1.23633	2.33909e-05	-1.76748	-1.23301
17539775	chr19:17539775:T:G	1.34356e-07	-1.69984e-10	-1.14185	0.000120626	-1.69984e-10	-1.10447	0.000154857	-1.69984e-10	-1.11033
17539816	chr19:17539816:GA:G	1.2172e-07	-1.69984e-10	-1.24061	0.000104531	-1.69984e-10	-1.24767	0.000134524	-1.69984e-10	-1.25109
17540416	chr19:17540416:C:T	1.23478e-07	-1.69984e-10	-1.22627	0.000106064	-1.69984e-10	-1.23312	0.000136877	-1.69984e-10	-1.23376
17540561	chr19:17540561:A:G	4.37399e-08	-1.29252	-0.97156	3.2062e-05	-1.55503	-0.874459	4.06783e-05	-1.56278	-0.884357
17540827	chr19:17540827:G:A	1.28407e-07	-1.18713	-3.3072e-10	0.000123916	-1.07755	-3.3072e-10	0.000162237	-1.06378	-3.3072e-10
17540941	chr19:17540941:G:T	1.37132e-07	-1.69984e-10	-1.1214	0.000123358	-1.69984e-10	-1.08207	0.000158321	-1.69984e-10	-1.08821
17541025	chr19:17541025:C:T	2.73384e-08	-1.53338	-1.20066	2.51634e-05	-1.49774	-1.17403	3.31563e-05	-1.47854	-1.17307
17541083	chr19:17541083:T:C	1.36656e-07	-1.69984e-10	-1.12487	0.000122891	-1.69984e-10	-1.08586	0.00015773	-1.69984e-10	-1.09195
17541752	chr19:17541752:C:T	2.95712e-07	-1.69984e-10	-0.352952	0.000242901	-1.69984e-10	-0.404505	0.00031987	-1.69984e-10	-0.384922
17542077	chr19:17542077:C:T	1.37132e-07	-1.69984e-10	-1.1214	0.000123358	-1.69984e-10	-1.08207	0.000158321	-1.69984e-10	-1.08821
17542079	chr19:17542079:G:A	2.76955e-07	-1.69984e-10	-0.418483	0.000227168	-1.69984e-10	-0.471466	0.000299206	-1.69984e-10	-0.451703
17542350	chr19:17542350:C:G	1.31555e-07	-1.69984e-10	-1.16291	0.000117874	-1.69984e-10	-1.12754	0.000151382	-1.69984e-10	-1.13303
17542471	chr19:17542471:G:T	1.11787e-07	-1.69984e-10	-1.32574	9.65803e-05	-1.69984e-10	-1.32678	0.00012472	-1.69984e-10	-1.32677
17542488	chr19:17542488:C:T	4.35786e-07	-1.69984e-10	0.0348138	0.000373442	-1.69984e-10	0.0256051	0.000493546	-1.69984e-10	0.0487801
17542489	chr19:17542489:G:A	2.21766e-08	-1.75962	-1.18368	1.9518e-05	-1.77006	-1.15576	2.5278e-05	-1.7705	-1.15241
17542617	chr19:17542617:G:T	1.95509e-08	-1.75425	-1.31506	1.65116e-05	-1.77107	-1.32203	2.13391e-05	-1.77033	-1.32196
17542668	chr19:17542668:C:T	1.60233e-07	-1.69984e-10	-0.965707	0.000136418	-1.69984e-10	-0.981431	0.000176805	-1.69984e-10	-0.977788
17543372	chr19:17543372:C:T	4.68892e-08	-1.55317	-0.641376	3.91401e-05	-1.60269	-0.627319	5.15635e-05	-1.58702	-0.622999
17543373	chr19:17543373:G:A	1.90026e-08	-1.77106	-1.3267	1.65264e-05	-1.76551	-1.32669	2.13374e-05	-1.76561	-1.32677
17543611	chr19:17543611:C:T	1.44878e-07	-1.69984e-10	-1.06645	0.000123737	-1.69984e-10	-1.079	0.000160206	-1.69984e-10	-1.07638
17543947	chr19:17543947:G:A	2.81154e-08	-1.46424	-1.24178	2.00623e-05	-1.62103	-1.27729	2.51034e-05	-1.65327	-1.27657
17543987	chr19:17543987:G:A	2.55284e-07	-1.69984e-10	-0.49996	0.00020967	-1.69984e-10	-0.551623	0.000275956	-1.69984e-10	-0.532594
17544229	chr19:17544229:G:A	6.30938e-08	-1.5363	-0.361418	4.55891e-05	-1.61037	-0.467119	5.95524e-05	-1.60437	-0.461613
17544273	chr19:17544273:G:A	3.31529e-08	-1.34467	-1.19653	2.70507e-05	-1.42011	-1.17934	3.45028e-05	-1.43136	-1.18044
17544437	chr19:17544437:C:T	1.31156e-07	-1.69984e-10	-1.16595	0.000115166	-1.69984e-10	-1.15079	0.000148425	-1.69984e-10	-1.15276
17544623	chr19:17544623:A:G	1.48149e-07	-1.69984e-10	-1.04412	0.000133822	-1.69984e-10	-1.00064	0.000171561	-1.69984e-10	-1.0079
17544999	chr19:17544999:C:CA	1.33605e-07	-1.69984e-10	-1.14745	0.000117914	-1.69984e-10	-1.1272	0.000152053	-1.69984e-10	-1.12861
17545615	chr19:17545615:G:A	7.4913e-08	-1.72601	-3.3072e-10	6.5406e-05	-1.71654	-3.3072e-10	8.46235e-05	-1.71462	-3.3072e-10
17545776	chr19:17545776:C:T	1.11775e-07	-1.69984e-10	-1.32585	9.71644e-05	-1.69984e-10	-1.32075	0.000125524	-1.69984e-10	-1.32034
17545916	chr19:17545916:G:A	1.4837e-07	-1.69984e-10	-1.04263	0.000133962	-1.69984e-10	-0.999603	0.000171675	-1.69984e-10	-1.00723
17546032	chr19:17546032:G:A	6.69683e-07	-1.69984e-10	0.464468	0.0005348	-1.69984e-10	0.384735	0.000694974	-1.69984e-10	0.391038
17546231	chr19:17546231:A:G	1.53418e-07	-1.69984e-10	-1.00917	0.000133573	-1.69984e-10	-1.00251	0.000173083	-1.69984e-10	-0.999065
17546505	chr19:17546505:G:A	1.47357e-07	-1.69984e-10	-1.04948	0.000128295	-1.69984e-10	-1.04282	0.000166241	-1.69984e-10	-1.0394
17547515	chr19:17547515:C:T	1.11947e-07	-1.69984e-10	-1.32431	9.66724e-05	-1.69984e-10	-1.32583	0.000124837	-1.69984e-10	-1.32583
17547913	chr19:17547913:A:C	3.035e-08	-1.55465	-1.07489	2.42599e-05	-1.71387	-0.994463	3.09636e-05	-1.7174	-1.00262
17548122	chr19:17548122:C:T	2.10569e-07	-1.69984e-10	-0.692525	0.000189384	-1.69984e-10	-0.653382	0.00024551	-1.69984e-10	-0.6495
17548705	chr19:17548705:C:T	5.37855e-08	-1.57882	-0.478509	4.47529e-05	-1.63401	-0.461988	5.8708e-05	-1.6229	-0.457363
17548874	chr19:17548874:C:T	2.92015e-08	-1.73805	-0.930068	2.91115e-05	-1.68543	-0.840599	3.8037e-05	-1.67461	-0.839662
17549149	chr19:17549149:A:T	1.49742e-07	-1.69984e-10	-1.03342	0.000125812	-1.69984e-10	-1.06237	0.00016236	-1.69984e-10	-1.06302
17549237	chr19:17549237:G:A	1.35374e-07	-1.69984e-10	-1.13429	0.000115838	-1.69984e-10	-1.14496	0.000149939	-1.69984e-10	-1.14261
17549799	chr19:17549799:G:A	3.6742e-08	-1.57517	-0.863247	3.04244e-05	-1.62877	-0.853138	3.98846e-05	-1.61701	-0.849832
17549825	chr19:17549825:TC:T	3.47348e-08	-1.17715	-1.31744	2.25636e-05	-1.45922	-1.3216	2.89145e-05	-1.46696	-1.32153
17549962	chr19:17549962:G:A	1.11716e-07	-1.69984e-10	-1.32638	9.65857e-05	-1.69984e-10	-1.32673	0.000124717	-1.69984e-10	-1.32679
17550132	chr19:17550132:C:G	7.18366e-08	-1.76794	-3.3072e-10	6.27617e-05	-1.75781	-3.3072e-10	8.10514e-05	-1.75775	-3.3072e-10
17550250	chr19:17550250:C:G	2.69905e-08	-1.58752	-1.15933	2.16755e-05	-1.72988	-1.09109	2.77213e-05	-1.73277	-1.09786
17550445	chr19:17550445:T:A	2.11571e-08	-1.76772	-1.22264	1.82189e-05	-1.77102	-1.22368	2.36286e-05	-1.77102	-1.21936
17550579	chr19:17550579:T:A	3.07539e-08	-1.30655	-1.30977	2.04263e-05	-1.56043	-1.3199	2.62337e-05	-1.56732	-1.31847
17550590	chr19:17550590:C:T	8.92459e-08	-1.55094	-3.3072e-10	7.5714e-05	-1.57019	-3.3072e-10	9.68667e-05	-1.5795	-3.3072e-10
17551119	chr19:17551119:T:C	1.30449e-07	-1.69984e-10	-1.17135	0.000116631	-1.69984e-10	-1.13814	0.000149769	-1.69984e-10	-1.14374
17551389	chr19:17551389:C:T	2.93076e-08	-1.44278	-1.22172	2.03417e-05	-1.64784	-1.23665	2.61996e-05	-1.65309	-1.234
17551807	chr19:17551807:G:A	1.90214e-08	-1.77026	-1.32651	1.66043e-05	-1.76099	-1.3265	2.1437e-05	-1.76105	-1.32666
17551981	chr19:17551981:AG:A	1.88165e-07	-1.69984e-10	-0.805019	0.000164399	-1.69984e-10	-0.794863	0.000213028	-1.69984e-10	-0.791413
17552052	chr19:17552052:T:A	7.1707e-08	-1.76975	-3.3072e-10	6.19426e-05	-1.77095	-3.3072e-10	7.99781e-05	-1.77108	-3.3072e-10
17552245	chr19:17552245:ATTT:A	5.56381e-08	-1.5216	-0.501867	4.59367e-05	-1.57767	-0.492223	5.85414e-05	-1.5888	-0.494307
17552612	chr19:17552612:T:G	1.24656e-07	-1.69984e-10	-1.21678	0.00010831	-1.69984e-10	-1.21216	0.000139689	-1.69984e-10	-1.21342
17553114	chr19:17553114:T:C	1.60648e-07	-1.69984e-10	-0.963123	0.000142712	-1.69984e-10	-0.936328	0.000185274	-1.69984e-10	-0.930999
17553117	chr19:17553117:T:C	2.27385e-06	-1.69984e-10	1.68689	0.00175124	-1.69984e-10	1.57092	0.00235565	-1.69984e-10	1.61174
17553281	chr19:17553281:C:T	3.05021e-08	-1.6748	-0.949742	2.27716e-05	-1.74132	-1.03032	2.90794e-05	-1.75332	-1.02948
17553609	chr19:17553609:G:A	5.59622e-08	-1.55045	-0.467211	4.76681e-05	-1.63809	-0.394807	6.1498e-05	-1.64671	-0.387122
17553987	chr19:17553987:C:T	2.29405e-08	-1.63512	-1.27431	1.91012e-05	-1.683	-1.2644	2.49466e-05	-1.67361	-1.26249
17554084	chr19:17554084:A:G	8.08502e-08	-1.64974	-3.3072e-10	8.26106e-05	-1.48302	-3.3072e-10	0.000109649	-1.45555	-3.3072e-10
17554154	chr19:17554154:G:A	2.25288e-08	-1.77103	-1.15651	1.95313e-05	-1.76753	-1.15761	2.5363e-05	-1.76751	-1.15203
17554300	chr19:17554300:C:T	3.10475e-08	-1.29089	-1.31593	2.11426e-05	-1.55671	-1.28916	2.7053e-05	-1.56357	-1.29147
17554436	chr19:17554436:T:C	3.66792e-08	-1.46248	-0.977653	2.43031e-05	-1.6117	-1.09486	3.13599e-05	-1.61938	-1.08793
17554444	chr19:17554444:T:C	8.30934e-08	-1.62237	-3.3072e-10	8.65724e-05	-1.43618	-3.3072e-10	0.000115117	-1.40689	-3.3072e-10
17555058	chr19:17555058:C:T	1.90939e-06	-1.69984e-10	1.5122	0.00145665	-1.69984e-10	1.38674	0.00196361	-1.69984e-10	1.4297
17555121	chr19:17555121:T:G	4.8371e-08	-1.76133	-0.40211	3.56634e-05	-1.77009	-0.552944	4.62381e-05	-1.76609	-0.552941
17555262	chr19:17555262:T:C	1.18541e-07	-1.69984e-10	-1.26708	0.000104964	-1.69984e-10	-1.24354	0.000135781	-1.69984e-10	-1.24179
17555542	chr19:17555542:A:G	4.93806e-08	-1.76127	-0.381505	3.63414e-05	-1.77014	-0.534062	4.71147e-05	-1.7662	-0.534048
17555550	chr19:17555550:C:G	3.05145e-07	-1.69984e-10	-0.32155	0.000249907	-1.69984e-10	-0.376071	0.000323039	-1.69984e-10	-0.375065
17555649	chr19:17555649:G:A	1.11778e-07	-1.69984e-10	-1.32582	9.66247e-05	-1.69984e-10	-1.32632	0.000124765	-1.69984e-10	-1.32641
17556110	chr19:17556110:C:T	3.24296e-08	-1.58536	-0.977902	2.23504e-05	-1.69421	-1.09611	2.88956e-05	-1.69969	-1.08946
17556765	chr19:17556765:T:G	1.186e-07	-1.69984e-10	-1.26658	0.000101672	-1.69984e-10	-1.2754	0.000131294	-1.69984e-10	-1.2754
17557161	chr19:17557161:T:C	3.69731e-08	-1.15691	-1.27524	2.47581e-05	-1.46033	-1.22767	3.16019e-05	-1.4683	-1.23132
17557265	chr19:17557265:A:AG	1.72675e-06	-1.69984e-10	1.41166	0.00126379	-1.69984e-10	1.24472	0.00169253	-1.69984e-10	1.28114
17557324	chr19:17557324:C:T	3.474e-08	-1.54747	-0.946974	2.35421e-05	-1.66805	-1.07032	3.04194e-05	-1.67435	-1.0634
17557644	chr19:17557644:C:T	3.93273e-08	-1.63921	-0.731205	3.36145e-05	-1.7061	-0.676097	4.33899e-05	-1.71238	-0.670227
17557853	chr19:17557853:C:T	1.12584e-07	-1.69984e-10	-1.31864	9.68429e-05	-1.69984e-10	-1.32407	0.000125045	-1.69984e-10	-1.32417
17557881	chr19:17557881:C:T	1.03608e-07	-1.40172	-3.3072e-10	0.000101226	-1.2798	-3.3072e-10	0.000132272	-1.26797	-3.3072e-10
17557974	chr19:17557974:G:A	1.61031e-07	-0.96074	-3.3072e-10	0.000140904	-0.949077	-3.3072e-10	0.000183033	-0.943171	-3.3072e-10
17558086	chr19:17558086:C:T	1.22458e-07	-1.69984e-10	-1.23457	0.0001074	-1.69984e-10	-1.2206	0.00013849	-1.69984e-10	-1.22204
17558311	chr19:17558311:G:A	9.47931e-07	-1.69984e-10	0.811945	0.000724571	-1.69984e-10	0.688422	0.000968187	-1.69984e-10	0.722588
17558415	chr19:17558415:T:C	3.70426e-08	-1.19736	-1.2329	2.37806e-05	-1.4722	-1.25609	3.05933e-05	-1.48003	-1.25203
17558522	chr19:17558522:G:A	3.97468e-08	-1.15811	-1.2017	2.48407e-05	-1.45349	-1.23118	3.19807e-05	-1.46155	-1.22615
17558548	chr19:17558548:G:T	3.57219e-08	-1.15793	-1.30864	2.35374e-05	-1.46028	-1.27828	3.00718e-05	-1.46839	-1.28086
17559323	chr19:17559323:C:T	8.71555e-08	-1.57464	-3.3072e-10	7.09578e-05	-1.63507	-3.3072e-10	9.15943e-05	-1.63547	-3.3072e-10
17559392	chr19:17559392:C:T	4.93462e-08	-1.76606	-0.377414	3.64939e-05	-1.76756	-0.53245	4.74733e-05	-1.76067	-0.531998
17559881	chr19:17559881:G:A	1.45767e-07	-1.69984e-10	-1.06032	0.00012865	-1.69984e-10	-1.04006	0.000165639	-1.69984e-10	-1.04303
17560166	chr19:17560166:C:G	1.18684e-07	-1.69984e-10	-1.26588	0.000106318	-1.69984e-10	-1.23072	0.000137365	-1.69984e-10	-1.23019
17560572	chr19:17560572:G:A	4.15237e-07	-1.69984e-10	-0.0134871	0.000338715	-1.69984e-10	-0.071999	0.000440621	-1.69984e-10	-0.0646512
17560573	chr19:17560573:G:A	2.1997e-08	-1.76001	-1.19142	1.99119e-05	-1.77106	-1.13478	2.58064e-05	-1.77106	-1.13115
17561605	chr19:17561605:C:T	3.96609e-08	-1.35081	-1.01117	2.78033e-05	-1.47187	-1.10013	3.61474e-05	-1.47129	-1.09395
17561645	chr19:17561645:A:C	3.20061e-07	-1.69984e-10	-0.273826	0.000269613	-1.69984e-10	-0.300169	0.000348945	-1.69984e-10	-0.297922
17561773	chr19:17561773:G:A	5.05909e-08	-1.76711	-0.351459	4.48595e-05	-1.7711	-0.322523	5.77722e-05	-1.77093	-0.325396
17562499	chr19:17562499:C:T	4.64652e-08	-1.753	-0.450629	4.13011e-05	-1.76627	-0.409998	5.32031e-05	-1.76792	-0.410799
17562652	chr19:17562652:A:G	1.22074e-07	-1.69984e-10	-1.23771	0.000110219	-1.69984e-10	-1.19469	0.000142424	-1.69984e-10	-1.19403
17563432	chr19:17563432:C:A	1.04072e-07	-1.39726	-3.3072e-10	8.28946e-05	-1.47959	-3.3072e-10	0.00010692	-1.48076	-3.3072e-10
17563661	chr19:17563661:T:A	1.13371e-07	-1.69984e-10	-1.31167	9.93162e-05	-1.69984e-10	-1.29885	0.000128395	-1.69984e-10	-1.29773
17563770	chr19:17563770:C:T	1.11789e-07	-1.69984e-10	-1.32573	9.67864e-05	-1.69984e-10	-1.32465	0.000125006	-1.69984e-10	-1.32447
17563773	chr19:17563773:T:C	1.13568e-07	-1.69984e-10	-1.30993	9.95495e-05	-1.69984e-10	-1.2965	0.000128702	-1.69984e-10	-1.29533
17563891	chr19:17563891:TTCTC:T	4.34181e-08	-1.76922	-0.502243	3.26795e-05	-1.76345	-0.646962	4.26046e-05	-1.75416	-0.646713
17563955	chr19:17563955:C:T	1.99307e-08	-1.77073	-1.27935	1.77418e-05	-1.75807	-1.26317	2.29607e-05	-1.75782	-1.26123
17564470	chr19:17564470:G:A	2.53321e-08	-1.62525	-1.18501	2.10862e-05	-1.67944	-1.1691	2.76362e-05	-1.66821	-1.1655
17564917	chr19:17564917:T:C	4.10518e-08	-1.18819	-1.13932	2.55793e-05	-1.48167	-1.17371	3.2982e-05	-1.48936	-1.16752
17565367	chr19:17565367:G:A	4.37142e-07	-1.69984e-10	0.0379205	0.000356108	-1.69984e-10	-0.0219237	0.000463286	-1.69984e-10	-0.0144923
17565995	chr19:17565995:C:T	3.77067e-08	-1.22474	-1.18775	2.37787e-05	-1.50965	-1.21872	3.06573e-05	-1.51659	-1.21338
17566320	chr19:17566320:G:A	5.79004e-08	-1.18964	-0.793977	3.84144e-05	-1.33464	-0.914084	5.01094e-05	-1.33421	-0.904423
17566541	chr19:17566541:A:G	6.94984e-08	-1.76519	-0.03584	6.17638e-05	-1.7709	-0.00293897	7.94967e-05	-1.7711	-0.00602295
17566972	chr19:17566972:G:A	6.223e-08	-1.77022	-0.141276	5.55125e-05	-1.77003	-0.110521	7.1548e-05	-1.769	-0.113464
17567171	chr19:17567171:G:A	2.51822e-07	-0.513614	-3.3072e-10	0.00018724	-0.664768	-3.3072e-10	0.000236462	-0.687048	-3.3072e-10
17567178	chr19:17567178:T:A	1.63413e-07	-1.69984e-10	-0.946056	0.000145384	-1.69984e-10	-0.917777	0.000188949	-1.69984e-10	-0.911358
17567268	chr19:17567268:C:T	2.62459e-08	-1.57848	-1.19635	2.16659e-05	-1.63962	-1.1818	2.84409e-05	-1.62641	-1.17859
17567642	chr19:17567642:A:G	3.52774e-08	-1.36961	-1.10949	2.3369e-05	-1.54504	-1.20071	3.00369e-05	-1.55461	-1.1958
17567849	chr19:17567849:T:C	4.11256e-07	-1.69984e-10	-0.0231215	0.000335592	-1.69984e-10	-0.0812606	0.000436616	-1.69984e-10	-0.0737836
17568233	chr19:17568233:G:A	3.3164e-08	-1.77109	-0.769781	2.60263e-05	-1.75186	-0.886185	3.40287e-05	-1.73907	-0.886559
17568418	chr19:17568418:T:C	4.00057e-08	-1.28289	-1.07042	2.56393e-05	-1.55307	-1.09997	3.3316e-05	-1.55428	-1.09252
17568483	chr19:17568483:G:A	4.07883e-07	-1.69984e-10	-0.031356	0.000332909	-1.69984e-10	-0.0892889	0.000433118	-1.69984e-10	-0.0818276
17568661	chr19:17568661:C:T	1.11811e-07	-1.69984e-10	-1.32552	9.66209e-05	-1.69984e-10	-1.32636	0.000124761	-1.69984e-10	-1.32644
17568788	chr19:17568788:A:G	4.35702e-08	-1.25152	-1.01644	2.75573e-05	-1.53199	-1.0489	3.58524e-05	-1.53327	-1.04016
17569519	chr19:17569519:C:A	1.67765e-07	-0.919774	-3.3072e-10	0.000155151	-0.852756	-3.3072e-10	0.000197394	-0.867637	-3.3072e-10
17569757	chr19:17569757:G:A	2.55642e-08	-1.59517	-1.20597	2.12413e-05	-1.64916	-1.19205	2.78102e-05	-1.63845	-1.18898
17570113	chr19:17570113:T:G	1.13622e-07	-1.69984e-10	-1.30946	9.79703e-05	-1.69984e-10	-1.31249	0.000126516	-1.69984e-10	-1.31247
17570128	chr19:17570128:T:G	4.62055e-08	-1.18501	-1.02423	3.17313e-05	-1.32323	-1.11662	4.12301e-05	-1.32274	-1.11093
17570334	chr19:17570334:G:A	1.97916e-08	-1.76441	-1.29267	1.7786e-05	-1.73999	-1.27876	2.3016e-05	-1.7396	-1.27704
17570335	chr19:17570335:G:GGT	1.11811e-07	-1.69984e-10	-1.32552	9.66209e-05	-1.69984e-10	-1.32636	0.000124761	-1.69984e-10	-1.32644
17570780	chr19:17570780:G:C	1.11915e-07	-1.69984e-10	-1.3246	9.66797e-05	-1.69984e-10	-1.32575	0.000124832	-1.69984e-10	-1.32587
17570945	chr19:17570945:A:T	1.98492e-08	-1.75844	-1.29573	1.75315e-05	-1.73787	-1.29529	2.25975e-05	-1.73784	-1.29716
17571333	chr19:17571333:T:C	3.88275e-08	-1.21381	-1.1694	2.44624e-05	-1.49746	-1.20256	3.15377e-05	-1.5047	-1.19695
17571387	chr19:17571387:G:A	4.97439e-07	-1.69984e-10	0.167137	0.000412304	-1.69984e-10	0.124602	0.000540902	-1.69984e-10	0.140402
17571453	chr19:17571453:T:A	2.51628e-07	-1.69984e-10	-0.514386	0.000217816	-1.69984e-10	-0.513507	0.000283166	-1.69984e-10	-0.506803
17572240	chr19:17572240:G:A	1.11827e-07	-1.69984e-10	-1.32538	9.66293e-05	-1.69984e-10	-1.32628	0.000124771	-1.69984e-10	-1.32636
17573303	chr19:17573303:G:A	3.19254e-08	-1.35164	-1.22729	2.36751e-05	-1.5274	-1.20533	3.08635e-05	-1.522	-1.20126
17573342	chr19:17573342:A:G	9.34161e-08	-1.50527	-3.3072e-10	7.77353e-05	-1.54385	-3.3072e-10	0.000100188	-1.54579	-3.3072e-10
17573824	chr19:17573824:T:A	1.25491e-07	-1.69984e-10	-1.2101	0.00010717	-1.69984e-10	-1.22274	0.00013851	-1.69984e-10	-1.22189
17573887	chr19:17573887:C:T	5.395e-08	-1.12987	-0.924413	3.62062e-05	-1.27649	-1.03144	4.71138e-05	-1.27573	-1.02454
17573914	chr19:17573914:C:T	6.58776e-08	-1.76284	-0.0917012	5.79794e-05	-1.77019	-0.0668821	7.45503e-05	-1.77081	-0.0705493
17574113	chr19:17574113:CA:C	1.22607e-07	-1.69984e-10	-1.23335	0.000110688	-1.69984e-10	-1.19044	0.000143008	-1.69984e-10	-1.18994
17574324	chr19:17574324:T:C	4.58078e-08	-1.76658	-0.4513	3.40391e-05	-1.76647	-0.603174	4.42883e-05	-1.75936	-0.602758
17575125	chr19:17575125:C:T	3.4711e-07	-1.69984e-10	-0.192696	0.00028531	-1.69984e-10	-0.243581	0.000370822	-1.69984e-10	-0.237113
17575137	chr19:17575137:C:T	1.46696e-07	-1.7028	0.648827	0.000150478	-1.72515	0.841806	0.000199062	-1.72265	0.863432
17575259	chr19:17575259:T:G	1.16296e-07	-1.69984e-10	-1.2862	0.000103603	-1.69984e-10	-1.25659	0.000133929	-1.69984e-10	-1.25553
17575406	chr19:17575406:C:T	3.74362e-08	-1.69251	-0.727186	3.40255e-05	-1.65955	-0.710499	4.46019e-05	-1.65111	-0.703946
17575422	chr19:17575422:T:C	3.36478e-07	-1.6842	1.46039	0.000303154	-1.59838	1.41547	0.000409528	-1.58627	1.44844
17575530	chr19:17575530:C:T	5.87112e-08	-1.76727	-0.202442	5.17899e-05	-1.77109	-0.178869	6.6662e-05	-1.77098	-0.182224
17575835	chr19:17575835:T:C	3.46805e-07	-1.69984e-10	-0.193573	0.000285094	-1.69984e-10	-0.244339	0.000370541	-1.69984e-10	-0.237871
17575972	chr19:17575972:A:G	3.38683e-08	-1.19428	-1.32558	2.20463e-05	-1.4905	-1.31351	2.82302e-05	-1.49758	-1.31486
17576450	chr19:17576450:C:T	3.07031e-08	-1.74409	-0.873886	2.33978e-05	-1.77099	-0.973527	3.02068e-05	-1.77003	-0.974743
17577120	chr19:17577120:T:C	1.14311e-07	-1.69984e-10	-1.30341	9.76945e-05	-1.69984e-10	-1.31531	0.000126176	-1.69984e-10	-1.31516
17577741	chr19:17577741:G:A	3.19421e-07	-1.69984e-10	-0.275826	0.000270663	-1.69984e-10	-0.296282	0.000353778	-1.69984e-10	-0.284166
17577984	chr19:17577984:G:A	2.53278e-06	-1.69984e-10	1.79474	0.00191523	-1.69984e-10	1.66044	0.00257135	-1.69984e-10	1.69935
17578005	chr19:17578005:T:G	1.65986e-07	-1.69984e-10	-0.930434	0.000140501	-1.69984e-10	-0.951946	0.000181221	-1.69984e-10	-0.953118
17578289	chr19:17578289:C:T	1.4045e-07	-1.09748	-3.3072e-10	0.000121375	-1.09827	-3.3072e-10	0.000153188	-1.12117	-3.3072e-10
17578494	chr19:17578494:C:T	1.16791e-07	-1.69984e-10	-1.28195	0.000102185	-1.69984e-10	-1.27038	0.000131792	-1.69984e-10	-1.27161
17578579	chr19:17578579:G:T	1.48893e-07	-1.69984e-10	-1.03911	0.000131743	-1.69984e-10	-1.0163	0.000169553	-1.69984e-10	-1.01967
17579064	chr19:17579064:G:A	3.24665e-08	-1.61841	-0.943717	2.54255e-05	-1.69429	-0.967111	3.30008e-05	-1.69079	-0.965517
17579773	chr19:17579773:C:T	2.45511e-06	-1.69984e-10	1.76359	0.00186648	-1.69984e-10	1.63465	0.00250666	-1.69984e-10	1.67387
17580477	chr19:17580477:C:T	1.15313e-07	-1.69984e-10	-1.29469	9.87571e-05	-1.69984e-10	-1.30449	0.000127546	-1.69984e-10	-1.30436
17580942	chr19:17580942:C:T	5.46745e-08	-1.33818	-0.702764	4.00574e-05	-1.40196	-0.804887	5.12296e-05	-1.4158	-0.800717
17581025	chr19:17581025:G:A	1.20197e-07	-1.69984e-10	-1.2532	0.000102335	-1.69984e-10	-1.26891	0.000132115	-1.69984e-10	-1.26917
17581055	chr19:17581055:G:A	1.17685e-07	-1.69984e-10	-1.27433	9.9422e-05	-1.69984e-10	-1.29778	0.000128408	-1.69984e-10	-1.29762
17581843	chr19:17581843:T:G	2.98763e-06	-1.69984e-10	1.9599	0.00231775	-1.69984e-10	1.8512	0.00310157	-1.69984e-10	1.88683
17582013	chr19:17582013:A:G	5.80949e-07	-1.69984e-10	0.322327	0.000460047	-1.69984e-10	0.23417	0.00060742	-1.69984e-10	0.256384
17582110	chr19:17582110:T:C	3.02949e-08	-1.48949	-1.14187	2.64562e-05	-1.44102	-1.18064	3.41084e-05	-1.44128	-1.18201
17582160	chr19:17582160:T:C	1.31894e-07	-1.69984e-10	-1.16034	0.000115324	-1.69984e-10	-1.14941	0.000149402	-1.69984e-10	-1.1462
17582177	chr19:17582177:A:G	1.2043e-07	-1.70087	0.449596	7.90811e-05	-1.74832	0.221638	0.0001015	-1.75779	0.225014
17582397	chr19:17582397:T:C	1.07065e-07	-0.0510648	-1.31784	6.16743e-05	-0.4733	-1.30199	7.78008e-05	-0.493558	-1.30513
17582450	chr19:17582450:T:G	1.26103e-07	-1.69984e-10	-1.20523	0.00010973	-1.69984e-10	-1.19913	0.000141941	-1.69984e-10	-1.19742
17582641	chr19:17582641:G:A	1.45922e-07	-0.402369	-0.656896	0.00013838	-0.249001	-0.718154	0.00018687	-0.211367	-0.711054
17582796	chr19:17582796:C:G	5.01083e-07	-1.69984e-10	0.174435	0.000406682	-1.69984e-10	0.110873	0.000528731	-1.69984e-10	0.117642
17582871	chr19:17582871:G:A	2.21867e-07	0.236729	-0.876987	0.000120575	-0.184023	-0.920861	0.00015391	-0.198621	-0.917845
17582996	chr19:17582996:A:G	1.79299e-07	-1.69984e-10	-0.853283	0.000159934	-1.69984e-10	-0.8224	0.000207709	-1.69984e-10	-0.8167
17583109	chr19:17583109:T:C	1.34679e-07	-1.69984e-10	-1.13944	0.000111249	-1.69984e-10	-1.18539	0.000143721	-1.69984e-10	-1.18496
17583316	chr19:17583316:G:T	4.97392e-08	-0.816678	-1.31886	3.13459e-05	-1.12553	-1.32655	3.97065e-05	-1.14457	-1.32676
17583459	chr19:17583459:C:A	3.71762e-08	-1.12207	-1.3046	2.45066e-05	-1.3979	-1.30032	3.1423e-05	-1.40349	-1.30181
17583636	chr19:17583636:C:T	4.91755e-06	-1.69984e-10	2.45823	0.003653	-1.69984e-10	2.30615	0.00491887	-1.69984e-10	2.348
17583768	chr19:17583768:AACAG:A	2.0697e-08	-1.76056	-1.25179	1.90252e-05	-1.76647	-1.18493	2.45363e-05	-1.76318	-1.1895
17583850	chr19:17583850:G:A	7.69639e-08	-1.699	-3.3072e-10	6.84659e-05	-1.67082	-3.3072e-10	8.87539e-05	-1.66697	-3.3072e-10
17583926	chr19:17583926:C:T	5.17961e-08	-1.18706	-0.907958	3.99195e-05	-1.46468	-0.745611	5.05792e-05	-1.47084	-0.758452
17584180	chr19:17584180:C:T	3.98381e-08	-1.36948	-0.988029	3.64773e-05	-1.3677	-0.932767	4.72176e-05	-1.35884	-0.939227
17584244	chr19:17584244:G:A	2.9104e-08	-1.47807	-1.19339	2.65963e-05	-1.47255	-1.14384	3.49884e-05	-1.45002	-1.1478
17584463	chr19:17584463:G:A	2.6433e-07	-1.69984e-10	-0.465138	0.000220209	-1.69984e-10	-0.502582	0.00028578	-1.69984e-10	-0.497614
17584484	chr19:17584484:G:C	2.96758e-07	-1.69984e-10	-0.34942	0.000267821	-1.69984e-10	-0.30684	0.000347199	-1.69984e-10	-0.302937
17584640	chr19:17584640:A:G	5.62742e-08	-1.00199	-1.01011	4.08354e-05	-1.31929	-0.868322	5.17801e-05	-1.32603	-0.879801
17584736	chr19:17584736:G:A	1.41169e-07	-1.69984e-10	-1.09238	0.000122765	-1.69984e-10	-1.08689	0.000159644	-1.69984e-10	-1.07989
17584922	chr19:17584922:G:A	1.20318e-07	0.0133104	-1.26551	6.48374e-05	-0.422903	-1.30237	8.20697e-05	-0.444597	-1.30067
17585194	chr19:17585194:GCCTT:G	5.543e-07	-1.69984e-10	0.27537	0.000430362	-1.69984e-10	0.167469	0.000565306	-1.69984e-10	0.18453
17585288	chr19:17585288:G:A	8.04712e-08	-0.377385	-1.27705	7.80451e-05	-0.251512	-1.28836	0.000108818	-0.176949	-1.28621
17585294	chr19:17585294:T:C	2.01448e-08	-1.7587	-1.28069	1.8665e-05	-1.77097	-1.19954	2.39555e-05	-1.77105	-1.20559
17585362	chr19:17585362:AT:A	1.52979e-07	-1.69984e-10	-1.01203	0.000133128	-1.69984e-10	-1.00585	0.000172405	-1.69984e-10	-1.00299
17585467	chr19:17585467:C:T	1.71705e-07	-1.69984e-10	-0.896561	0.000145122	-1.69984e-10	-0.919583	0.000187741	-1.69984e-10	-0.917772
17585474	chr19:17585474:C:G	1.52076e-07	-0.622471	-0.395488	0.000142577	-0.540939	-0.396339	0.000197604	-0.470407	-0.396167
17585669	chr19:17585669:G:A	2.21776e-08	-1.65089	-1.29236	2.111e-05	-1.56202	-1.2854	2.81897e-05	-1.52701	-1.28687
17585755	chr19:17585755:G:A	1.57137e-07	-1.69984e-10	-0.985217	0.000138131	-1.69984e-10	-0.968956	0.000178811	-1.69984e-10	-0.966507
17585773	chr19:17585773:C:T	1.21421e-07	-1.69984e-10	-1.24308	0.00010826	-1.69984e-10	-1.21262	0.000138124	-1.69984e-10	-1.22469
17585826	chr19:17585826:G:A	8.16045e-08	-0.356383	-1.28407	8.00629e-05	-0.249904	-1.26444	0.000110937	-0.178184	-1.26569
17585880	chr19:17585880:T:C	2.10271e-08	-1.71266	-1.28386	1.8725e-05	-1.75394	-1.21336	2.41246e-05	-1.75262	-1.21698
17586028	chr19:17586028:TCTCA:T	1.11762e-07	-0.0094986	-1.31646	8.52755e-05	-0.124504	-1.32677	0.000113316	-0.0958537	-1.3268
17586210	chr19:17586210:G:C	3.09666e-08	-1.33679	-1.27264	2.89826e-05	-1.27979	-1.25067	3.8998e-05	-1.23763	-1.2517
17586287	chr19:17586287:G:A	2.70032e-08	-1.43366	-1.31272	2.48994e-05	-1.38352	-1.29879	3.33397e-05	-1.34667	-1.29942
17586399	chr19:17586399:A:G	2.78842e-08	-1.42394	-1.29034	2.57797e-05	-1.37575	-1.27182	3.45188e-05	-1.33853	-1.2728
17586455	chr19:17586455:T:C	9.38111e-08	-1.50105	-3.3072e-10	7.80662e-05	-1.5396	-3.3072e-10	0.000100913	-1.53858	-3.3072e-10
17586911	chr19:17586911:T:G	1.15773e-07	-1.77079	0.480086	7.96346e-05	-1.75682	0.237113	0.000103875	-1.74548	0.235835
17587228	chr19:17587228:G:A	2.60628e-08	-1.48596	-1.29586	2.39191e-05	-1.44394	-1.27854	3.19175e-05	-1.41001	-1.27967
17587653	chr19:17587653:C:T	2.63724e-08	-1.47696	-1.29306	2.4263e-05	-1.433	-1.27521	3.24015e-05	-1.39838	-1.27625
17587742	chr19:17587742:C:T	9.48734e-08	-1.63722	0.147428	7.69723e-05	-1.67738	0.123672	0.000100894	-1.66988	0.131118
17587925	chr19:17587925:A:T	4.61501e-07	-1.75507	1.84722	0.00025469	-1.76826	1.41114	0.000337699	-1.76728	1.4366
17588116	chr19:17588116:C:T	1.39343e-07	-1.69984e-10	-1.1054	0.000119005	-1.69984e-10	-1.11799	0.000154073	-1.69984e-10	-1.11541
17588691	chr19:17588691:C:A	1.31532e-07	-1.69984e-10	-1.16309	0.000113702	-1.69984e-10	-1.16358	0.000146815	-1.69984e-10	-1.16366
17589026	chr19:17589026:A:G	1.44001e-07	-1.73012	0.657603	8.72141e-05	-1.76688	0.338092	0.000115364	-1.76747	0.362723
17589281	chr19:17589281:T:A	3.87135e-07	-1.69984e-10	-0.083563	0.000335286	-1.69984e-10	-0.0821752	0.000434701	-1.69984e-10	-0.0781783
17589297	chr19:17589297:G:A	2.33915e-07	-1.69984e-10	-0.587378	0.000199665	-1.69984e-10	-0.600516	0.000255381	-1.69984e-10	-0.610081
17589313	chr19:17589313:G:A	2.26599e-08	-1.70644	-1.2153	2.06899e-05	-1.68344	-1.18407	2.71204e-05	-1.66614	-1.18641
17589838	chr19:17589838:G:A	2.17148e-08	-1.70582	-1.25852	1.97352e-05	-1.68139	-1.23337	2.58941e-05	-1.66378	-1.23504
17589961	chr19:17589961:C:T	2.23364e-08	-1.7261	-1.21001	2.03352e-05	-1.7058	-1.17901	2.65953e-05	-1.69069	-1.18141
17590013	chr19:17590013:TA:T	2.23121e-08	-1.68678	-1.25043	1.83844e-05	-1.75834	-1.22732	2.3609e-05	-1.76286	-1.22835
17590096	chr19:17590096:G:A	8.16895e-07	-1.69984e-10	0.663174	0.000687478	-1.69984e-10	0.635872	0.000894791	-1.69984e-10	0.643753
17590171	chr19:17590171:T:C	2.28985e-08	-1.64352	-1.26775	1.83271e-05	-1.74427	-1.24451	2.34755e-05	-1.75137	-1.24551
17590202	chr19:17590202:T:C	2.15895e-08	-1.70618	-1.26395	1.9596e-05	-1.68182	-1.24002	2.57107e-05	-1.66431	-1.24162
17590221	chr19:17590221:T:C	2.24578e-08	-1.64918	-1.28152	1.7415e-05	-1.72091	-1.31892	2.25677e-05	-1.71847	-1.31785
17590429	chr19:17590429:C:G	7.32282e-08	-1.74876	-3.3072e-10	6.43642e-05	-1.7326	-3.3072e-10	8.41089e-05	-1.72072	-3.3072e-10
17591144	chr19:17591144:C:T	2.16638e-08	-1.74019	-1.2265	1.96216e-05	-1.72281	-1.19771	2.56158e-05	-1.70967	-1.19996
17592096	chr19:17592096:G:A	2.03596e-08	-1.74202	-1.28677	1.7283e-05	-1.76977	-1.27767	2.22612e-05	-1.77105	-1.27894
17592159	chr19:17592159:G:A	1.11823e-07	-1.69984e-10	-1.32542	9.69284e-05	-1.69984e-10	-1.32319	0.000125171	-1.69984e-10	-1.32316
17592826	chr19:17592826:G:A	1.40647e-07	-1.69984e-10	-1.09608	0.00012376	-1.69984e-10	-1.07881	0.000160266	-1.69984e-10	-1.076
17593112	chr19:17593112:C:T	2.02274e-08	-1.7667	-1.2686	1.80347e-05	-1.75845	-1.24641	2.34154e-05	-1.75129	-1.24815
17593129	chr19:17593129:A:G	2.2674e-08	-1.69898	-1.22214	2.07533e-05	-1.67208	-1.19237	2.72395e-05	-1.65341	-1.19476
17593466	chr19:17593466:T:C	7.23885e-08	-1.76029	-3.3072e-10	6.32971e-05	-1.74932	-3.3072e-10	8.24773e-05	-1.74031	-3.3072e-10
17593473	chr19:17593473:A:G	2.21333e-08	-1.64692	-1.29833	2.00425e-05	-1.61496	-1.28434	2.64281e-05	-1.5927	-1.28571
17593476	chr19:17593476:G:A	2.22323e-08	-1.65749	-1.2833	2.01936e-05	-1.62482	-1.26697	2.66013e-05	-1.60311	-1.26876
17593516	chr19:17593516:G:C	8.98917e-08	-1.54373	-3.3072e-10	8.38094e-05	-1.46861	-3.3072e-10	0.000107958	-1.4711	-3.3072e-10
17593843	chr19:17593843:G:A	2.12164e-07	-1.69984e-10	-0.684977	0.000190175	-1.69984e-10	-0.649211	0.000245161	-1.69984e-10	-0.650922
17593947	chr19:17593947:G:A	1.83601e-07	-1.69984e-10	-0.82957	0.000155927	-1.69984e-10	-0.847768	0.000202405	-1.69984e-10	-0.842567
17594077	chr19:17594077:C:T	2.07824e-07	-1.69984e-10	-0.705644	0.000176056	-1.69984e-10	-0.726357	0.000228767	-1.69984e-10	-0.720134
17594141	chr19:17594141:A:C	2.59627e-08	-1.57734	-1.20833	2.09295e-05	-1.63149	-1.2245	2.759e-05	-1.6111	-1.22428
17594147	chr19:17594147:G:A	4.37559e-07	-1.69984e-10	0.0388751	0.000379808	-1.69984e-10	0.0425084	0.00048978	-1.69984e-10	0.0411201
17594425	chr19:17594425:C:T	2.28459e-08	-1.74743	-1.16613	2.07786e-05	-1.7297	-1.13353	2.70872e-05	-1.71741	-1.13636
17594457	chr19:17594457:C:T	2.06393e-08	-1.75972	-1.25542	1.84891e-05	-1.74655	-1.23342	2.40605e-05	-1.73692	-1.23535
17594509	chr19:17594509:G:A	1.9877e-07	-1.69984e-10	-0.750187	0.000165831	-1.69984e-10	-0.786187	0.000214779	-1.69984e-10	-0.783226
17594846	chr19:17594846:A:G	1.11844e-07	-1.69984e-10	-1.32523	9.68775e-05	-1.69984e-10	-1.32371	0.000125106	-1.69984e-10	-1.32367
17594889	chr19:17594889:G:A	2.25198e-08	-1.77103	-1.15691	1.91564e-05	-1.77098	-1.17354	2.47968e-05	-1.76976	-1.17236
17595022	chr19:17595022:T:C	4.40028e-07	-1.69984e-10	0.0445025	0.000357863	-1.69984e-10	-0.0170082	0.000469711	-1.69984e-10	-0.000718329
17595079	chr19:17595079:G:C	1.83718e-07	-0.828937	-3.3072e-10	0.000181457	-0.696138	-3.3072e-10	0.000232871	-0.702351	-3.3072e-10
17595167	chr19:17595167:G:A	7.95361e-08	-1.76998	0.103853	8.14635e-05	-1.7711	0.274096	0.000103979	-1.77088	0.262234
17595311	chr19:17595311:T:C	2.00825e-07	0.453092	-1.19299	0.000192006	0.599709	-1.23934	0.000256964	0.63297	-1.23687
17595364	chr19:17595364:A:T	1.25211e-07	-1.69984e-10	-1.21233	0.000106227	-1.69984e-10	-1.23158	0.000137053	-1.69984e-10	-1.23247
17595823	chr19:17595823:T:C	2.98786e-08	-1.73768	-0.907516	2.82834e-05	-1.71913	-0.83575	3.65427e-05	-1.72235	-0.832003
17595896	chr19:17595896:G:A	1.13542e-07	-1.69984e-10	-1.31017	9.77894e-05	-1.69984e-10	-1.31434	0.000126201	-1.69984e-10	-1.31496
17595929	chr19:17595929:C:T	2.09413e-07	-1.69984e-10	-0.698028	0.000180397	-1.69984e-10	-0.702001	0.000234411	-1.69984e-10	-0.69576
17596015	chr19:17596015:T:C	3.27476e-07	-1.69984e-10	-0.250923	0.000275093	-1.69984e-10	-0.280048	0.000356869	-1.69984e-10	-0.275467
17596081	chr19:17596081:T:C	3.41304e-08	-1.61775	-0.894396	3.31919e-05	-1.57505	-0.819804	4.27354e-05	-1.58054	-0.817267
17596087	chr19:17596087:A:G	7.29996e-08	-0.594151	-1.15773	6.51385e-05	-0.5971	-1.12354	8.45747e-05	-0.594158	-1.12104
17596239	chr19:17596239:T:C	6.02496e-08	-1.14044	-0.803402	4.54434e-05	-1.21675	-0.863941	5.76338e-05	-1.23775	-0.860982
17596406	chr19:17596406:C:G	1.15331e-07	-1.69984e-10	-1.29453	9.91798e-05	-1.69984e-10	-1.30022	0.000128022	-1.69984e-10	-1.30064
17596503	chr19:17596503:C:T	1.12634e-07	-1.69984e-10	-1.31819	9.71237e-05	-1.69984e-10	-1.32117	0.000125366	-1.69984e-10	-1.3216
17596519	chr19:17596519:T:C	3.86997e-07	-1.69984e-10	-0.0839203	0.000323245	-1.69984e-10	-0.118748	0.000422593	-1.69984e-10	-0.106428
17596573	chr19:17596573:G:A	1.4658e-07	-1.69984e-10	-1.05477	0.000124519	-1.69984e-10	-1.0727	0.000161104	-1.69984e-10	-1.07079
17596601	chr19:17596601:C:A	1.11699e-07	-1.69984e-10	-1.32653	9.66286e-05	-1.69984e-10	-1.32628	0.0001248	-1.69984e-10	-1.32612
17596606	chr19:17596606:C:T	1.36552e-07	-1.12563	-3.3072e-10	0.000109858	-1.19796	-3.3072e-10	0.000142885	-1.1908	-3.3072e-10
17596608	chr19:17596608:G:A	6.73059e-08	-1.05837	-0.774715	5.11524e-05	-1.13335	-0.828997	6.48508e-05	-1.15604	-0.824705
17596616	chr19:17596616:A:C	5.88533e-08	-1.14152	-0.825772	4.51127e-05	-1.21368	-0.874316	5.72962e-05	-1.23466	-0.869941
17596647	chr19:17596647:C:G	2.02465e-08	-1.75639	-1.27796	1.77175e-05	-1.73374	-1.28886	2.31104e-05	-1.72152	-1.29104
17596673	chr19:17596673:G:A	3.39e-07	-1.69984e-10	-0.216336	0.000284607	-1.69984e-10	-0.246047	0.000371957	-1.69984e-10	-0.234057
17596675	chr19:17596675:A:G	2.27961e-08	-1.73931	-1.17644	1.99449e-05	-1.70912	-1.19507	2.61257e-05	-1.69757	-1.19234
17596694	chr19:17596694:T:C	1.13034e-07	-1.69984e-10	-1.31465	9.74087e-05	-1.69984e-10	-1.31824	0.000125721	-1.69984e-10	-1.31877
17596714	chr19:17596714:A:C	3.17647e-08	-1.77051	-0.813468	2.49611e-05	-1.7672	-0.912642	3.23561e-05	-1.76531	-0.910728
17596734	chr19:17596734:C:T	3.52037e-08	-1.76703	-0.714152	2.95415e-05	-1.76817	-0.743191	3.82737e-05	-1.76955	-0.738527
17596780	chr19:17596780:A:G	1.2117e-07	-1.69984e-10	-1.24514	0.000103619	-1.69984e-10	-1.25644	0.000133617	-1.69984e-10	-1.25786
17596797	chr19:17596797:G:A	5.96207e-07	-1.69984e-10	0.348251	0.000505923	-1.69984e-10	0.329226	0.000656982	-1.69984e-10	0.33482
17596812	chr19:17596812:C:T	1.13082e-07	-1.69984e-10	-1.31422	9.74435e-05	-1.69984e-10	-1.31789	0.000125764	-1.69984e-10	-1.31843
17596815	chr19:17596815:C:T	1.13082e-07	-1.69984e-10	-1.31422	9.74435e-05	-1.69984e-10	-1.31789	0.000125764	-1.69984e-10	-1.31843
17597029	chr19:17597029:A:G	2.37563e-08	-1.72871	-1.14578	2.08334e-05	-1.69439	-1.16621	2.73442e-05	-1.68144	-1.16289
17597078	chr19:17597078:G:A	1.12601e-07	-1.69984e-10	-1.31848	9.71024e-05	-1.69984e-10	-1.32139	0.00012534	-1.69984e-10	-1.32181
17597097	chr19:17597097:C:T	1.65059e-07	-0.936034	-3.3072e-10	0.000132059	-1.01391	-3.3072e-10	0.000172125	-1.00461	-3.3072e-10
17597201	chr19:17597201:T:C	1.13521e-07	-1.69984e-10	-1.31035	9.72934e-05	-1.69984e-10	-1.31943	0.000125574	-1.69984e-10	-1.31994
17597204	chr19:17597204:TC:T	3.02584e-08	-1.46182	-1.17074	2.31862e-05	-1.53504	-1.21856	2.96018e-05	-1.54772	-1.21728
17597360	chr19:17597360:C:G	1.13899e-07	-1.69984e-10	-1.30703	9.80054e-05	-1.69984e-10	-1.31214	0.000126426	-1.69984e-10	-1.31318
17597427	chr19:17597427:G:A	7.87343e-08	-1.67626	-3.3072e-10	6.87458e-05	-1.66674	-3.3072e-10	8.93371e-05	-1.66042	-3.3072e-10
17597534	chr19:17597534:G:A	1.93951e-08	-1.76245	-1.31487	1.65411e-05	-1.76946	-1.32185	2.13558e-05	-1.76905	-1.32247
17597826	chr19:17597826:A:T	4.28325e-08	-1.10411	-1.18093	3.37152e-05	-1.17421	-1.205	4.27026e-05	-1.19555	-1.20303
17597879	chr19:17597879:G:A	4.57497e-08	-1.03656	-1.18259	3.58527e-05	-1.1117	-1.20603	4.53482e-05	-1.13405	-1.20441
17597906	chr19:17597906:T:A	1.61162e-07	-0.959927	-3.3072e-10	0.000128956	-1.03768	-3.3072e-10	0.000168076	-1.02842	-3.3072e-10
17597981	chr19:17597981:C:G	8.7842e-08	-1.5668	-3.3072e-10	7.22862e-05	-1.61652	-3.3072e-10	9.27236e-05	-1.62321	-3.3072e-10
17598016	chr19:17598016:T:G	2.59533e-07	-1.69984e-10	-0.483453	0.000224996	-1.69984e-10	-0.481075	0.000292077	-1.69984e-10	-0.47582
17598397	chr19:17598397:T:C	3.0583e-08	-1.66759	-0.954306	2.46913e-05	-1.67527	-1.01544	3.20836e-05	-1.6735	-1.01099
17598805	chr19:17598805:G:T	1.21261e-07	-1.69984e-10	-1.24439	0.000102834	-1.69984e-10	-1.26404	0.000132865	-1.69984e-10	-1.26351
17599221	chr19:17599221:G:C	3.77355e-08	-1.1768	-1.23494	3.05236e-05	-1.23035	-1.24831	3.86903e-05	-1.25092	-1.24633
17599563	chr19:17599563:G:A	2.03345e-08	-1.71747	-1.31255	1.67674e-05	-1.75865	-1.31907	2.16245e-05	-1.7609	-1.31811
17600121	chr19:17600121:A:T	7.35492e-07	-1.69984e-10	0.558203	0.000607822	-1.69984e-10	0.512724	0.000794509	-1.69984e-10	0.524887
17600151	chr19:17600151:A:G	3.38835e-08	-1.36177	-1.15764	2.75747e-05	-1.4057	-1.17456	3.5113e-05	-1.42254	-1.17172
17600582	chr19:17600582:T:C	1.40044e-07	-1.69984e-10	-1.10038	0.000124581	-1.69984e-10	-1.0722	0.000160923	-1.69984e-10	-1.07191
17601565	chr19:17601565:T:C	2.59275e-08	-1.63277	-1.15426	2.02064e-05	-1.70781	-1.18335	2.60803e-05	-1.71247	-1.17919
17602127	chr19:17602127:C:T	4.18219e-08	-1.02168	-1.28723	3.45214e-05	-1.07639	-1.27919	4.34831e-05	-1.09986	-1.28061
17602165	chr19:17602165:C:T	4.40702e-08	-0.95155	-1.305	3.62056e-05	-1.00962	-1.29833	4.55481e-05	-1.03464	-1.29943
17602247	chr19:17602247:G:A	4.10579e-08	-1.01809	-1.30926	3.38142e-05	-1.07255	-1.30373	4.26041e-05	-1.09618	-1.3047
17602252	chr19:17602252:T:C	4.08603e-08	-1.02183	-1.31034	3.36382e-05	-1.07652	-1.30498	4.23911e-05	-1.09997	-1.30593
17602493	chr19:17602493:G:A	1.28117e-07	-1.69984e-10	-1.18939	0.000109535	-1.69984e-10	-1.20092	0.000142069	-1.69984e-10	-1.19653
17602594	chr19:17602594:C:T	3.15646e-08	-1.50256	-1.08774	2.62349e-05	-1.58102	-1.04905	3.38113e-05	-1.57924	-1.0528
17602706	chr19:17602706:C:A	1.14446e-07	-1.69984e-10	-1.30223	9.80779e-05	-1.69984e-10	-1.3114	0.000126548	-1.69984e-10	-1.31221
17602735	chr19:17602735:C:T	1.70945e-07	-1.69984e-10	-0.900993	0.000153516	-1.69984e-10	-0.863353	0.000197679	-1.69984e-10	-0.866191
17602858	chr19:17602858:A:G	1.23583e-07	-1.69984e-10	-1.22542	0.000104675	-1.69984e-10	-1.24629	0.000135171	-1.69984e-10	-1.2463
17603071	chr19:17603071:G:A	1.10504e-07	-1.33729	-3.3072e-10	7.36468e-05	-1.59788	-3.3072e-10	9.60466e-05	-1.588	-3.3072e-10
17603125	chr19:17603125:G:T	3.95482e-08	-1.06643	-1.29839	3.26889e-05	-1.11898	-1.29114	4.11962e-05	-1.14212	-1.29237
17603583	chr19:17603583:T:C	1.07339e-07	-1.36634	-3.3072e-10	9.54015e-05	-1.33906	-3.3072e-10	0.000123975	-1.33275	-3.3072e-10
17603777	chr19:17603777:A:G	3.78202e-08	-1.50563	-0.90386	3.6118e-05	-1.35218	-0.958186	4.82348e-05	-1.31569	-0.961066
17603872	chr19:17603872:T:C	1.17928e-07	-1.69984e-10	-1.27226	0.00010048	-1.69984e-10	-1.2872	0.00012971	-1.69984e-10	-1.28754
17604374	chr19:17604374:T:C	1.14582e-07	-0.528955	-0.772095	0.000126198	-0.37208	-0.687228	0.000169743	-0.317634	-0.700916
17604818	chr19:17604818:G:C	1.11752e-07	-1.69984e-10	-1.32605	9.65911e-05	-1.69984e-10	-1.32667	0.000124733	-1.69984e-10	-1.32666
17605047	chr19:17605047:G:A	4.04831e-06	-1.69984e-10	2.26372	0.0039923	-1.69984e-10	2.39496	0.00517511	-1.69984e-10	2.39878
17605049	chr19:17605049:G:C	8.67764e-08	-1.579	-3.3072e-10	7.6289e-05	-1.56263	-3.3072e-10	9.82237e-05	-1.56559	-3.3072e-10
17605211	chr19:17605211:C:T	8.552e-08	-1.59359	-3.3072e-10	7.51784e-05	-1.57729	-3.3072e-10	9.68009e-05	-1.58018	-3.3072e-10
17605414	chr19:17605414:TC:T	8.85717e-08	-1.55852	-3.3072e-10	7.79871e-05	-1.54061	-3.3072e-10	0.000100386	-1.54381	-3.3072e-10
17606503	chr19:17606503:C:G	1.21714e-07	-1.69984e-10	-1.24066	0.000103258	-1.69984e-10	-1.25993	0.000133133	-1.69984e-10	-1.26149
17606517	chr19:17606517:C:T	1.21895e-07	-1.69984e-10	-1.23918	0.000103393	-1.69984e-10	-1.25862	0.000133305	-1.69984e-10	-1.2602
17606519	chr19:17606519:A:G	3.86354e-08	-1.7623	-0.625872	3.27093e-05	-1.76895	-0.640544	4.21966e-05	-1.76929	-0.641205
17606953	chr19:17606953:C:T	2.11103e-07	-1.69984e-10	-0.689989	0.000176904	-1.69984e-10	-0.72155	0.000228278	-1.69984e-10	-0.722275
17607157	chr19:17607157:T:C	3.44225e-08	-1.19065	-1.31297	2.84929e-05	-1.23943	-1.30807	3.60313e-05	-1.25957	-1.30888
17607568	chr19:17607568:G:A	1.17971e-07	-1.69984e-10	-1.2719	0.00010052	-1.69984e-10	-1.28681	0.000129654	-1.69984e-10	-1.28797
17608300	chr19:17608300:T:C	1.11955e-07	-1.69984e-10	-1.32424	9.66037e-05	-1.69984e-10	-1.32654	0.00012474	-1.69984e-10	-1.32661
17608515	chr19:17608515:TTATATAA:T	2.28258e-08	-1.67694	-1.2375	1.88751e-05	-1.68306	-1.27625	2.4571e-05	-1.6771	-1.27417
17609103	chr19:17609103:G:A	5.08083e-07	-1.69984e-10	0.188309	0.000412292	-1.69984e-10	0.124573	0.000539145	-1.69984e-10	0.137147
17609407	chr19:17609407:C:T	2.63009e-08	-1.71514	-1.05759	2.48664e-05	-1.62233	-1.06131	3.27549e-05	-1.60374	-1.06004
17609410	chr19:17609410:A:C	3.07105e-08	-1.29437	-1.32336	2.51544e-05	-1.34684	-1.32528	3.19249e-05	-1.36445	-1.325
17609429	chr19:17609429:C:A	5.74635e-08	-1.43596	-0.555228	6.86905e-05	-1.30974	-0.357809	8.95176e-05	-1.28177	-0.376631
17609434	chr19:17609434:C:T	5.1673e-08	-1.44898	-0.648425	6.09127e-05	-1.32531	-0.46241	7.94305e-05	-1.29782	-0.480139
17610236	chr19:17610236:C:A	3.56959e-08	-1.14134	-1.32596	2.90008e-05	-1.2031	-1.32673	3.66894e-05	-1.22368	-1.32667
17610517	chr19:17610517:T:C	1.5168e-07	-1.69984e-10	-1.02057	0.000127714	-1.69984e-10	-1.04737	0.00016479	-1.69984e-10	-1.04816
17610658	chr19:17610658:C:T	4.46342e-08	-1.66049	-0.583342	4.05503e-05	-1.562	-0.632616	5.3781e-05	-1.5348	-0.633114
17610909	chr19:17610909:T:C	3.43178e-08	-1.18003	-1.32664	2.80231e-05	-1.23841	-1.32571	3.54741e-05	-1.25811	-1.32592
17611050	chr19:17611050:C:T	2.36094e-08	-1.58207	-1.29862	1.85522e-05	-1.66052	-1.31605	2.38654e-05	-1.66582	-1.31459
17612565	chr19:17612565:C:T	1.26654e-07	-0.164176	-1.0367	0.000123389	0.0087029	-1.09052	0.000169177	0.0604168	-1.08231
17612870	chr19:17612870:C:A	2.2267e-07	-1.29414	0.657498	0.00021318	-1.10095	0.56593	0.00029105	-1.06017	0.58083
17613030	chr19:17613030:A:G	4.6301e-08	-1.15094	-1.05623	4.94542e-05	-0.983398	-1.01271	6.66096e-05	-0.940538	-1.01345
17613114	chr19:17613114:C:T	5.00112e-08	-1.44529	-0.684801	3.76022e-05	-1.53224	-0.737858	4.80555e-05	-1.53829	-0.742188
17613282	chr19:17613282:A:T	3.13492e-08	-1.63518	-0.96197	2.34268e-05	-1.69987	-1.0434	3.04302e-05	-1.70149	-1.03591
17613307	chr19:17613307:G:A	1.69491e-07	-1.69984e-10	-0.909537	0.000145222	-1.69984e-10	-0.918895	0.000186964	-1.69984e-10	-0.92192
17613495	chr19:17613495:C:T	9.39284e-08	-1.4998	-3.3072e-10	7.45894e-05	-1.58516	-3.3072e-10	9.75507e-05	-1.57246	-3.3072e-10
17613701	chr19:17613701:T:C	2.13899e-07	-0.676834	-3.3072e-10	0.000248283	-0.382587	-3.3072e-10	0.000340967	-0.321051	-3.3072e-10
17613709	chr19:17613709:T:C	1.55164e-07	-1.69984e-10	-0.997853	0.000132994	-1.69984e-10	-1.00686	0.000171173	-1.69984e-10	-1.01016
17613807	chr19:17613807:C:T	1.35261e-07	-1.69984e-10	-1.13513	0.000120181	-1.69984e-10	-1.10816	0.000155103	-1.69984e-10	-1.10875
17614116	chr19:17614116:C:G	1.7453e-07	-1.69984e-10	-0.880237	0.000151341	-1.69984e-10	-0.877621	0.000197077	-1.69984e-10	-0.869245
17614552	chr19:17614552:A:G	3.98368e-08	-1.28678	-1.07077	4.19934e-05	-1.09518	-1.06447	5.6864e-05	-1.05395	-1.05822
17615030	chr19:17615030:C:T	1.94496e-07	-1.69984e-10	-0.771926	0.000167481	-1.69984e-10	-0.776285	0.0002201	-1.69984e-10	-0.758754
17615101	chr19:17615101:G:A	1.3301e-07	-1.69984e-10	-1.15191	0.000113656	-1.69984e-10	-1.16398	0.00014788	-1.69984e-10	-1.15643
17615132	chr19:17615132:G:C	1.21113e-07	-1.69984e-10	-1.24561	0.000108601	-1.69984e-10	-1.20948	0.000140504	-1.69984e-10	-1.2076
17615177	chr19:17615177:A:C	2.8531e-08	-1.73246	-0.958887	2.57084e-05	-1.71894	-0.931401	3.31642e-05	-1.71807	-0.933296
17615281	chr19:17615281:C:T	2.42482e-08	-1.7672	-1.0868	2.2552e-05	-1.75865	-1.02269	2.91718e-05	-1.75914	-1.0205
17615484	chr19:17615484:G:T	1.0372e-06	-1.69984e-10	0.901943	0.00096086	-1.69984e-10	0.970671	0.00124618	-1.69984e-10	0.974998
17615507	chr19:17615507:C:T	1.61263e-07	-1.69984e-10	-0.959303	0.000135754	-1.69984e-10	-0.986311	0.000174984	-1.69984e-10	-0.988143
17615867	chr19:17615867:G:A	7.21354e-08	-1.76379	-3.3072e-10	6.28792e-05	-1.75594	-3.3072e-10	8.1385e-05	-1.75365	-3.3072e-10
17615871	chr19:17615871:G:A	3.46674e-07	-1.69984e-10	-0.193951	0.000298566	-1.69984e-10	-0.198166	0.000395628	-1.69984e-10	-0.172362
17615973	chr19:17615973:A:AAAT	2.04927e-08	-1.74833	-1.27394	1.79038e-05	-1.76796	-1.24419	2.30805e-05	-1.77009	-1.24376
17616128	chr19:17616128:GACA:G	7.32916e-07	-1.69984e-10	0.554694	0.000674323	-1.69984e-10	0.616552	0.000874058	-1.69984e-10	0.620311
17616258	chr19:17616258:C:T	1.201e-07	-1.69984e-10	-1.25401	0.000104854	-1.69984e-10	-1.24459	0.00013534	-1.69984e-10	-1.24505
17616684	chr19:17616684:G:A	1.50895e-07	-1.69984e-10	-1.02576	0.000136334	-1.69984e-10	-0.982049	0.00017337	-1.69984e-10	-0.99741
17617325	chr19:17617325:G:A	7.21225e-08	-1.76397	-3.3072e-10	6.25947e-05	-1.76048	-3.3072e-10	8.07499e-05	-1.76148	-3.3072e-10
17617400	chr19:17617400:T:A	1.13006e-07	-1.69984e-10	-1.3149	9.80402e-05	-1.69984e-10	-1.31178	0.00012668	-1.69984e-10	-1.31117
17617481	chr19:17617481:A:C	2.69603e-07	-1.69984e-10	-0.445386	0.000227267	-1.69984e-10	-0.471034	0.000293159	-1.69984e-10	-0.472121
17617763	chr19:17617763:C:T	6.16914e-08	-0.958416	-0.961776	5.95433e-05	-0.748158	-1.0623	8.25006e-05	-0.686648	-1.05338
17618239	chr19:17618239:C:T	1.26584e-07	-1.69984e-10	-1.20143	0.000113842	-1.69984e-10	-1.16234	0.000146836	-1.69984e-10	-1.16352
17618344	chr19:17618344:C:T	3.54489e-07	-1.69984e-10	-0.171659	0.000314352	-1.69984e-10	-0.146643	0.000406469	-1.69984e-10	-0.145328
17618584	chr19:17618584:A:G	1.95297e-07	-1.69984e-10	-0.767815	0.000168243	-1.69984e-10	-0.771751	0.00022105	-1.69984e-10	-0.754446
17618636	chr19:17618636:A:G	1.62936e-07	-1.69984e-10	-0.948979	0.000148984	-1.69984e-10	-0.893318	0.000189745	-1.69984e-10	-0.907157
17618757	chr19:17618757:T:C	1.25821e-07	-1.69984e-10	-1.20748	0.000106344	-1.69984e-10	-1.23048	0.000138768	-1.69984e-10	-1.22003
17618881	chr19:17618881:G:A	1.69808e-07	-1.69984e-10	-0.907668	0.000154826	-1.69984e-10	-0.854855	0.000196608	-1.69984e-10	-0.871623
17618894	chr19:17618894:C:T	4.61692e-07	-1.69984e-10	0.0925619	0.000397821	-1.69984e-10	0.0888432	0.000529036	-1.69984e-10	0.11822
17618978	chr19:17618978:T:G	1.92695e-08	-1.76452	-1.31929	1.66464e-05	-1.77088	-1.31408	2.1534e-05	-1.76944	-1.31377
17619033	chr19:17619033:C:T	3.9343e-07	-1.69984e-10	-0.0674348	0.000339062	-1.69984e-10	-0.0709744	0.000450135	-1.69984e-10	-0.0432898
17619164	chr19:17619164:TC:T	2.11002e-08	-1.76967	-1.22338	1.90378e-05	-1.76847	-1.18226	2.46822e-05	-1.76514	-1.18162
17619242	chr19:17619242:TGG:T	2.24544e-08	-1.60736	-1.32349	2.00524e-05	-1.57283	-1.32598	2.6426e-05	-1.55215	-1.32634
17619247	chr19:17619247:G:A	1.72879e-07	-1.69984e-10	-0.889747	0.000144629	-1.69984e-10	-0.922988	0.000188089	-1.69984e-10	-0.91592
17619328	chr19:17619328:G:A	2.93868e-07	-1.69984e-10	-0.359206	0.000253877	-1.69984e-10	-0.360309	0.000334938	-1.69984e-10	-0.338891
17619332	chr19:17619332:G:T	2.10223e-08	-1.76582	-1.23094	1.88237e-05	-1.77082	-1.19122	2.43605e-05	-1.76928	-1.1906
17619370	chr19:17619370:A:AG	4.50986e-08	-1.7711	-0.462389	4.3456e-05	-1.76243	-0.362975	5.7262e-05	-1.75691	-0.348289
17619435	chr19:17619435:TTTC:T	7.18605e-08	-1.76761	-3.3072e-10	6.41969e-05	-1.7352	-3.3072e-10	8.36506e-05	-1.72619	-3.3072e-10
17619472	chr19:17619472:G:C	1.99498e-08	-1.76791	-1.28121	1.77211e-05	-1.77004	-1.25236	2.29536e-05	-1.76768	-1.25168
17619549	chr19:17619549:C:T	9.04841e-07	0.765423	-3.3072e-10	0.000657665	0.591538	-3.3072e-10	0.000820877	0.557537	-3.3072e-10
17619631	chr19:17619631:T:C	2.11527e-08	-1.77084	-1.21973	1.91632e-05	-1.76591	-1.17826	2.48728e-05	-1.76151	-1.17755
17619712	chr19:17619712:C:T	1.24845e-07	-1.69984e-10	-1.21526	0.000112102	-1.69984e-10	-1.17775	0.000144631	-1.69984e-10	-1.17865
17619780	chr19:17619780:T:C	2.29088e-06	-0.588827	2.28318	0.00295652	-0.208066	2.30268	0.00419453	-0.128703	2.3174
17619784	chr19:17619784:C:T	1.24193e-07	-1.69984e-10	-1.2205	0.000111488	-1.69984e-10	-1.18324	0.000143848	-1.69984e-10	-1.18408
17620040	chr19:17620040:G:A	4.07567e-08	-1.22548	-1.10924	4.1069e-05	-1.03372	-1.14818	5.6098e-05	-0.981707	-1.14403
17620046	chr19:17620046:G:A	7.26214e-08	-1.75708	-3.3072e-10	6.35144e-05	-1.74589	-3.3072e-10	8.22678e-05	-1.74286	-3.3072e-10
17620283	chr19:17620283:A:G	5.23466e-08	-0.901023	-1.18343	4.14956e-05	-0.943726	-1.22784	5.42096e-05	-0.94261	-1.21737
17620336	chr19:17620336:A:T	6.72209e-08	-1.74678	-0.0875702	5.45895e-05	-1.66784	-0.229474	7.35202e-05	-1.64905	-0.20623
17620452	chr19:17620452:C:A	1.11878e-07	-1.69984e-10	-1.32493	9.66372e-05	-1.69984e-10	-1.32619	0.000124784	-1.69984e-10	-1.32626
17620863	chr19:17620863:C:G	1.1201e-07	-1.69984e-10	-1.32375	9.66083e-05	-1.69984e-10	-1.32649	0.000124761	-1.69984e-10	-1.32644
17620907	chr19:17620907:G:C	1.03107e-07	-1.67638	0.269808	8.91552e-05	-1.61333	0.206549	0.000115391	-1.60728	0.202768
17622075	chr19:17622075:G:C	1.28522e-07	-1.69984e-10	-1.18623	0.000109558	-1.69984e-10	-1.2007	0.000141476	-1.69984e-10	-1.20071
17622096	chr19:17622096:AAGAG:A	2.18529e-07	-0.655419	-3.3072e-10	0.000178849	-0.710614	-3.3072e-10	0.000229383	-0.717444	-3.3072e-10
17622329	chr19:17622329:C:T	1.15596e-07	-1.69984e-10	-1.29224	0.000101437	-1.69984e-10	-1.27772	0.000130868	-1.69984e-10	-1.27865
17622469	chr19:17622469:G:A	1.94383e-07	-0.772508	-3.3072e-10	0.000145692	-0.915665	-3.3072e-10	0.000193472	-0.887705	-3.3072e-10
17622604	chr19:17622604:G:C	1.13349e-07	-1.69984e-10	-1.31187	9.78271e-05	-1.69984e-10	-1.31396	0.000126402	-1.69984e-10	-1.31337
17622908	chr19:17622908:C:T	4.07792e-07	-1.69984e-10	-0.0315792	0.000358775	-1.69984e-10	-0.0144614	0.000474117	-1.69984e-10	0.00861809
17623225	chr19:17623225:G:A	3.01776e-08	-1.64874	-0.9865	2.74103e-05	-1.62398	-0.962259	3.54113e-05	-1.6227	-0.963105
17623587	chr19:17623587:G:A	1.19849e-07	-1.69984e-10	-1.25611	0.000105782	-1.69984e-10	-1.23577	0.000136428	-1.69984e-10	-1.23704
17623679	chr19:17623679:A:G	1.22706e-07	-1.69984e-10	-1.23255	0.000103579	-1.69984e-10	-1.25682	0.00013337	-1.69984e-10	-1.25971
17623721	chr19:17623721:C:T	1.77418e-07	-1.69984e-10	-0.863828	0.000157411	-1.69984e-10	-0.838296	0.00020386	-1.69984e-10	-0.835403
17623825	chr19:17623825:C:T	1.02547e-07	-1.12764	-0.284374	0.000120131	-0.861036	-0.247541	0.000163136	-0.798616	-0.259634
17624039	chr19:17624039:C:T	3.00863e-08	-1.73218	-0.906089	2.7518e-05	-1.65764	-0.924676	3.63491e-05	-1.6369	-0.922768
17624629	chr19:17624629:T:C	3.33245e-08	-1.2908	-1.24524	2.94237e-05	-1.27178	-1.24358	3.80657e-05	-1.27165	-1.24187
17624974	chr19:17624974:G:A	1.97189e-07	-1.69984e-10	-0.758174	0.000186901	-1.69984e-10	-0.666578	0.000238257	-1.69984e-10	-0.679485
17625191	chr19:17625191:T:G	4.84498e-08	-1.02625	-1.13556	4.73098e-05	-0.833941	-1.2065	6.52504e-05	-0.774042	-1.20056
17625373	chr19:17625373:G:A	1.21323e-07	-1.69984e-10	-1.24388	0.000105669	-1.69984e-10	-1.23685	0.00013666	-1.69984e-10	-1.23534
17625423	chr19:17625423:G:T	7.38009e-08	-1.74097	-3.3072e-10	6.46033e-05	-1.72889	-3.3072e-10	8.36411e-05	-1.7263	-3.3072e-10
17625449	chr19:17625449:G:C	1.49781e-07	-1.69984e-10	-1.03316	0.000126463	-1.69984e-10	-1.05721	0.000163282	-1.69984e-10	-1.05736
17626135	chr19:17626135:A:G	3.54108e-08	-1.21528	-1.26004	3.13426e-05	-1.19374	-1.25844	4.05482e-05	-1.19339	-1.25695
17626446	chr19:17626446:C:G	3.33407e-08	-1.26614	-1.26942	2.94507e-05	-1.24649	-1.26795	3.8094e-05	-1.2463	-1.26648
17626626	chr19:17626626:A:G	3.40242e-08	-1.26047	-1.25479	3.00584e-05	-1.24076	-1.25326	3.88861e-05	-1.24053	-1.25167
17626677	chr19:17626677:G:A	2.73872e-08	-1.5259	-1.20636	2.62263e-05	-1.46463	-1.16577	3.39893e-05	-1.4583	-1.16849
17626841	chr19:17626841:G:A	3.28716e-08	-1.29	-1.25973	2.90346e-05	-1.27053	-1.25814	3.756e-05	-1.27036	-1.25654
17626969	chr19:17626969:G:A	1.60276e-07	-1.69984e-10	-0.965441	0.000145193	-1.69984e-10	-0.919092	0.000188163	-1.69984e-10	-0.91553
17627437	chr19:17627437:C:T	2.41687e-07	-1.69984e-10	-0.554695	0.000219583	-1.69984e-10	-0.505429	0.000285685	-1.69984e-10	-0.497947
17627486	chr19:17627486:C:T	5.46154e-06	-1.69984e-10	2.56315	0.00477326	-1.69984e-10	2.57363	0.00659091	-1.69984e-10	2.64061
17627657	chr19:17627657:T:C	3.51386e-08	-1.22558	-1.25746	3.11181e-05	-1.20349	-1.25588	4.02592e-05	-1.20323	-1.25427
17627707	chr19:17627707:G:T	2.14766e-07	-1.69984e-10	-0.672788	0.000204082	-1.69984e-10	-0.578638	0.000259824	-1.69984e-10	-0.592831
17627849	chr19:17627849:C:T	1.12636e-07	-1.55994	0.24176	0.00011251	-1.49989	0.325771	0.000145914	-1.49414	0.324322
17627968	chr19:17627968:A:C	6.70476e-06	-1.69984e-10	2.76824	0.00588307	-1.69984e-10	2.78268	0.00812295	-1.69984e-10	2.84961
17627977	chr19:17627977:G:A	1.32552e-07	-1.69984e-10	-1.15536	0.000115093	-1.69984e-10	-1.15141	0.000149324	-1.69984e-10	-1.14672
17628041	chr19:17628041:C:T	8.22133e-08	-1.73937	0.106353	6.14953e-05	-1.64865	-0.129545	8.31685e-05	-1.62755	-0.10442
17628412	chr19:17628412:C:T	4.80478e-08	-1.76921	-0.400927	3.60947e-05	-1.72271	-0.588303	4.77367e-05	-1.71534	-0.571794
17628529	chr19:17628529:C:T	3.09729e-08	-1.28416	-1.32507	2.76757e-05	-1.2513	-1.32531	3.56408e-05	-1.25433	-1.32502
17628762	chr19:17628762:T:C	2.44751e-08	-1.7638	-1.08088	2.17891e-05	-1.75526	-1.06049	2.81396e-05	-1.75498	-1.06068
17628907	chr19:17628907:CCT:C	1.42275e-07	-1.69984e-10	-1.08458	0.000126708	-1.69984e-10	-1.05527	0.000162193	-1.69984e-10	-1.06405
17629108	chr19:17629108:C:T	6.87688e-08	-1.71605	-0.0955372	7.43505e-05	-1.75678	0.168413	9.54003e-05	-1.75642	0.161662
17629167	chr19:17629167:T:C	3.55453e-08	-1.46355	-1.00798	3.14233e-05	-1.54329	-0.90632	4.14266e-05	-1.52931	-0.899607
17629306	chr19:17629306:G:A	1.23867e-07	-1.47534	0.252214	0.000125435	-1.4067	0.341334	0.000162673	-1.40031	0.33921
17629408	chr19:17629408:C:T	5.14638e-06	-1.69984e-10	2.50371	0.00451149	-1.69984e-10	2.51722	0.00622333	-1.69984e-10	2.58322
17629447	chr19:17629447:C:T	4.60837e-06	-1.69984e-10	2.39329	0.00403828	-1.69984e-10	2.40642	0.00556469	-1.69984e-10	2.47136
17629475	chr19:17629475:G:T	1.94573e-06	-1.69984e-10	1.53106	0.00168297	-1.69984e-10	1.53116	0.00226086	-1.69984e-10	1.57066
17629507	chr19:17629507:C:T	4.07915e-07	-1.69984e-10	-0.0312783	0.000353792	-1.69984e-10	-0.0284482	0.000467714	-1.69984e-10	-0.00497892
17629794	chr19:17629794:A:G	2.7052e-08	-1.7527	-0.991877	2.42837e-05	-1.74034	-0.967013	3.13727e-05	-1.73997	-0.966929
17629892	chr19:17629892:TCAACTCCAATCTCAATTTAAACCCTAACCC:T	3.14701e-08	-1.29242	-1.30088	2.78591e-05	-1.26986	-1.30014	3.60115e-05	-1.26986	-1.29914
17630238	chr19:17630238:A:G	1.35966e-07	-1.28239	0.152455	7.53468e-05	-1.40337	-0.171688	0.000101093	-1.39238	-0.144417
17630241	chr19:17630241:A:G	1.1168e-07	-1.69984e-10	-1.3267	9.67171e-05	-1.69984e-10	-1.32537	0.00012479	-1.69984e-10	-1.3262
17630412	chr19:17630412:G:A	7.25849e-08	-1.75758	-3.3072e-10	6.2016e-05	-1.76977	-3.3072e-10	8.01427e-05	-1.76903	-3.3072e-10
17630535	chr19:17630535:T:C	2.42753e-08	-1.74084	-1.11204	2.06749e-05	-1.74658	-1.12166	2.6704e-05	-1.74478	-1.12324
17630613	chr19:17630613:G:A	3.02544e-06	-1.37447	3.34694	0.00227684	-1.24203	3.07541	0.00314216	-1.24228	3.14211
17630869	chr19:17630869:T:C	1.36268e-07	-1.69984e-10	-1.12771	0.000115022	-1.69984e-10	-1.15203	0.000148356	-1.69984e-10	-1.15323
17630913	chr19:17630913:T:C	4.03337e-07	-1.69984e-10	-0.0425632	0.000344582	-1.69984e-10	-0.0548256	0.000447552	-1.69984e-10	-0.0490439
17631382	chr19:17631382:G:A	1.84602e-07	-1.69984e-10	-0.824136	0.000156367	-1.69984e-10	-0.844952	0.00020204	-1.69984e-10	-0.844373
17631427	chr19:17631427:G:A	2.5151e-08	-1.49848	-1.31896	2.16306e-05	-1.51541	-1.30764	2.76881e-05	-1.52262	-1.30922
17631681	chr19:17631681:G:T	1.2642e-07	-1.69984e-10	-1.20273	0.000111995	-1.69984e-10	-1.17871	0.000144128	-1.69984e-10	-1.18213
17631739	chr19:17631739:T:C	2.17071e-08	-1.72009	-1.24461	1.89203e-05	-1.70398	-1.25295	2.46634e-05	-1.69596	-1.25155
17631766	chr19:17631766:A:G	1.37686e-07	-1.36585	0.248485	0.00012147	-1.28824	0.190743	0.00016135	-1.2579	0.18864
17631929	chr19:17631929:G:C	1.66622e-07	-0.926611	-3.3072e-10	0.000163737	-0.798897	-3.3072e-10	0.000213396	-0.789689	-3.3072e-10
17632227	chr19:17632227:T:C	1.94482e-08	-1.74914	-1.32545	1.70367e-05	-1.73757	-1.32422	2.21253e-05	-1.73205	-1.32406
17632597	chr19:17632597:C:CTG	2.73919e-07	0.304421	-0.733924	0.000185709	0.100576	-0.773554	0.000222989	0.0417453	-0.787462
17632763	chr19:17632763:C:A	1.12096e-07	-1.69984e-10	-1.32298	9.6957e-05	-1.69984e-10	-1.32289	0.000125174	-1.69984e-10	-1.32313
17633118	chr19:17633118:G:A	1.5431e-07	-1.69984e-10	-1.00337	0.000136616	-1.69984e-10	-0.979985	0.000176857	-1.69984e-10	-0.977494
17633266	chr19:17633266:G:GC	5.8658e-08	-0.85179	-1.11882	4.72444e-05	-0.935019	-1.10681	5.9125e-05	-0.960345	-1.11284
17633723	chr19:17633723:A:T	3.45667e-08	-1.43415	-1.06529	3.80374e-05	-1.28703	-0.971552	4.97669e-05	-1.26752	-0.977971
17633957	chr19:17633957:C:T	3.58896e-08	-1.18958	-1.27231	2.69921e-05	-1.33143	-1.27018	3.43828e-05	-1.344	-1.27128
17634449	chr19:17634449:G:A	1.05503e-07	-1.3836	-3.3072e-10	9.54659e-05	-1.33839	-3.3072e-10	0.000124867	-1.32559	-3.3072e-10
17634726	chr19:17634726:G:A	3.94112e-08	-1.13677	-1.23152	3.9401e-05	-1.00043	-1.22293	5.20446e-05	-0.974577	-1.22616
17634888	chr19:17634888:T:C	1.13483e-07	-1.69984e-10	-1.31068	9.85816e-05	-1.69984e-10	-1.30627	0.000127425	-1.69984e-10	-1.30531
17635026	chr19:17635026:A:G	1.14004e-07	-1.69984e-10	-1.3061	9.77172e-05	-1.69984e-10	-1.31508	0.000126168	-1.69984e-10	-1.31522
17635028	chr19:17635028:T:G	1.14059e-07	-1.69984e-10	-1.30562	9.77519e-05	-1.69984e-10	-1.31473	0.000126213	-1.69984e-10	-1.31487
17635102	chr19:17635102:A:G	1.48463e-07	-1.69984e-10	-1.042	0.000123392	-1.69984e-10	-1.08179	0.000159131	-1.69984e-10	-1.08311
17635573	chr19:17635573:T:C	1.11712e-07	-1.69984e-10	-1.32641	9.69157e-05	-1.69984e-10	-1.32332	0.000125194	-1.69984e-10	-1.32297
17635586	chr19:17635586:A:G	7.89172e-08	-1.67394	-3.3072e-10	6.56011e-05	-1.71357	-3.3072e-10	8.56508e-05	-1.70256	-3.3072e-10
17635797	chr19:17635797:A:G	1.47609e-07	-1.69984e-10	-1.04777	0.000122811	-1.69984e-10	-1.08651	0.00015858	-1.69984e-10	-1.08658
17636131	chr19:17636131:C:T	7.44788e-08	-1.74439	0.0125658	7.39568e-05	-1.75607	0.16239	9.37018e-05	-1.76015	0.147427
17636514	chr19:17636514:A:G	1.40315e-07	-1.69984e-10	-1.09845	0.000125809	-1.69984e-10	-1.0624	0.000162832	-1.69984e-10	-1.06012
17636594	chr19:17636594:G:A	1.11769e-07	-1.69984e-10	-1.3259	9.65849e-05	-1.69984e-10	-1.32674	0.000124731	-1.69984e-10	-1.32668
17636690	chr19:17636690:C:G	1.32444e-07	-1.69984e-10	-1.15617	0.000114649	-1.69984e-10	-1.15529	0.00014905	-1.69984e-10	-1.14856
17636691	chr19:17636691:C:A	2.49109e-07	-1.69984e-10	-0.524445	0.000208396	-1.69984e-10	-0.557718	0.000270006	-1.69984e-10	-0.554392
17637086	chr19:17637086:T:C	1.13133e-07	-1.69984e-10	-1.31377	9.87527e-05	-1.69984e-10	-1.30454	0.000127635	-1.69984e-10	-1.30366
17637178	chr19:17637178:T:C	2.12061e-08	-1.72016	-1.26789	1.93985e-05	-1.64798	-1.28399	2.5381e-05	-1.63809	-1.28075
17637497	chr19:17637497:A:C	1.23384e-07	-1.69984e-10	-1.22703	0.000109341	-1.69984e-10	-1.20268	0.000141425	-1.69984e-10	-1.20107
17637519	chr19:17637519:C:T	1.13066e-07	-1.69984e-10	-1.31437	9.71466e-05	-1.69984e-10	-1.32094	0.00012548	-1.69984e-10	-1.32069
17637564	chr19:17637564:C:T	1.24979e-07	-1.69984e-10	-1.21419	0.00011091	-1.69984e-10	-1.18844	0.000143469	-1.69984e-10	-1.18672
17637587	chr19:17637587:T:C	1.15057e-07	-1.69984e-10	-1.29691	0.000100845	-1.69984e-10	-1.28357	0.000130388	-1.69984e-10	-1.28232
17637630	chr19:17637630:T:C	2.13111e-08	-1.72127	-1.26184	1.94654e-05	-1.64983	-1.27869	2.5475e-05	-1.63989	-1.27525
17637720	chr19:17637720:C:A	2.34358e-08	-1.65224	-1.23583	2.09694e-05	-1.6351	-1.21899	2.74376e-05	-1.62372	-1.2172
17637739	chr19:17637739:A:G	1.24041e-07	-1.69984e-10	-1.22172	0.000109996	-1.69984e-10	-1.19672	0.000142285	-1.69984e-10	-1.19501
17638316	chr19:17638316:A:G	1.5329e-07	-1.69984e-10	-1.01001	0.00013602	-1.69984e-10	-0.984356	0.000176515	-1.69984e-10	-0.979429
17638487	chr19:17638487:A:C	1.32659e-07	-1.69984e-10	-1.15456	0.000114829	-1.69984e-10	-1.15371	0.000149291	-1.69984e-10	-1.14694
17638608	chr19:17638608:C:T	1.26559e-07	-1.69984e-10	-1.20163	0.000112481	-1.69984e-10	-1.17437	0.000145507	-1.69984e-10	-1.17261
17638623	chr19:17638623:T:C	3.8204e-08	-1.3589	-1.0405	3.00313e-05	-1.48228	-1.01264	3.85145e-05	-1.49219	-1.00961
17638646	chr19:17638646:G:A	1.28663e-07	-1.69984e-10	-1.18514	0.000114541	-1.69984e-10	-1.15623	0.000148188	-1.69984e-10	-1.15436
17638706	chr19:17638706:G:A	1.2121e-07	-1.69984e-10	-1.24482	0.00010689	-1.69984e-10	-1.22536	0.000137778	-1.69984e-10	-1.2272
17638733	chr19:17638733:G:A	4.12463e-08	-1.33689	-0.985887	3.4077e-05	-1.39352	-0.975013	4.2955e-05	-1.41079	-0.981894
17638753	chr19:17638753:T:C	1.15291e-07	-1.69984e-10	-1.29488	0.000101092	-1.69984e-10	-1.28113	0.000130705	-1.69984e-10	-1.27989
17639263	chr19:17639263:G:A	2.45602e-07	-1.69984e-10	-0.538623	0.000222243	-1.69984e-10	-0.493387	0.00028891	-1.69984e-10	-0.48672
17639374	chr19:17639374:T:C	2.4043e-08	-1.61549	-1.247	2.13193e-05	-1.60765	-1.2299	2.79483e-05	-1.59428	-1.2282
17639398	chr19:17639398:C:A	2.18611e-08	-1.71691	-1.24072	1.94743e-05	-1.70471	-1.22335	2.53908e-05	-1.69672	-1.22173
17639741	chr19:17639741:G:A	1.91385e-07	-1.69984e-10	-0.788049	0.000170654	-1.69984e-10	-0.757519	0.000219833	-1.69984e-10	-0.759969
17639916	chr19:17639916:G:A	1.14234e-07	-1.69984e-10	-1.30409	9.9347e-05	-1.69984e-10	-1.29854	0.000128097	-1.69984e-10	-1.30005
17640336	chr19:17640336:A:G	5.22536e-07	0.665364	-0.449007	0.000416449	0.709718	-0.575113	0.000526887	0.680206	-0.566057
17640355	chr19:17640355:C:T	1.29098e-07	-1.18176	-3.3072e-10	0.000110823	-1.18923	-3.3072e-10	0.000145492	-1.17272	-3.3072e-10
17640526	chr19:17640526:G:A	1.13063e-07	-1.69984e-10	-1.31439	9.8592e-05	-1.69984e-10	-1.30617	0.000126936	-1.69984e-10	-1.30915
17640990	chr19:17640990:C:T	1.66656e-07	-1.69984e-10	-0.926407	0.000137126	-1.69984e-10	-0.976255	0.000177888	-1.69984e-10	-0.971684
17641022	chr19:17641022:G:A	5.93596e-08	-1.12576	-0.832962	5.97879e-05	-0.987591	-0.818764	7.93096e-05	-0.961341	-0.818137
```
