## Supplementary material for "Characterization of shared and ancestry-specific signals driving complex traits using multi-ancestry fine-mapping": susiex_nc3.cs80.summary

```
# chr19:16641231-17641231
CS_ID	CS_LENGTH	CS_PURITY	MAX_PIP_SNP	BP	REF_ALLELE	ALT_ALLELE	REF_FRQ	BETA	SE	-LOG10P	MAX_PIP	POST-HOC_PROB_POP1	POST-HOC_PROB_POP2
1	1	1	chr19:17141231:G:A	17141231	A,A	G,G	1,1	inf,inf	inf,inf	8.15656,1.39655	0.980491	0.998031	0.612865
2	1435	0	chr19:17049910:G:A	17049910	A,A	G,G	1,1	inf,inf	inf,inf	3.16699,2.08079	0.070855	0.475233	0.396729
3	1848	0	chr19:17530142:T:C	17530142	NA,C	NA,T	NA,1	NA,inf	NA,inf	NA,3.42368	0.038404	0.433165	0.380468
```
