## Supplementary material for "Characterization of shared and ancestry-specific signals driving complex traits using multi-ancestry fine-mapping": susiex_nc1.cs80.snp

```
BP	SNP	PIP(CS1)	LogBF(CS1,Pop1)	LogBF(CS1,Pop2)
18481968	chr19:18481968:G:A	3.02326e-09	-4.09779e-10	0.142959
18481971	chr19:18481971:G:A	5.27529e-09	-4.09779e-10	0.699656
18482343	chr19:18482343:G:A	7.19698e-10	-1.2923	-5.44374e-10
18482598	chr19:18482598:G:A	1.49705e-09	-4.09779e-10	-0.559881
18482743	chr19:18482743:T:C	3.65244e-10	-0.759454	-1.21111
18482916	chr19:18482916:C:T	3.41697e-10	-1.06413	-0.973078
18483328	chr19:18483328:A:G	3.45063e-09	-4.09779e-10	0.275179
18483904	chr19:18483904:C:G	3.42104e-10	-1.05822	-0.977796
18484026	chr19:18484026:G:A	3.36664e-10	-1.10095	-0.9511
18484031	chr19:18484031:C:T	1.38874e-09	-4.09779e-10	-0.634983
18484229	chr19:18484229:C:T	3.45704e-09	-4.09779e-10	0.277033
18484279	chr19:18484279:C:T	1.20197e-10	-1.85511	-1.22689
18484354	chr19:18484354:A:C	7.82553e-10	-4.09779e-10	-1.20857
18484568	chr19:18484568:C:T	3.35849e-09	-4.09779e-10	0.248114
18484881	chr19:18484881:C:T	9.36171e-10	-4.09779e-10	-1.02933
18485818	chr19:18485818:C:T	8.84155e-10	-4.09779e-10	-1.0865
18486216	chr19:18486216:T:C	7.85841e-10	-4.09779e-10	-1.20438
18486648	chr19:18486648:C:T	7.50057e-10	-4.09779e-10	-1.25098
18487021	chr19:18487021:C:T	8.3434e-10	-4.09779e-10	-1.14449
18487403	chr19:18487403:T:C	1.22585e-10	-1.83882	-1.22351
18488982	chr19:18488982:G:A	4.42175e-09	-4.09779e-10	0.523156
18489120	chr19:18489120:G:A	2.3337e-09	-4.09779e-10	-0.115922
18489148	chr19:18489148:T:C	1.84562e-09	-4.09779e-10	-0.350562
18489246	chr19:18489246:G:A	1.21829e-10	-1.84668	-1.22184
18489372	chr19:18489372:G:A	3.28318e-10	-1.11641	-0.960745
18489645	chr19:18489645:G:A	3.22338e-10	-0.847751	-1.24778
18490361	chr19:18490361:G:C	3.31201e-10	-1.10318	-0.965229
18490449	chr19:18490449:G:T	5.06535e-09	-4.09779e-10	0.659046
18490722	chr19:18490722:C:T	5.9925e-08	-4.09779e-10	3.12971
18491654	chr19:18491654:C:T	4.10877e-09	-4.09779e-10	0.449745
18491992	chr19:18491992:G:C	8.0772e-10	-4.09779e-10	-1.17692
18492494	chr19:18492494:C:T	9.02447e-10	-4.09779e-10	-1.06602
18493270	chr19:18493270:C:T	3.58237e-10	-1.85427	-0.135675
18493275	chr19:18493275:C:G	3.84465e-10	-0.887035	-1.03225
18493344	chr19:18493344:C:T	3.24388e-09	-4.09779e-10	0.213391
18494132	chr19:18494132:T:C	4.32398e-10	-0.788466	-1.01332
18494264	chr19:18494264:G:A	7.55561e-10	-4.09779e-10	-1.24367
18494913	chr19:18494913:T:C	7.51878e-10	-4.09779e-10	-1.24856
18495206	chr19:18495206:G:A	8.52187e-10	-4.09779e-10	-1.12333
18495456	chr19:18495456:A:G	4.61988e-10	-0.756516	-0.979078
18495662	chr19:18495662:G:A	3.6606e-10	-0.919421	-1.04892
18495712	chr19:18495712:C:A	7.70185e-10	-1.18055	-0.0439573
18495784	chr19:18495784:C:T	7.37039e-10	-4.09779e-10	-1.26849
18495846	chr19:18495846:G:A	2.61411e-10	-1.69302	-0.612017
18496448	chr19:18496448:T:TTCCTCTAC	8.8925e-10	-4.09779e-10	-1.08075
18496583	chr19:18496583:C:G	1.27737e-09	-4.09779e-10	-0.718578
18496970	chr19:18496970:C:T	4.18678e-10	-0.795205	-1.03883
18496985	chr19:18496985:C:G	1.0203e-09	-4.09779e-10	-0.943284
18497337	chr19:18497337:A:G	3.92171e-10	-0.82887	-1.07057
18497353	chr19:18497353:G:A	7.50458e-10	-4.09779e-10	-1.25045
18497409	chr19:18497409:G:A	1.59132e-10	-1.92397	-0.877436
18497473	chr19:18497473:C:T	3.53855e-10	-0.885234	-1.11701
18497657	chr19:18497657:T:A	4.36948e-10	-1.79132	-5.44374e-10
18497708	chr19:18497708:C:A	4.02255e-10	-0.838076	-1.03597
18497769	chr19:18497769:G:A	6.72154e-10	-0.799248	-0.561399
18498280	chr19:18498280:T:C	3.24882e-10	-0.873586	-1.21409
18498552	chr19:18498552:A:T	4.69087e-10	-1.72035	-5.44374e-10
18498631	chr19:18498631:T:C	3.86822e-10	-1.91317	-5.44374e-10
18498651	chr19:18498651:A:G	8.96952e-10	-4.09779e-10	-1.07213
18499172	chr19:18499172:G:A	4.31343e-10	-1.80423	-5.44374e-10
18500234	chr19:18500234:C:G	9.65077e-10	-4.09779e-10	-0.998926
18500310	chr19:18500310:G:A	7.89432e-10	-4.09779e-10	-1.19982
18500556	chr19:18500556:G:A	7.52369e-10	-4.09779e-10	-1.24791
18501011	chr19:18501011:C:A	3.44887e-10	-1.05655	-0.971361
18501387	chr19:18501387:G:A	1.00843e-09	-4.09779e-10	-0.954982
18501447	chr19:18501447:G:A	3.7841e-10	-0.680129	-1.25503
18501938	chr19:18501938:G:A	3.68325e-10	-0.891155	-1.07101
18501948	chr19:18501948:G:A	3.66606e-10	-0.90773	-1.05912
18503125	chr19:18503125:G:A	8.35795e-10	-4.09779e-10	-1.14275
18503613	chr19:18503613:A:G	1.49156e-10	-1.68457	-1.18157
18503751	chr19:18503751:C:G	1.49507e-09	-4.09779e-10	-0.561208
18504125	chr19:18504125:T:C	8.95907e-10	-0.550561	-0.522737
18504427	chr19:18504427:T:TGAGCTCAGCA	3.91603e-10	-1.90088	-5.44374e-10
18504460	chr19:18504460:C:G	3.69169e-10	-1.00085	-0.959032
18504615	chr19:18504615:C:T	1.79202e-09	-4.09779e-10	-0.380033
18504852	chr19:18504852:G:T	3.84543e-10	-0.778288	-1.14079
18505589	chr19:18505589:T:C	4.46042e-10	-0.67342	-1.0973
18505714	chr19:18505714:G:A	3.63191e-10	-1.02471	-0.951494
18506341	chr19:18506341:G:T	3.51383e-10	-0.987883	-1.02138
18506575	chr19:18506575:A:C	4.11128e-10	-1.85223	-5.44374e-10
18506983	chr19:18506983:G:A	1.49726e-09	-4.09779e-10	-0.559743
18507415	chr19:18507415:C:T	3.71028e-10	-0.784526	-1.17033
18507770	chr19:18507770:C:T	3.73561e-10	-0.805732	-1.14232
18508057	chr19:18508057:G:A	3.72977e-10	-0.931137	-1.01848
18508841	chr19:18508841:C:T	8.0772e-10	-4.09779e-10	-1.17692
18508927	chr19:18508927:C:T	3.8453e-10	-1.05432	-0.864791
18509058	chr19:18509058:C:T	1.0481e-09	-4.09779e-10	-0.916395
18509120	chr19:18509120:T:A	3.60708e-09	-4.09779e-10	0.31952
18509623	chr19:18509623:A:G	7.76146e-10	-4.09779e-10	-1.21679
18509625	chr19:18509625:A:G	2.19982e-09	-4.09779e-10	-0.175003
18509629	chr19:18509629:A:G	1.35961e-09	-4.09779e-10	-0.656181
18510612	chr19:18510612:G:A	1.69563e-10	-1.92364	-0.814273
18510732	chr19:18510732:C:T	9.51639e-10	-4.09779e-10	-1.01295
18510809	chr19:18510809:T:C	1.11159e-09	-4.09779e-10	-0.857586
18510860	chr19:18510860:A:G	3.15701e-10	-1.16059	-0.95575
18510869	chr19:18510869:C:T	2.66873e-09	-4.09779e-10	0.0182246
18511303	chr19:18511303:G:A	3.55544e-09	-4.09779e-10	0.3051
18511383	chr19:18511383:T:C	1.77116e-10	-1.52347	-1.17086
18511614	chr19:18511614:C:T	8.38848e-10	-4.09779e-10	-1.1391
18511633	chr19:18511633:C:T	3.59376e-10	-1.04707	-0.939693
18511889	chr19:18511889:A:G	3.14429e-10	-1.22373	-0.896643
18511996	chr19:18511996:A:G	8.71396e-10	-4.09779e-10	-1.10104
18512322	chr19:18512322:G:A	3.39941e-10	-1.10941	-0.932957
18512388	chr19:18512388:G:A	3.66404e-10	-0.976163	-0.991234
18512951	chr19:18512951:G:A	1.05322e-09	-4.09779e-10	-0.911528
18513361	chr19:18513361:G:A	1.02276e-09	-4.09779e-10	-0.940878
18513479	chr19:18513479:A:G	1.30302e-09	-4.09779e-10	-0.69869
18513523	chr19:18513523:A:G	3.82087e-10	-0.91746	-1.00802
18513590	chr19:18513590:T:C	6.8847e-10	-1.33666	-5.44374e-10
18513669	chr19:18513669:C:T	3.54796e-10	-1.05579	-0.943805
18513796	chr19:18513796:T:C	8.65811e-10	-4.09779e-10	-1.10747
18514154	chr19:18514154:G:A	3.44306e-10	-0.898341	-1.13126
18514341	chr19:18514341:A:G	3.17935e-10	-1.13985	-0.969435
18514383	chr19:18514383:G:A	5.94796e-10	-1.48291	-5.44374e-10
18514500	chr19:18514500:T:C	4.10301e-10	-1.07843	-0.775815
18515713	chr19:18515713:T:C	3.37774e-09	-4.09779e-10	0.253828
18515922	chr19:18515922:C:G	3.30257e-10	-1.09837	-0.972894
18516257	chr19:18516257:T:C	5.1414e-10	-0.577032	-1.05161
18516331	chr19:18516331:C:A	1.40098e-09	-4.09779e-10	-0.626206
18516667	chr19:18516667:C:G	4.50267e-10	-1.76129	-5.44374e-10
18517143	chr19:18517143:A:G	6.09845e-10	-0.437454	-1.02047
18517165	chr19:18517165:G:T	1.37824e-09	-4.09779e-10	-0.642571
18517263	chr19:18517263:C:T	8.94579e-10	-4.09779e-10	-1.07478
18517334	chr19:18517334:T:C	1.45806e-09	-4.09779e-10	-0.58627
18517395	chr19:18517395:T:C	3.77903e-10	-0.959342	-0.977154
18517433	chr19:18517433:T:C	8.87455e-10	-4.09779e-10	-1.08278
18517465	chr19:18517465:G:A	8.99793e-10	-4.09779e-10	-1.06897
18517636	chr19:18517636:G:A	2.15749e-09	-4.09779e-10	-0.194434
18518110	chr19:18518110:T:C	2.15896e-09	-4.09779e-10	-0.193754
18518137	chr19:18518137:A:G	4.83004e-10	-0.704573	-0.986537
18518302	chr19:18518302:T:C	3.55591e-10	-1.04399	-0.953368
18518323	chr19:18518323:G:A	1.28023e-09	-4.09779e-10	-0.716341
18518465	chr19:18518465:G:A	4.06821e-10	-1.86276	-5.44374e-10
18518603	chr19:18518603:C:T	1.28383e-10	-1.76409	-1.25202
18518787	chr19:18518787:T:C	3.22049e-10	-0.864352	-1.23208
18519020	chr19:18519020:T:C	4.98436e-10	-0.604705	-1.05495
18519100	chr19:18519100:C:T	2.1604e-09	-4.09779e-10	-0.193084
18519449	chr19:18519449:G:A	9.38193e-10	-4.09779e-10	-1.02718
18519755	chr19:18519755:C:T	7.93756e-10	-4.09779e-10	-1.19436
18519892	chr19:18519892:A:T	7.65622e-10	-4.09779e-10	-1.23044
18520446	chr19:18520446:G:C	2.8317e-09	-4.09779e-10	0.0774989
18520522	chr19:18520522:C:A	4.17008e-10	-0.892992	-0.945037
18520910	chr19:18520910:C:T	2.61228e-09	-4.09779e-10	-0.00315601
18521007	chr19:18521007:A:G	8.66625e-10	-4.09779e-10	-1.10653
18521415	chr19:18521415:T:C	3.41638e-10	-1.08913	-0.948249
18521650	chr19:18521650:G:A	8.44914e-10	-1.1319	-5.44374e-10
18522320	chr19:18522320:A:G	7.58001e-10	-4.09779e-10	-1.24045
18522945	chr19:18522945:T:C	8.6052e-10	-0.0228024	-1.09079
18523093	chr19:18523093:C:T	2.74955e-09	-4.09779e-10	0.0480603
18523298	chr19:18523298:C:T	4.15887e-10	-1.84072	-5.44374e-10
18523897	chr19:18523897:G:A	8.23194e-10	-4.09779e-10	-1.15794
18523954	chr19:18523954:C:T	1.07572e-10	-1.92433	-1.26865
18524579	chr19:18524579:G:A	4.68178e-10	-0.562836	-1.15945
18525110	chr19:18525110:G:A	4.47578e-10	-1.04715	-0.720134
18525165	chr19:18525165:A:G	1.89561e-10	-1.50003	-1.1264
18525344	chr19:18525344:A:G	1.01272e-09	-4.09779e-10	-0.95074
18525370	chr19:18525370:A:G	1.62481e-10	-1.53315	-1.24743
18525888	chr19:18525888:C:T	2.30846e-09	-4.09779e-10	-0.126798
18526086	chr19:18526086:G:A	4.52077e-10	-1.75728	-5.44374e-10
18526359	chr19:18526359:C:T	9.10823e-10	-4.09779e-10	-1.05679
18526698	chr19:18526698:C:T	5.91322e-09	-4.09779e-10	0.813813
18526800	chr19:18526800:C:T	1.25793e-10	-1.76822	-1.26827
18526808	chr19:18526808:C:G	2.03038e-10	-1.40214	-1.1556
18527145	chr19:18527145:G:A	8.22308e-10	-4.09779e-10	-1.15902
18527595	chr19:18527595:C:A	2.00322e-10	-1.78116	-0.790048
18527898	chr19:18527898:G:A	1.93365e-10	-1.33819	-1.26836
18528419	chr19:18528419:A:G	1.76026e-10	-1.43237	-1.26813
18528435	chr19:18528435:T:C	8.73836e-10	-4.09779e-10	-1.09824
18528457	chr19:18528457:C:T	1.11173e-09	-4.09779e-10	-0.857464
18528564	chr19:18528564:C:T	7.76013e-10	-4.09779e-10	-1.21696
18529550	chr19:18529550:A:G	1.38237e-10	-1.83962	-1.10254
18529657	chr19:18529657:T:C	1.52584e-10	-1.72556	-1.11786
18529763	chr19:18529763:G:A	1.75254e-10	-1.72735	-0.977549
18530033	chr19:18530033:T:C	8.65448e-10	-4.09779e-10	-1.10789
18530034	chr19:18530034:C:T	8.65448e-10	-4.09779e-10	-1.10789
18530772	chr19:18530772:C:T	2.33583e-10	-1.54585	-0.871753
18530860	chr19:18530860:C:T	1.48533e-09	-4.09779e-10	-0.567739
18530861	chr19:18530861:G:A	5.00624e-10	-1.65528	-5.44374e-10
18531213	chr19:18531213:G:A	7.45016e-10	-4.09779e-10	-1.25773
18531214	chr19:18531214:T:C	7.36858e-10	-4.09779e-10	-1.26874
18531321	chr19:18531321:G:A	6.34197e-10	-1.41877	-5.44374e-10
18531491	chr19:18531491:G:A	7.72408e-10	-4.09779e-10	-1.22162
18531492	chr19:18531492:A:G	7.72576e-10	-4.09779e-10	-1.2214
18531628	chr19:18531628:G:C	7.485e-10	-4.09779e-10	-1.25306
18531638	chr19:18531638:A:T	1.33214e-10	-1.85474	-1.12444
18532413	chr19:18532413:C:A	8.3304e-10	-4.09779e-10	-1.14605
18533744	chr19:18533744:T:C	3.87869e-10	-0.647294	-1.26317
18534090	chr19:18534090:G:T	4.8524e-10	-1.68649	-5.44374e-10
18534106	chr19:18534106:C:T	2.11282e-10	-1.25037	-1.26757
18534263	chr19:18534263:C:T	7.78327e-10	-4.09779e-10	-1.21399
18534273	chr19:18534273:G:C	7.56766e-10	-4.09779e-10	-1.24208
18534293	chr19:18534293:C:T	1.01618e-09	-4.09779e-10	-0.947328
18534544	chr19:18534544:C:T	3.82455e-10	-1.92452	-5.44374e-10
18534576	chr19:18534576:TG:T	1.72808e-10	-1.87295	-0.846002
18534756	chr19:18534756:T:C	1.2757e-09	-0.71988	-5.44374e-10
18534786	chr19:18534786:C:T	7.70526e-10	-4.09779e-10	-1.22406
18534897	chr19:18534897:C:T	7.46945e-10	-4.09779e-10	-1.25514
18534916	chr19:18534916:T:C	1.86714e-09	-4.09779e-10	-0.33897
18535783	chr19:18535783:G:C	8.21026e-10	-4.09779e-10	-1.16058
18536122	chr19:18536122:C:T	7.9495e-10	-4.09779e-10	-1.19285
18536223	chr19:18536223:C:T	2.89401e-10	-0.989395	-1.21393
18536854	chr19:18536854:T:C	8.0692e-10	-4.09779e-10	-1.17791
18537265	chr19:18537265:G:T	2.53346e-09	-4.09779e-10	-0.0337939
18538050	chr19:18538050:A:G	8.09543e-10	-4.09779e-10	-1.17466
18538796	chr19:18538796:C:T	6.76379e-09	-4.09779e-10	0.948204
18538886	chr19:18538886:T:C	4.96888e-10	-0.912198	-0.75057
18539048	chr19:18539048:TCATGATC:T	9.41845e-10	-4.09779e-10	-1.02329
18539268	chr19:18539268:T:C	7.9483e-10	-4.09779e-10	-1.193
18539468	chr19:18539468:T:C	9.05309e-10	-1.06286	-5.44374e-10
18539521	chr19:18539521:G:A	1.7287e-10	-1.45314	-1.26545
18539534	chr19:18539534:C:T	8.99186e-10	-4.09779e-10	-1.06964
18539537	chr19:18539537:G:A	7.76497e-10	-4.09779e-10	-1.21634
18539807	chr19:18539807:C:G	8.58369e-10	-4.09779e-10	-1.1161
18539882	chr19:18539882:C:T	2.15327e-10	-1.63297	-0.866002
18540306	chr19:18540306:T:G	4.46009e-10	-1.37933	-0.391466
18540941	chr19:18540941:A:C	4.38181e-10	-1.7885	-5.44374e-10
18540962	chr19:18540962:A:T	7.9483e-10	-4.09779e-10	-1.19301
18540973	chr19:18540973:C:T	5.34994e-10	-0.847064	-0.741814
18541020	chr19:18541020:C:T	6.96983e-10	-1.32437	-5.44374e-10
18541321	chr19:18541321:A:C	1.42065e-08	-4.09779e-10	1.69032
18541621	chr19:18541621:G:A	1.34724e-09	-4.09779e-10	-0.665323
18541711	chr19:18541711:G:A	4.83243e-10	-0.699252	-0.991363
18542034	chr19:18542034:A:G	2.55585e-10	-1.28206	-1.04552
18542483	chr19:18542483:A:G	1.42358e-09	-0.610201	-5.44374e-10
18542499	chr19:18542499:T:C	1.11896e-09	-4.09779e-10	-0.850982
18543175	chr19:18543175:C:T	8.77465e-10	-1.46616	0.372059
18543459	chr19:18543459:G:T	9.31986e-09	-4.09779e-10	1.26877
18543695	chr19:18543695:C:T	9.1881e-10	-4.09779e-10	-1.04805
18543777	chr19:18543777:G:T	4.45225e-10	-0.564613	-1.20794
18543973	chr19:18543973:G:A	3.87246e-10	-1.91207	-5.44374e-10
18544074	chr19:18544074:A:G	7.49963e-10	-4.09779e-10	-1.25111
18544624	chr19:18544624:G:T	7.42841e-10	-4.09779e-10	-1.26065
18544835	chr19:18544835:C:T	1.15655e-09	-4.09779e-10	-0.817936
18545791	chr19:18545791:G:A	1.19276e-10	-1.82936	-1.26034
18545819	chr19:18545819:G:C	8.07509e-10	-4.09779e-10	-1.17718
18546238	chr19:18546238:C:T	2.1969e-09	-4.09779e-10	-0.176329
18546248	chr19:18546248:A:G	1.42727e-09	-4.09779e-10	-0.607612
18546267	chr19:18546267:G:A	8.68576e-10	-4.09779e-10	-1.10428
18547015	chr19:18547015:G:A	2.39866e-09	-4.09779e-10	-0.0884681
18548278	chr19:18548278:G:C	2.3352e-09	-4.09779e-10	-0.115282
18548357	chr19:18548357:A:T	4.10655e-10	-1.85338	-5.44374e-10
18549183	chr19:18549183:G:A	7.51849e-10	-4.09779e-10	-1.2486
18549314	chr19:18549314:G:T	1.44355e-10	-1.9006	-0.998257
18549348	chr19:18549348:CCT:C	8.21792e-10	-4.09779e-10	-1.15965
18549689	chr19:18549689:G:A	1.23763e-10	-1.89683	-1.15593
18549756	chr19:18549756:T:C	1.65222e-10	-1.89406	-0.869781
18549764	chr19:18549764:G:A	2.95279e-10	-1.7023	-0.480915
18549955	chr19:18549955:G:A	1.00857e-09	-4.09779e-10	-0.954843
18550018	chr19:18550018:G:A	1.12214e-10	-1.91554	-1.23518
18550082	chr19:18550082:G:A	9.62493e-10	-4.09779e-10	-1.00161
18550978	chr19:18550978:G:A	4.53331e-10	-1.75451	-5.44374e-10
18551328	chr19:18551328:TG:T	1.12396e-10	-1.918	-1.2311
18551422	chr19:18551422:G:A	8.02721e-10	-4.09779e-10	-1.18313
18551458	chr19:18551458:A:G	7.66733e-10	-4.09779e-10	-1.22899
18551836	chr19:18551836:T:A	8.36506e-10	-4.09779e-10	-1.1419
18552092	chr19:18552092:G:A	7.96911e-10	-4.09779e-10	-1.19039
18552264	chr19:18552264:A:G	7.97948e-10	-4.09779e-10	-1.18909
18552448	chr19:18552448:C:T	3.90865e-10	-1.90277	-5.44374e-10
18552689	chr19:18552689:G:A	1.37389e-10	-1.92238	-1.02593
18552747	chr19:18552747:G:A	2.0412e-09	-4.09779e-10	-0.249839
18552934	chr19:18552934:C:G	8.07679e-10	-4.09779e-10	-1.17697
18553164	chr19:18553164:C:T	1.89709e-09	-4.09779e-10	-0.323056
18553272	chr19:18553272:A:G	3.82577e-10	-1.9242	-5.44374e-10
18553292	chr19:18553292:C:T	7.76487e-10	-4.09779e-10	-1.21635
18553745	chr19:18553745:C:T	7.77574e-10	-4.09779e-10	-1.21495
18553827	chr19:18553827:C:A	1.0788e-10	-1.92145	-1.26866
18553888	chr19:18553888:G:C	7.56468e-10	-4.09779e-10	-1.24247
18554630	chr19:18554630:G:T	1.11507e-10	-1.92174	-1.23531
18555261	chr19:18555261:G:A	4.12723e-10	-1.84836	-5.44374e-10
18555737	chr19:18555737:T:C	7.84178e-10	-4.09779e-10	-1.2065
18555789	chr19:18555789:G:A	1.18603e-09	-4.09779e-10	-0.792771
18555821	chr19:18555821:T:C	7.63175e-10	-4.09779e-10	-1.23365
18556462	chr19:18556462:A:C	1.19267e-10	-1.92182	-1.16795
18556471	chr19:18556471:A:C	1.08623e-10	-1.92483	-1.25843
18556759	chr19:18556759:T:G	3.84107e-10	-1.92021	-5.44374e-10
18557682	chr19:18557682:T:C	1.37617e-09	-4.09779e-10	-0.644071
18557696	chr19:18557696:T:C	1.40641e-10	-1.89288	-1.03205
18557826	chr19:18557826:C:A	7.99559e-10	-4.09779e-10	-1.18707
18557829	chr19:18557829:C:G	1.16052e-10	-1.89323	-1.22387
18557891	chr19:18557891:C:T	1.68574e-09	-4.09779e-10	-0.441173
18558636	chr19:18558636:T:A	1.04348e-09	-4.09779e-10	-0.920817
18559194	chr19:18559194:C:G	5.66471e-10	-1.53171	-5.44374e-10
18559649	chr19:18559649:C:G	7.52758e-10	-4.09779e-10	-1.24739
18559686	chr19:18559686:G:A	8.88836e-10	-4.09779e-10	-1.08122
18560234	chr19:18560234:C:T	2.54344e-09	-4.09779e-10	-0.0298594
18560245	chr19:18560245:C:T	1.20002e-10	-1.91814	-1.16548
18560277	chr19:18560277:G:A	9.39935e-10	-4.09779e-10	-1.02532
18560927	chr19:18560927:G:A	1.67642e-10	-1.87146	-0.877843
18560930	chr19:18560930:C:T	1.14092e-10	-1.92236	-1.21176
18561232	chr19:18561232:G:A	3.82776e-10	-1.92368	-5.44374e-10
18561454	chr19:18561454:T:C	7.52758e-10	-4.09779e-10	-1.24739
18561630	chr19:18561630:TG:T	1.68794e-10	-1.85431	-0.888145
18562510	chr19:18562510:G:A	1.83118e-09	-4.09779e-10	-0.358418
18562864	chr19:18562864:A:G	7.5378e-10	-4.09779e-10	-1.24603
18562912	chr19:18562912:C:T	9.50315e-10	-4.09779e-10	-1.01434
18562991	chr19:18562991:T:G	8.8028e-10	-4.09779e-10	-1.09089
18563247	chr19:18563247:T:C	1.09208e-10	-1.91007	-1.26782
18563277	chr19:18563277:T:G	4.21007e-10	-1.82848	-5.44374e-10
18563385	chr19:18563385:C:T	1.25941e-10	-1.88679	-1.14853
18563455	chr19:18563455:C:G	1.85793e-09	-4.09779e-10	-0.343917
18563754	chr19:18563754:A:G	2.94256e-09	-4.09779e-10	0.115903
18563797	chr19:18563797:C:T	1.58437e-10	-1.85651	-0.949264
18563917	chr19:18563917:C:T	1.14567e-09	-4.09779e-10	-0.827389
18564077	chr19:18564077:C:T	7.55287e-10	-4.09779e-10	-1.24404
18564113	chr19:18564113:C:T	9.40919e-10	-4.09779e-10	-1.02428
18564165	chr19:18564165:A:G	1.11279e-10	-1.90982	-1.24928
18564317	chr19:18564317:G:C	8.40151e-10	-4.09779e-10	-1.13755
18564554	chr19:18564554:C:T	1.52211e-10	-1.87983	-0.966033
18564564	chr19:18564564:A:C	9.36824e-10	-4.09779e-10	-1.02864
18565430	chr19:18565430:C:T	1.20509e-10	-1.86108	-1.21833
18565441	chr19:18565441:T:C	1.28298e-10	-1.92458	-1.0922
18565640	chr19:18565640:A:G	3.88935e-10	-1.90772	-5.44374e-10
18565941	chr19:18565941:G:A	7.37786e-10	-4.09779e-10	-1.26748
18566177	chr19:18566177:G:A	1.33422e-09	-4.09779e-10	-0.675035
18566247	chr19:18566247:A:G	1.09833e-10	-1.91764	-1.25454
18566257	chr19:18566257:C:T	1.28417e-10	-1.92481	-1.09104
18566404	chr19:18566404:C:T	1.2376e-10	-1.78534	-1.26746
18566549	chr19:18566549:G:C	5.15025e-09	-4.09779e-10	0.675667
18566939	chr19:18566939:G:C	4.02584e-09	-4.09779e-10	0.429356
18567162	chr19:18567162:C:T	1.00205e-09	-4.09779e-10	-0.961333
18567206	chr19:18567206:C:T	5.24924e-09	-4.09779e-10	0.694704
18568106	chr19:18568106:A:G	1.07397e-09	-4.09779e-10	-0.892016
18568160	chr19:18568160:A:G	1.28747e-10	-1.91781	-1.09548
18568253	chr19:18568253:G:A	8.56068e-10	-4.09779e-10	-1.11878
18568302	chr19:18568302:A:G	1.88664e-09	-4.09779e-10	-0.328583
18568345	chr19:18568345:C:T	1.32423e-10	-1.87674	-1.10839
18568541	chr19:18568541:C:T	1.71566e-10	-1.84041	-0.88576
18568589	chr19:18568589:C:T	9.18192e-10	-4.09779e-10	-1.04873
18568590	chr19:18568590:G:A	1.29926e-09	-4.09779e-10	-0.701581
18568626	chr19:18568626:G:A	7.42702e-10	-4.09779e-10	-1.26084
18568665	chr19:18568665:G:A	1.90299e-09	-4.09779e-10	-0.319954
18568775	chr19:18568775:C:T	5.21125e-09	-4.09779e-10	0.687442
18568845	chr19:18568845:C:T	7.83302e-10	-4.09779e-10	-1.20762
18569056	chr19:18569056:C:T	1.20887e-10	-1.88636	-1.18992
18569228	chr19:18569228:A:G	5.2152e-09	-4.09779e-10	0.688199
18569672	chr19:18569672:A:G	1.26644e-09	-4.09779e-10	-0.727169
18569736	chr19:18569736:G:T	7.68392e-10	-4.09779e-10	-1.22683
18569944	chr19:18569944:T:C	9.1448e-10	-4.09779e-10	-1.05278
18569986	chr19:18569986:G:A	1.00069e-09	-4.09779e-10	-0.962693
18570360	chr19:18570360:A:G	7.83948e-10	-4.09779e-10	-1.20679
18570396	chr19:18570396:C:T	8.98967e-10	-4.09779e-10	-1.06989
18570660	chr19:18570660:C:T	7.91754e-10	-4.09779e-10	-1.19688
18570661	chr19:18570661:G:A	1.50486e-10	-1.88881	-0.968455
18570725	chr19:18570725:T:C	1.34569e-10	-1.90545	-1.06361
18570726	chr19:18570726:T:G	7.58626e-10	-4.09779e-10	-1.23962
18570962	chr19:18570962:G:A	3.92226e-10	-1.89929	-5.44374e-10
18571262	chr19:18571262:A:G	1.73043e-09	-4.09779e-10	-0.415011
18571354	chr19:18571354:T:C	1.05055e-09	-4.09779e-10	-0.914063
18571532	chr19:18571532:C:T	1.182e-10	-1.86721	-1.23154
18571561	chr19:18571561:A:G	9.48244e-10	-4.09779e-10	-1.01652
18571807	chr19:18571807:C:T	1.60882e-09	-4.09779e-10	-0.487875
18571862	chr19:18571862:T:C	7.82852e-10	-4.09779e-10	-1.20819
18572142	chr19:18572142:A:G	7.53706e-10	-4.09779e-10	-1.24613
18572410	chr19:18572410:A:G	7.99924e-10	-4.09779e-10	-1.18662
18572535	chr19:18572535:A:G	3.10327e-10	-1.78198	-0.351523
18572659	chr19:18572659:T:A	1.01614e-09	-4.09779e-10	-0.947369
18572885	chr19:18572885:G:A	3.92557e-10	-1.89845	-5.44374e-10
18572985	chr19:18572985:G:T	1.58679e-09	-4.09779e-10	-0.501667
18573052	chr19:18573052:C:T	1.91866e-09	-4.09779e-10	-0.311751
18573106	chr19:18573106:C:T	8.02611e-10	-4.09779e-10	-1.18326
18573753	chr19:18573753:C:T	1.74612e-10	-1.80578	-0.902787
18573898	chr19:18573898:C:T	1.02057e-09	-4.09779e-10	-0.943012
18573988	chr19:18573988:TAA:T	1.65e-10	-1.8534	-0.911785
18574117	chr19:18574117:C:T	2.01178e-09	-4.09779e-10	-0.264358
18574317	chr19:18574317:A:G	1.17658e-09	-4.09779e-10	-0.800768
18574523	chr19:18574523:G:C	8.40443e-10	-4.09779e-10	-1.13721
18574668	chr19:18574668:G:A	1.10484e-09	-4.09779e-10	-0.863681
18575154	chr19:18575154:G:T	1.07745e-10	-1.92421	-1.26716
18575237	chr19:18575237:A:G	1.12495e-09	-4.09779e-10	-0.845638
18575471	chr19:18575471:A:G	1.19276e-10	-1.89526	-1.19444
18575777	chr19:18575777:T:C	1.28685e-10	-1.90526	-1.1085
18575821	chr19:18575821:A:G	8.03066e-10	-4.09779e-10	-1.1827
18576000	chr19:18576000:C:T	1.58118e-10	-1.8546	-0.953191
18576037	chr19:18576037:C:T	8.0641e-10	-4.09779e-10	-1.17854
18576229	chr19:18576229:C:G	1.01636e-09	-4.09779e-10	-0.947153
18576365	chr19:18576365:T:C	1.19805e-10	-1.92469	-1.16058
18576814	chr19:18576814:A:G	7.39701e-10	-4.09779e-10	-1.26489
18577012	chr19:18577012:C:T	4.74337e-09	-4.09779e-10	0.593369
18577187	chr19:18577187:C:T	1.35611e-09	-4.09779e-10	-0.65876
18577305	chr19:18577305:G:A	8.59985e-10	-4.09779e-10	-1.11422
18577580	chr19:18577580:G:T	1.10737e-09	-4.09779e-10	-0.861393
18577699	chr19:18577699:A:G	8.33533e-10	-4.09779e-10	-1.14546
18577774	chr19:18577774:G:A	1.26669e-09	-4.09779e-10	-0.726968
18577971	chr19:18577971:C:T	7.55572e-10	-4.09779e-10	-1.24366
18578175	chr19:18578175:C:T	3.77956e-10	-0.683417	-1.25294
18578411	chr19:18578411:G:A	7.49246e-10	-4.09779e-10	-1.25207
18578432	chr19:18578432:T:C	1.02232e-08	-4.09779e-10	1.36128
18578447	chr19:18578447:A:G	7.38489e-10	-4.09779e-10	-1.26653
18578544	chr19:18578544:TTCTC:T	1.23579e-09	-4.09779e-10	-0.751668
18578984	chr19:18578984:T:C	9.31579e-10	-4.09779e-10	-1.03425
18579020	chr19:18579020:T:C	1.73332e-10	-1.72081	-0.995114
18579094	chr19:18579094:T:C	1.94015e-10	-1.91308	-0.690119
18579496	chr19:18579496:C:T	7.45063e-10	-4.09779e-10	-1.25767
18579532	chr19:18579532:C:G	1.34152e-09	-4.09779e-10	-0.669578
18579756	chr19:18579756:G:A	4.04432e-09	-4.09779e-10	0.433935
18580223	chr19:18580223:C:T	4.23714e-10	-1.82207	-5.44374e-10
18580475	chr19:18580475:A:G	2.6019e-10	-1.83891	-0.470805
18581056	chr19:18581056:C:A	1.42612e-10	-1.82494	-1.08607
18581127	chr19:18581127:C:T	1.3843e-09	-4.09779e-10	-0.638182
18581132	chr19:18581132:A:G	2.14041e-10	-1.89445	-0.610521
18581695	chr19:18581695:A:G	7.38743e-10	-4.09779e-10	-1.26618
18581856	chr19:18581856:A:G	2.44215e-10	-1.86588	-0.507204
18581863	chr19:18581863:A:G	8.17769e-09	-4.09779e-10	1.13803
18582062	chr19:18582062:A:G	2.1669e-09	-4.09779e-10	-0.190082
18582288	chr19:18582288:A:G	1.84747e-09	-4.09779e-10	-0.34956
18582310	chr19:18582310:G:A	7.38494e-10	-4.09779e-10	-1.26652
18582890	chr19:18582890:C:T	1.46873e-09	-4.09779e-10	-0.578978
18582956	chr19:18582956:C:T	1.56059e-10	-1.75996	-1.06094
18583091	chr19:18583091:C:G	1.19017e-10	-1.88131	-1.21055
18583100	chr19:18583100:C:T	1.27656e-10	-1.83427	-1.18752
18583162	chr19:18583162:T:C	3.83417e-10	-1.92201	-5.44374e-10
18583233	chr19:18583233:T:C	2.77184e-10	-1.66404	-0.582413
18583623	chr19:18583623:G:A	1.23993e-10	-1.78292	-1.26798
18583918	chr19:18583918:G:T	7.38084e-10	-4.09779e-10	-1.26708
18583919	chr19:18583919:C:T	7.38084e-10	-4.09779e-10	-1.26708
18584023	chr19:18584023:C:T	7.83783e-10	-4.09779e-10	-1.207
18584880	chr19:18584880:C:T	4.30468e-10	-1.80626	-5.44374e-10
18584932	chr19:18584932:G:T	3.47514e-09	-4.09779e-10	0.282256
18584982	chr19:18584982:C:T	7.41207e-10	-4.09779e-10	-1.26285
18585116	chr19:18585116:T:C	8.18317e-10	-4.09779e-10	-1.16388
18585162	chr19:18585162:T:G	5.6593e-09	-4.09779e-10	0.769923
18585245	chr19:18585245:G:A	1.31565e-10	-1.90612	-1.08551
18585710	chr19:18585710:T:A	1.17942e-10	-1.87571	-1.22523
18585859	chr19:18585859:T:A	7.48009e-10	-4.09779e-10	-1.25372
18586673	chr19:18586673:T:C	1.3649e-09	-4.09779e-10	-0.652295
18586968	chr19:18586968:A:T	1.58382e-10	-1.73977	-1.06635
18587209	chr19:18587209:T:C	1.18048e-10	-1.86252	-1.23753
18587355	chr19:18587355:C:T	1.22789e-10	-1.7928	-1.26787
18587411	chr19:18587411:T:C	1.08784e-10	-1.92227	-1.2595
18587809	chr19:18587809:G:C	1.84395e-10	-1.74201	-0.912038
18588336	chr19:18588336:C:T	8.67158e-10	-4.09779e-10	-1.10591
18588347	chr19:18588347:C:T	1.19557e-10	-1.85359	-1.23375
18588493	chr19:18588493:C:T	7.3713e-10	-4.09779e-10	-1.26837
18588679	chr19:18588679:T:C	1.26883e-10	-1.82723	-1.20064
18589180	chr19:18589180:T:C	2.72037e-10	-1.6833	-0.581893
18589237	chr19:18589237:A:G	3.23512e-10	-1.66389	-0.42801
18589672	chr19:18589672:C:A	9.56509e-10	-4.09779e-10	-1.00784
18589773	chr19:18589773:T:C	2.18398e-10	-1.49776	-0.987056
18589910	chr19:18589910:C:T	1.98018e-08	-4.09779e-10	2.02239
18590056	chr19:18590056:TC:T	2.20325e-10	-1.74569	-0.730338
18590392	chr19:18590392:A:AT	7.55736e-10	-4.09779e-10	-1.24344
18590395	chr19:18590395:T:G	7.09337e-09	-4.09779e-10	0.995783
18590689	chr19:18590689:C:T	3.64361e-10	-1.70397	-0.269013
18590767	chr19:18590767:CCT:C	1.10398e-09	-4.09779e-10	-0.864452
18591319	chr19:18591319:T:C	7.88151e-10	-4.09779e-10	-1.20144
18591687	chr19:18591687:T:C	3.31155e-10	-1.60577	-0.46278
18591691	chr19:18591691:G:A	1.08033e-10	-1.92014	-1.26856
18591742	chr19:18591742:C:G	1.49327e-09	-4.09779e-10	-0.562407
18591864	chr19:18591864:G:A	1.08198e-10	-1.91867	-1.2685
18592227	chr19:18592227:A:G	8.07207e-10	-4.09779e-10	-1.17755
18592267	chr19:18592267:T:C	3.56965e-10	-1.30654	-0.686955
18592298	chr19:18592298:G:C	8.20128e-10	-4.09779e-10	-1.16167
18592693	chr19:18592693:T:C	3.218e-10	-1.36791	-0.72929
18592732	chr19:18592732:C:T	2.64975e-10	-1.37319	-0.918313
18592963	chr19:18592963:C:T	2.90927e-10	-1.43478	-0.763283
18593074	chr19:18593074:A:G	9.66886e-10	-4.09779e-10	-0.997053
18593718	chr19:18593718:C:T	3.64175e-10	-1.29253	-0.680971
18593968	chr19:18593968:T:A	1.34873e-09	-4.09779e-10	-0.664216
18595241	chr19:18595241:C:T	7.75076e-10	-4.09779e-10	-1.21817
18595356	chr19:18595356:G:A	4.04376e-10	-1.86879	-5.44374e-10
18596580	chr19:18596580:C:T	8.33737e-10	-4.09779e-10	-1.14522
18596826	chr19:18596826:G:A	7.37474e-10	-4.09779e-10	-1.2679
18596881	chr19:18596881:G:A	7.39858e-10	-4.09779e-10	-1.26468
18597068	chr19:18597068:A:C	1.26786e-10	-1.8255	-1.20314
18597163	chr19:18597163:T:C	1.82916e-10	-1.54123	-1.12088
18597560	chr19:18597560:G:C	3.87064e-10	-1.91254	-5.44374e-10
18598174	chr19:18598174:G:A	1.32963e-09	-4.09779e-10	-0.678479
18598365	chr19:18598365:C:T	4.49876e-10	-1.44939	-0.312767
18598852	chr19:18598852:C:T	1.07253e-09	-4.09779e-10	-0.893359
18598951	chr19:18598951:G:A	1.28668e-10	-1.75016	-1.26374
18599725	chr19:18599725:G:A	1.29918e-10	-1.82967	-1.17456
18600131	chr19:18600131:A:G	1.07692e-09	-4.09779e-10	-0.889271
18600393	chr19:18600393:C:G	4.13253e-10	-0.7254	-1.12167
18600515	chr19:18600515:C:T	4.94146e-10	-0.558363	-1.10994
18600568	chr19:18600568:A:G	5.66189e-10	-0.672629	-0.859576
18600607	chr19:18600607:C:T	3.35482e-10	-1.74795	-0.307616
18600742	chr19:18600742:A:G	3.48594e-10	-0.761665	-1.25556
18600927	chr19:18600927:C:T	3.90285e-10	-1.90426	-5.44374e-10
18601020	chr19:18601020:G:A	3.35387e-10	-1.75491	-0.300941
18601131	chr19:18601131:T:G	6.30993e-09	-4.09779e-10	0.878747
18601299	chr19:18601299:G:A	4.08681e-10	-1.46909	-0.389112
18601325	chr19:18601325:G:A	7.88614e-10	-4.09779e-10	-1.20086
18601379	chr19:18601379:T:C	8.6579e-10	-4.09779e-10	-1.10749
18602125	chr19:18602125:C:T	7.82481e-10	-4.09779e-10	-1.20866
18602663	chr19:18602663:A:G	7.94855e-10	-4.09779e-10	-1.19297
18602674	chr19:18602674:G:A	1.22457e-10	-1.80516	-1.25821
18602957	chr19:18602957:C:T	1.11948e-09	-4.09779e-10	-0.850517
18603315	chr19:18603315:C:T	7.36842e-10	-4.09779e-10	-1.26876
18603447	chr19:18603447:A:G	3.57163e-09	-4.09779e-10	0.309645
18603823	chr19:18603823:G:A	7.39669e-10	-4.09779e-10	-1.26493
18604272	chr19:18604272:C:G	1.18198e-10	-1.843	-1.25577
18604344	chr19:18604344:G:A	1.41863e-10	-1.89576	-1.02051
18604353	chr19:18604353:G:A	1.18712e-10	-1.84144	-1.25299
18604588	chr19:18604588:G:A	1.037e-09	-4.09779e-10	-0.927047
18604591	chr19:18604591:T:A	1.24542e-10	-1.7951	-1.25139
18604592	chr19:18604592:C:A	1.24693e-10	-1.79486	-1.25042
18604999	chr19:18604999:C:T	1.5593e-09	-0.682648	0.163506
18605208	chr19:18605208:T:A	1.82275e-10	-1.7755	-0.890123
18605343	chr19:18605343:C:G	2.06736e-09	-4.09779e-10	-0.237104
18605396	chr19:18605396:A:G	5.26669e-10	-1.23366	-0.370903
18605871	chr19:18605871:C:T	3.00741e-09	-4.09779e-10	0.137701
18606454	chr19:18606454:C:T	2.70245e-10	-1.68457	-0.587232
18607022	chr19:18607022:G:A	1.19244e-10	-1.84388	-1.24608
18607682	chr19:18607682:C:T	7.65359e-10	-4.09779e-10	-1.23079
18607901	chr19:18607901:C:T	3.46871e-10	-1.09827	-0.923906
18608036	chr19:18608036:C:T	1.73457e-10	-1.66644	-1.04876
18608071	chr19:18608071:A:C	1.04912e-09	-4.09779e-10	-0.915426
18608199	chr19:18608199:C:T	2.63649e-10	-1.0344	-1.26211
18608621	chr19:18608621:TC:T	7.21502e-10	-1.83403	0.544229
18608920	chr19:18608920:T:C	2.28749e-10	-1.17009	-1.26842
18609030	chr19:18609030:G:C	7.74781e-10	-4.09779e-10	-1.21855
18609091	chr19:18609091:CCTCCTCTTCTTCCCT:C	1.76787e-10	-1.60458	-1.09161
18609531	chr19:18609531:C:A	8.55786e-10	-4.09779e-10	-1.11911
18610171	chr19:18610171:T:C	1.6787e-10	-1.50145	-1.24649
18610504	chr19:18610504:G:A	1.6775e-10	-1.51625	-1.2324
18610641	chr19:18610641:G:A	1.10751e-10	-1.92473	-1.23912
18610682	chr19:18610682:G:A	2.11826e-10	-1.70678	-0.808592
18610980	chr19:18610980:C:G	1.86918e-10	-1.71839	-0.922075
18611055	chr19:18611055:C:T	7.65359e-10	-4.09779e-10	-1.23079
18611998	chr19:18611998:G:T	2.52212e-10	-1.12382	-1.21705
18612515	chr19:18612515:T:C	2.00804e-10	-1.63501	-0.9338
18612614	chr19:18612614:T:C	4.01748e-10	-1.87531	-5.44374e-10
18613347	chr19:18613347:G:A	4.98872e-10	-1.89725	0.238466
18613505	chr19:18613505:C:A	2.28803e-10	-1.87574	-0.562532
18613556	chr19:18613556:C:A	2.65854e-10	-1.87806	-0.41013
18613649	chr19:18613649:C:T	4.09401e-10	-1.85644	-5.44374e-10
18613744	chr19:18613744:C:T	2.09702e-10	-1.60708	-0.918368
18613885	chr19:18613885:G:A	8.98259e-10	-1.07068	-5.44374e-10
18614186	chr19:18614186:G:A	7.61295e-10	-4.09779e-10	-1.23611
18614273	chr19:18614273:C:T	1.00641e-09	-4.09779e-10	-0.95699
18614678	chr19:18614678:G:A	1.43377e-10	-1.78624	-1.11942
18615017	chr19:18615017:C:G	2.88392e-10	-1.30231	-0.904508
18615025	chr19:18615025:T:C	1.57593e-10	-1.57498	-1.23613
18615374	chr19:18615374:C:T	9.94129e-09	-4.09779e-10	1.33332
18615375	chr19:18615375:C:T	1.17341e-10	-1.83742	-1.26863
18615433	chr19:18615433:A:G	8.13304e-10	-4.09779e-10	-1.17003
18615666	chr19:18615666:G:C	2.72013e-10	-1.6654	-0.599887
18615757	chr19:18615757:G:A	9.71798e-10	-4.09779e-10	-0.991986
18615799	chr19:18615799:G:C	1.47853e-09	-4.09779e-10	-0.572329
18615887	chr19:18615887:C:T	7.47652e-10	-4.09779e-10	-1.2542
18616046	chr19:18616046:T:C	1.44314e-10	-1.86228	-1.03686
18616076	chr19:18616076:C:T	1.20685e-09	-4.09779e-10	-0.775361
18616191	chr19:18616191:T:C	7.515e-10	-4.09779e-10	-1.24906
18616310	chr19:18616310:T:C	3.83037e-10	-1.923	-5.44374e-10
18616479	chr19:18616479:A:G	2.63875e-10	-1.65762	-0.638042
18616508	chr19:18616508:T:G	1.75835e-08	-4.09779e-10	1.90358
18616585	chr19:18616585:G:T	1.19642e-09	-4.09779e-10	-0.784043
18616590	chr19:18616590:G:A	1.03715e-09	-4.09779e-10	-0.9269
18617768	chr19:18617768:G:C	2.13481e-10	-1.64355	-0.864033
18618842	chr19:18618842:G:A	2.09415e-10	-1.65791	-0.868909
18618942	chr19:18618942:G:A	8.25536e-10	-4.09779e-10	-1.1551
18619701	chr19:18619701:G:A	1.45378e-10	-1.7138	-1.17799
18619885	chr19:18619885:G:A	3.09152e-10	-1.7035	-0.433797
18620033	chr19:18620033:G:A	3.88529e-10	-1.90932	0.000552224
18620979	chr19:18620979:C:A	1.55913e-09	-4.09779e-10	-0.519249
18621424	chr19:18621424:T:C	1.17812e-10	-1.83677	-1.26527
18621515	chr19:18621515:T:C	1.59364e-10	-1.60927	-1.19068
18621638	chr19:18621638:A:G	9.97501e-10	-4.09779e-10	-0.96588
18621662	chr19:18621662:C:T	1.00682e-09	-4.09779e-10	-0.956585
18621947	chr19:18621947:T:C	1.13229e-10	-1.87683	-1.26489
18622545	chr19:18622545:G:T	4.66378e-10	-1.72614	-5.44374e-10
18623069	chr19:18623069:T:C	1.19054e-10	-1.86905	-1.22251
18623111	chr19:18623111:G:A	8.1186e-10	-4.09779e-10	-1.17181
18623237	chr19:18623237:C:T	3.77254e-10	-0.77549	-1.16273
18624018	chr19:18624018:A:G	1.28409e-10	-1.76077	-1.25515
18624025	chr19:18624025:C:T	1.26738e-09	-4.09779e-10	-0.72643
18624092	chr19:18624092:A:T	1.11414e-09	-4.09779e-10	-0.855295
18624954	chr19:18624954:C:T	1.78443e-10	-1.53114	-1.15573
18625258	chr19:18625258:A:G	1.23218e-09	-4.09779e-10	-0.754595
18625267	chr19:18625267:C:T	7.54882e-10	-4.09779e-10	-1.24457
18625981	chr19:18625981:G:C	7.37997e-10	-4.09779e-10	-1.26719
18626089	chr19:18626089:T:A	1.32747e-10	-1.72789	-1.2548
18626276	chr19:18626276:A:G	1.14394e-10	-1.86915	-1.26233
18626329	chr19:18626329:T:C	1.24458e-10	-1.89655	-1.15061
18626600	chr19:18626600:T:A	9.28407e-10	-4.09779e-10	-1.03766
18626753	chr19:18626753:C:T	1.13167e-10	-1.88155	-1.26071
18627109	chr19:18627109:T:C	9.96978e-10	-4.09779e-10	-0.966405
18627360	chr19:18627360:T:G	7.41289e-10	-4.09779e-10	-1.26274
18627436	chr19:18627436:T:C	1.63664e-10	-1.89557	-0.87775
18627511	chr19:18627511:C:T	1.58868e-10	-1.59825	-1.20481
18628687	chr19:18628687:C:T	1.56117e-10	-1.62588	-1.19465
18628967	chr19:18628967:T:C	1.13992e-10	-1.87517	-1.25983
18629543	chr19:18629543:G:A	1.52526e-10	-1.65928	-1.18452
18629551	chr19:18629551:G:A	1.14339e-10	-1.87421	-1.25775
18629878	chr19:18629878:C:T	1.03654e-09	-4.09779e-10	-0.927486
18630028	chr19:18630028:C:T	3.90769e-10	-1.90302	-5.44374e-10
18630056	chr19:18630056:A:G	1.14266e-10	-1.874	-1.2586
18630515	chr19:18630515:C:T	8.28203e-10	-4.09779e-10	-1.15187
18630798	chr19:18630798:T:C	1.58906e-10	-1.53766	-1.26516
18630836	chr19:18630836:C:T	1.49522e-10	-1.86564	-0.998047
18631282	chr19:18631282:C:T	1.14154e-10	-1.87283	-1.26076
18631326	chr19:18631326:G:T	2.67127e-09	-4.09779e-10	0.0191756
18631372	chr19:18631372:C:A	1.13255e-09	-4.09779e-10	-0.838903
18631428	chr19:18631428:G:A	1.49255e-10	-1.88212	-0.983359
18632020	chr19:18632020:G:A	1.50247e-10	-1.59256	-1.2663
18632551	chr19:18632551:C:T	8.0435e-10	-4.09779e-10	-1.1811
18632883	chr19:18632883:C:T	1.13291e-10	-1.88566	-1.25551
18633059	chr19:18633059:C:T	1.82001e-10	-1.8836	-0.783518
18633074	chr19:18633074:A:G	2.14485e-09	-4.09779e-10	-0.200311
18633152	chr19:18633152:A:G	1.4048e-10	-1.76236	-1.16371
18633478	chr19:18633478:T:C	1.36652e-10	-1.89949	-1.05421
18633494	chr19:18633494:G:A	1.49854e-10	-1.90183	-0.95964
18633567	chr19:18633567:A:G	7.49532e-10	-4.09779e-10	-1.25168
18634265	chr19:18634265:A:G	2.77642e-10	-1.85694	-0.387856
18634484	chr19:18634484:C:T	8.51237e-10	-4.09779e-10	-1.12444
18634712	chr19:18634712:C:G	1.34391e-10	-1.82273	-1.14765
18635178	chr19:18635178:C:T	8.99502e-10	-4.09779e-10	-1.06929
18635292	chr19:18635292:C:T	1.26617e-10	-1.76394	-1.26602
18635438	chr19:18635438:C:T	1.48972e-10	-1.77858	-1.0888
18635627	chr19:18635627:G:A	1.78457e-09	-1.78721	1.40301
18635655	chr19:18635655:G:A	8.22758e-09	-4.09779e-10	1.14411
18635712	chr19:18635712:G:A	1.69194e-10	-1.58462	-1.15546
18635766	chr19:18635766:G:A	1.39195e-10	-1.82264	-1.11262
18635783	chr19:18635783:T:A	1.54328e-10	-1.89363	-0.938424
18636507	chr19:18636507:C:T	9.15463e-10	-4.09779e-10	-1.0517
18636618	chr19:18636618:C:T	9.24573e-10	-4.09779e-10	-1.0418
18636663	chr19:18636663:T:C	8.64275e-10	-4.09779e-10	-1.10924
18636795	chr19:18636795:G:T	1.08724e-10	-1.91855	-1.26378
18636886	chr19:18636886:C:T	1.47011e-10	-1.70272	-1.17791
18637625	chr19:18637625:G:C	1.95131e-10	-1.86939	-0.728077
18637780	chr19:18637780:C:T	1.48323e-09	-4.09779e-10	-0.569157
18638273	chr19:18638273:C:G	1.4778e-08	-4.09779e-10	1.72976
18638275	chr19:18638275:G:A	2.06577e-10	-1.91516	-0.625306
18638453	chr19:18638453:C:T	7.52453e-10	-4.09779e-10	-1.24779
18638456	chr19:18638456:G:T	8.88685e-10	-4.09779e-10	-1.08139
18638544	chr19:18638544:G:A	1.87031e-10	-1.91798	-0.721879
18638602	chr19:18638602:C:G	1.49672e-10	-1.67428	-1.1884
18639106	chr19:18639106:T:C	1.39717e-10	-1.73251	-1.19901
18639355	chr19:18639355:C:T	2.01841e-09	-4.09779e-10	-0.261069
18639632	chr19:18639632:A:G	2.02002e-10	-1.81012	-0.752734
18639746	chr19:18639746:C:T	4.57833e-10	-1.74463	-5.44374e-10
18639870	chr19:18639870:C:T	5.70998e-10	-1.92191	0.398163
18640399	chr19:18640399:A:G	1.38275e-10	-1.74084	-1.20105
18641143	chr19:18641143:G:A	4.34281e-10	-1.9025	0.105057
18641170	chr19:18641170:A:G	4.85028e-09	-4.09779e-10	0.615657
18641235	chr19:18641235:G:A	7.71657e-10	-4.09779e-10	-1.22259
18641573	chr19:18641573:G:A	2.94097e-10	-1.82741	-0.359817
18641651	chr19:18641651:T:G	2.35543e-10	-1.5614	-0.847838
18641686	chr19:18641686:T:G	8.90381e-10	-4.09779e-10	-1.07948
18641874	chr19:18641874:G:A	4.12027e-10	-1.85005	-5.44374e-10
18641922	chr19:18641922:G:A	7.37148e-10	-4.09779e-10	-1.26835
18642194	chr19:18642194:T:G	4.1372e-10	-1.84594	-5.44374e-10
18642274	chr19:18642274:C:T	9.82667e-10	-4.09779e-10	-0.980864
18642506	chr19:18642506:G:A	1.06718e-09	-4.09779e-10	-0.898359
18642525	chr19:18642525:T:C	2.85194e-10	-1.88521	-0.332755
18642768	chr19:18642768:T:C	7.45507e-10	-4.09779e-10	-1.25707
18643617	chr19:18643617:T:G	5.16752e-10	-1.92335	0.299782
18643727	chr19:18643727:C:T	2.7487e-10	-1.89101	-0.363827
18644996	chr19:18644996:A:G	2.14023e-10	-1.73665	-0.768394
18645481	chr19:18645481:C:G	1.08111e-10	-1.92395	-1.26402
18645484	chr19:18645484:G:A	1.73536e-10	-1.91569	-0.799061
18645901	chr19:18645901:G:A	5.42632e-10	-1.5747	-5.44374e-10
18646498	chr19:18646498:G:C	1.32441e-10	-1.7748	-1.2102
18647085	chr19:18647085:T:C	7.39097e-10	-4.09779e-10	-1.2657
18647107	chr19:18647107:G:A	7.98193e-10	-4.09779e-10	-1.18878
18647445	chr19:18647445:C:T	2.33766e-10	-1.79277	-0.624039
18647764	chr19:18647764:G:C	2.37758e-10	-1.78224	-0.617643
18647978	chr19:18647978:T:TA	7.42325e-10	-4.09779e-10	-1.26135
18648239	chr19:18648239:G:A	5.5437e-10	-1.92043	0.367125
18648319	chr19:18648319:C:T	7.98585e-10	-4.09779e-10	-1.18829
18648469	chr19:18648469:T:C	1.44168e-10	-1.63366	-1.26649
18648901	chr19:18648901:A:T	3.4757e-10	-1.9218	-0.0983652
18648969	chr19:18648969:G:C	3.50071e-10	-1.87874	-0.13426
18649757	chr19:18649757:G:A	4.30778e-10	-1.91669	0.111147
18649997	chr19:18649997:T:C	5.368e-10	-1.90423	0.318724
18650200	chr19:18650200:TG:T	6.45248e-10	-1.4015	-5.44374e-10
18650204	chr19:18650204:CTGGAT:C	6.20614e-10	-1.44042	-5.44374e-10
18650403	chr19:18650403:C:T	1.22389e-10	-1.91764	-1.14629
18650406	chr19:18650406:C:T	2.81712e-10	-1.92171	-0.308539
18650466	chr19:18650466:G:A	2.50857e-10	-1.83466	-0.511594
18651183	chr19:18651183:T:C	1.2547e-10	-1.78091	-1.25816
18651738	chr19:18651738:C:G	4.13293e-10	-1.84698	-5.44374e-10
18652055	chr19:18652055:G:A	1.30297e-10	-1.91385	-1.08746
18652072	chr19:18652072:T:C	1.2973e-09	-1.89457	1.19148
18652317	chr19:18652317:C:T	4.07954e-10	-1.85998	-5.44374e-10
18652377	chr19:18652377:G:A	4.10739e-10	-1.85318	-5.44374e-10
18652380	chr19:18652380:G:A	5.17413e-10	-1.62229	-5.44374e-10
18652418	chr19:18652418:C:T	1.1339e-10	-1.87942	-1.26088
18652786	chr19:18652786:T:C	1.24301e-10	-1.78885	-1.25958
18652865	chr19:18652865:G:A	7.41681e-10	-4.09779e-10	-1.26221
18653217	chr19:18653217:G:A	2.16228e-10	-1.76427	-0.730524
18654339	chr19:18654339:CCACT:C	3.88676e-10	-1.90839	-5.44374e-10
18655090	chr19:18655090:G:C	8.37581e-10	-4.09779e-10	-1.14062
18655163	chr19:18655163:G:A	4.08923e-10	-1.85761	-5.44374e-10
18655392	chr19:18655392:G:C	1.80607e-10	-1.91858	-0.756236
18655898	chr19:18655898:G:A	6.15061e-10	-1.44941	-5.44374e-10
18656179	chr19:18656179:G:A	2.17232e-10	-1.91609	-0.57408
18656336	chr19:18656336:C:T	4.88034e-10	-1.44159	-0.239153
18656432	chr19:18656432:T:TGGG	1.45466e-10	-1.71421	-1.17698
18656667	chr19:18656667:G:A	1.09254e-10	-1.91062	-1.26684
18656670	chr19:18656670:A:G	7.56847e-10	-4.09779e-10	-1.24197
18656784	chr19:18656784:A:G	2.03447e-10	-1.9051	-0.650629
18657717	chr19:18657717:C:T	1.27823e-09	-4.09779e-10	-0.717899
18657899	chr19:18657899:G:A	1.37005e-10	-1.90245	-1.04866
18658214	chr19:18658214:G:A	1.10987e-09	-4.09779e-10	-0.859136
18658622	chr19:18658622:T:TC	1.08379e-09	-4.09779e-10	-0.882912
18659067	chr19:18659067:T:C	1.26674e-09	-4.09779e-10	-0.726932
18659451	chr19:18659451:A:G	7.98193e-10	-4.09779e-10	-1.18878
18660009	chr19:18660009:A:T	8.88685e-10	-4.09779e-10	-1.08139
18660137	chr19:18660137:A:G	5.51556e-10	-1.91921	0.360825
18660269	chr19:18660269:C:T	7.37614e-10	-4.09779e-10	-1.26771
18660453	chr19:18660453:T:G	2.24698e-09	-4.09779e-10	-0.153793
18660475	chr19:18660475:G:A	1.13869e-09	-4.09779e-10	-0.8335
18660504	chr19:18660504:G:A	2.00426e-09	-4.09779e-10	-0.268105
18660517	chr19:18660517:C:T	2.12862e-09	-4.09779e-10	-0.207906
18660581	chr19:18660581:G:A	7.70004e-10	-4.09779e-10	-1.22474
18660695	chr19:18660695:C:T	4.34716e-10	-1.79644	-5.44374e-10
18660882	chr19:18660882:G:C	8.88685e-10	-4.09779e-10	-1.08139
18661033	chr19:18661033:G:A	2.12776e-09	-4.09779e-10	-0.20831
18661617	chr19:18661617:G:T	2.24698e-09	-4.09779e-10	-0.153793
18661756	chr19:18661756:C:T	5.20532e-10	-1.87774	0.261457
18661763	chr19:18661763:G:A	9.23716e-10	-1.84934	0.806609
18661846	chr19:18661846:C:T	7.98193e-10	-4.09779e-10	-1.18878
18661931	chr19:18661931:G:T	3.26275e-10	-1.79521	-0.288188
18661942	chr19:18661942:C:T	8.57714e-10	0.131437	-1.2483
18661991	chr19:18661991:C:G	5.85434e-10	-1.79793	0.299149
18662081	chr19:18662081:A:G	2.01831e-10	-1.79257	-0.771131
18662479	chr19:18662479:A:G	3.27677e-09	-4.09779e-10	0.223479
18662625	chr19:18662625:C:T	1.44302e-09	-4.09779e-10	-0.59664
18663172	chr19:18663172:C:T	1.60702e-10	-1.92343	-0.868152
18664000	chr19:18664000:G:A	1.61853e-10	-1.62965	-1.15479
18664050	chr19:18664050:A:G	1.84762e-10	-1.74653	-0.905529
18664454	chr19:18664454:G:GC	1.06683e-09	-4.09779e-10	-0.898686
18665662	chr19:18665662:G:A	1.20839e-09	-4.09779e-10	-0.774086
18665898	chr19:18665898:C:T	1.35977e-10	-1.90925	-1.04939
18665936	chr19:18665936:C:T	7.0816e-10	-1.85153	0.543071
18666605	chr19:18666605:C:T	5.0105e-09	-4.09779e-10	0.648158
18666857	chr19:18666857:T:C	1.3843e-10	-1.74464	-1.19614
18667314	chr19:18667314:C:T	6.58566e-10	-1.86668	0.485607
18667429	chr19:18667429:C:T	1.18203e-09	-4.09779e-10	-0.796145
18668069	chr19:18668069:C:T	1.91846e-09	-4.09779e-10	-0.311857
18668630	chr19:18668630:G:C	9.27822e-10	-4.09779e-10	-1.03829
18668918	chr19:18668918:C:T	1.94562e-09	-4.09779e-10	-0.297796
18669639	chr19:18669639:C:T	5.57585e-10	-1.54752	-5.44374e-10
18669722	chr19:18669722:G:A	1.52522e-09	-4.09779e-10	-0.54124
18669828	chr19:18669828:G:A	7.43971e-10	-4.09779e-10	-1.25913
18669959	chr19:18669959:T:C	3.57527e-10	-1.61975	-0.372173
18670107	chr19:18670107:G:A	1.42373e-09	-0.755229	0.145128
18670146	chr19:18670146:G:A	1.83846e-10	-1.91096	-0.746075
18671103	chr19:18671103:T:C	2.58225e-10	-1.69652	-0.620788
18671217	chr19:18671217:G:A	2.59306e-10	-1.91161	-0.401514
18671237	chr19:18671237:T:C	5.40235e-10	-1.92443	0.345301
18671387	chr19:18671387:C:T	1.84195e-10	-1.79938	-0.855764
18671529	chr19:18671529:G:A	4.23447e-10	-1.8227	-5.44374e-10
18671567	chr19:18671567:A:G	1.81975e-10	-1.59625	-1.07101
18671876	chr19:18671876:G:A	1.94749e-10	-1.92104	-0.678386
18672532	chr19:18672532:C:T	1.07589e-10	-1.92446	-1.26836
18672580	chr19:18672580:C:T	2.08448e-10	-1.91089	-0.62055
18672616	chr19:18672616:C:T	1.08538e-09	0.243061	-1.12451
18672653	chr19:18672653:C:T	5.39408e-09	-4.09779e-10	0.721925
18672975	chr19:18672975:A:G	1.55586e-10	-1.5844	-1.23953
18673091	chr19:18673091:G:A	9.35994e-10	-4.09779e-10	-1.02952
18673258	chr19:18673258:C:G	2.05734e-09	-4.09779e-10	-0.241964
18674894	chr19:18674894:A:C	7.44001e-10	-4.09779e-10	-1.25909
18675005	chr19:18675005:C:T	5.53779e-09	0.748217	-5.44374e-10
18675470	chr19:18675470:C:T	1.50831e-10	-1.90752	-0.947452
18675869	chr19:18675869:C:G	9.43252e-10	-4.09779e-10	-1.0218
18675932	chr19:18675932:G:A	1.32456e-09	-4.09779e-10	-0.682297
18675974	chr19:18675974:A:G	1.36628e-10	-1.7382	-1.21567
18676050	chr19:18676050:G:C	1.36237e-10	-1.79463	-1.16211
18676562	chr19:18676562:A:G	1.49304e-10	-1.59705	-1.2681
18677168	chr19:18677168:T:C	1.28309e-10	-1.76956	-1.24713
18677171	chr19:18677171:G:A	1.53372e-10	-1.59781	-1.24046
18677201	chr19:18677201:G:A	2.13272e-10	-1.7805	-0.72807
18677398	chr19:18677398:A:G	1.32059e-10	-1.75807	-1.22981
18677614	chr19:18677614:G:A	7.45856e-10	-4.09779e-10	-1.2566
18678255	chr19:18678255:A:G	7.87706e-10	-4.09779e-10	-1.20201
18678401	chr19:18678401:C:G	4.54451e-10	-1.92284	0.1708
18678782	chr19:18678782:C:T	1.43231e-10	-1.71261	-1.19406
18679476	chr19:18679476:G:A	3.8797e-10	-1.91021	-5.44374e-10
18679699	chr19:18679699:C:T	9.65097e-10	-0.998905	-5.44374e-10
18679872	chr19:18679872:G:A	7.40505e-10	-4.09779e-10	-1.2638
18679996	chr19:18679996:T:C	7.46114e-10	-4.09779e-10	-1.25625
18680444	chr19:18680444:A:G	4.12252e-10	-1.8495	-5.44374e-10
18680908	chr19:18680908:T:A	1.51052e-10	-1.60004	-1.25347
18680947	chr19:18680947:T:C	5.8268e-10	-1.5035	-5.44374e-10
18681283	chr19:18681283:C:T	4.08482e-10	-1.85869	-5.44374e-10
18681556	chr19:18681556:T:G	9.65499e-10	-4.09779e-10	-0.998488
18681944	chr19:18681944:G:A	4.01084e-10	-1.87696	-5.44374e-10
18682411	chr19:18682411:G:C	1.19285e-08	-4.09779e-10	1.51555
18682479	chr19:18682479:A:T	1.03187e-09	-4.09779e-10	-0.932007
18683062	chr19:18683062:T:A	7.37349e-10	-4.09779e-10	-1.26807
18683237	chr19:18683237:G:T	7.387e-10	-4.09779e-10	-1.26624
18684614	chr19:18684614:A:G	3.51412e-09	-4.09779e-10	0.29341
18684678	chr19:18684678:CT:C	1.23088e-10	-1.9051	-1.15313
18684768	chr19:18684768:T:G	1.65507e-10	-1.64859	-1.11353
18685146	chr19:18685146:G:C	3.99682e-10	-1.88047	-5.44374e-10
18685276	chr19:18685276:G:A	9.98542e-10	-4.09779e-10	-0.964837
18685845	chr19:18685845:G:A	1.46303e-10	-1.89862	-0.986834
18687177	chr19:18687177:G:C	3.93175e-10	-1.89688	-5.44374e-10
18687406	chr19:18687406:T:C	4.02284e-10	-1.87398	-5.44374e-10
18688225	chr19:18688225:G:A	3.43673e-10	-0.981793	-1.04965
18688541	chr19:18688541:C:T	7.40181e-10	-4.09779e-10	-1.26424
18688578	chr19:18688578:G:A	2.0738e-10	-1.33253	-1.20405
18689039	chr19:18689039:G:A	3.98201e-10	-1.88418	-5.44374e-10
18689783	chr19:18689783:A:C	1.18707e-10	-1.89945	-1.19503
18690049	chr19:18690049:G:A	1.7209e-10	-1.76279	-0.960324
18690632	chr19:18690632:G:T	7.62981e-10	-4.09779e-10	-1.2339
18690752	chr19:18690752:G:A	9.2572e-10	-4.09779e-10	-1.04056
18691003	chr19:18691003:A:G	2.14865e-10	-1.29349	-1.20763
18691237	chr19:18691237:C:T	9.78265e-10	-4.09779e-10	-0.985353
18691259	chr19:18691259:T:C	2.0242e-10	-1.79676	-0.764031
18691631	chr19:18691631:T:C	7.65834e-10	-4.09779e-10	-1.23017
18691942	chr19:18691942:G:A	1.1871e-10	-1.87647	-1.21798
18691960	chr19:18691960:G:A	1.22797e-10	-1.92008	-1.14053
18692073	chr19:18692073:C:A	1.13897e-10	-1.90858	-1.22726
18692362	chr19:18692362:T:G	1.96454e-10	-1.3823	-1.2084
18692590	chr19:18692590:A:C	2.15112e-10	-1.80399	-0.695986
18692803	chr19:18692803:C:T	4.00149e-10	-1.8793	-5.44374e-10
18692972	chr19:18692972:G:A	9.67823e-10	-4.09779e-10	-0.996084
18693187	chr19:18693187:G:A	1.87968e-08	-1.90508	3.87538
18694401	chr19:18694401:A:G	4.68225e-09	0.5804	-5.44374e-10
18694522	chr19:18694522:T:C	7.91472e-10	-4.09779e-10	-1.19724
18694762	chr19:18694762:G:C	1.29975e-09	-4.09779e-10	-0.701205
18694898	chr19:18694898:T:G	1.45164e-09	-1.58875	0.998064
18695296	chr19:18695296:C:T	1.18896e-09	-4.09779e-10	-0.790296
18695375	chr19:18695375:G:A	1.21408e-09	-4.09779e-10	-0.769389
18695492	chr19:18695492:G:A	1.20029e-10	-1.91769	-1.16571
18695723	chr19:18695723:G:A	2.55914e-09	-4.09779e-10	-0.0237063
18695821	chr19:18695821:C:T	1.77353e-10	-1.55418	-1.13881
18695858	chr19:18695858:T:C	1.14159e-08	-1.79956	3.27119
18695916	chr19:18695916:C:T	1.50993e-09	-4.09779e-10	-0.551317
18697671	chr19:18697671:C:T	8.1368e-10	-4.09779e-10	-1.16957
18698144	chr19:18698144:C:T	3.98487e-10	-1.92467	0.041214
18698207	chr19:18698207:G:A	1.39643e-09	-4.09779e-10	-0.629459
18698645	chr19:18698645:C:T	9.70283e-10	-4.09779e-10	-0.993546
18698901	chr19:18698901:G:A	1.66166e-09	-1.81268	1.35712
18698937	chr19:18698937:C:T	8.93961e-10	-4.09779e-10	-1.07547
18699273	chr19:18699273:C:T	4.8321e-09	-4.09779e-10	0.611903
18699372	chr19:18699372:G:A	2.32838e-09	-4.09779e-10	-0.118206
18699985	chr19:18699985:A:T	1.32808e-10	-1.84073	-1.1415
18700066	chr19:18700066:G:A	1.33762e-10	-1.8384	-1.13667
18700238	chr19:18700238:C:T	1.36917e-10	-1.7402	-1.21156
18700259	chr19:18700259:A:C	8.71905e-10	-4.09779e-10	-1.10045
18700302	chr19:18700302:T:C	1.31037e-10	-1.8568	-1.13885
18700665	chr19:18700665:G:A	4.24134e-10	-1.82108	-5.44374e-10
18700705	chr19:18700705:C:T	7.3865e-10	-4.09779e-10	-1.26631
18700930	chr19:18700930:C:T	1.68452e-10	-1.54937	-1.19511
18700995	chr19:18700995:T:C	1.37924e-09	-4.09779e-10	-0.641847
18701156	chr19:18701156:A:G	3.16914e-09	-1.67393	1.86401
18701571	chr19:18701571:T:G	3.46163e-09	-4.09779e-10	0.278361
18701662	chr19:18701662:A:G	1.3184e-10	-1.84951	-1.14003
18701806	chr19:18701806:C:T	7.86477e-10	-1.69744	0.493869
18701946	chr19:18701946:G:A	1.78062e-10	-1.50246	-1.18654
18702164	chr19:18702164:T:G	1.11125e-09	-4.09779e-10	-0.857896
18702435	chr19:18702435:A:G	5.98367e-10	-1.32194	-0.154993
18702977	chr19:18702977:C:T	7.49784e-10	-1.9154	0.664055
18703203	chr19:18703203:G:A	3.86843e-10	-1.91311	-5.44374e-10
18703240	chr19:18703240:A:G	1.53095e-10	-1.57237	-1.26771
18703367	chr19:18703367:T:C	1.02792e-09	-4.09779e-10	-0.935836
18703520	chr19:18703520:A:G	4.86691e-10	-1.05616	-0.62734
18703611	chr19:18703611:C:T	3.82362e-10	-1.92477	-5.44374e-10
18703715	chr19:18703715:G:A	1.22516e-09	-4.09779e-10	-0.760308
18703805	chr19:18703805:C:G	1.02786e-09	-4.09779e-10	-0.935903
18703947	chr19:18703947:T:G	1.29176e-09	-4.09779e-10	-0.707374
18704057	chr19:18704057:T:G	1.06388e-09	-4.09779e-10	-0.901459
18704167	chr19:18704167:C:T	4.64801e-10	-1.90046	0.170937
18704315	chr19:18704315:C:G	3.48898e-09	-4.09779e-10	0.286231
18704339	chr19:18704339:T:G	9.9445e-10	-4.09779e-10	-0.968944
18704406	chr19:18704406:G:T	3.85932e-10	-1.91547	-5.44374e-10
18704435	chr19:18704435:G:C	4.75717e-10	-1.87795	0.17164
18704597	chr19:18704597:A:T	6.44326e-08	-4.09779e-10	3.20224
18704648	chr19:18704648:G:A	9.68367e-10	-4.09779e-10	-0.995522
18705092	chr19:18705092:C:T	9.08486e-10	-4.09779e-10	-1.05935
18705220	chr19:18705220:C:T	1.75674e-09	-4.09779e-10	-0.39992
18705559	chr19:18705559:T:C	5.90784e-09	0.812903	-5.44374e-10
18705611	chr19:18705611:G:A	1.04487e-08	-4.09779e-10	1.3831
18706394	chr19:18706394:T:TG	7.90205e-10	-4.09779e-10	-1.19884
18706487	chr19:18706487:G:A	6.53256e-08	-4.09779e-10	3.21601
18706832	chr19:18706832:T:G	8.23726e-10	0.102701	-1.26
18707369	chr19:18707369:C:T	2.08078e-09	-4.09779e-10	-0.230635
18707525	chr19:18707525:A:G	1.25413e-10	-1.78381	-1.25571
18707717	chr19:18707717:G:A	1.13053e-10	-1.87925	-1.26403
18707923	chr19:18707923:C:G	9.09602e-10	-4.09779e-10	-1.05813
18708134	chr19:18708134:G:A	3.88644e-10	-1.90847	-5.44374e-10
18708250	chr19:18708250:T:A	2.01035e-09	-0.189019	-0.0760509
18708425	chr19:18708425:G:A	8.34835e-08	-4.09779e-10	3.46127
18708671	chr19:18708671:G:A	9.11414e-10	-4.09779e-10	-1.05614
18709066	chr19:18709066:A:G	1.26556e-10	-1.87933	-1.15112
18709144	chr19:18709144:C:T	3.84387e-10	-1.91948	-5.44374e-10
18709174	chr19:18709174:C:T	3.14567e-10	-1.15968	-0.960254
18709354	chr19:18709354:C:T	3.91856e-10	-1.90024	-5.44374e-10
18709515	chr19:18709515:G:C	1.13413e-10	-1.9173	-1.2228
18709780	chr19:18709780:C:T	1.04689e-09	-4.09779e-10	-0.917558
18709783	chr19:18709783:C:T	1.78869e-09	-4.09779e-10	-0.381892
18710001	chr19:18710001:T:C	1.23401e-09	-4.09779e-10	-0.753105
18710214	chr19:18710214:T:C	4.21554e-10	-0.936114	-0.891072
18710354	chr19:18710354:C:T	1.80586e-09	-4.09779e-10	-0.372342
18710960	chr19:18710960:C:T	1.10472e-10	-1.902	-1.26437
18711066	chr19:18711066:A:G	4.04027e-09	-4.09779e-10	0.432934
18711141	chr19:18711141:C:A	2.34401e-10	-1.21964	-1.19446
18711194	chr19:18711194:G:A	1.98078e-09	-4.09779e-10	-0.279886
18711221	chr19:18711221:T:C	1.55519e-09	-1.92484	1.40306
18711321	chr19:18711321:C:T	8.04604e-10	-4.09779e-10	-1.18078
18711497	chr19:18711497:A:G	3.82531e-10	-1.92432	-5.44374e-10
18711629	chr19:18711629:C:G	4.59145e-09	-4.09779e-10	0.560817
18712221	chr19:18712221:G:C	7.45208e-10	-0.953863	-0.303607
18712239	chr19:18712239:C:T	4.25958e-09	-0.828288	1.31408
18712294	chr19:18712294:C:T	1.44987e-09	-4.09779e-10	-0.591902
18712310	chr19:18712310:G:A	7.88788e-10	-4.09779e-10	-1.20064
18712855	chr19:18712855:G:A	1.18134e-09	-4.09779e-10	-0.796731
18713719	chr19:18713719:T:TA	1.25292e-09	-4.09779e-10	-0.737902
18713899	chr19:18713899:T:C	1.1049e-10	-1.90238	-1.26382
18714036	chr19:18714036:G:A	1.24045e-07	-4.09779e-10	3.85726
18714060	chr19:18714060:A:G	3.48835e-10	-1.0184	-0.998138
18714293	chr19:18714293:G:A	8.65811e-10	-4.09779e-10	-1.10747
18714910	chr19:18714910:C:A	1.14605e-10	-1.91205	-1.21759
18715242	chr19:18715242:A:G	3.73677e-10	-0.977185	-0.970557
18715747	chr19:18715747:G:T	3.8265e-10	-1.92401	-5.44374e-10
18715767	chr19:18715767:A:G	1.068e-07	-4.09779e-10	3.70758
18715849	chr19:18715849:G:C	5.27454e-10	-1.85791	0.25484
18716019	chr19:18716019:G:A	9.09602e-10	-4.09779e-10	-1.05813
18716165	chr19:18716165:C:T	1.38195e-09	-1.13684	0.496962
18716559	chr19:18716559:A:G	1.05799e-09	-4.09779e-10	-0.907007
18716643	chr19:18716643:G:A	1.13805e-10	-1.92112	-1.21553
18717736	chr19:18717736:G:A	3.28802e-10	-1.17636	-0.899315
18717961	chr19:18717961:G:A	7.65676e-10	-4.09779e-10	-1.23038
18717985	chr19:18717985:A:G	6.00923e-10	-1.92464	0.451972
18718167	chr19:18718167:C:T	1.02231e-09	-4.09779e-10	-0.941309
18718675	chr19:18718675:C:G	3.84346e-10	-1.91959	-5.44374e-10
18718719	chr19:18718719:C:T	5.96509e-10	-1.01579	-0.464246
18718923	chr19:18718923:G:A	4.10345e-10	-0.592699	-1.26144
18719119	chr19:18719119:T:A	1.37198e-10	-1.89891	-1.0508
18719167	chr19:18719167:T:G	1.10689e-10	-1.9013	-1.26311
18719235	chr19:18719235:G:A	7.75229e-10	-4.09779e-10	-1.21798
18719444	chr19:18719444:C:T	1.28954e-09	-4.09779e-10	-0.709093
18719894	chr19:18719894:A:G	3.03282e-10	-0.940987	-1.21549
18720375	chr19:18720375:A:G	9.04102e-10	-4.09779e-10	-1.06419
18720530	chr19:18720530:T:G	3.37755e-09	-4.09779e-10	0.253773
18721375	chr19:18721375:G:A	3.87471e-10	-1.91149	-5.44374e-10
18721731	chr19:18721731:G:A	1.1135e-10	-1.89145	-1.26701
18722027	chr19:18722027:G:A	1.24895e-09	-4.09779e-10	-0.741075
18722127	chr19:18722127:T:C	3.88765e-10	-0.647567	-1.26059
18722140	chr19:18722140:C:T	3.91164e-10	-1.09899	-0.803018
18722394	chr19:18722394:T:C	2.42066e-10	-1.18747	-1.19446
18723018	chr19:18723018:A:G	9.87635e-08	-4.09779e-10	3.62935
18723239	chr19:18723239:C:G	3.91425e-10	-1.90134	-5.44374e-10
18723314	chr19:18723314:C:T	4.5393e-10	-1.03864	-0.714552
18723328	chr19:18723328:C:T	3.82881e-10	-1.92341	-5.44374e-10
18723706	chr19:18723706:G:C	1.24728e-09	-4.09779e-10	-0.742415
18723914	chr19:18723914:C:T	1.24728e-09	-4.09779e-10	-0.742415
18723925	chr19:18723925:T:C	1.67035e-08	-4.09779e-10	1.85224
18724305	chr19:18724305:G:A	3.35239e-10	-1.13157	-0.924717
18724338	chr19:18724338:G:A	3.83459e-10	-1.9219	-5.44374e-10
18724418	chr19:18724418:T:C	4.57957e-10	-1.74436	-5.44374e-10
18724528	chr19:18724528:G:A	1.24071e-10	-1.80581	-1.24447
18725090	chr19:18725090:A:T	7.48736e-10	0.0136786	-1.26643
18725207	chr19:18725207:T:C	2.52653e-09	-4.09779e-10	-0.0365297
18725302	chr19:18725302:C:T	5.96742e-10	-1.47965	-5.44374e-10
18725796	chr19:18725796:C:T	4.84458e-09	-4.09779e-10	0.614482
18725924	chr19:18725924:T:C	1.68322e-09	-4.09779e-10	-0.442669
18725931	chr19:18725931:G:A	3.23103e-09	-1.69812	1.90754
18726550	chr19:18726550:T:C	3.85729e-10	-1.916	-5.44374e-10
18726653	chr19:18726653:C:T	3.87944e-10	-1.91027	-5.44374e-10
18726825	chr19:18726825:C:T	4.48162e-10	-1.76598	-5.44374e-10
18726933	chr19:18726933:A:G	4.07721e-09	-4.09779e-10	0.442034
18727013	chr19:18727013:G:A	2.5976e-10	-1.34507	-0.966308
18727183	chr19:18727183:A:G	3.40519e-10	-1.26185	-0.778813
18727248	chr19:18727248:TCAAA:T	2.35412e-10	-1.14427	-1.26553
18727412	chr19:18727412:T:A	1.99585e-08	-4.09779e-10	2.03028
18727423	chr19:18727423:T:C	1.94038e-09	-4.09779e-10	-0.300493
18728212	chr19:18728212:G:T	1.66875e-09	-4.09779e-10	-0.451301
18728383	chr19:18728383:A:G	1.66875e-09	-4.09779e-10	-0.451301
18728873	chr19:18728873:C:A	4.15725e-10	-1.84111	-5.44374e-10
18728916	chr19:18728916:G:C	1.41868e-10	-1.8566	-1.05964
18729370	chr19:18729370:G:A	3.93372e-10	-1.89638	-5.44374e-10
18729514	chr19:18729514:T:G	1.30562e-10	-1.82326	-1.17603
18729600	chr19:18729600:G:A	3.1375e-09	-4.09779e-10	0.180047
18729648	chr19:18729648:A:G	1.22171e-10	-1.84632	-1.21939
18729766	chr19:18729766:A:G	9.80072e-10	-4.09779e-10	-0.983507
18729859	chr19:18729859:C:T	1.16439e-10	-1.84608	-1.26768
18730092	chr19:18730092:C:A	7.93273e-10	-4.09779e-10	-1.19497
18730481	chr19:18730481:C:T	3.0446e-09	-4.09779e-10	0.14999
18730857	chr19:18730857:C:T	1.71467e-09	-4.09779e-10	-0.424158
18730858	chr19:18730858:G:A	7.65932e-10	-4.09779e-10	-1.23004
18731112	chr19:18731112:G:GACT	1.66875e-09	-4.09779e-10	-0.451301
18731119	chr19:18731119:G:A	1.1595e-09	-4.09779e-10	-0.815388
18731697	chr19:18731697:G:A	3.18464e-10	-1.36928	-0.738342
18731742	chr19:18731742:C:T	1.49061e-09	-4.09779e-10	-0.564192
18731783	chr19:18731783:C:T	1.5558e-08	-4.09779e-10	1.7812
18731930	chr19:18731930:G:A	5.97328e-08	-4.09779e-10	3.1265
18731940	chr19:18731940:C:T	1.79327e-09	-4.09779e-10	-0.379336
18732068	chr19:18732068:G:A	1.44089e-09	-0.598117	-5.44374e-10
18732284	chr19:18732284:G:A	1.45615e-09	-4.09779e-10	-0.587586
18732396	chr19:18732396:C:T	8.22829e-10	-4.09779e-10	-1.15839
18732498	chr19:18732498:T:C	4.62988e-08	-4.09779e-10	2.87174
18732526	chr19:18732526:A:T	5.12246e-08	-4.09779e-10	2.97284
18732812	chr19:18732812:C:T	1.41976e-10	-1.85408	-1.06139
18732942	chr19:18732942:T:C	6.67025e-10	-1.83783	0.469525
18733366	chr19:18733366:C:T	1.53479e-09	-0.974379	0.439397
18733554	chr19:18733554:G:A	2.65513e-10	-1.02365	-1.26582
18733923	chr19:18733923:A:G	9.79798e-10	-4.09779e-10	-0.983788
18734027	chr19:18734027:G:A	1.24038e-09	-4.09779e-10	-0.747964
18734051	chr19:18734051:A:G	1.19915e-08	-4.09779e-10	1.52082
18734056	chr19:18734056:C:T	1.42148e-09	-4.09779e-10	-0.611677
18734373	chr19:18734373:A:T	2.58244e-10	-1.04968	-1.26755
18734590	chr19:18734590:G:T	8.08207e-10	-1.00872	-0.167598
18734733	chr19:18734733:G:A	8.70384e-10	-0.951423	-0.150776
18734752	chr19:18734752:CCA:C	1.89097e-09	-4.09779e-10	-0.326286
18734975	chr19:18734975:T:C	8.68512e-10	-0.939416	-0.164936
18735295	chr19:18735295:G:A	2.84338e-10	-0.954334	-1.26664
18735405	chr19:18735405:C:G	3.8831e-10	-1.90933	-5.44374e-10
18735714	chr19:18735714:A:G	5.87944e-10	-1.4945	-5.44374e-10
18736055	chr19:18736055:T:C	6.15159e-10	-0.95592	-0.493333
18736356	chr19:18736356:A:G	3.84938e-09	-4.09779e-10	0.384535
18736506	chr19:18736506:CAG:C	5.1399e-09	-4.09779e-10	0.673654
18736548	chr19:18736548:C:T	3.212e-10	-0.886532	-1.21254
18736617	chr19:18736617:G:A	1.58959e-09	-4.09779e-10	-0.499903
18736676	chr19:18736676:A:G	4.4851e-09	-4.09779e-10	0.537382
18736698	chr19:18736698:C:G	2.01916e-09	-4.09779e-10	-0.260695
18736746	chr19:18736746:A:G	6.59643e-10	-0.879875	-0.49956
18736765	chr19:18736765:C:G	3.83356e-10	-1.92217	-5.44374e-10
18736902	chr19:18736902:C:T	2.5722e-09	-4.09779e-10	-0.0186178
18736927	chr19:18736927:T:C	1.57597e-09	-0.920471	0.411965
18737029	chr19:18737029:T:C	1.6938e-09	-0.883754	0.44735
18737111	chr19:18737111:G:A	6.48467e-10	-0.912295	-0.484227
18737234	chr19:18737234:G:A	9.29812e-09	-4.09779e-10	1.26643
18737477	chr19:18737477:T:G	6.05636e-10	-0.956831	-0.508024
18737970	chr19:18737970:T:C	1.89097e-09	-4.09779e-10	-0.326286
18737993	chr19:18737993:A:C	1.29544e-09	-4.09779e-10	-0.704531
18738019	chr19:18738019:G:A	1.25827e-09	-0.867089	0.133446
18738402	chr19:18738402:A:G	6.57383e-10	-0.934475	-0.448391
18738658	chr19:18738658:T:C	1.61869e-09	-0.89742	0.415658
18738757	chr19:18738757:G:A	8.02568e-10	-4.09779e-10	-1.18332
18738763	chr19:18738763:A:G	1.49933e-09	-0.924804	0.366443
18739050	chr19:18739050:C:T	9.30601e-10	-4.09779e-10	-1.0353
18739151	chr19:18739151:G:A	1.13101e-09	-4.09779e-10	-0.840264
18739377	chr19:18739377:G:C	3.26538e-10	-0.816191	-1.2664
18739388	chr19:18739388:A:G	1.25314e-09	-4.09779e-10	-0.737722
18739535	chr19:18739535:C:G	2.88771e-10	-0.948949	-1.25655
18739576	chr19:18739576:T:C	1.30719e-08	-4.09779e-10	1.60709
18739714	chr19:18739714:G:A	1.17319e-08	-4.09779e-10	1.49894
18739898	chr19:18739898:A:T	2.28855e-10	-1.51766	-0.92038
18740177	chr19:18740177:C:G	1.13296e-09	-4.09779e-10	-0.838542
18740244	chr19:18740244:C:T	1.00217e-08	-4.09779e-10	1.34138
18740780	chr19:18740780:G:A	1.13106e-09	-4.09779e-10	-0.840225
18740961	chr19:18740961:C:T	1.4999e-09	-4.09779e-10	-0.557982
18741098	chr19:18741098:G:C	7.55445e-10	-4.09779e-10	-1.24383
18741824	chr19:18741824:G:A	1.7451e-10	-1.85803	-0.851121
18742037	chr19:18742037:A:G	3.84635e-10	-0.996409	-0.92243
18742327	chr19:18742327:G:A	3.82462e-10	-1.9245	-5.44374e-10
18742786	chr19:18742786:C:T	1.49475e-09	-4.09779e-10	-0.561421
18743201	chr19:18743201:G:T	2.68967e-10	-1.07702	-1.19952
18743466	chr19:18743466:C:T	3.12457e-10	-0.918975	-1.20769
18743672	chr19:18743672:G:A	1.49616e-09	-4.09779e-10	-0.560479
18743721	chr19:18743721:A:G	4.05361e-09	-4.09779e-10	0.43623
18744592	chr19:18744592:T:C	3.87305e-10	-1.91192	-5.44374e-10
18745102	chr19:18745102:A:T	3.89269e-09	-4.09779e-10	0.395723
18745175	chr19:18745175:A:G	1.54601e-09	-4.09779e-10	-0.527699
18746023	chr19:18746023:A:G	4.54425e-10	-1.7521	-5.44374e-10
18746610	chr19:18746610:T:C	1.49603e-09	-4.09779e-10	-0.560566
18746816	chr19:18746816:C:G	1.0586e-09	-4.09779e-10	-0.906431
18746914	chr19:18746914:C:T	1.05721e-09	-4.09779e-10	-0.907743
18747025	chr19:18747025:G:A	7.23642e-09	-4.09779e-10	1.01575
18747329	chr19:18747329:A:C	8.28334e-10	-4.09779e-10	-1.15172
18747544	chr19:18747544:G:A	7.65182e-10	-4.09779e-10	-1.23102
18747616	chr19:18747616:G:A	4.23384e-10	-1.82285	-5.44374e-10
18748417	chr19:18748417:C:T	1.73938e-09	-4.09779e-10	-0.40985
18748809	chr19:18748809:A:G	1.26402e-09	-4.09779e-10	-0.729082
18748870	chr19:18748870:A:G	8.68425e-10	-0.0989571	-1.0055
18748947	chr19:18748947:G:A	1.736e-09	0.0654366	-0.477234
18749231	chr19:18749231:A:G	5.04672e-10	-1.64722	-5.44374e-10
18749601	chr19:18749601:G:A	1.55119e-09	-4.09779e-10	-0.524359
18749703	chr19:18749703:G:A	1.54917e-09	-4.09779e-10	-0.525658
18750066	chr19:18750066:C:T	4.04199e-10	-1.86923	-5.44374e-10
18750669	chr19:18750669:C:T	3.86162e-10	-1.91488	-5.44374e-10
18750852	chr19:18750852:T:C	1.26043e-09	-0.05635	-0.675572
18751026	chr19:18751026:C:A	5.32518e-10	-1.59352	-5.44374e-10
18751602	chr19:18751602:C:T	1.87669e-09	-4.09779e-10	-0.333866
18751704	chr19:18751704:G:A	1.2195e-09	-4.09779e-10	-0.764934
18751949	chr19:18751949:A:G	2.19174e-10	-1.72781	-0.753453
18752406	chr19:18752406:C:T	7.53747e-10	-4.09779e-10	-1.24608
18752419	chr19:18752419:A:G	2.0416e-09	-4.09779e-10	-0.249645
18752547	chr19:18752547:G:A	2.27618e-09	-4.09779e-10	-0.140878
18753449	chr19:18753449:T:C	2.44225e-09	-4.09779e-10	-0.0704597
18753490	chr19:18753490:A:G	7.46758e-10	-4.09779e-10	-1.25539
18753740	chr19:18753740:G:T	7.95302e-10	-4.09779e-10	-1.19241
18753865	chr19:18753865:C:T	4.43379e-10	-1.77671	-5.44374e-10
18753869	chr19:18753869:G:GCAGGC	1.65569e-09	-4.09779e-10	-0.459161
18753973	chr19:18753973:C:T	1.87058e-09	-4.09779e-10	-0.337127
18754750	chr19:18754750:C:A	1.70206e-09	-4.09779e-10	-0.431541
18756128	chr19:18756128:G:A	1.21487e-10	-1.84132	-1.23
18756192	chr19:18756192:G:A	1.49761e-09	-4.09779e-10	-0.559507
18756751	chr19:18756751:C:T	1.56343e-10	-1.57962	-1.23946
18757104	chr19:18757104:C:T	7.51595e-10	-4.09779e-10	-1.24894
18758763	chr19:18758763:A:T	1.03278e-09	-4.09779e-10	-0.931119
18758788	chr19:18758788:G:A	1.71937e-09	-4.09779e-10	-0.42142
18758866	chr19:18758866:C:T	1.61307e-09	-4.09779e-10	-0.485241
18758917	chr19:18758917:T:C	1.2586e-09	-0.733378	-5.44374e-10
18758935	chr19:18758935:C:T	1.71937e-09	-4.09779e-10	-0.42142
18758954	chr19:18758954:C:T	7.47348e-10	-4.09779e-10	-1.2546
18759422	chr19:18759422:A:T	8.02925e-10	-4.09779e-10	-1.18287
18759761	chr19:18759761:C:G	1.67451e-08	-4.09779e-10	1.85473
18760188	chr19:18760188:G:A	1.48901e-09	-4.09779e-10	-0.565267
18760620	chr19:18760620:A:C	7.92092e-10	-4.09779e-10	-1.19646
18761094	chr19:18761094:ACAT:A	7.47543e-09	-4.09779e-10	1.04824
18761197	chr19:18761197:G:A	8.74961e-10	-4.09779e-10	-1.09695
18761244	chr19:18761244:T:A	7.60652e-10	-4.09779e-10	-1.23696
18761437	chr19:18761437:G:A	1.23079e-09	-4.09779e-10	-0.755724
18762107	chr19:18762107:A:G	4.01014e-10	-1.25595	-0.621187
18762222	chr19:18762222:A:T	1.58706e-10	-1.6218	-1.18228
18762771	chr19:18762771:C:T	1.20318e-09	0.403458	-1.18187
18763170	chr19:18763170:G:A	8.65123e-10	-4.09779e-10	-1.10826
18763392	chr19:18763392:T:C	5.72725e-10	-0.845068	-0.675661
18763673	chr19:18763673:G:A	4.05038e-10	-1.26208	-0.605077
18763705	chr19:18763705:G:A	8.70688e-10	-4.09779e-10	-1.10185
18763873	chr19:18763873:G:A	9.72628e-10	-0.991132	-5.44374e-10
18764211	chr19:18764211:C:T	8.68219e-10	-4.09779e-10	-1.10469
18764450	chr19:18764450:C:T	1.82738e-09	-0.360498	-5.44374e-10
18764758	chr19:18764758:C:T	2.94174e-09	-4.09779e-10	0.115623
18764906	chr19:18764906:C:T	1.82897e-09	-4.09779e-10	-0.359628
18765398	chr19:18765398:C:G	8.2949e-10	-0.160222	-0.990101
18765448	chr19:18765448:G:A	2.01104e-10	-1.32646	-1.24085
18765499	chr19:18765499:A:G	2.60371e-10	-1.71583	-0.593196
18765557	chr19:18765557:GA:G	4.93348e-09	-4.09779e-10	0.632667
18766269	chr19:18766269:T:TG	1.28564e-10	-1.79329	-1.22142
18766339	chr19:18766339:A:G	2.56615e-10	-1.80174	-0.521813
18766358	chr19:18766358:C:T	1.40161e-09	-4.09779e-10	-0.625757
18766383	chr19:18766383:C:A	2.53752e-10	-1.81932	-0.515455
18766914	chr19:18766914:T:C	1.51657e-09	-4.09779e-10	-0.546926
18767195	chr19:18767195:A:G	1.5012e-09	-4.09779e-10	-0.557112
18767490	chr19:18767490:C:T	4.11858e-10	-1.85046	-5.44374e-10
18767495	chr19:18767495:G:A	1.38614e-09	0.618767	-1.25562
18768383	chr19:18768383:C:T	1.85703e-09	-4.09779e-10	-0.3444
18769373	chr19:18769373:C:T	1.1059e-09	-4.09779e-10	-0.862716
18769767	chr19:18769767:G:A	1.20538e-09	-4.09779e-10	-0.776582
18770213	chr19:18770213:T:C	2.77702e-10	-1.81604	-0.42855
18770287	chr19:18770287:C:T	9.63294e-10	-4.09779e-10	-1.00077
18771171	chr19:18771171:C:T	6.83448e-10	-0.695128	-0.648856
18771216	chr19:18771216:C:T	1.60884e-09	-4.09779e-10	-0.487868
18771310	chr19:18771310:G:A	9.19692e-10	-4.09779e-10	-1.04709
18772783	chr19:18772783:C:T	5.25749e-10	-1.21805	-0.388258
18772973	chr19:18772973:G:A	1.38626e-10	-1.89326	-1.04609
18773028	chr19:18773028:T:C	2.96611e-10	-1.75816	-0.420557
18773322	chr19:18773322:C:T	7.37139e-10	-4.09779e-10	-1.26836
18773448	chr19:18773448:T:C	7.40949e-10	-4.09779e-10	-1.2632
18773801	chr19:18773801:G:A	7.39955e-10	-4.09779e-10	-1.26454
18773941	chr19:18773941:G:C	1.58371e-09	-4.09779e-10	-0.503607
18774028	chr19:18774028:T:A	3.40744e-10	-1.74061	-0.29939
18774075	chr19:18774075:C:G	9.47451e-10	-4.09779e-10	-1.01736
18774584	chr19:18774584:G:A	6.26888e-10	-1.43036	-5.44374e-10
18774887	chr19:18774887:C:T	7.73087e-10	-4.09779e-10	-1.22074
18775283	chr19:18775283:G:T	3.86199e-10	-1.91478	-5.44374e-10
18775557	chr19:18775557:A:C	1.31608e-10	-1.77803	-1.21327
18775621	chr19:18775621:T:C	1.31194e-10	-1.78664	-1.20782
18775953	chr19:18775953:T:C	1.38135e-10	-1.78442	-1.15848
18776207	chr19:18776207:C:T	9.73955e-10	-4.09779e-10	-0.989768
18776867	chr19:18776867:T:C	1.30607e-10	-1.746	-1.25294
18777340	chr19:18777340:C:T	4.34973e-10	-0.789662	-1.00619
18778467	chr19:18778467:T:G	7.37202e-10	-4.09779e-10	-1.26827
18778649	chr19:18778649:C:G	2.09783e-09	-0.222474	-5.44374e-10
18778892	chr19:18778892:C:T	1.54772e-10	-1.90315	-0.926025
18779014	chr19:18779014:T:G	9.15997e-10	-4.09779e-10	-1.05112
18779672	chr19:18779672:G:A	1.36891e-09	-4.09779e-10	-0.649361
18779704	chr19:18779704:C:T	7.37948e-10	-4.09779e-10	-1.26726
18780437	chr19:18780437:C:A	8.44865e-10	-4.09779e-10	-1.13196
18780641	chr19:18780641:G:A	7.54773e-10	-4.09779e-10	-1.24472
18780862	chr19:18780862:C:T	7.38733e-10	-4.09779e-10	-1.2662
18781318	chr19:18781318:AC:A	2.61218e-09	-4.09779e-10	-0.00319496
18781414	chr19:18781414:T:C	1.27615e-10	-1.82956	-1.19255
18781710	chr19:18781710:C:T	3.90828e-10	-1.90286	-5.44374e-10
18781918	chr19:18781918:C:A	1.41353e-10	-1.8171	-1.10278
18782308	chr19:18782308:G:A	1.20574e-10	-1.83141	-1.24746
18782520	chr19:18782520:TG:T	4.40174e-09	-4.09779e-10	0.518622
18782525	chr19:18782525:C:T	3.8234e-10	-1.92482	-5.44374e-10
18782823	chr19:18782823:C:T	9.22297e-10	-4.09779e-10	-1.04427
18782914	chr19:18782914:C:G	4.02815e-09	-4.09779e-10	0.42993
18782922	chr19:18782922:T:C	3.65798e-09	-4.09779e-10	0.333533
18783046	chr19:18783046:C:T	1.53341e-09	-4.09779e-10	-0.535887
18783680	chr19:18783680:A:G	1.18633e-10	-1.8446	-1.2505
18784093	chr19:18784093:G:A	1.57496e-10	-1.81804	-0.993697
18784322	chr19:18784322:G:A	8.04996e-10	-4.09779e-10	-1.1803
18784408	chr19:18784408:G:A	1.59592e-10	-1.78473	-1.01378
18784560	chr19:18784560:G:A	4.29948e-09	0.354404	0.140711
18785055	chr19:18785055:C:T	5.09104e-10	-1.42899	-0.209493
18785235	chr19:18785235:C:A	9.35941e-10	-4.09779e-10	-1.02958
18785277	chr19:18785277:C:G	1.39921e-10	-1.78724	-1.14282
18785417	chr19:18785417:C:T	7.70143e-10	-4.09779e-10	-1.22456
18786370	chr19:18786370:C:T	3.7715e-09	-4.09779e-10	0.364096
18786630	chr19:18786630:T:C	4.26987e-10	-1.81438	-5.44374e-10
18787186	chr19:18787186:G:A	3.62164e-09	-4.09779e-10	0.323549
18787977	chr19:18787977:G:C	1.7526e-09	-4.09779e-10	-0.402277
18788939	chr19:18788939:C:T	4.75096e-09	-4.09779e-10	0.594968
18789084	chr19:18789084:A:G	1.15861e-09	-0.816154	-5.44374e-10
18789177	chr19:18789177:C:T	8.6841e-10	-4.09779e-10	-1.10447
18789338	chr19:18789338:C:T	7.36848e-10	-4.09779e-10	-1.26875
18789478	chr19:18789478:C:T	1.11646e-09	-4.09779e-10	-0.853212
18790809	chr19:18790809:C:G	2.93337e-10	-1.64631	-0.543502
18791783	chr19:18791783:T:G	1.96976e-10	-1.92376	-0.664297
18792686	chr19:18792686:C:G	2.15795e-10	-1.90059	-0.596217
18792798	chr19:18792798:G:A	4.86982e-09	-4.09779e-10	0.619678
18792999	chr19:18792999:A:T	1.41729e-10	-1.92417	-0.993045
18793196	chr19:18793196:G:A	2.37538e-09	-4.09779e-10	-0.098221
18793640	chr19:18793640:G:A	1.41099e-09	-4.09779e-10	-0.619089
18793809	chr19:18793809:C:T	7.48383e-10	-4.09779e-10	-1.25322
18793838	chr19:18793838:C:T	7.10188e-09	-4.09779e-10	0.996981
18794146	chr19:18794146:A:G	7.59857e-10	-4.09779e-10	-1.238
18794212	chr19:18794212:G:A	1.40222e-09	-4.09779e-10	-0.625323
18794246	chr19:18794246:G:A	7.74077e-10	-4.09779e-10	-1.21946
18794263	chr19:18794263:C:T	9.57186e-10	-4.09779e-10	-1.00714
18794670	chr19:18794670:A:T	3.93779e-10	-0.637346	-1.258
18794744	chr19:18794744:C:T	7.48952e-09	-4.09779e-10	1.05013
18794811	chr19:18794811:C:T	8.47085e-10	-4.09779e-10	-1.12933
18795309	chr19:18795309:C:G	7.94809e-10	-4.09779e-10	-1.19303
18795407	chr19:18795407:T:C	7.48952e-09	-4.09779e-10	1.05013
18795410	chr19:18795410:T:G	7.55169e-09	-4.09779e-10	1.05839
18795725	chr19:18795725:T:C	1.38681e-10	-1.90494	-1.03402
18795736	chr19:18795736:A:G	8.33787e-09	-4.09779e-10	1.15743
18795739	chr19:18795739:A:G	6.44879e-10	-1.40207	-5.44374e-10
18795799	chr19:18795799:G:C	1.30593e-09	-4.09779e-10	-0.696463
18795828	chr19:18795828:C:T	4.05326e-10	-1.86644	-5.44374e-10
18796273	chr19:18796273:C:G	6.97442e-09	-4.09779e-10	0.97887
18796854	chr19:18796854:C:T	7.48981e-10	-4.09779e-10	-1.25242
18797309	chr19:18797309:G:A	1.25419e-09	-4.09779e-10	-0.736892
18797627	chr19:18797627:A:T	1.70778e-10	-1.92484	-0.805935
18797664	chr19:18797664:C:G	9.0478e-10	-4.09779e-10	-1.06344
18797789	chr19:18797789:A:G	7.55594e-10	-4.09779e-10	-1.24363
18797977	chr19:18797977:T:C	1.46663e-10	-1.88753	-0.995469
18798899	chr19:18798899:G:A	3.8648e-10	-1.91405	-5.44374e-10
18799116	chr19:18799116:T:C	9.52692e-10	-4.09779e-10	-1.01184
18799394	chr19:18799394:A:G	1.12887e-09	-0.842158	-5.44374e-10
18799438	chr19:18799438:T:C	1.94679e-09	-4.09779e-10	-0.297195
18799872	chr19:18799872:T:C	1.23364e-10	-1.92375	-1.13224
18799983	chr19:18799983:G:A	1.09333e-09	-4.09779e-10	-0.874149
18800065	chr19:18800065:A:G	1.04513e-09	-4.09779e-10	-0.919238
18800095	chr19:18800095:T:G	4.05117e-10	-1.86696	-5.44374e-10
18800342	chr19:18800342:T:A	1.26342e-09	-1.76706	1.03751
18800572	chr19:18800572:C:T	3.76231e-10	-1.6718	-0.269132
18800605	chr19:18800605:T:C	7.62772e-10	-4.09779e-10	-1.23417
18800939	chr19:18800939:G:A	1.10128e-09	-4.09779e-10	-0.866903
18801051	chr19:18801051:G:A	1.10927e-09	-0.85968	-5.44374e-10
18801275	chr19:18801275:TATC:T	1.26698e-09	-4.09779e-10	-0.726743
18801779	chr19:18801779:A:G	9.71941e-10	-0.263719	-0.72812
18802137	chr19:18802137:G:C	9.32639e-10	-4.09779e-10	-1.03312
18802333	chr19:18802333:T:C	9.91599e-10	-4.09779e-10	-0.971814
18802729	chr19:18802729:T:C	1.30806e-09	-4.09779e-10	-0.694836
18803228	chr19:18803228:C:T	4.16183e-10	-1.84001	-5.44374e-10
18803516	chr19:18803516:A:G	1.93822e-10	-1.91938	-0.684817
18803621	chr19:18803621:G:A	7.39108e-10	-4.09779e-10	-1.26569
18803805	chr19:18803805:G:A	1.3372e-10	-1.92446	-1.05093
18803893	chr19:18803893:G:A	1.27382e-10	-1.92089	-1.10305
18804062	chr19:18804062:C:T	1.69002e-08	-4.09779e-10	1.86395
18804342	chr19:18804342:C:A	8.07978e-10	-4.09779e-10	-1.1766
18804558	chr19:18804558:T:A	2.00846e-10	-1.46486	-1.10374
18804848	chr19:18804848:G:A	7.55097e-10	-4.09779e-10	-1.24429
18804972	chr19:18804972:T:A	7.3963e-10	-4.09779e-10	-1.26498
18805004	chr19:18805004:T:C	2.54491e-10	-1.52138	-0.810492
18805179	chr19:18805179:A:G	1.50656e-10	-1.73937	-1.11677
18805479	chr19:18805479:G:C	7.4187e-10	-4.09779e-10	-1.26196
18805486	chr19:18805486:A:G	2.23648e-10	-1.3871	-1.07396
18805867	chr19:18805867:C:T	7.44508e-10	-4.09779e-10	-1.25841
18806119	chr19:18806119:G:A	9.3293e-10	-4.09779e-10	-1.0328
18806121	chr19:18806121:T:A	4.487e-10	-1.76478	-5.44374e-10
18806383	chr19:18806383:C:T	7.54351e-10	-4.09779e-10	-1.24528
18806543	chr19:18806543:G:A	1.30934e-10	-1.92318	-1.07325
18806732	chr19:18806732:G:A	1.29871e-09	-4.09779e-10	-0.702006
18806950	chr19:18806950:A:C	2.27588e-10	-1.91199	-0.531605
18807099	chr19:18807099:C:T	6.59626e-10	-1.37946	-5.44374e-10
18807242	chr19:18807242:A:G	4.55063e-10	-1.7507	-5.44374e-10
18807339	chr19:18807339:A:T	2.8496e-10	-1.86968	-0.349103
18807571	chr19:18807571:C:T	1.31345e-10	-1.88939	-1.10391
18807710	chr19:18807710:A:T	3.00954e-10	-1.87466	-0.289514
18808042	chr19:18808042:C:T	5.9845e-10	-1.47679	-5.44374e-10
18808502	chr19:18808502:T:C	5.34459e-10	-1.78598	0.196104
18809435	chr19:18809435:C:A	1.24896e-10	-1.88746	-1.15619
18809783	chr19:18809783:T:C	1.51843e-10	-1.79906	-1.04923
18809908	chr19:18809908:G:A	1.50405e-10	-1.75059	-1.10721
18810211	chr19:18810211:C:G	1.29329e-10	-1.74143	-1.26734
18810243	chr19:18810243:C:G	8.95557e-10	-4.09779e-10	-1.07369
18810285	chr19:18810285:C:T	1.15893e-09	-4.09779e-10	-0.815885
18810295	chr19:18810295:C:A	3.71925e-09	-4.09779e-10	0.350143
18810402	chr19:18810402:CCAA:C	2.2198e-10	-1.91679	-0.551759
18810525	chr19:18810525:C:T	1.4715e-10	-1.73833	-1.14134
18810530	chr19:18810530:C:T	1.02867e-09	-4.09779e-10	-0.935111
18810580	chr19:18810580:CT:C	1.19459e-10	-1.88063	-1.20753
18810623	chr19:18810623:G:A	2.27989e-10	-1.91833	-0.523506
18810692	chr19:18810692:G:A	5.45282e-10	-1.56983	-5.44374e-10
18810720	chr19:18810720:T:G	9.20735e-10	-4.09779e-10	-1.04596
18810841	chr19:18810841:T:C	9.02212e-10	-4.09779e-10	-1.06628
18811635	chr19:18811635:C:T	2.77469e-10	-1.92065	-0.324777
18811797	chr19:18811797:G:A	1.01251e-09	-4.09779e-10	-0.950947
18812193	chr19:18812193:G:A	1.27181e-10	-1.78673	-1.23879
18812430	chr19:18812430:GTTC:G	5.11696e-10	-1.6334	-5.44374e-10
18812473	chr19:18812473:G:A	1.02249e-09	-4.09779e-10	-0.941136
18812838	chr19:18812838:C:A	7.57858e-10	-4.09779e-10	-1.24064
18813042	chr19:18813042:C:T	2.88586e-10	-1.78311	-0.423031
18813053	chr19:18813053:C:T	8.27337e-10	-4.09779e-10	-1.15292
18813159	chr19:18813159:A:G	5.16815e-09	-4.09779e-10	0.679136
18813466	chr19:18813466:G:A	9.37411e-10	-4.09779e-10	-1.02801
18813579	chr19:18813579:AC:A	3.4985e-10	-1.90328	-0.110349
18813739	chr19:18813739:C:A	3.72985e-09	-4.09779e-10	0.352991
18814171	chr19:18814171:G:A	1.28912e-08	-4.09779e-10	1.59317
18814567	chr19:18814567:C:T	1.84449e-10	-1.92183	-0.731929
18814620	chr19:18814620:A:AT	2.47882e-10	-1.64991	-0.70827
18815135	chr19:18815135:AT:A	8.97134e-10	-4.09779e-10	-1.07193
18815169	chr19:18815169:C:T	4.20916e-10	-1.8287	-5.44374e-10
18815185	chr19:18815185:C:T	1.46339e-10	-1.78178	-1.10343
18815276	chr19:18815276:G:A	2.74921e-10	-1.91673	-0.337917
18815309	chr19:18815309:C:T	4.88816e-10	-1.67915	-5.44374e-10
18815687	chr19:18815687:GAT:G	1.03662e-09	-4.09779e-10	-0.927416
18815877	chr19:18815877:C:T	1.72381e-10	-1.68186	-1.03956
18815896	chr19:18815896:G:A	1.34409e-10	-1.84297	-1.12728
18816027	chr19:18816027:A:G	1.52788e-10	-1.66865	-1.17343
18816348	chr19:18816348:T:C	2.05561e-10	-1.88181	-0.663583
18816499	chr19:18816499:G:A	1.1827e-09	-0.795576	-5.44374e-10
18816916	chr19:18816916:G:A	7.75308e-10	-4.09779e-10	-1.21787
18817159	chr19:18817159:A:T	7.91947e-10	-4.09779e-10	-1.19664
18817423	chr19:18817423:C:T	8.23124e-10	-4.09779e-10	-1.15803
18817456	chr19:18817456:A:G	8.78555e-10	-1.09286	-5.44374e-10
18817557	chr19:18817557:C:T	1.04459e-09	-4.09779e-10	-0.91975
18817671	chr19:18817671:C:T	1.77297e-10	-1.57463	-1.11868
18817826	chr19:18817826:G:T	7.34851e-10	-1.87467	0.603202
18817862	chr19:18817862:T:C	6.3123e-10	-1.24745	-0.176018
18818004	chr19:18818004:G:A	3.43828e-10	-1.81311	-0.217877
18818056	chr19:18818056:G:A	1.26016e-09	-4.09779e-10	-0.732139
18818220	chr19:18818220:A:G	1.1011e-10	-1.92484	-1.24481
18818357	chr19:18818357:C:T	1.56161e-10	-1.82195	-0.998303
18818752	chr19:18818752:G:A	3.21745e-10	-1.17836	-0.919011
18818970	chr19:18818970:G:A	1.92487e-10	-1.48815	-1.12296
18819147	chr19:18819147:T:C	7.65397e-10	-4.09779e-10	-1.23074
18819601	chr19:18819601:T:C	4.47885e-10	-1.7666	-5.44374e-10
18819756	chr19:18819756:G:A	1.22629e-09	-4.09779e-10	-0.759387
18819949	chr19:18819949:T:C	3.34654e-10	-1.5179	-0.540138
18820264	chr19:18820264:G:A	4.10857e-10	-1.85289	-5.44374e-10
18820471	chr19:18820471:A:G	1.449e-09	-4.09779e-10	-0.592503
18820501	chr19:18820501:G:A	9.3802e-10	-4.09779e-10	-1.02736
18820829	chr19:18820829:A:G	3.64002e-10	-0.814945	-1.15903
18820896	chr19:18820896:G:T	2.10211e-10	-1.7574	-0.765627
18821373	chr19:18821373:A:G	1.25942e-10	-1.85653	-1.17878
18821555	chr19:18821555:G:A	5.12284e-10	-1.34956	-0.282697
18821805	chr19:18821805:C:A	1.13458e-10	-1.87094	-1.26876
18822139	chr19:18822139:T:C	3.30232e-09	-4.09779e-10	0.231246
18822338	chr19:18822338:C:G	1.39011e-10	-1.83295	-1.10363
18822650	chr19:18822650:G:A	1.93326e-10	-1.45413	-1.15263
18822764	chr19:18822764:G:A	7.81174e-10	-4.09779e-10	-1.21034
18823022	chr19:18823022:A:T	1.61792e-10	-1.89897	-0.885852
18823118	chr19:18823118:G:C	1.3041e-10	-1.75798	-1.24248
18823283	chr19:18823283:G:A	6.39621e-10	-1.41026	-5.44374e-10
18823472	chr19:18823472:A:T	7.97361e-10	-4.09779e-10	-1.18983
18823626	chr19:18823626:A:C	1.97849e-09	-4.09779e-10	-0.281046
18823799	chr19:18823799:G:C	1.27145e-10	-1.77393	-1.25188
18823940	chr19:18823940:C:T	7.49695e-10	-4.09779e-10	-1.25147
18823965	chr19:18823965:C:A	1.924e-09	-4.09779e-10	-0.308972
18823992	chr19:18823992:C:T	5.74494e-10	-1.92263	0.404988
18824282	chr19:18824282:C:T	4.2667e-10	-0.729864	-1.08526
18824412	chr19:18824412:G:A	1.30441e-10	-1.7917	-1.20851
18824464	chr19:18824464:C:T	1.39413e-10	-1.92476	-1.00893
18824793	chr19:18824793:C:T	1.28313e-10	-1.79751	-1.21916
18824922	chr19:18824922:TC:T	8.93425e-10	-4.09779e-10	-1.07607
18825201	chr19:18825201:C:T	3.52861e-09	-4.09779e-10	0.297526
18825237	chr19:18825237:T:C	1.25179e-10	-1.82066	-1.22072
18825240	chr19:18825240:A:T	7.62561e-10	-4.09779e-10	-1.23445
18825265	chr19:18825265:A:G	2.08973e-10	-1.4481	-1.08083
18826736	chr19:18826736:T:C	8.82953e-10	-4.09779e-10	-1.08786
18826737	chr19:18826737:G:A	8.82224e-10	-4.09779e-10	-1.08869
18826743	chr19:18826743:A:G	8.84019e-10	-4.09779e-10	-1.08665
18826752	chr19:18826752:T:C	8.85573e-10	-4.09779e-10	-1.0849
18826753	chr19:18826753:A:G	8.86298e-10	-4.09779e-10	-1.08408
18826769	chr19:18826769:C:A	7.62927e-10	-4.09779e-10	-1.23397
18826968	chr19:18826968:A:G	1.28623e-10	-1.82899	-1.18526
18827240	chr19:18827240:G:A	2.42088e-09	-4.09779e-10	-0.0792453
18827511	chr19:18827511:G:A	1.299e-10	-1.81472	-1.18965
18827959	chr19:18827959:G:A	6.47834e-10	-1.3975	-5.44374e-10
18828500	chr19:18828500:C:T	8.77655e-10	-4.09779e-10	-1.09388
18828602	chr19:18828602:T:C	1.15283e-10	-1.91738	-1.20636
18828669	chr19:18828669:A:G	7.38635e-10	-4.09779e-10	-1.26633
18829145	chr19:18829145:T:C	4.42833e-10	-0.756085	-1.02186
18829737	chr19:18829737:A:G	1.33502e-10	-1.80635	-1.17066
18829888	chr19:18829888:T:C	1.52536e-10	-1.90112	-0.942617
18830531	chr19:18830531:C:T	7.36974e-10	-4.09779e-10	-1.26858
18830650	chr19:18830650:C:T	1.05146e-09	-4.09779e-10	-0.913199
18832940	chr19:18832940:C:T	4.37522e-10	-0.772758	-1.01725
18833216	chr19:18833216:A:G	1.28182e-10	-1.91229	-1.1054
18833363	chr19:18833363:G:A	3.82335e-10	-1.92484	-5.44374e-10
18833637	chr19:18833637:TCA:T	7.56097e-10	-4.09779e-10	-1.24296
18834211	chr19:18834211:C:A	8.36596e-10	-4.09779e-10	-1.14179
18835313	chr19:18835313:C:T	1.20268e-10	-1.90066	-1.18075
18835429	chr19:18835429:C:T	7.61888e-10	-4.09779e-10	-1.23533
18836104	chr19:18836104:C:T	3.84342e-10	-1.9196	-5.44374e-10
18836587	chr19:18836587:C:T	3.62589e-10	-0.871479	-1.10639
18837349	chr19:18837349:C:G	3.02491e-09	-4.09779e-10	0.143502
18837644	chr19:18837644:G:C	4.25909e-10	-0.818183	-0.998724
18838420	chr19:18838420:A:T	4.91819e-10	-1.91922	0.246194
18838764	chr19:18838764:T:C	4.15929e-10	-0.840997	-0.999622
18839115	chr19:18839115:G:A	7.51431e-10	-4.09779e-10	-1.24915
18839836	chr19:18839836:A:G	1.91787e-10	-1.42457	-1.19017
18841366	chr19:18841366:A:G	9.02935e-09	-4.09779e-10	1.2371
18841717	chr19:18841717:A:T	3.1876e-10	-1.00886	-1.09784
18841811	chr19:18841811:C:T	9.16432e-10	-4.09779e-10	-1.05065
18841993	chr19:18841993:G:A	7.51877e-10	-4.09779e-10	-1.24856
18843856	chr19:18843856:C:T	3.24071e-09	-4.09779e-10	0.212416
18844203	chr19:18844203:G:T	1.01775e-09	-4.09779e-10	-0.945785
18845890	chr19:18845890:G:A	1.59261e-10	-1.6024	-1.19819
18846296	chr19:18846296:C:T	1.42395e-09	-4.09779e-10	-0.609943
18847122	chr19:18847122:G:C	7.58302e-10	-4.09779e-10	-1.24005
18847162	chr19:18847162:C:T	5.56041e-10	-1.55029	-5.44374e-10
18847661	chr19:18847661:C:T	3.71278e-09	-4.09779e-10	0.348404
18847753	chr19:18847753:A:T	1.10269e-09	-4.09779e-10	-0.865626
18848287	chr19:18848287:G:A	1.55344e-10	-1.83569	-0.989799
18848639	chr19:18848639:C:T	5.09784e-10	-0.837008	-0.800138
18849098	chr19:18849098:C:T	7.82003e-10	-4.09779e-10	-1.20928
18849469	chr19:18849469:C:T	8.03597e-10	-4.09779e-10	-1.18204
18851252	chr19:18851252:G:A	1.64921e-10	-1.60642	-1.15925
18851930	chr19:18851930:T:C	9.15082e-10	-4.09779e-10	-1.05212
18852609	chr19:18852609:C:T	3.22799e-09	-4.09779e-10	0.208482
18853428	chr19:18853428:T:C	9.41309e-10	-4.09779e-10	-1.02386
18853633	chr19:18853633:C:T	1.68828e-10	-1.63871	-1.10354
18853701	chr19:18853701:G:A	1.41099e-10	-1.66546	-1.25622
18853820	chr19:18853820:G:A	3.7178e-09	-4.09779e-10	0.349754
18854056	chr19:18854056:C:T	7.5358e-10	-1.2463	-5.44374e-10
18854146	chr19:18854146:G:T	5.53209e-10	-1.38509	-0.170312
18855350	chr19:18855350:G:A	4.13219e-10	-1.84716	-5.44374e-10
18855522	chr19:18855522:G:C	1.69093e-09	-4.09779e-10	-0.438098
18855651	chr19:18855651:G:A	9.44114e-10	-4.09779e-10	-1.02089
18856820	chr19:18856820:C:T	3.50899e-09	-4.09779e-10	0.291951
18856912	chr19:18856912:C:T	1.87853e-10	-1.77979	-0.855682
18857849	chr19:18857849:T:C	3.32862e-10	-1.92338	-0.140031
18857879	chr19:18857879:G:T	5.95983e-10	-1.48092	-5.44374e-10
18858008	chr19:18858008:A:G	1.33313e-10	-1.83504	-1.14339
18858780	chr19:18858780:C:T	4.34571e-10	-0.792869	-1.00391
18859018	chr19:18859018:C:T	2.92479e-09	-4.09779e-10	0.109846
18859024	chr19:18859024:G:A	3.88172e-10	-1.90969	-5.44374e-10
18859531	chr19:18859531:C:T	7.39159e-10	-4.09779e-10	-1.26562
18859548	chr19:18859548:G:A	1.4681e-10	-1.90617	-0.975826
18859783	chr19:18859783:A:G	8.89337e-10	-4.09779e-10	-1.08066
18859923	chr19:18859923:A:G	1.93472e-10	-1.34889	-1.25711
18859971	chr19:18859971:C:T	4.61273e-10	-0.735525	-1.00162
18860385	chr19:18860385:C:T	4.65245e-10	-1.72857	-5.44374e-10
18860460	chr19:18860460:G:A	8.14612e-10	-4.09779e-10	-1.16842
18860513	chr19:18860513:T:C	1.37321e-10	-1.68193	-1.26688
18860665	chr19:18860665:C:T	3.99904e-10	-0.77298	-1.10693
18861071	chr19:18861071:G:A	2.90145e-10	-1.66525	-0.5355
18861199	chr19:18861199:A:G	3.48266e-10	-1.06064	-0.957526
18861373	chr19:18861373:C:T	1.18031e-09	-0.797604	-5.44374e-10
18861782	chr19:18861782:T:C	1.18038e-10	-1.92181	-1.17831
18862132	chr19:18862132:C:T	1.70485e-09	-4.09779e-10	-0.429904
18863056	chr19:18863056:AC:A	1.09371e-09	-4.09779e-10	-0.873799
18863192	chr19:18863192:C:T	3.25027e-09	0.215361	-5.44374e-10
18863250	chr19:18863250:G:C	1.42133e-10	-1.64571	-1.26867
18863391	chr19:18863391:A:G	4.06067e-10	-1.91792	0.0533025
18865675	chr19:18865675:C:T	3.93905e-10	-1.89502	-5.44374e-10
18866179	chr19:18866179:G:A	1.62793e-10	-1.68654	-1.09211
18867441	chr19:18867441:C:T	1.53388e-10	-1.69079	-1.14737
18867671	chr19:18867671:A:C	4.59702e-10	-1.74055	-5.44374e-10
18868509	chr19:18868509:C:T	1.20488e-09	-4.09779e-10	-0.776998
18868515	chr19:18868515:A:C	5.21037e-10	-1.92466	0.309352
18868544	chr19:18868544:G:A	8.4084e-10	-4.09779e-10	-1.13673
18869231	chr19:18869231:C:T	1.56102e-09	-4.09779e-10	-0.518039
18869328	chr19:18869328:C:T	9.54099e-10	-4.09779e-10	-1.01037
18869363	chr19:18869363:G:A	1.16456e-10	-1.84712	-1.26649
18869489	chr19:18869489:G:A	4.61277e-10	-1.73714	-5.44374e-10
18869781	chr19:18869781:T:A	2.69083e-10	-1.65675	-0.619365
18869822	chr19:18869822:TGAC:T	2.81972e-09	-4.09779e-10	0.0732592
18870743	chr19:18870743:C:T	7.5541e-10	-4.09779e-10	-1.24387
18871890	chr19:18871890:G:A	9.69096e-10	-4.09779e-10	-0.994769
18873021	chr19:18873021:G:A	2.13709e-09	-4.09779e-10	-0.203935
18873488	chr19:18873488:G:C	1.20012e-09	-4.09779e-10	-0.780956
18873801	chr19:18873801:A:G	4.08011e-10	-1.86608	0.00624421
18873930	chr19:18873930:C:T	1.667e-09	-4.09779e-10	-0.45235
18873940	chr19:18873940:G:A	8.16721e-10	-4.09779e-10	-1.16584
18874034	chr19:18874034:G:A	2.17625e-10	-1.81731	-0.671056
18874288	chr19:18874288:T:C	3.92248e-10	-1.92054	0.0213012
18874414	chr19:18874414:C:T	8.92162e-10	-4.09779e-10	-1.07749
18875273	chr19:18875273:C:T	4.53614e-10	-1.75389	-5.44374e-10
18875510	chr19:18875510:T:A	7.37193e-10	-4.09779e-10	-1.26828
18875924	chr19:18875924:C:T	1.50564e-09	-4.09779e-10	-0.554163
18876066	chr19:18876066:C:T	2.49324e-10	-1.26137	-1.09101
18876161	chr19:18876161:T:C	3.20519e-10	-1.74819	-0.352998
18877055	chr19:18877055:G:A	7.69748e-10	-4.09779e-10	-1.22507
18877409	chr19:18877409:C:T	5.38563e-10	-1.38535	-0.196874
18877857	chr19:18877857:T:C	4.42222e-10	-1.66605	-0.113267
18877863	chr19:18877863:CCT:C	8.35411e-10	-4.09779e-10	-1.14321
18877890	chr19:18877890:T:C	2.02572e-10	-1.8712	-0.688832
18878136	chr19:18878136:C:T	1.07606e-09	-4.09779e-10	-0.890073
18878461	chr19:18878461:A:G	1.32488e-10	-1.91787	-1.06677
18878479	chr19:18878479:T:C	7.84932e-10	-4.09779e-10	-1.20554
18878511	chr19:18878511:T:C	1.32898e-10	-1.92008	-1.06146
18878681	chr19:18878681:G:A	7.4182e-10	-4.09779e-10	-1.26203
18878909	chr19:18878909:T:C	1.51708e-09	-4.09779e-10	-0.54659
18879163	chr19:18879163:C:T	7.81253e-10	-4.09779e-10	-1.21023
18879789	chr19:18879789:C:G	1.38042e-09	-4.09779e-10	-0.64099
18879928	chr19:18879928:C:T	8.13439e-10	-4.09779e-10	-1.16986
18880571	chr19:18880571:C:T	7.38485e-10	-4.09779e-10	-1.26653
18880803	chr19:18880803:T:C	1.63818e-10	-1.52431	-1.24807
18881378	chr19:18881378:G:A	4.53766e-10	-1.75355	-5.44374e-10
18881575	chr19:18881575:A:T	6.91243e-09	-4.09779e-10	0.969942
18881710	chr19:18881710:C:A	2.21161e-10	-1.25797	-1.21427
18882541	chr19:18882541:G:A	8.85061e-10	-4.09779e-10	-1.08548
18882868	chr19:18882868:T:A	7.75348e-10	-4.09779e-10	-1.21782
18883223	chr19:18883223:C:G	8.24654e-10	-4.09779e-10	-1.15617
18883753	chr19:18883753:C:G	3.83706e-10	-1.92126	-5.44374e-10
18884392	chr19:18884392:C:T	3.65515e-10	-0.806038	-1.16379
18884569	chr19:18884569:G:A	8.4423e-10	-4.09779e-10	-1.13271
18884840	chr19:18884840:A:C	8.82642e-10	-4.09779e-10	-1.08821
18885233	chr19:18885233:T:C	2.93264e-10	-0.934749	-1.25531
18885241	chr19:18885241:C:A	3.23576e-10	-1.69841	-0.393292
18885374	chr19:18885374:TC:T	7.49623e-10	-1.25156	-5.44374e-10
18885425	chr19:18885425:G:A	1.34797e-10	-1.77259	-1.19477
18885503	chr19:18885503:C:T	9.88956e-10	-4.09779e-10	-0.974484
18885762	chr19:18885762:G:A	8.77184e-10	-4.09779e-10	-1.09442
18885770	chr19:18885770:C:T	3.06764e-09	-4.09779e-10	0.15753
18886094	chr19:18886094:GCCA:G	1.24185e-09	-4.09779e-10	-0.746775
18886115	chr19:18886115:CTATGCTCTGGA:C	7.98543e-10	-4.09779e-10	-1.18834
18886264	chr19:18886264:C:G	4.34346e-10	-1.79729	-5.44374e-10
18886276	chr19:18886276:G:A	8.44396e-10	-4.09779e-10	-1.13251
18886298	chr19:18886298:C:T	1.09956e-10	-1.91621	-1.25484
18886377	chr19:18886377:G:A	3.28645e-10	-1.67087	-0.405282
18886484	chr19:18886484:C:T	7.87223e-10	-4.09779e-10	-1.20262
18886489	chr19:18886489:G:A	7.37523e-10	-4.09779e-10	-1.26784
18886514	chr19:18886514:C:T	1.96392e-10	-1.48957	-1.10145
18887028	chr19:18887028:T:C	8.66224e-10	-4.09779e-10	-1.10699
18887182	chr19:18887182:T:C	8.12134e-10	-4.09779e-10	-1.17147
18887190	chr19:18887190:G:A	6.78542e-10	-0.0962635	-1.25492
18887509	chr19:18887509:T:C	8.08435e-10	-4.09779e-10	-1.17603
18887675	chr19:18887675:C:T	3.01406e-10	-1.85903	-0.303642
18887761	chr19:18887761:A:G	8.71163e-10	-4.09779e-10	-1.1013
18887983	chr19:18887983:C:T	2.07257e-09	-4.09779e-10	-0.234591
18888035	chr19:18888035:C:A	1.33677e-10	-1.76413	-1.21158
18888047	chr19:18888047:C:T	1.6615e-10	-1.83931	-0.918932
18888238	chr19:18888238:A:T	7.37707e-10	-4.09779e-10	-1.26759
18888893	chr19:18888893:T:C	1.42908e-10	-1.67778	-1.23115
18889343	chr19:18889343:C:T	2.31437e-10	-1.84754	-0.579283
18890504	chr19:18890504:G:C	1.76886e-10	-1.42884	-1.26679
18892042	chr19:18892042:C:T	2.34206e-10	-1.65008	-0.764853
18892400	chr19:18892400:A:G	2.29746e-10	-1.42901	-1.00515
18892410	chr19:18892410:T:C	2.30542e-10	-1.43061	-1.00009
18892442	chr19:18892442:G:A	2.03178e-10	-1.42723	-1.12982
18892451	chr19:18892451:A:G	1.49539e-09	-4.09779e-10	-0.560988
18892583	chr19:18892583:T:C	7.39121e-10	-4.09779e-10	-1.26567
18892904	chr19:18892904:C:T	6.18951e-09	-1.15149	2.01097
18892979	chr19:18892979:C:T	9.81838e-10	-4.09779e-10	-0.981707
18893638	chr19:18893638:G:A	7.4796e-10	-4.09779e-10	-1.25378
18893813	chr19:18893813:C:T	1.17703e-09	-4.09779e-10	-0.80038
18894573	chr19:18894573:G:A	1.20834e-10	-1.92402	-1.1527
18894641	chr19:18894641:G:A	1.84678e-09	-4.09779e-10	-0.349934
18895151	chr19:18895151:G:A	8.76261e-10	-4.09779e-10	-1.09547
18895646	chr19:18895646:A:G	2.02699e-10	-1.68466	-0.874752
18895650	chr19:18895650:T:C	1.05795e-09	-4.09779e-10	-0.907047
18895839	chr19:18895839:A:G	1.38349e-10	-1.91711	-1.02424
18895857	chr19:18895857:G:C	2.50195e-10	-1.49827	-0.85062
18896992	chr19:18896992:C:T	2.4583e-10	-1.72705	-0.639447
18898073	chr19:18898073:G:A	1.62496e-09	-0.477897	-5.44374e-10
18898102	chr19:18898102:C:A	7.99578e-10	-4.09779e-10	-1.18705
18898661	chr19:18898661:T:C	7.19457e-10	-0.0898316	-1.20281
18898744	chr19:18898744:C:T	1.00325e-09	-4.09779e-10	-0.960129
18898799	chr19:18898799:G:A	1.11524e-09	-4.09779e-10	-0.85431
18898818	chr19:18898818:C:T	1.32107e-09	-4.09779e-10	-0.684936
18899236	chr19:18899236:T:C	8.86984e-10	-4.09779e-10	-1.08331
18900124	chr19:18900124:GC:G	2.95364e-10	-1.58402	-0.598908
18900139	chr19:18900139:G:A	7.41019e-10	-4.09779e-10	-1.26311
18900435	chr19:18900435:T:C	3.54901e-10	-0.923076	-1.07622
18900575	chr19:18900575:G:A	1.78997e-09	-4.09779e-10	-0.38118
18900970	chr19:18900970:T:C	1.64425e-09	-4.09779e-10	-0.466093
18901056	chr19:18901056:T:C	2.40431e-10	-1.5461	-0.842598
18901250	chr19:18901250:T:C	8.31536e-10	-4.09779e-10	-1.14786
18901413	chr19:18901413:C:T	1.78997e-09	-4.09779e-10	-0.38118
18901444	chr19:18901444:A:G	1.16716e-09	-4.09779e-10	-0.808808
18901549	chr19:18901549:G:A	2.61439e-10	-1.63593	-0.669006
18901682	chr19:18901682:A:T	3.94621e-10	-1.89321	-5.44374e-10
18901796	chr19:18901796:G:A	9.93319e-10	-4.09779e-10	-0.970082
18901906	chr19:18901906:C:T	1.03384e-09	-4.09779e-10	-0.930102
18902996	chr19:18902996:G:A	1.26075e-09	-4.09779e-10	-0.731675
18904000	chr19:18904000:T:C	2.09322e-10	-1.80624	-0.721023
18904334	chr19:18904334:G:A	7.41622e-10	-4.09779e-10	-1.26229
18904682	chr19:18904682:C:T	1.99676e-10	-1.30784	-1.26659
18904736	chr19:18904736:C:T	7.62302e-10	-4.09779e-10	-1.23479
18905093	chr19:18905093:A:G	7.36928e-10	-4.09779e-10	-1.26864
18905299	chr19:18905299:A:G	4.24485e-10	-0.640102	-1.18016
18905475	chr19:18905475:A:G	1.54583e-09	-4.09779e-10	-0.527815
18905641	chr19:18905641:G:A	1.26427e-10	-1.91923	-1.11225
18905892	chr19:18905892:T:C	7.81057e-10	-4.09779e-10	-1.21048
18905939	chr19:18905939:G:A	2.33278e-10	-1.66639	-0.752512
18905976	chr19:18905976:G:A	2.32298e-10	-1.65646	-0.766648
18906169	chr19:18906169:G:A	1.82416e-10	-1.39825	-1.2666
18906763	chr19:18906763:T:C	8.04316e-10	0.0784345	-1.25958
18906852	chr19:18906852:C:T	7.5996e-10	-4.09779e-10	-1.23787
18906902	chr19:18906902:G:A	8.06991e-10	-4.09779e-10	-1.17782
18907024	chr19:18907024:A:G	1.37919e-09	-4.09779e-10	-0.641879
18907053	chr19:18907053:G:A	1.7696e-10	-1.83298	-0.862225
18907191	chr19:18907191:G:C	1.25055e-09	-4.09779e-10	-0.739796
18907442	chr19:18907442:C:T	8.06991e-10	-4.09779e-10	-1.17782
18907487	chr19:18907487:T:A	9.69739e-10	-4.09779e-10	-0.994107
18907502	chr19:18907502:A:C	1.82353e-10	-1.41317	-1.25202
18907549	chr19:18907549:G:A	1.20729e-09	-4.09779e-10	-0.774998
18907667	chr19:18907667:G:A	7.92766e-10	-4.09779e-10	-1.1956
18907762	chr19:18907762:G:A	7.88368e-10	-4.09779e-10	-1.20117
18907805	chr19:18907805:C:T	2.51625e-10	-1.57341	-0.76978
18908025	chr19:18908025:G:C	2.23327e-10	-1.65014	-0.812357
18908034	chr19:18908034:A:C	1.87815e-09	-4.09779e-10	-0.333091
18908057	chr19:18908057:A:G	2.40583e-10	-1.7868	-0.601269
18908153	chr19:18908153:C:T	1.93913e-10	-1.37397	-1.22976
18908991	chr19:18908991:G:A	5.21932e-09	-1.70985	2.39884
18909051	chr19:18909051:G:A	1.00393e-09	-4.09779e-10	-0.95946
18909060	chr19:18909060:T:G	1.12365e-09	-4.09779e-10	-0.846792
18909143	chr19:18909143:T:G	1.21954e-09	-4.09779e-10	-0.764901
18909647	chr19:18909647:T:C	2.36403e-10	-1.62924	-0.77636
18909906	chr19:18909906:G:A	1.85072e-09	-4.09779e-10	-0.347802
18909934	chr19:18909934:T:C	9.38255e-10	-4.09779e-10	-1.02711
18909935	chr19:18909935:A:G	7.58178e-10	-4.09779e-10	-1.24022
18910201	chr19:18910201:C:T	2.76616e-10	-1.70892	-0.539585
18910303	chr19:18910303:G:A	1.36895e-09	-4.09779e-10	-0.649334
18910415	chr19:18910415:G:A	7.60975e-10	-4.09779e-10	-1.23653
18910645	chr19:18910645:T:C	1.36255e-10	-1.70863	-1.24797
18911198	chr19:18911198:C:A	2.1439e-10	-1.75701	-0.746321
18911236	chr19:18911236:G:A	3.24981e-10	-1.31261	-0.77476
18911395	chr19:18911395:T:C	1.84474e-10	-1.44347	-1.21015
18911709	chr19:18911709:G:A	2.34528e-10	-1.65384	-0.759716
18912309	chr19:18912309:T:C	5.95628e-10	-1.48152	-5.44374e-10
18912629	chr19:18912629:C:T	9.22985e-10	-4.09779e-10	-1.04352
18912764	chr19:18912764:A:G	1.97151e-10	-1.31882	-1.26834
18913611	chr19:18913611:A:G	2.07871e-10	-1.57201	-0.962212
18914903	chr19:18914903:T:C	1.24847e-09	-4.09779e-10	-0.741462
18914941	chr19:18914941:T:C	8.19694e-10	-4.09779e-10	-1.1622
18915167	chr19:18915167:C:T	1.09336e-09	-4.09779e-10	-0.874125
18915683	chr19:18915683:T:C	3.97565e-09	-4.09779e-10	0.416809
18916042	chr19:18916042:A:G	1.70623e-10	-1.90756	-0.824118
18916093	chr19:18916093:G:A	7.42347e-10	-4.09779e-10	-1.26132
18917832	chr19:18917832:C:T	8.87209e-10	-4.09779e-10	-1.08305
18918734	chr19:18918734:G:GT	4.04943e-10	-1.86739	-5.44374e-10
18919311	chr19:18919311:G:C	2.81538e-10	-1.15145	-1.07942
18919492	chr19:18919492:C:A	7.93261e-10	-4.09779e-10	-1.19498
18919513	chr19:18919513:G:A	8.63939e-10	-4.09779e-10	-1.10963
18919621	chr19:18919621:TGGGACCACGCA:T	3.51525e-09	-4.09779e-10	0.293731
18919802	chr19:18919802:G:A	4.85707e-10	-1.68553	-5.44374e-10
18919880	chr19:18919880:C:G	8.94994e-10	-0.462243	-0.612073
18920278	chr19:18920278:C:G	2.51455e-09	-4.09779e-10	-0.0412826
18920457	chr19:18920457:G:A	8.63939e-10	-4.09779e-10	-1.10963
18920724	chr19:18920724:C:T	1.78242e-09	-0.385409	-5.44374e-10
18920943	chr19:18920943:C:A	2.52839e-09	-4.09779e-10	-0.035796
18921125	chr19:18921125:G:A	7.58512e-10	-4.09779e-10	-1.23977
18921195	chr19:18921195:A:G	7.38341e-10	-4.09779e-10	-1.26673
18921415	chr19:18921415:G:T	1.29353e-10	-1.8985	-1.11009
18921752	chr19:18921752:C:T	1.09996e-09	-4.09779e-10	-0.868108
18921871	chr19:18921871:T:C	7.37734e-10	-4.09779e-10	-1.26755
18922280	chr19:18922280:G:A	7.29598e-10	-0.447901	-0.830739
18922578	chr19:18922578:G:A	7.61521e-10	-0.517131	-0.718685
18922633	chr19:18922633:G:A	1.26343e-09	-4.09779e-10	-0.72955
18922814	chr19:18922814:G:A	2.51455e-09	-4.09779e-10	-0.0412826
18923262	chr19:18923262:C:T	5.96891e-10	-1.4794	-5.44374e-10
18923388	chr19:18923388:G:A	7.3693e-10	-4.09779e-10	-1.26864
18923477	chr19:18923477:A:G	9.16073e-10	-4.09779e-10	-1.05104
18923749	chr19:18923749:G:A	1.49073e-10	-1.62139	-1.24531
18924137	chr19:18924137:G:A	1.81751e-10	-1.70669	-0.961808
18924350	chr19:18924350:CT:C	1.75074e-10	-1.92231	-0.783618
18924522	chr19:18924522:A:G	7.37611e-10	-4.09779e-10	-1.26772
18924545	chr19:18924545:G:T	2.51933e-10	-1.39146	-0.950515
18924546	chr19:18924546:C:T	2.53227e-10	-1.38633	-0.950515
18924608	chr19:18924608:C:T	8.30844e-10	-4.09779e-10	-1.14869
18924619	chr19:18924619:G:T	1.55821e-10	-1.8415	-0.980929
18924728	chr19:18924728:G:T	9.93734e-10	-4.09779e-10	-0.969664
18925301	chr19:18925301:A:G	1.15366e-08	-0.196063	1.67821
18925351	chr19:18925351:C:T	2.30447e-09	-4.09779e-10	-0.128528
18926244	chr19:18926244:T:C	3.8158e-10	-0.839086	-1.08773
18926260	chr19:18926260:C:T	4.8667e-09	-4.09779e-10	0.619039
18926429	chr19:18926429:G:C	7.3934e-10	-4.09779e-10	-1.26538
18927089	chr19:18927089:AAAAAG:A	8.26298e-10	-4.09779e-10	-1.15418
18927932	chr19:18927932:C:T	2.38177e-09	-4.09779e-10	-0.0955324
18928221	chr19:18928221:C:T	9.77472e-10	-4.09779e-10	-0.986164
18928271	chr19:18928271:G:A	8.32035e-10	-4.09779e-10	-1.14726
18928350	chr19:18928350:G:A	1.85612e-09	-4.09779e-10	-0.344891
18928489	chr19:18928489:T:C	3.42379e-10	-0.780003	-1.25521
18929056	chr19:18929056:T:C	8.27858e-10	-4.09779e-10	-1.15229
18929099	chr19:18929099:G:A	6.85027e-10	-1.13415	-0.207526
18930214	chr19:18930214:C:T	5.84496e-09	-0.775872	1.57807
18930451	chr19:18930451:G:A	1.23341e-10	-1.92101	-1.13517
18930572	chr19:18930572:A:C	8.56073e-10	-4.09779e-10	-1.11878
18930643	chr19:18930643:T:C	1.09975e-09	-4.09779e-10	-0.868292
18930653	chr19:18930653:T:C	7.97677e-10	-4.09779e-10	-1.18943
18930681	chr19:18930681:T:C	4.69375e-10	-0.563207	-1.15652
18930743	chr19:18930743:C:T	1.49915e-10	-1.9242	-0.936861
18930943	chr19:18930943:G:A	8.79238e-10	-4.09779e-10	-1.09208
18931146	chr19:18931146:C:A	8.11512e-10	-4.09779e-10	-1.17223
18931187	chr19:18931187:C:T	1.52009e-09	-4.09779e-10	-0.544607
18931228	chr19:18931228:C:T	7.4615e-10	-4.09779e-10	-1.25621
18931373	chr19:18931373:G:A	9.3116e-10	-4.09779e-10	-1.0347
18931442	chr19:18931442:C:T	1.61916e-09	-4.09779e-10	-0.481468
18931539	chr19:18931539:C:T	8.84747e-10	-4.09779e-10	-1.08583
18931578	chr19:18931578:A:G	3.5785e-09	-4.09779e-10	0.311566
18931799	chr19:18931799:C:T	1.35877e-09	-0.826459	0.169661
18931879	chr19:18931879:T:C	4.65509e-09	-4.09779e-10	0.574583
18931904	chr19:18931904:G:A	3.85365e-10	-1.91694	-5.44374e-10
18931996	chr19:18931996:C:A	1.09434e-09	-4.09779e-10	-0.873222
18932045	chr19:18932045:G:A	7.81883e-09	-4.09779e-10	1.09316
18932654	chr19:18932654:G:A	1.77834e-09	-4.09779e-10	-0.387696
18933254	chr19:18933254:C:T	7.49649e-10	-4.09779e-10	-1.25153
18933351	chr19:18933351:T:G	2.61873e-09	-4.09779e-10	-0.000688275
18933532	chr19:18933532:G:T	1.38715e-09	-4.09779e-10	-0.636124
18933612	chr19:18933612:C:T	3.82788e-10	-1.92365	-5.44374e-10
18933749	chr19:18933749:G:A	8.07996e-10	-4.09779e-10	-1.17658
18934168	chr19:18934168:G:A	2.30558e-09	-4.09779e-10	-0.128044
18934193	chr19:18934193:C:T	9.35536e-10	-4.09779e-10	-1.03001
18934248	chr19:18934248:C:T	2.2703e-09	-4.09779e-10	-0.143467
18934530	chr19:18934530:GGAA:G	7.48702e-10	-4.09779e-10	-1.25279
18934833	chr19:18934833:T:C	7.45028e-10	-4.09779e-10	-1.25771
18935069	chr19:18935069:C:T	9.42161e-10	-4.09779e-10	-1.02296
18935853	chr19:18935853:C:CTGCTAAGAA	1.45008e-09	-0.591757	-5.44374e-10
18936039	chr19:18936039:T:C	1.87694e-10	-1.40152	-1.23481
18936081	chr19:18936081:C:T	8.91384e-10	-4.09779e-10	-1.07836
18936089	chr19:18936089:G:T	9.20978e-10	-4.09779e-10	-1.0457
18936111	chr19:18936111:C:T	9.64741e-10	-4.09779e-10	-0.999274
18936353	chr19:18936353:T:TA	8.63506e-10	-4.09779e-10	-1.11013
18936537	chr19:18936537:G:A	1.57084e-09	-4.09779e-10	-0.511771
18936711	chr19:18936711:C:T	7.98155e-10	-4.09779e-10	-1.18883
18936887	chr19:18936887:G:A	1.56951e-09	-0.512612	-5.44374e-10
18936977	chr19:18936977:T:G	3.9748e-10	-0.772333	-1.11366
18937086	chr19:18937086:G:A	1.89342e-09	-0.324992	-5.44374e-10
18938092	chr19:18938092:T:C	4.61658e-10	-1.21762	-0.518686
18938124	chr19:18938124:G:A	3.03359e-09	-1.41051	1.55687
18938385	chr19:18938385:G:A	1.14683e-10	-1.86549	-1.26347
18938389	chr19:18938389:G:A	4.05329e-10	-1.64682	-0.219613
18938689	chr19:18938689:A:T	1.09241e-09	-4.09779e-10	-0.874993
18939159	chr19:18939159:C:T	7.84438e-10	-1.20617	-5.44374e-10
18939499	chr19:18939499:TAACTC:T	5.32265e-10	-1.59399	-5.44374e-10
18939596	chr19:18939596:C:T	9.73391e-10	-4.09779e-10	-0.990348
18939742	chr19:18939742:C:G	9.51553e-10	-4.09779e-10	-1.01304
18940030	chr19:18940030:G:A	7.58719e-10	-4.09779e-10	-1.2395
18940148	chr19:18940148:A:G	2.84643e-10	-1.90606	-0.313833
18940178	chr19:18940178:G:A	4.68932e-10	-1.72067	-5.44374e-10
18940707	chr19:18940707:T:C	2.15379e-09	-4.09779e-10	-0.196151
18941011	chr19:18941011:C:T	3.49779e-10	-0.831811	-1.18202
18941089	chr19:18941089:T:C	6.32859e-10	-0.158985	-1.2619
18942208	chr19:18942208:G:C	9.37722e-10	-4.09779e-10	-1.02768
18942509	chr19:18942509:C:T	1.62789e-09	-4.09779e-10	-0.476093
18942919	chr19:18942919:G:A	8.15255e-10	-4.09779e-10	-1.16763
18943339	chr19:18943339:C:T	4.55582e-10	-1.74956	-5.44374e-10
18943538	chr19:18943538:C:T	7.37047e-10	-4.09779e-10	-1.26848
18943775	chr19:18943775:C:T	1.22971e-09	-4.09779e-10	-0.756602
18943911	chr19:18943911:T:C	3.56588e-10	-1.69336	-0.301188
18943935	chr19:18943935:G:A	8.86572e-10	-4.09779e-10	-1.08377
18943943	chr19:18943943:G:T	7.63016e-10	-4.09779e-10	-1.23385
18944314	chr19:18944314:AG:A	6.16773e-09	-4.09779e-10	0.855953
18944391	chr19:18944391:C:T	1.24517e-09	-0.861735	0.117626
18945344	chr19:18945344:A:G	1.72557e-10	-1.46051	-1.25989
18945819	chr19:18945819:C:T	1.13251e-09	-4.09779e-10	-0.838945
18946003	chr19:18946003:C:T	7.68827e-10	-4.09779e-10	-1.22627
18946084	chr19:18946084:T:C	1.09616e-09	-4.09779e-10	-0.871564
18946683	chr19:18946683:G:C	7.41439e-10	-4.09779e-10	-1.26254
18947123	chr19:18947123:A:G	1.10271e-09	-4.09779e-10	-0.865603
18947204	chr19:18947204:A:T	7.41776e-10	-4.09779e-10	-1.26209
18947307	chr19:18947307:G:A	1.37241e-09	-4.09779e-10	-0.646808
18947498	chr19:18947498:G:A	7.41604e-10	-4.09779e-10	-1.26232
18947834	chr19:18947834:T:C	7.85986e-10	-4.09779e-10	-1.20419
18947977	chr19:18947977:A:C	1.82914e-09	-4.09779e-10	-0.359532
18948356	chr19:18948356:G:A	2.06253e-09	-4.09779e-10	-0.239447
18949267	chr19:18949267:G:A	1.17151e-10	-1.85047	-1.2572
18949441	chr19:18949441:T:A	1.20837e-09	-4.09779e-10	-0.774104
18949498	chr19:18949498:G:T	1.27157e-09	-4.09779e-10	-0.723128
18949629	chr19:18949629:A:G	1.83172e-10	-1.92481	-0.735902
18949676	chr19:18949676:C:T	7.48338e-10	-1.25328	-5.44374e-10
18949681	chr19:18949681:C:T	1.37263e-10	-1.75189	-1.19735
18949768	chr19:18949768:C:T	2.70908e-09	0.0332319	-5.44374e-10
18949832	chr19:18949832:C:T	1.19738e-10	-1.90795	-1.17787
18950148	chr19:18950148:G:A	3.81549e-09	-4.09779e-10	0.375691
18950329	chr19:18950329:T:C	1.1006e-10	-1.90325	-1.26686
18950967	chr19:18950967:G:A	7.60069e-10	-4.09779e-10	-1.23772
18950980	chr19:18950980:A:T	3.9384e-10	-1.86651	-0.0286816
18951752	chr19:18951752:C:T	7.37165e-10	-4.09779e-10	-1.26832
18951898	chr19:18951898:C:A	3.39136e-10	-1.79008	-0.25465
18952268	chr19:18952268:G:A	7.42938e-10	-0.00121391	-1.25931
18952494	chr19:18952494:C:T	9.19464e-10	-4.09779e-10	-1.04734
18952750	chr19:18952750:G:A	2.0335e-10	-1.28747	-1.26874
18953125	chr19:18953125:G:A	2.16393e-09	-4.09779e-10	-0.191452
18953382	chr19:18953382:A:G	7.06603e-10	-0.295588	-1.01508
18953677	chr19:18953677:G:C	9.48921e-10	-4.09779e-10	-1.01581
18953889	chr19:18953889:A:G	7.4731e-10	-4.09779e-10	-1.25465
18954034	chr19:18954034:G:A	1.05499e-09	-4.09779e-10	-0.909845
18954084	chr19:18954084:T:G	5.30901e-10	-1.78758	0.191022
18955106	chr19:18955106:T:C	3.5916e-10	-1.07013	-0.917235
18955200	chr19:18955200:TCCATCCATCTGC:T	2.17181e-10	-1.87552	-0.61488
18955766	chr19:18955766:G:A	3.16261e-10	-1.18846	-0.926109
18955786	chr19:18955786:C:CAGAT	2.68793e-10	-1.36863	-0.908563
18955790	chr19:18955790:T:C	8.11604e-10	-4.09779e-10	-1.17212
18956125	chr19:18956125:T:TG	2.60713e-10	-1.41846	-0.889252
18956138	chr19:18956138:A:G	7.41051e-10	-4.09779e-10	-1.26306
18956209	chr19:18956209:G:A	2.75981e-10	-1.23717	-1.01363
18956504	chr19:18956504:G:A	1.43395e-10	-1.75097	-1.15456
18956509	chr19:18956509:A:G	2.56249e-09	-4.09779e-10	-0.0223984
18956510	chr19:18956510:T:C	1.10318e-09	-4.09779e-10	-0.865179
18956520	chr19:18956520:C:T	7.36895e-10	-4.09779e-10	-1.26869
18956989	chr19:18956989:C:T	2.74956e-10	-1.30747	-0.947052
18957032	chr19:18957032:C:T	1.38192e-10	-1.73297	-1.20952
18957038	chr19:18957038:G:A	5.70165e-10	-0.342397	-1.18281
18957909	chr19:18957909:C:T	1.92283e-10	-1.66944	-0.942723
18958653	chr19:18958653:G:A	1.26636e-10	-1.76759	-1.26223
18958998	chr19:18958998:G:A	1.02284e-09	-4.09779e-10	-0.940795
18959051	chr19:18959051:G:A	1.78069e-09	-4.09779e-10	-0.38638
18959084	chr19:18959084:T:A	2.919e-10	-1.91904	-0.275684
18959434	chr19:18959434:T:C	2.253e-09	-4.09779e-10	-0.151116
18959787	chr19:18959787:T:C	7.39031e-10	-4.09779e-10	-1.26579
18960038	chr19:18960038:C:T	1.30422e-09	-4.09779e-10	-0.697772
18960056	chr19:18960056:C:T	2.87384e-09	0.0922717	-5.44374e-10
18960162	chr19:18960162:T:TA	6.4375e-09	-4.09779e-10	0.898762
18960707	chr19:18960707:G:C	1.40762e-10	-1.65554	-1.26852
18960820	chr19:18960820:A:G	1.2004e-10	-1.83953	-1.24379
18961113	chr19:18961113:G:A	3.97103e-10	-1.88694	-5.44374e-10
18961344	chr19:18961344:G:A	7.36842e-10	-4.09779e-10	-1.26876
18961445	chr19:18961445:A:G	6.52467e-10	-1.39037	-5.44374e-10
18961615	chr19:18961615:T:C	7.41569e-10	-4.09779e-10	-1.26237
18961780	chr19:18961780:A:AG	2.21131e-10	-1.60466	-0.867715
18962123	chr19:18962123:C:T	1.57963e-09	-4.09779e-10	-0.506187
18962989	chr19:18962989:T:A	3.07064e-10	-1.84324	-0.300835
18963188	chr19:18963188:G:T	7.7159e-10	-4.09779e-10	-1.22268
18964218	chr19:18964218:G:A	7.65525e-10	-4.09779e-10	-1.23057
18964251	chr19:18964251:T:C	1.76765e-10	-1.83933	-0.85698
18964527	chr19:18964527:G:A	7.61612e-10	-4.09779e-10	-1.2357
18964569	chr19:18964569:G:A	1.42696e-10	-1.69926	-1.21115
18964646	chr19:18964646:T:C	1.70946e-10	-1.5274	-1.20239
18964724	chr19:18964724:G:A	1.13835e-10	-1.90465	-1.23174
18964832	chr19:18964832:G:A	8.29014e-10	-4.09779e-10	-1.1509
18964949	chr19:18964949:A:G	1.03865e-09	-4.09779e-10	-0.925455
18965183	chr19:18965183:G:A	8.27188e-10	-1.1531	-5.44374e-10
18965675	chr19:18965675:C:T	8.21293e-10	-4.09779e-10	-1.16025
18965813	chr19:18965813:G:A	7.95502e-10	-4.09779e-10	-1.19216
18965971	chr19:18965971:G:A	1.92075e-10	-1.56185	-1.0514
18966100	chr19:18966100:G:C	7.38841e-10	-4.09779e-10	-1.26605
18966852	chr19:18966852:C:T	7.37427e-10	-4.09779e-10	-1.26797
18966921	chr19:18966921:C:T	7.70685e-10	-4.09779e-10	-1.22385
18967110	chr19:18967110:G:A	5.43451e-10	-1.57319	-5.44374e-10
18967153	chr19:18967153:G:GCCA	7.79433e-10	-4.09779e-10	-1.21257
18967491	chr19:18967491:A:T	3.32518e-10	-1.79898	-0.265465
18967598	chr19:18967598:G:T	1.98056e-10	-1.66284	-0.919744
18967783	chr19:18967783:T:C	2.89062e-10	-1.57423	-0.63026
18967921	chr19:18967921:C:T	7.38274e-10	-4.09779e-10	-1.26682
18968499	chr19:18968499:A:T	5.17233e-10	-1.62264	-5.44374e-10
18968584	chr19:18968584:T:C	2.8082e-10	-1.61049	-0.622931
18968629	chr19:18968629:T:G	7.37516e-10	-4.09779e-10	-1.26785
18968797	chr19:18968797:T:A	1.25011e-09	-4.09779e-10	-0.740144
18968829	chr19:18968829:C:A	7.36842e-10	-4.09779e-10	-1.26876
18968834	chr19:18968834:G:A	7.40696e-10	-4.09779e-10	-1.26354
18968912	chr19:18968912:C:T	7.62494e-10	-4.09779e-10	-1.23454
18968914	chr19:18968914:A:G	7.48817e-10	-4.09779e-10	-1.25264
18969184	chr19:18969184:G:A	7.38972e-10	-4.09779e-10	-1.26587
18969306	chr19:18969306:T:C	7.80349e-10	-4.09779e-10	-1.21139
18969531	chr19:18969531:G:A	8.16966e-10	-4.09779e-10	-1.16554
18969585	chr19:18969585:C:T	5.33704e-10	-1.59129	-5.44374e-10
18969631	chr19:18969631:A:C	7.50338e-10	-4.09779e-10	-1.25061
18969858	chr19:18969858:T:G	7.514e-10	-4.09779e-10	-1.2492
18969906	chr19:18969906:GTTA:G	7.38873e-10	-4.09779e-10	-1.26601
18970218	chr19:18970218:C:T	7.37357e-10	-4.09779e-10	-1.26806
18970305	chr19:18970305:T:C	7.66006e-10	-4.09779e-10	-1.22994
18970653	chr19:18970653:G:A	1.91643e-10	-1.84723	-0.768266
18970892	chr19:18970892:A:C	4.66873e-10	-1.72508	-5.44374e-10
18971274	chr19:18971274:C:T	4.22996e-10	-1.88649	0.0627231
18971450	chr19:18971450:G:A	7.64329e-10	-4.09779e-10	-1.23214
18971654	chr19:18971654:A:T	1.75659e-10	-1.65379	-1.0488
18971659	chr19:18971659:G:A	3.52492e-10	-1.5278	-0.478309
18971810	chr19:18971810:C:T	1.46848e-10	-1.904	-0.977743
18972089	chr19:18972089:C:T	1.92301e-10	-1.62067	-0.991398
18972184	chr19:18972184:T:C	7.39204e-10	-4.09779e-10	-1.26556
18972243	chr19:18972243:A:C	8.42369e-10	-4.09779e-10	-1.13492
18972294	chr19:18972294:A:G	7.47985e-10	-4.09779e-10	-1.25375
18972436	chr19:18972436:G:A	4.79411e-10	-1.69857	-5.44374e-10
18972611	chr19:18972611:G:A	2.53089e-10	-1.60213	-0.735262
18972629	chr19:18972629:G:A	7.62445e-10	-4.09779e-10	-1.2346
18972674	chr19:18972674:A:G	8.54125e-08	3.48411	-5.44374e-10
18972942	chr19:18972942:C:T	7.38022e-10	-4.09779e-10	-1.26716
18973075	chr19:18973075:G:T	7.49656e-10	-4.09779e-10	-1.25152
18973126	chr19:18973126:T:G	7.44992e-10	-4.09779e-10	-1.25776
18973432	chr19:18973432:G:C	1.78829e-10	-1.54819	-1.13651
18973554	chr19:18973554:G:A	7.37652e-10	-4.09779e-10	-1.26766
18973858	chr19:18973858:G:C	2.19604e-10	-1.73989	-0.739421
18973875	chr19:18973875:C:T	6.33005e-10	-1.89322	0.472568
18973898	chr19:18973898:C:T	7.38273e-10	-4.09779e-10	-1.26682
18974126	chr19:18974126:C:T	7.41426e-10	-4.09779e-10	-1.26256
18974227	chr19:18974227:G:A	1.32037e-09	-4.09779e-10	-0.685468
18974248	chr19:18974248:T:C	2.3103e-10	-1.16929	-1.25929
18974302	chr19:18974302:A:G	7.4175e-10	-4.09779e-10	-1.26212
18974412	chr19:18974412:G:C	2.42261e-09	-4.09779e-10	-0.0785315
18975107	chr19:18975107:A:G	8.11274e-10	-1.17253	-5.44374e-10
18975482	chr19:18975482:C:T	1.3197e-10	-1.72113	-1.26743
18975485	chr19:18975485:A:T	7.67051e-10	-4.09779e-10	-1.22858
18975610	chr19:18975610:C:G	1.34723e-10	-1.76469	-1.20323
18975657	chr19:18975657:C:T	7.38186e-10	-4.09779e-10	-1.26694
18975720	chr19:18975720:T:C	7.38646e-10	-4.09779e-10	-1.26631
18976020	chr19:18976020:C:T	7.66524e-10	-4.09779e-10	-1.22927
18976350	chr19:18976350:C:T	1.39138e-10	-1.80906	-1.12661
18976488	chr19:18976488:G:A	4.25795e-10	-1.81718	-5.44374e-10
18976689	chr19:18976689:G:C	1.20791e-10	-1.92213	-1.15494
18976723	chr19:18976723:A:G	7.46859e-10	-4.09779e-10	-1.25526
18976814	chr19:18976814:A:G	7.42889e-10	-4.09779e-10	-1.26059
18977522	chr19:18977522:G:A	5.7862e-10	-1.51049	-5.44374e-10
18977532	chr19:18977532:A:G	3.85329e-10	-1.91704	-5.44374e-10
18977560	chr19:18977560:T:A	8.53003e-10	-1.61809	0.495721
18977573	chr19:18977573:T:A	1.00233e-09	-4.09779e-10	-0.961053
18977969	chr19:18977969:C:T	8.00364e-10	-4.09779e-10	-1.18607
18978097	chr19:18978097:G:A	7.59653e-10	-4.09779e-10	-1.23827
18978932	chr19:18978932:T:A	7.68902e-10	-4.09779e-10	-1.22617
18979599	chr19:18979599:G:A	7.58679e-10	-4.09779e-10	-1.23956
18979903	chr19:18979903:G:A	7.56255e-10	-4.09779e-10	-1.24275
18980026	chr19:18980026:C:A	6.48464e-10	-0.132507	-1.26402
18980277	chr19:18980277:A:G	1.50377e-09	-0.555402	-5.44374e-10
18980444	chr19:18980444:A:G	1.90698e-10	-1.73474	-0.885706
18980999	chr19:18980999:C:T	7.39323e-10	-4.09779e-10	-1.2654
18981074	chr19:18981074:AG:A	6.25873e-10	-1.15448	-0.277506
18981101	chr19:18981101:T:C	4.65662e-10	-1.53686	-0.190814
18981525	chr19:18981525:T:G	1.41999e-08	-4.09779e-10	1.68986
18981625	chr19:18981625:C:T	5.70805e-08	3.08108	-5.44374e-10
18981888	chr19:18981888:G:A	8.30922e-10	-4.09779e-10	-1.1486
18981994	chr19:18981994:G:A	1.60574e-09	-0.489795	-5.44374e-10
18982293	chr19:18982293:A:C	7.6038e-10	-4.09779e-10	-1.23731
18982359	chr19:18982359:A:C	7.37396e-10	-4.09779e-10	-1.26801
18982430	chr19:18982430:C:T	7.58368e-10	-4.09779e-10	-1.23996
18982571	chr19:18982571:T:C	3.747e-10	-0.69034	-1.25467
18982810	chr19:18982810:G:A	1.48157e-10	-1.74155	-1.13131
18982812	chr19:18982812:A:G	2.13437e-10	-1.31777	-1.19002
18983327	chr19:18983327:G:A	8.19436e-10	-4.09779e-10	-1.16252
18983391	chr19:18983391:A:G	7.37305e-10	-4.09779e-10	-1.26813
18983563	chr19:18983563:C:T	1.07681e-09	-4.09779e-10	-0.88938
18985154	chr19:18985154:G:A	3.9625e-09	-0.581207	0.994705
18985320	chr19:18985320:A:G	8.86183e-10	-4.09779e-10	-1.08421
18985425	chr19:18985425:G:A	8.05759e-10	-4.09779e-10	-1.17935
18985697	chr19:18985697:C:T	1.07794e-09	-4.09779e-10	-0.88833
18985887	chr19:18985887:G:C	1.57908e-09	-4.09779e-10	-0.506538
18986025	chr19:18986025:G:A	5.69073e-10	-1.49812	-0.0290099
18986388	chr19:18986388:T:G	1.87754e-10	-1.73342	-0.902576
18986450	chr19:18986450:C:T	7.39431e-10	-4.09779e-10	-1.26525
18987125	chr19:18987125:C:A	7.45239e-10	-4.09779e-10	-1.25743
18987210	chr19:18987210:C:T	1.11521e-09	-4.09779e-10	-0.854339
18987307	chr19:18987307:C:A	1.80364e-10	-1.77263	-0.903522
18987615	chr19:18987615:T:C	7.37511e-10	-4.09779e-10	-1.26785
18987689	chr19:18987689:C:T	7.38736e-10	-4.09779e-10	-1.26619
18987705	chr19:18987705:A:G	1.7679e-10	-1.74056	-0.955612
18988084	chr19:18988084:T:A	1.60247e-10	-1.87994	-0.914472
18988095	chr19:18988095:GGTCA:G	1.88794e-10	-1.81468	-0.815798
18988454	chr19:18988454:G:A	1.67649e-09	-4.09779e-10	-0.446676
18988529	chr19:18988529:GAGGCAGCA:G	7.42881e-10	-4.09779e-10	-1.2606
18988689	chr19:18988689:T:C	8.11853e-10	-4.09779e-10	-1.17181
18988736	chr19:18988736:T:C	7.37945e-10	-4.09779e-10	-1.26726
18988895	chr19:18988895:G:T	1.87266e-10	-1.77921	-0.85939
18988964	chr19:18988964:G:A	8.25346e-10	-4.09779e-10	-1.15533
18989213	chr19:18989213:T:G	1.19232e-09	-4.09779e-10	-0.78748
18989269	chr19:18989269:T:C	8.24159e-10	-4.09779e-10	-1.15677
18989306	chr19:18989306:A:C	2.29003e-10	-1.64443	-0.792974
18989327	chr19:18989327:C:T	1.10258e-09	-4.09779e-10	-0.86573
18989339	chr19:18989339:T:C	8.06688e-10	-4.09779e-10	-1.1782
18989345	chr19:18989345:A:G	1.44497e-09	-4.09779e-10	-0.59529
18989349	chr19:18989349:T:C	8.07335e-10	-4.09779e-10	-1.17739
18989494	chr19:18989494:G:A	8.27525e-10	-4.09779e-10	-1.15269
18989517	chr19:18989517:G:A	8.24159e-10	-4.09779e-10	-1.15677
18989566	chr19:18989566:C:T	8.14839e-10	-4.09779e-10	-1.16814
18989648	chr19:18989648:C:T	7.51159e-10	-4.09779e-10	-1.24952
18989681	chr19:18989681:T:C	1.0155e-09	-4.09779e-10	-0.947999
18989867	chr19:18989867:C:G	2.98899e-10	-0.927991	-1.24304
18989978	chr19:18989978:C:A	6.08639e-10	-0.605181	-0.854727
18990264	chr19:18990264:C:A	1.22355e-09	-4.09779e-10	-0.761624
18990644	chr19:18990644:T:C	7.40349e-10	-4.09779e-10	-1.26401
18990809	chr19:18990809:A:T	7.7301e-10	-4.09779e-10	-1.22084
18990855	chr19:18990855:C:A	1.16132e-09	-4.09779e-10	-0.813817
18991780	chr19:18991780:A:C	7.73333e-10	-4.09779e-10	-1.22042
18991781	chr19:18991781:A:T	4.41682e-10	-1.35017	-0.430374
18991850	chr19:18991850:C:T	1.75623e-09	-4.09779e-10	-0.400208
18991873	chr19:18991873:A:G	8.18532e-10	-4.09779e-10	-1.16362
18991934	chr19:18991934:G:A	1.2193e-09	-4.09779e-10	-0.765101
18992244	chr19:18992244:G:T	5.80457e-10	-1.50732	-5.44374e-10
18992714	chr19:18992714:G:A	1.73259e-09	-4.09779e-10	-0.413758
18992802	chr19:18992802:A:C	8.15123e-10	-4.09779e-10	-1.1678
18992826	chr19:18992826:G:A	1.16208e-09	-4.09779e-10	-0.813167
18992878	chr19:18992878:C:T	1.99969e-10	-1.70894	-0.864036
18992881	chr19:18992881:G:C	8.15123e-10	-4.09779e-10	-1.1678
18992990	chr19:18992990:G:A	8.21487e-10	-4.09779e-10	-1.16002
18993217	chr19:18993217:T:C	8.15123e-10	-4.09779e-10	-1.1678
18994322	chr19:18994322:G:A	2.20721e-10	-1.69057	-0.783664
18994774	chr19:18994774:G:A	7.36922e-10	-4.09779e-10	-1.26865
18994964	chr19:18994964:G:A	2.84694e-10	-1.44829	-0.771427
18995492	chr19:18995492:C:T	7.5187e-10	-4.09779e-10	-1.24857
18995529	chr19:18995529:A:G	8.15123e-10	-4.09779e-10	-1.1678
18995827	chr19:18995827:T:C	1.72414e-10	-1.63415	-1.08709
18996639	chr19:18996639:G:A	7.91487e-10	-4.09779e-10	-1.19722
18996718	chr19:18996718:A:G	8.16665e-10	-4.09779e-10	-1.1659
18996740	chr19:18996740:C:T	3.05968e-10	-1.23265	-0.915003
18997287	chr19:18997287:A:G	8.17985e-10	-4.09779e-10	-1.16429
18997566	chr19:18997566:C:T	7.93669e-10	-0.38337	-0.811098
18998376	chr19:18998376:T:C	2.66953e-10	-1.67331	-0.610752
18998432	chr19:18998432:G:GT	2.37912e-10	-1.67741	-0.721828
18998502	chr19:18998502:T:A	8.15123e-10	-4.09779e-10	-1.1678
18998736	chr19:18998736:G:A	1.24717e-09	-0.161031	-0.581467
18998748	chr19:18998748:C:T	1.20244e-09	-4.09779e-10	-0.779028
18998837	chr19:18998837:A:G	1.08769e-09	-0.442642	-0.436677
18998847	chr19:18998847:A:G	8.15123e-10	-4.09779e-10	-1.1678
18999139	chr19:18999139:G:A	8.13321e-10	-4.09779e-10	-1.17001
18999148	chr19:18999148:C:T	5.84425e-10	-1.50051	-5.44374e-10
18999280	chr19:18999280:C:T	9.42937e-10	-4.09779e-10	-1.02213
18999291	chr19:18999291:A:G	4.61461e-10	-1.39039	-0.346348
18999316	chr19:18999316:GC:G	1.51354e-09	-4.09779e-10	-0.548925
18999481	chr19:18999481:C:T	9.68497e-10	-4.09779e-10	-0.995388
18999720	chr19:18999720:C:T	3.23436e-10	-1.35569	-0.736439
19000003	chr19:19000003:G:A	9.48879e-10	-4.09779e-10	-1.01585
19001956	chr19:19001956:G:A	3.48503e-10	-0.935179	-1.08231
19002938	chr19:19002938:G:A	1.54644e-10	-1.69182	-1.13818
19003106	chr19:19003106:C:T	8.24159e-10	-4.09779e-10	-1.15677
19003431	chr19:19003431:G:A	1.16128e-09	-4.09779e-10	-0.813855
19003587	chr19:19003587:C:T	1.57908e-09	-4.09779e-10	-0.506538
19003818	chr19:19003818:G:A	1.22469e-09	-0.760688	-5.44374e-10
19003834	chr19:19003834:A:G	1.20835e-09	-4.09779e-10	-0.774121
19004096	chr19:19004096:C:T	1.4814e-09	-4.09779e-10	-0.57039
19004124	chr19:19004124:A:G	8.23939e-10	-4.09779e-10	-1.15704
19004193	chr19:19004193:T:C	1.19779e-09	-4.09779e-10	-0.782904
19004455	chr19:19004455:C:T	8.24346e-10	-4.09779e-10	-1.15654
19004457	chr19:19004457:C:T	9.99655e-10	-4.09779e-10	-0.963724
19004806	chr19:19004806:CAAT:C	7.80645e-10	-4.09779e-10	-1.21101
19004942	chr19:19004942:T:C	8.35298e-10	-4.09779e-10	-1.14335
19005052	chr19:19005052:A:G	2.04166e-10	-1.69917	-0.853033
19006593	chr19:19006593:G:A	2.64262e-10	-1.48373	-0.810468
19006750	chr19:19006750:G:A	8.14686e-10	-4.09779e-10	-1.16833
19006786	chr19:19006786:T:C	4.34333e-10	-0.612026	-1.1853
19007078	chr19:19007078:C:T	1.4207e-09	-4.09779e-10	-0.612226
19007086	chr19:19007086:C:T	7.89443e-10	-4.09779e-10	-1.19981
19007124	chr19:19007124:C:T	5.31776e-10	-1.3921	-0.202814
19007210	chr19:19007210:T:C	1.09995e-10	-1.90575	-1.26495
19007415	chr19:19007415:T:C	8.35472e-10	-4.09779e-10	-1.14314
19007572	chr19:19007572:C:T	1.419e-09	-4.09779e-10	-0.613428
19007745	chr19:19007745:T:C	8.42215e-10	-4.09779e-10	-1.1351
19007752	chr19:19007752:A:G	2.5501e-10	-1.06162	-1.26821
19007953	chr19:19007953:T:C	7.84298e-10	-1.20634	-5.44374e-10
19008535	chr19:19008535:T:TCCCTGTAGCCTTG	8.24287e-10	-4.09779e-10	-1.15661
19008595	chr19:19008595:G:A	7.36847e-10	-4.09779e-10	-1.26875
19008809	chr19:19008809:C:T	7.48514e-10	-4.09779e-10	-1.25304
19009121	chr19:19009121:C:T	1.66177e-10	-1.62645	-1.13163
19009500	chr19:19009500:T:C	8.35298e-10	-4.09779e-10	-1.14335
19009706	chr19:19009706:G:A	7.8232e-10	-4.09779e-10	-1.20887
19009827	chr19:19009827:G:C	2.25216e-09	-4.09779e-10	-0.151487
19010028	chr19:19010028:T:C	8.37205e-10	-4.09779e-10	-1.14106
19010247	chr19:19010247:T:C	8.35298e-10	-4.09779e-10	-1.14335
19010493	chr19:19010493:G:A	1.58719e-09	-4.09779e-10	-0.501415
19010597	chr19:19010597:C:A	8.0972e-10	-4.09779e-10	-1.17444
19010686	chr19:19010686:C:T	1.44768e-09	-4.09779e-10	-0.593417
19010777	chr19:19010777:G:A	3.85234e-10	-1.91728	-5.44374e-10
19010843	chr19:19010843:A:AAC	8.34494e-10	-4.09779e-10	-1.14431
19011224	chr19:19011224:C:T	1.24533e-09	-4.09779e-10	-0.743977
19011349	chr19:19011349:T:C	8.07746e-10	-4.09779e-10	-1.17689
19011394	chr19:19011394:C:T	2.05422e-10	-1.71728	-0.828781
19011705	chr19:19011705:C:T	1.49715e-09	-4.09779e-10	-0.559818
19011761	chr19:19011761:C:T	1.13486e-09	-4.09779e-10	-0.83687
19012682	chr19:19012682:T:C	3.90978e-09	-4.09779e-10	0.400104
19013437	chr19:19013437:C:T	2.67805e-10	-1.44846	-0.832414
19013793	chr19:19013793:GC:G	1.61999e-09	-4.09779e-10	-0.480957
19014033	chr19:19014033:G:A	9.08626e-10	-4.09779e-10	-1.0592
19014623	chr19:19014623:C:T	4.32726e-10	-1.39221	-0.408816
19015145	chr19:19015145:C:T	4.47167e-10	-1.47412	-0.294078
19015158	chr19:19015158:C:T	2.82399e-10	-1.43947	-0.788347
19015613	chr19:19015613:T:C	1.52031e-10	-1.72355	-1.1235
19015654	chr19:19015654:T:C	4.48587e-10	-1.48351	-0.281524
19015732	chr19:19015732:C:T	7.36864e-10	-4.09779e-10	-1.26873
19015900	chr19:19015900:C:T	7.37557e-10	-4.09779e-10	-1.26779
19016104	chr19:19016104:G:T	1.51009e-10	-1.71561	-1.13818
19016161	chr19:19016161:T:C	8.17126e-10	-4.09779e-10	-1.16534
19016352	chr19:19016352:A:G	8.33228e-10	-4.09779e-10	-1.14583
19017178	chr19:19017178:C:T	7.31327e-10	-1.1148	-0.161468
19017378	chr19:19017378:G:A	1.12961e-09	-0.841506	-5.44374e-10
19017443	chr19:19017443:A:G	1.05837e-09	-4.09779e-10	-0.906648
19017588	chr19:19017588:A:G	4.51051e-10	-1.36958	-0.389972
19018041	chr19:19018041:C:T	8.10768e-10	-4.09779e-10	-1.17315
19018058	chr19:19018058:A:G	8.70777e-10	-4.09779e-10	-1.10175
19018199	chr19:19018199:TC:T	7.77851e-10	-4.09779e-10	-1.2146
19018247	chr19:19018247:G:A	1.333e-10	-1.71023	-1.2683
19018391	chr19:19018391:TTTAATAAG:T	4.14047e-10	-1.84516	-5.44374e-10
19018414	chr19:19018414:G:A	8.74887e-10	-4.09779e-10	-1.09704
19018483	chr19:19018483:C:T	6.0701e-10	-1.46259	-5.44374e-10
19019247	chr19:19019247:G:A	6.49182e-10	-1.39542	-5.44374e-10
19019281	chr19:19019281:A:G	8.23552e-10	-4.09779e-10	-1.15751
19019445	chr19:19019445:C:T	9.8969e-10	-4.09779e-10	-0.973742
19019953	chr19:19019953:A:C	3.00559e-10	-1.31869	-0.846799
19020276	chr19:19020276:A:G	7.62097e-10	-4.09779e-10	-1.23506
19020389	chr19:19020389:G:A	1.61121e-10	-1.83336	-0.955619
19020480	chr19:19020480:G:A	1.67739e-09	-4.09779e-10	-0.446142
19020604	chr19:19020604:C:A	1.79252e-09	-4.09779e-10	-0.379756
19020886	chr19:19020886:A:T	7.69702e-10	-4.09779e-10	-1.22513
19020986	chr19:19020986:C:T	7.53036e-10	-4.09779e-10	-1.24702
19021273	chr19:19021273:T:C	7.97792e-10	-4.09779e-10	-1.18929
19021688	chr19:19021688:G:T	8.09926e-10	-4.09779e-10	-1.17419
19021730	chr19:19021730:G:A	3.89105e-10	-1.90728	-5.44374e-10
19021842	chr19:19021842:T:G	4.21294e-10	-1.35947	-0.468329
19021950	chr19:19021950:C:T	4.45957e-10	-1.43054	-0.340369
19022109	chr19:19022109:C:T	7.37514e-10	-4.09779e-10	-1.26785
19022206	chr19:19022206:G:A	8.75671e-10	-4.09779e-10	-1.09614
19022266	chr19:19022266:G:A	1.54818e-09	-4.09779e-10	-0.526298
19022354	chr19:19022354:C:G	2.81557e-10	-1.42883	-0.801964
19022605	chr19:19022605:A:G	4.64716e-10	-0.509436	-1.22027
19022963	chr19:19022963:A:G	2.588e-10	-1.44462	-0.87046
19023024	chr19:19023024:T:C	8.24159e-10	-4.09779e-10	-1.15677
19023106	chr19:19023106:G:A	1.61999e-09	-4.09779e-10	-0.480957
19023733	chr19:19023733:A:C	1.19959e-10	-1.88434	-1.19964
19023818	chr19:19023818:TAGG:T	7.49643e-10	-4.09779e-10	-1.25154
19024154	chr19:19024154:G:A	3.61151e-10	-1.5061	-0.47574
19024223	chr19:19024223:A:G	2.93831e-10	-1.62158	-0.566549
19024224	chr19:19024224:A:C	2.95108e-10	-1.61758	-0.566208
19024693	chr19:19024693:A:G	7.55202e-10	-4.09779e-10	-1.24415
19024992	chr19:19024992:T:C	7.37568e-10	-4.09779e-10	-1.26778
19025567	chr19:19025567:T:G	7.56641e-10	-4.09779e-10	-1.24224
19025732	chr19:19025732:C:T	2.42034e-10	-1.58757	-0.794485
19025962	chr19:19025962:C:G	7.3697e-10	-4.09779e-10	-1.26859
19026593	chr19:19026593:C:T	8.24159e-10	-4.09779e-10	-1.15677
19027105	chr19:19027105:C:A	8.00203e-10	-4.09779e-10	-1.18627
19027715	chr19:19027715:G:A	7.43617e-10	-4.09779e-10	-1.25961
19027933	chr19:19027933:G:A	4.40818e-10	-1.7825	-5.44374e-10
19028242	chr19:19028242:A:G	2.28881e-10	-1.69115	-0.74678
19028536	chr19:19028536:C:T	1.06099e-09	-4.09779e-10	-0.904176
19028586	chr19:19028586:G:A	8.19698e-10	-4.09779e-10	-1.1622
19028659	chr19:19028659:T:C	9.25155e-10	-4.09779e-10	-1.04117
19029173	chr19:19029173:G:A	1.23924e-09	-4.09779e-10	-0.74888
19029696	chr19:19029696:C:T	7.99416e-10	-4.09779e-10	-1.18725
19029929	chr19:19029929:CA:C	8.1365e-10	-4.09779e-10	-1.1696
19030052	chr19:19030052:C:T	2.55636e-10	-1.47248	-0.854901
19030235	chr19:19030235:A:G	8.25711e-10	-4.09779e-10	-1.15489
19030343	chr19:19030343:A:C	4.26734e-09	-4.09779e-10	0.487612
19030426	chr19:19030426:G:A	1.15678e-09	-4.09779e-10	-0.817742
19030464	chr19:19030464:A:C	1.20144e-09	-4.09779e-10	-0.77986
19030467	chr19:19030467:T:C	7.36958e-10	-4.09779e-10	-1.2686
19030563	chr19:19030563:G:A	8.28441e-10	-4.09779e-10	-1.15159
19030581	chr19:19030581:A:G	8.33065e-10	-4.09779e-10	-1.14602
19030723	chr19:19030723:G:T	8.22591e-10	-4.09779e-10	-1.15867
19030887	chr19:19030887:C:T	1.19779e-09	-4.09779e-10	-0.782904
19032301	chr19:19032301:G:A	8.30365e-10	-4.09779e-10	-1.14927
19032411	chr19:19032411:G:A	8.17861e-10	-4.09779e-10	-1.16444
19032500	chr19:19032500:A:G	7.36908e-10	-4.09779e-10	-1.26867
19032823	chr19:19032823:T:C	1.19788e-09	-4.09779e-10	-0.782823
19032878	chr19:19032878:A:G	8.26155e-10	-4.09779e-10	-1.15435
19033267	chr19:19033267:G:A	7.39893e-10	-4.09779e-10	-1.26463
19034212	chr19:19034212:G:A	1.57908e-09	-4.09779e-10	-0.506538
19034384	chr19:19034384:G:A	1.24243e-10	-1.83232	-1.21657
19034434	chr19:19034434:A:G	6.45657e-10	-1.40087	-5.44374e-10
19034536	chr19:19034536:T:C	7.37173e-10	-4.09779e-10	-1.26831
19034547	chr19:19034547:C:G	9.00431e-10	-4.09779e-10	-1.06826
19034627	chr19:19034627:C:T	7.36994e-10	-4.09779e-10	-1.26855
19034693	chr19:19034693:C:T	4.94566e-10	-0.407594	-1.25986
19034789	chr19:19034789:A:C	2.33808e-10	-1.59591	-0.820724
19034986	chr19:19034986:C:T	8.57293e-10	-4.09779e-10	-1.11735
19035091	chr19:19035091:C:A	1.04244e-09	-4.09779e-10	-0.921815
19035195	chr19:19035195:A:G	3.49874e-10	-1.56684	-0.446719
19035766	chr19:19035766:C:CA	2.15906e-10	-1.57503	-0.92126
19035920	chr19:19035920:C:T	2.6941e-10	-1.66652	-0.608381
19036057	chr19:19036057:T:TG	8.75365e-10	-4.09779e-10	-1.09649
19036125	chr19:19036125:A:G	5.12051e-10	-1.63271	-5.44374e-10
19036234	chr19:19036234:A:G	7.85929e-10	-4.09779e-10	-1.20427
19036940	chr19:19036940:T:C	7.84414e-10	-4.09779e-10	-1.2062
19037055	chr19:19037055:G:A	2.32989e-10	-1.17383	-1.24631
19037172	chr19:19037172:G:A	7.8336e-10	-4.09779e-10	-1.20754
19037617	chr19:19037617:C:T	7.62528e-10	-4.09779e-10	-1.23449
19037678	chr19:19037678:C:T	7.36842e-10	-4.09779e-10	-1.26876
19038288	chr19:19038288:T:C	2.42636e-10	-1.65774	-0.721828
19038817	chr19:19038817:A:G	2.45803e-09	-0.0640189	-5.44374e-10
19039041	chr19:19039041:C:T	7.87557e-10	-4.09779e-10	-1.2022
19039183	chr19:19039183:G:A	1.40016e-10	-1.78798	-1.14139
19039374	chr19:19039374:C:T	4.28989e-10	-1.53128	-0.278424
19039706	chr19:19039706:T:C	1.35579e-09	-4.09779e-10	-0.658993
19039795	chr19:19039795:C:T	1.01251e-09	-4.09779e-10	-0.950945
19039936	chr19:19039936:G:GC	9.57776e-10	-4.09779e-10	-1.00652
19040155	chr19:19040155:C:T	7.57234e-10	-4.09779e-10	-1.24146
19040245	chr19:19040245:T:C	2.40526e-10	-1.66375	-0.72456
19040435	chr19:19040435:A:T	8.5465e-10	-4.09779e-10	-1.12044
19040466	chr19:19040466:G:A	1.2292e-09	-4.09779e-10	-0.757016
19040512	chr19:19040512:G:A	7.88278e-10	-4.09779e-10	-1.20128
19040636	chr19:19040636:T:C	1.87199e-10	-1.74694	-0.892017
19040883	chr19:19040883:T:C	3.00184e-10	-1.5959	-0.570841
19041125	chr19:19041125:A:G	3.58913e-10	-0.903522	-1.08453
19041530	chr19:19041530:G:A	2.20052e-10	-1.56907	-0.908195
19042342	chr19:19042342:C:T	7.90764e-10	-4.09779e-10	-1.19813
19042537	chr19:19042537:G:A	3.50263e-10	-0.914712	-1.09774
19042958	chr19:19042958:TG:T	1.8535e-09	-4.09779e-10	-0.346304
19042992	chr19:19042992:G:GC	1.27484e-10	-1.83378	-1.18936
19043016	chr19:19043016:C:G	5.57398e-10	-1.70416	0.156305
19043338	chr19:19043338:A:G	1.01166e-09	-4.09779e-10	-0.951782
19043590	chr19:19043590:G:A	1.97027e-09	-4.09779e-10	-0.285209
19043759	chr19:19043759:C:T	1.19227e-09	-4.09779e-10	-0.78752
19044041	chr19:19044041:C:T	7.45869e-10	-4.09779e-10	-1.25658
19044651	chr19:19044651:G:A	1.08098e-09	-4.09779e-10	-0.885508
19044736	chr19:19044736:G:A	3.47526e-10	-0.940407	-1.07989
19044752	chr19:19044752:T:C	7.37132e-10	-4.09779e-10	-1.26837
19044863	chr19:19044863:G:A	1.29494e-07	3.90026	-5.44374e-10
19044900	chr19:19044900:C:T	2.81402e-09	-4.09779e-10	0.0712357
19044952	chr19:19044952:G:A	1.18547e-09	-4.09779e-10	-0.793239
19045024	chr19:19045024:C:T	7.77122e-10	-4.09779e-10	-1.21554
19045120	chr19:19045120:C:T	1.0126e-09	-4.09779e-10	-0.950852
19045154	chr19:19045154:A:G	1.25637e-10	-1.80587	-1.23186
19045302	chr19:19045302:A:G	7.64595e-10	-4.09779e-10	-1.23179
19046026	chr19:19046026:C:T	1.84693e-09	-4.09779e-10	-0.349856
19046131	chr19:19046131:G:A	1.0144e-09	-4.09779e-10	-0.949079
19046449	chr19:19046449:G:A	1.21465e-09	-4.09779e-10	-0.768919
19047116	chr19:19047116:G:A	1.00865e-09	-4.09779e-10	-0.954762
19047391	chr19:19047391:T:C	7.76862e-10	-4.09779e-10	-1.21587
19047849	chr19:19047849:C:T	1.25898e-09	-4.09779e-10	-0.733076
19048506	chr19:19048506:G:A	1.84794e-09	-4.09779e-10	-0.349308
19048856	chr19:19048856:T:C	1.78915e-09	-4.09779e-10	-0.381638
19049146	chr19:19049146:G:A	1.13641e-09	-4.09779e-10	-0.835505
19049349	chr19:19049349:C:T	2.09395e-10	-1.68061	-0.846301
19050233	chr19:19050233:C:T	1.57908e-09	-4.09779e-10	-0.506538
19050371	chr19:19050371:C:T	7.76889e-10	-4.09779e-10	-1.21584
19051248	chr19:19051248:G:T	2.58593e-10	-1.64848	-0.667395
19051313	chr19:19051313:T:C	1.81694e-09	-4.09779e-10	-0.366226
19052268	chr19:19052268:G:A	7.36956e-10	-4.09779e-10	-1.26861
19052423	chr19:19052423:A:G	7.56791e-10	-4.09779e-10	-1.24205
19052611	chr19:19052611:C:T	3.41516e-10	-1.45122	-0.586521
19052631	chr19:19052631:G:A	1.36634e-09	-4.09779e-10	-0.651244
19053225	chr19:19053225:T:A	1.22291e-09	-4.09779e-10	-0.762143
19053410	chr19:19053410:C:T	2.18864e-10	-1.67788	-0.804805
19053418	chr19:19053418:G:C	3.02117e-10	-1.57968	-0.580638
19053468	chr19:19053468:C:A	6.20271e-10	-1.44098	-5.44374e-10
19053474	chr19:19053474:G:A	6.19971e-10	-1.44146	-5.44374e-10
19053967	chr19:19053967:C:A	3.45875e-09	-4.09779e-10	0.277529
19054028	chr19:19054028:G:T	2.42282e-10	-1.64775	-0.733287
19054542	chr19:19054542:T:C	7.6742e-10	-4.09779e-10	-1.2281
19054915	chr19:19054915:C:T	1.02914e-09	-4.09779e-10	-0.934653
19055086	chr19:19055086:T:C	1.10501e-09	-4.09779e-10	-0.863522
19055467	chr19:19055467:A:G	7.6864e-10	-4.09779e-10	-1.22651
19055728	chr19:19055728:T:C	1.08841e-09	-4.09779e-10	-0.878657
19055977	chr19:19055977:G:A	2.07936e-09	-4.09779e-10	-0.23132
19056081	chr19:19056081:A:G	1.69387e-10	-1.60732	-1.13163
19056269	chr19:19056269:T:TG	1.24557e-09	-4.09779e-10	-0.743785
19056560	chr19:19056560:A:C	1.19751e-09	-4.09779e-10	-0.783138
19056653	chr19:19056653:T:C	1.8716e-10	-1.4911	-1.14807
19056688	chr19:19056688:A:G	7.71289e-10	-4.09779e-10	-1.22307
19056781	chr19:19056781:G:T	1.8104e-09	-4.09779e-10	-0.369833
19056906	chr19:19056906:C:G	2.46547e-10	-1.65847	-0.705116
19057038	chr19:19057038:G:A	1.29685e-09	-4.09779e-10	-0.703439
19057076	chr19:19057076:G:A	8.29708e-10	-4.09779e-10	-1.15006
19057189	chr19:19057189:C:T	2.75236e-10	-1.42882	-0.82468
19057374	chr19:19057374:C:T	2.70894e-10	-1.5078	-0.761602
19057864	chr19:19057864:G:A	1.08787e-09	-4.09779e-10	-0.879159
19058042	chr19:19058042:A:G	1.71156e-10	-1.58072	-1.14784
19058142	chr19:19058142:A:G	7.72415e-10	-4.09779e-10	-1.22161
19058228	chr19:19058228:C:T	2.43534e-10	-1.67076	-0.705116
19058466	chr19:19058466:G:A	5.89023e-10	-1.49267	-5.44374e-10
19058640	chr19:19058640:G:A	3.84757e-10	-1.91852	-5.44374e-10
19058728	chr19:19058728:CT:C	2.68377e-10	-1.44921	-0.829531
19058848	chr19:19058848:G:A	9.21281e-10	-1.04537	-5.44374e-10
19059059	chr19:19059059:G:A	1.23176e-10	-1.79164	-1.26587
19059135	chr19:19059135:C:T	2.63365e-09	-4.09779e-10	0.00499426
19059136	chr19:19059136:T:C	1.23781e-10	-1.78942	-1.2632
19059312	chr19:19059312:G:A	1.03524e-09	-4.09779e-10	-0.928742
19059922	chr19:19059922:G:A	1.81893e-09	-4.09779e-10	-0.365131
19060228	chr19:19060228:C:T	8.28699e-10	-4.09779e-10	-1.15128
19060312	chr19:19060312:G:A	2.86326e-10	-1.47635	-0.737652
19060388	chr19:19060388:G:A	2.4745e-09	-4.09779e-10	-0.0573409
19060572	chr19:19060572:G:A	1.03614e-09	-4.09779e-10	-0.927878
19060754	chr19:19060754:C:G	1.22593e-09	-4.09779e-10	-0.759682
19060849	chr19:19060849:C:T	8.62012e-10	-4.09779e-10	-1.11186
19061437	chr19:19061437:G:A	7.57928e-10	-4.09779e-10	-1.24054
19061452	chr19:19061452:T:C	1.16123e-09	-4.09779e-10	-0.813899
19061655	chr19:19061655:A:C	1.03614e-09	-4.09779e-10	-0.927878
19061975	chr19:19061975:C:T	7.49161e-10	-4.09779e-10	-1.25218
19062065	chr19:19062065:A:C	1.22214e-09	-4.09779e-10	-0.762776
19062609	chr19:19062609:T:G	2.41399e-10	-1.53422	-0.850462
19062747	chr19:19062747:C:A	1.70688e-10	-1.59967	-1.13163
19063253	chr19:19063253:G:A	2.81402e-09	-4.09779e-10	0.0712357
19063414	chr19:19063414:T:G	8.69784e-10	-1.10289	-5.44374e-10
19063428	chr19:19063428:C:T	3.39311e-10	-1.38802	-0.656194
19063903	chr19:19063903:C:T	8.50197e-10	-4.09779e-10	-1.12567
19064943	chr19:19064943:T:G	7.73389e-10	-4.09779e-10	-1.22035
19065024	chr19:19065024:C:T	7.78435e-10	-4.09779e-10	-1.21385
19065160	chr19:19065160:C:T	7.39428e-10	-4.09779e-10	-1.26526
19065309	chr19:19065309:CT:C	7.62434e-10	-4.09779e-10	-1.23462
19065375	chr19:19065375:C:T	9.60279e-10	-4.09779e-10	-1.00391
19065562	chr19:19065562:C:T	2.32249e-10	-1.71815	-0.705176
19065761	chr19:19065761:ATAT:A	8.90034e-10	-4.09779e-10	-1.07987
19065803	chr19:19065803:G:A	3.08976e-09	0.164715	-5.44374e-10
19065900	chr19:19065900:A:G	7.50831e-10	-4.09779e-10	-1.24995
19066174	chr19:19066174:G:GA	7.38394e-10	-4.09779e-10	-1.26666
19066720	chr19:19066720:G:A	8.34225e-10	-4.09779e-10	-1.14463
19067000	chr19:19067000:C:T	7.94572e-10	-4.09779e-10	-1.19333
19067184	chr19:19067184:T:A	2.32309e-10	-1.73814	-0.684928
19067436	chr19:19067436:T:C	8.28901e-10	-4.09779e-10	-1.15103
19068424	chr19:19068424:T:G	8.82117e-10	-4.09779e-10	-1.08881
19068427	chr19:19068427:G:A	7.28609e-10	-1.28	-5.44374e-10
19068731	chr19:19068731:G:A	7.75989e-10	-4.09779e-10	-1.217
19068754	chr19:19068754:T:C	7.6251e-10	-4.09779e-10	-1.23452
19069010	chr19:19069010:G:A	2.00353e-10	-1.55107	-1.01998
19069401	chr19:19069401:G:A	5.01445e-10	-1.65364	-5.44374e-10
19069852	chr19:19069852:CTCT:C	1.90778e-09	-4.09779e-10	-0.317436
19070125	chr19:19070125:C:CT	1.23299e-09	-4.09779e-10	-0.75394
19070139	chr19:19070139:G:A	1.24035e-10	-1.78184	-1.26873
19070142	chr19:19070142:C:T	1.24355e-10	-1.7793	-1.26869
19070499	chr19:19070499:C:T	1.19905e-10	-1.81568	-1.26876
19070617	chr19:19070617:A:G	7.78302e-10	-4.09779e-10	-1.21402
19070651	chr19:19070651:G:A	9.25714e-10	-4.09779e-10	-1.04057
19070907	chr19:19070907:T:C	1.23562e-10	-1.78638	-1.26801
19071061	chr19:19071061:T:C	7.59913e-10	-4.09779e-10	-1.23793
19071163	chr19:19071163:A:T	1.26987e-10	-1.75862	-1.26843
19071701	chr19:19071701:G:A	8.42984e-10	-4.09779e-10	-1.13419
19071727	chr19:19071727:A:G	1.23626e-10	-1.78525	-1.26863
19071994	chr19:19071994:G:A	1.22042e-10	-1.92347	-1.1433
19072105	chr19:19072105:A:G	7.37313e-10	-4.09779e-10	-1.26812
19072229	chr19:19072229:C:T	9.20166e-10	-4.09779e-10	-1.04658
19072425	chr19:19072425:TG:T	1.20081e-09	-4.09779e-10	-0.780383
19072759	chr19:19072759:G:C	1.19562e-09	-4.09779e-10	-0.784714
19072854	chr19:19072854:G:A	1.20609e-09	-4.09779e-10	-0.775998
19072987	chr19:19072987:A:G	8.4895e-10	-4.09779e-10	-1.12713
19073062	chr19:19073062:A:G	1.20476e-09	-4.09779e-10	-0.777096
19073217	chr19:19073217:T:C	1.03614e-09	-4.09779e-10	-0.927878
19073420	chr19:19073420:G:A	8.73367e-10	-4.09779e-10	-1.09878
19073517	chr19:19073517:T:C	6.49554e-10	-1.39485	-5.44374e-10
19073891	chr19:19073891:A:G	8.50857e-10	-4.09779e-10	-1.12489
19074023	chr19:19074023:G:T	7.92016e-10	-4.09779e-10	-1.19655
19074090	chr19:19074090:A:C	1.20081e-09	-4.09779e-10	-0.780383
19074549	chr19:19074549:G:A	7.83191e-10	-4.09779e-10	-1.20776
19074616	chr19:19074616:T:G	7.92897e-10	-4.09779e-10	-1.19544
19074829	chr19:19074829:G:C	1.61809e-10	-1.78672	-0.997995
19075269	chr19:19075269:C:T	1.03866e-09	-4.09779e-10	-0.925444
19075455	chr19:19075455:C:T	8.95402e-10	-4.09779e-10	-1.07386
19075522	chr19:19075522:G:A	1.89532e-09	-4.09779e-10	-0.323991
19075561	chr19:19075561:C:T	1.91509e-10	-1.76611	-0.850087
19075896	chr19:19075896:G:A	1.5505e-10	-1.72779	-1.0996
19075962	chr19:19075962:G:C	7.78331e-10	-4.09779e-10	-1.21398
19077526	chr19:19077526:C:A	4.984e-10	-1.65973	-5.44374e-10
19077624	chr19:19077624:A:C	1.89904e-09	-4.09779e-10	-0.322029
19077675	chr19:19077675:G:A	8.66824e-10	-4.09779e-10	-1.1063
19077708	chr19:19077708:C:T	1.31853e-10	-1.87862	-1.11083
19078040	chr19:19078040:C:A	8.5363e-10	-4.09779e-10	-1.12164
19078145	chr19:19078145:G:A	1.57709e-09	-4.09779e-10	-0.507797
19078507	chr19:19078507:T:C	3.90368e-10	-0.644413	-1.25963
19078540	chr19:19078540:G:A	8.18169e-10	-4.09779e-10	-1.16407
19078913	chr19:19078913:G:A	9.14984e-10	-4.09779e-10	-1.05223
19079159	chr19:19079159:G:A	1.65547e-09	-4.09779e-10	-0.459292
19079479	chr19:19079479:G:C	1.3366e-10	-1.74033	-1.23551
19079596	chr19:19079596:T:C	7.41415e-10	-4.09779e-10	-1.26257
19079622	chr19:19079622:T:C	7.69354e-10	-4.09779e-10	-1.22558
19079630	chr19:19079630:G:A	7.54151e-10	-4.09779e-10	-1.24554
19079913	chr19:19079913:A:G	1.2293e-10	-1.7909	-1.26862
19080035	chr19:19080035:C:A	6.31742e-10	-1.42265	-5.44374e-10
19080097	chr19:19080097:C:T	2.21517e-10	-1.62331	-0.847322
19081323	chr19:19081323:G:A	9.30816e-10	-1.03507	-5.44374e-10
19081518	chr19:19081518:G:A	7.9118e-10	-4.09779e-10	-1.19761
19082000	chr19:19082000:A:G	6.27639e-10	-1.42917	-5.44374e-10
19082734	chr19:19082734:C:T	2.23058e-10	-1.71737	-0.746331
19082809	chr19:19082809:A:G	2.82297e-10	-0.997904	-1.23027
19082975	chr19:19082975:C:T	1.29453e-09	-0.70523	-5.44374e-10
19083143	chr19:19083143:A:G	3.23002e-10	-0.833843	-1.25963
19083852	chr19:19083852:C:A	3.83159e-10	-1.92268	-5.44374e-10
19083859	chr19:19083859:G:A	1.20307e-09	-4.09779e-10	-0.778498
19084345	chr19:19084345:G:A	7.78331e-10	-4.09779e-10	-1.21398
19084710	chr19:19084710:C:G	1.51804e-10	-1.71812	-1.13042
19084795	chr19:19084795:T:C	1.20229e-09	-4.09779e-10	-0.779151
19084918	chr19:19084918:G:A	1.00123e-09	-4.09779e-10	-0.962153
19085248	chr19:19085248:G:A	1.02419e-09	-4.09779e-10	-0.939473
19085880	chr19:19085880:G:A	7.65443e-10	-4.09779e-10	-1.23068
19086130	chr19:19086130:T:A	3.8488e-10	-1.9182	-5.44374e-10
19086300	chr19:19086300:A:T	1.11981e-09	0.333905	-1.18412
19086375	chr19:19086375:C:T	1.14105e-09	-4.09779e-10	-0.831431
19086438	chr19:19086438:GAA:G	7.38788e-10	-4.09779e-10	-1.26612
19086449	chr19:19086449:G:A	8.1967e-10	-4.09779e-10	-1.16223
19086617	chr19:19086617:G:A	4.74688e-10	-1.70848	-5.44374e-10
19086689	chr19:19086689:G:A	3.83321e-10	-1.92226	-5.44374e-10
19087255	chr19:19087255:A:G	3.85419e-10	-1.9168	-5.44374e-10
19087591	chr19:19087591:C:T	1.80108e-09	-4.09779e-10	-0.374992
19087763	chr19:19087763:A:C	7.46681e-10	-4.09779e-10	-1.2555
19088449	chr19:19088449:G:A	1.23132e-09	-4.09779e-10	-0.75529
19088585	chr19:19088585:G:A	1.14307e-09	-4.09779e-10	-0.829659
19088673	chr19:19088673:A:AT	8.63502e-10	-4.09779e-10	-1.11014
19088714	chr19:19088714:G:T	2.1693e-10	-1.7012	-0.79036
19089156	chr19:19089156:G:C	1.23267e-09	-4.09779e-10	-0.754199
19089279	chr19:19089279:G:C	1.04648e-09	-4.09779e-10	-0.917944
19089312	chr19:19089312:G:A	8.44911e-10	-4.09779e-10	-1.1319
19089421	chr19:19089421:A:G	1.22288e-09	-4.09779e-10	-0.762171
19089426	chr19:19089426:G:T	4.11594e-09	-4.09779e-10	0.45149
19089605	chr19:19089605:C:T	1.42366e-10	-1.79523	-1.11751
19089630	chr19:19089630:G:C	7.78331e-10	-4.09779e-10	-1.21398
19090009	chr19:19090009:T:C	1.57908e-09	-4.09779e-10	-0.506538
19090180	chr19:19090180:C:T	2.03387e-10	-1.52575	-1.03027
19090319	chr19:19090319:T:C	8.44995e-10	-4.09779e-10	-1.1318
19090425	chr19:19090425:GC:G	1.20403e-10	-1.81268	-1.26761
19090482	chr19:19090482:T:C	7.72302e-10	-4.09779e-10	-1.22176
19090712	chr19:19090712:A:G	1.71559e-10	-1.76877	-0.957436
19091182	chr19:19091182:C:T	1.49404e-09	-4.09779e-10	-0.561897
19091500	chr19:19091500:T:C	7.50487e-10	-4.09779e-10	-1.25041
19091541	chr19:19091541:A:G	1.24228e-10	-1.78274	-1.26628
19091592	chr19:19091592:T:C	6.11635e-10	-1.455	-5.44374e-10
19091597	chr19:19091597:C:T	7.78331e-10	-4.09779e-10	-1.21398
19091684	chr19:19091684:C:T	1.45185e-10	-1.77129	-1.12184
19091847	chr19:19091847:A:G	1.11927e-09	-4.09779e-10	-0.850701
19092202	chr19:19092202:C:T	7.48068e-10	-4.09779e-10	-1.25364
19092803	chr19:19092803:C:T	7.36852e-10	-4.09779e-10	-1.26875
19092956	chr19:19092956:C:T	8.64417e-10	-4.09779e-10	-1.10908
19093114	chr19:19093114:T:G	3.92759e-10	-0.638306	-1.25963
19093490	chr19:19093490:G:A	1.45663e-10	-1.75447	-1.13537
19093716	chr19:19093716:C:T	4.62112e-10	-1.73533	-5.44374e-10
19093955	chr19:19093955:C:T	1.11927e-09	-4.09779e-10	-0.850701
19094925	chr19:19094925:T:C	4.53492e-10	-1.75416	-5.44374e-10
19095108	chr19:19095108:C:T	7.43274e-10	-4.09779e-10	-1.26007
19095663	chr19:19095663:G:A	2.4124e-10	-1.52502	-0.860316
19095719	chr19:19095719:G:A	7.61626e-10	-4.09779e-10	-1.23568
19096212	chr19:19096212:A:ACCCCGGCCTCCTGGGATGGGTGTTCTCCTGGGG	7.79957e-10	-4.09779e-10	-1.21189
19096419	chr19:19096419:T:C	1.1854e-10	-1.8315	-1.26438
19096420	chr19:19096420:G:A	4.09091e-09	1.58126	-1.13587
19097149	chr19:19097149:G:A	8.88239e-10	-4.09779e-10	-1.08189
19097267	chr19:19097267:G:A	2.8145e-10	-0.993614	-1.23757
19097431	chr19:19097431:C:T	1.4748e-10	-1.75733	-1.12011
19097834	chr19:19097834:G:A	1.00894e-09	-4.09779e-10	-0.954482
19098534	chr19:19098534:TG:T	1.46739e-10	-1.75626	-1.12621
19098636	chr19:19098636:T:C	1.23527e-10	-1.79464	-1.26003
19098646	chr19:19098646:C:T	7.70848e-10	-4.09779e-10	-1.22364
19099342	chr19:19099342:G:A	1.12337e-09	-4.09779e-10	-0.847046
19099373	chr19:19099373:T:C	9.63404e-10	-4.09779e-10	-1.00066
19099414	chr19:19099414:A:C	1.57419e-09	-4.09779e-10	-0.509639
19099541	chr19:19099541:A:G	1.12181e-09	-4.09779e-10	-0.848431
19100050	chr19:19100050:A:G	3.30235e-10	-0.806011	-1.26532
19100063	chr19:19100063:C:T	1.90319e-09	-4.09779e-10	-0.319844
19100321	chr19:19100321:G:A	7.37422e-10	-4.09779e-10	-1.26797
19100428	chr19:19100428:G:C	7.78331e-10	-4.09779e-10	-1.21398
19100429	chr19:19100429:C:T	1.43e-10	-1.77282	-1.13547
19100612	chr19:19100612:C:T	1.45566e-09	-4.09779e-10	-0.587921
19101489	chr19:19101489:C:T	1.70579e-10	-1.73579	-0.996142
19102075	chr19:19102075:C:G	1.81713e-10	-1.80862	-0.860086
19102109	chr19:19102109:C:T	1.1183e-09	-4.09779e-10	-0.851569
19102553	chr19:19102553:A:G	7.83182e-10	-4.09779e-10	-1.20777
19102706	chr19:19102706:C:T	7.77748e-10	-4.09779e-10	-1.21473
19102968	chr19:19102968:G:A	1.82991e-09	-4.09779e-10	-0.359111
19103507	chr19:19103507:CCTT:C	7.78331e-10	-4.09779e-10	-1.21398
19103706	chr19:19103706:C:T	4.68763e-10	-1.72104	-5.44374e-10
19104322	chr19:19104322:G:A	2.23052e-09	-4.09779e-10	-0.161144
19104700	chr19:19104700:G:C	7.61266e-10	-4.09779e-10	-1.23615
19104883	chr19:19104883:C:T	1.0896e-09	-4.09779e-10	-0.877571
19105304	chr19:19105304:C:T	3.84814e-10	-1.91837	-5.44374e-10
19105810	chr19:19105810:C:G	1.07013e-09	-4.09779e-10	-0.895601
19105919	chr19:19105919:A:G	1.35358e-10	-1.83352	-1.12969
19106088	chr19:19106088:A:G	7.45353e-10	-4.09779e-10	-1.25728
19106205	chr19:19106205:C:T	8.2423e-10	-4.09779e-10	-1.15668
19106640	chr19:19106640:T:C	8.73814e-10	-4.09779e-10	-1.09827
19106857	chr19:19106857:C:T	1.09952e-09	-4.09779e-10	-0.868508
19106918	chr19:19106918:G:A	1.29466e-10	-1.7735	-1.23422
19107274	chr19:19107274:G:A	1.26241e-09	0.533683	-1.26404
19108387	chr19:19108387:C:T	3.86063e-10	-1.91513	-5.44374e-10
19108654	chr19:19108654:A:T	7.78331e-10	-4.09779e-10	-1.21398
19108711	chr19:19108711:A:G	3.05276e-10	-0.910645	-1.23927
19109324	chr19:19109324:G:T	3.63968e-09	-4.09779e-10	0.328519
19109454	chr19:19109454:G:A	1.47779e-10	-1.84845	-1.02696
19110244	chr19:19110244:G:A	1.03107e-09	-4.09779e-10	-0.932779
19110355	chr19:19110355:T:A	7.97499e-10	-4.09779e-10	-1.18965
19110990	chr19:19110990:A:G	1.77068e-09	-4.09779e-10	-0.392016
19111254	chr19:19111254:G:A	7.78331e-10	-4.09779e-10	-1.21398
19111261	chr19:19111261:C:T	1.45489e-10	-1.83942	-1.05161
19111319	chr19:19111319:G:A	7.38394e-10	-4.09779e-10	-1.26666
19112443	chr19:19112443:C:G	3.84664e-10	-1.91876	-5.44374e-10
19112601	chr19:19112601:G:A	1.9251e-09	-4.09779e-10	-0.308399
19112666	chr19:19112666:T:A	2.00714e-10	-1.62829	-0.940966
19113359	chr19:19113359:C:T	1.00578e-09	-4.09779e-10	-0.957614
19113534	chr19:19113534:T:C	1.16449e-10	-1.84676	-1.26692
19113569	chr19:19113569:A:G	7.78685e-10	-4.09779e-10	-1.21353
19113581	chr19:19113581:G:A	7.60057e-10	-4.09779e-10	-1.23774
19114126	chr19:19114126:G:A	1.80057e-09	-4.09779e-10	-0.375277
19114222	chr19:19114222:G:A	9.56582e-10	-4.09779e-10	-1.00777
19114350	chr19:19114350:G:A	1.2248e-09	-4.09779e-10	-0.760603
19114430	chr19:19114430:G:GTTT	7.78352e-10	-4.09779e-10	-1.21395
19114888	chr19:19114888:T:C	1.17154e-10	-1.84638	-1.26126
19115248	chr19:19115248:C:T	1.23897e-08	-4.09779e-10	1.55348
19115525	chr19:19115525:T:C	1.57005e-09	-4.09779e-10	-0.512271
19115923	chr19:19115923:A:G	2.32003e-10	-1.62832	-0.796066
19116592	chr19:19116592:G:A	2.14401e-09	-4.09779e-10	-0.200698
19116882	chr19:19116882:A:G	9.01454e-10	-4.09779e-10	-1.06713
19117077	chr19:19117077:C:G	1.34665e-09	-4.09779e-10	-0.66576
19117143	chr19:19117143:C:A	1.13021e-10	-1.90575	-1.23781
19117327	chr19:19117327:G:A	1.24288e-10	-1.78826	-1.26027
19117371	chr19:19117371:G:A	1.81671e-09	-4.09779e-10	-0.366354
19117665	chr19:19117665:T:C	1.34313e-10	-1.70467	-1.26629
19117706	chr19:19117706:A:G	1.31618e-10	-1.72525	-1.26599
19117799	chr19:19117799:C:T	7.39966e-10	-4.09779e-10	-1.26453
19117859	chr19:19117859:C:A	3.44023e-10	-0.775444	-1.25498
19117871	chr19:19117871:G:A	1.7068e-10	-1.51433	-1.21701
19117968	chr19:19117968:C:A	1.40411e-09	-0.312534	-0.311443
19118020	chr19:19118020:T:C	2.54797e-10	-1.24383	-1.08684
19118252	chr19:19118252:G:T	3.26025e-10	-0.867006	-1.21715
19118262	chr19:19118262:G:C	7.44294e-10	-4.09779e-10	-1.2587
19118298	chr19:19118298:C:T	8.71443e-10	-4.09779e-10	-1.10098
19118323	chr19:19118323:A:C	8.66107e-10	-4.09779e-10	-1.10713
19118442	chr19:19118442:T:C	1.97728e-10	-1.3409	-1.24334
19118604	chr19:19118604:C:T	2.37131e-10	-1.50589	-0.896628
19118737	chr19:19118737:C:T	7.47317e-10	-4.09779e-10	-1.25464
19119050	chr19:19119050:C:G	2.0325e-09	-4.09779e-10	-0.25411
19119311	chr19:19119311:T:G	1.68198e-09	-0.516909	0.0735053
19119673	chr19:19119673:T:C	1.08229e-10	-1.92443	-1.26246
19120007	chr19:19120007:T:C	1.05882e-09	-0.123895	-0.782326
19120059	chr19:19120059:A:G	1.13439e-10	-1.90862	-1.23125
19120074	chr19:19120074:C:T	1.09079e-09	-4.09779e-10	-0.876478
19120395	chr19:19120395:A:C	1.11541e-10	-1.89043	-1.26631
19120438	chr19:19120438:C:T	9.13468e-10	-4.09779e-10	-1.05388
19120523	chr19:19120523:C:T	6.25392e-10	-0.442574	-0.990181
19121124	chr19:19121124:C:T	7.50704e-10	-4.09779e-10	-1.25012
19121325	chr19:19121325:C:T	7.84851e-10	-4.09779e-10	-1.20564
19121551	chr19:19121551:G:A	9.83561e-10	-4.09779e-10	-0.979953
19121857	chr19:19121857:C:T	7.62659e-10	-0.373382	-0.86094
19121930	chr19:19121930:T:C	1.00994e-09	-4.09779e-10	-0.953486
19122665	chr19:19122665:C:A	1.09325e-09	-4.09779e-10	-0.874221
19123343	chr19:19123343:G:T	1.00593e-09	-4.09779e-10	-0.957469
19123617	chr19:19123617:A:G	1.0802e-10	-1.9248	-1.26402
19123837	chr19:19123837:A:G	5.85707e-10	-0.298271	-1.20004
19124306	chr19:19124306:T:G	1.70946e-09	-0.695905	0.268704
19124509	chr19:19124509:A:C	9.56176e-10	-4.09779e-10	-1.00819
19124546	chr19:19124546:A:T	7.86931e-10	-4.09779e-10	-1.20299
19124816	chr19:19124816:G:A	7.58884e-10	-4.09779e-10	-1.23928
19125115	chr19:19125115:C:T	1.87532e-09	-4.09779e-10	-0.334598
19125897	chr19:19125897:G:A	1.55254e-09	-0.705475	0.181992
19125956	chr19:19125956:C:T	9.76851e-10	-4.09779e-10	-0.986799
19126279	chr19:19126279:CACTT:C	1.10186e-09	-4.09779e-10	-0.866376
19126355	chr19:19126355:G:C	1.19349e-09	-4.09779e-10	-0.786496
19126464	chr19:19126464:A:G	2.89471e-10	-0.948187	-1.25489
19126978	chr19:19126978:CA:C	2.64335e-10	-1.22279	-1.07112
19126984	chr19:19126984:T:G	2.96109e-10	-1.13827	-1.04214
19127464	chr19:19127464:T:C	4.14204e-10	-0.597165	-1.24761
19127531	chr19:19127531:C:T	7.84655e-10	-4.09779e-10	-1.20589
19127568	chr19:19127568:C:T	5.75085e-10	-0.687495	-0.829121
19127588	chr19:19127588:C:T	1.39848e-10	-1.66252	-1.26806
19127645	chr19:19127645:T:C	2.05457e-10	-1.52713	-1.01876
19127837	chr19:19127837:G:A	1.92915e-09	-4.09779e-10	-0.3063
19127873	chr19:19127873:A:C	1.39349e-09	-4.09779e-10	-0.631566
19127923	chr19:19127923:G:C	1.52376e-09	-4.09779e-10	-0.5422
19129524	chr19:19129524:C:T	1.12544e-10	-1.92478	-1.22301
19129570	chr19:19129570:A:C	1.79519e-09	-4.09779e-10	-0.378268
19129661	chr19:19129661:A:T	4.44542e-10	-1.77907	0.00497642
19130392	chr19:19130392:C:T	7.37143e-10	-4.09779e-10	-1.26835
19130786	chr19:19130786:T:C	2.45214e-10	-1.13551	-1.23349
19131051	chr19:19131051:C:G	2.95903e-10	-1.07068	-1.11042
19131463	chr19:19131463:T:C	3.05478e-10	-1.04487	-1.10439
19131576	chr19:19131576:A:G	1.08277e-09	-4.09779e-10	-0.883851
19132041	chr19:19132041:A:G	2.57968e-09	-4.09779e-10	-0.0157113
19132366	chr19:19132366:C:T	5.13801e-10	-1.7354	0.106107
19133000	chr19:19133000:A:AG	1.18526e-09	-0.793418	-5.44374e-10
19133040	chr19:19133040:C:T	4.09337e-10	-1.85659	-5.44374e-10
19133224	chr19:19133224:C:T	1.52271e-10	-1.62926	-1.21621
19133621	chr19:19133621:G:A	7.64366e-10	-4.09779e-10	-1.23209
19133668	chr19:19133668:C:T	8.12441e-10	-4.09779e-10	-1.17109
19133724	chr19:19133724:G:A	7.901e-10	-4.09779e-10	-1.19897
19133768	chr19:19133768:G:A	7.86809e-10	-4.09779e-10	-1.20315
19133855	chr19:19133855:G:A	1.6678e-10	-1.5626	-1.19186
19134978	chr19:19134978:G:C	9.51554e-10	-4.09779e-10	-1.01304
19135326	chr19:19135326:G:C	3.05345e-10	-1.16042	-0.989268
19135572	chr19:19135572:T:A	1.81128e-09	-4.09779e-10	-0.369342
19135871	chr19:19135871:C:T	1.88973e-09	-0.326945	-5.44374e-10
19135951	chr19:19135951:A:G	7.87239e-10	-4.09779e-10	-1.2026
19136173	chr19:19136173:A:G	1.75804e-10	-1.74387	-0.957891
19136408	chr19:19136408:C:G	1.19824e-09	-4.09779e-10	-0.782527
19136547	chr19:19136547:T:C	1.55975e-09	-4.09779e-10	-0.518852
19137298	chr19:19137298:C:T	1.60364e-10	-1.88255	-0.91114
19137441	chr19:19137441:C:T	7.83659e-10	-4.09779e-10	-1.20716
19137744	chr19:19137744:C:T	2.08113e-09	-4.09779e-10	-0.230467
19137984	chr19:19137984:C:T	2.68647e-09	-4.09779e-10	0.0248493
19138429	chr19:19138429:G:A	1.82724e-10	-1.75815	-0.905006
19138918	chr19:19138918:C:G	4.12618e-10	-1.65875	-0.189863
19139184	chr19:19139184:A:G	1.42395e-10	-1.72538	-1.18715
19139336	chr19:19139336:G:C	1.59993e-10	-1.91713	-0.878872
19139353	chr19:19139353:G:A	1.09239e-10	-1.91681	-1.26078
19139407	chr19:19139407:T:G	7.42207e-10	-4.09779e-10	-1.2615
19139483	chr19:19139483:C:T	9.46809e-10	-4.09779e-10	-1.01804
19139610	chr19:19139610:C:T	8.40393e-10	-4.09779e-10	-1.13726
19140112	chr19:19140112:G:A	1.19159e-09	-4.09779e-10	-0.788087
19140375	chr19:19140375:T:G	8.81355e-10	-4.09779e-10	-1.08967
19140634	chr19:19140634:C:G	7.44593e-10	-4.09779e-10	-1.2583
19140645	chr19:19140645:C:T	7.52231e-10	-4.09779e-10	-1.24809
19140646	chr19:19140646:G:A	2.59512e-10	-1.06141	-1.25092
19140688	chr19:19140688:A:G	1.23793e-10	-1.88882	-1.1637
19140932	chr19:19140932:G:C	1.46556e-10	-1.91883	-0.964889
19141165	chr19:19141165:G:A	8.8686e-10	-4.09779e-10	-1.08345
19141521	chr19:19141521:G:T	1.39842e-10	-1.78535	-1.14526
19141705	chr19:19141705:AC:A	4.03106e-10	-0.762295	-1.10964
19141710	chr19:19141710:G:A	7.41514e-10	-4.09779e-10	-1.26244
19141719	chr19:19141719:A:G	1.93483e-09	-4.09779e-10	-0.303357
19141779	chr19:19141779:G:A	8.09976e-10	-4.09779e-10	-1.17413
19141868	chr19:19141868:C:T	1.61032e-09	0.779637	-1.26659
19142121	chr19:19142121:G:A	8.15602e-10	-4.09779e-10	-1.16721
19142388	chr19:19142388:A:G	2.03092e-10	-1.70791	-0.849563
19142521	chr19:19142521:G:T	9.52995e-10	-4.09779e-10	-1.01152
19142584	chr19:19142584:G:A	3.7519e-10	-0.841599	-1.1021
19142626	chr19:19142626:C:T	7.36978e-10	-4.09779e-10	-1.26858
19142671	chr19:19142671:G:C	7.4078e-10	-4.09779e-10	-1.26343
19142808	chr19:19142808:A:G	1.4248e-09	-4.09779e-10	-0.609348
19142911	chr19:19142911:A:G	2.00626e-10	-1.31509	-1.2546
19142992	chr19:19142992:G:A	2.42011e-10	-1.11718	-1.26497
19143235	chr19:19143235:A:G	2.16176e-10	-1.6979	-0.797141
19143362	chr19:19143362:C:T	2.01767e-10	-1.31037	-1.25365
19143382	chr19:19143382:G:A	8.2155e-10	-4.09779e-10	-1.15994
19143464	chr19:19143464:C:T	7.4919e-10	-4.09779e-10	-1.25214
19143703	chr19:19143703:G:C	9.12904e-10	-4.09779e-10	-1.0545
19143785	chr19:19143785:A:G	1.61955e-10	-1.53337	-1.25045
19143890	chr19:19143890:C:A	8.44197e-10	-4.09779e-10	-1.13275
19144046	chr19:19144046:G:C	8.47357e-10	-4.09779e-10	-1.12901
19144492	chr19:19144492:T:TC	1.7239e-10	-1.45593	-1.26545
19144545	chr19:19144545:G:A	1.18343e-09	-0.794964	-5.44374e-10
19144602	chr19:19144602:A:G	8.28099e-10	-4.09779e-10	-1.152
19145071	chr19:19145071:C:A	1.72199e-10	-1.87381	-0.848675
19145102	chr19:19145102:G:A	8.01895e-10	-4.09779e-10	-1.18416
19145811	chr19:19145811:C:T	7.46972e-10	-4.09779e-10	-1.25511
19146061	chr19:19146061:G:A	1.25117e-10	-1.90633	-1.13555
19146116	chr19:19146116:G:C	7.37599e-10	-4.09779e-10	-1.26773
19146118	chr19:19146118:C:T	2.28287e-09	-4.09779e-10	-0.137944
19146672	chr19:19146672:G:A	8.38418e-10	-4.09779e-10	-1.13962
19146829	chr19:19146829:T:C	1.13186e-09	-4.09779e-10	-0.839517
19146871	chr19:19146871:C:T	2.66237e-09	-4.09779e-10	0.0158396
19147576	chr19:19147576:A:G	1.10165e-10	-1.9004	-1.26875
19147847	chr19:19147847:G:A	2.99879e-10	-0.98229	-1.18546
19148240	chr19:19148240:G:A	8.35569e-10	-4.09779e-10	-1.14302
19148453	chr19:19148453:A:C	9.7547e-10	0.0928818	-1.0811
19148869	chr19:19148869:A:G	1.87746e-10	-1.36771	-1.26833
19149002	chr19:19149002:G:A	7.44239e-10	-4.09779e-10	-1.25877
19149056	chr19:19149056:C:T	8.82447e-10	-4.09779e-10	-1.08843
19149179	chr19:19149179:C:T	7.90642e-10	-4.09779e-10	-1.19829
19149553	chr19:19149553:G:A	7.381e-10	-4.09779e-10	-1.26705
19149657	chr19:19149657:C:G	4.22748e-10	-1.82436	-5.44374e-10
19149777	chr19:19149777:T:TA	1.22139e-10	-1.88458	-1.18139
19149838	chr19:19149838:G:A	7.4024e-10	-4.09779e-10	-1.26416
19149908	chr19:19149908:T:C	1.13663e-10	-1.91773	-1.22017
19149974	chr19:19149974:G:A	1.76367e-10	-1.83033	-0.868241
19149999	chr19:19149999:C:T	5.06203e-07	5.68636	-0.422796
19150256	chr19:19150256:G:A	2.23942e-09	0.523932	-0.681093
19150312	chr19:19150312:G:A	9.72091e-10	-4.09779e-10	-0.991685
19150346	chr19:19150346:G:A	7.75592e-10	-4.09779e-10	-1.21751
19150370	chr19:19150370:C:A	5.00492e-10	-0.494751	-1.16079
19150980	chr19:19150980:G:A	1.01049e-09	-4.09779e-10	-0.95294
19151024	chr19:19151024:A:G	1.03021e-09	0.187345	-1.12096
19151042	chr19:19151042:T:C	5.67098e-09	1.42359	-0.651604
19151491	chr19:19151491:C:T	4.65932e-09	1.83447	-1.25898
19151889	chr19:19151889:G:A	4.58785e-09	1.73903	-1.179
19152180	chr19:19152180:C:T	6.01669e-09	1.40893	-0.577771
19152188	chr19:19152188:C:T	1.74283e-10	-1.54155	-1.1689
19152339	chr19:19152339:T:C	1.44068e-09	-4.09779e-10	-0.598263
19152358	chr19:19152358:G:A	1.43379e-10	-1.81969	-1.08596
19152635	chr19:19152635:C:T	9.4148e-10	-4.09779e-10	-1.02368
19152646	chr19:19152646:G:C	2.69408e-09	-4.09779e-10	0.0276795
19152873	chr19:19152873:C:T	9.41231e-10	-4.09779e-10	-1.02394
19153130	chr19:19153130:G:A	8.1428e-10	-4.09779e-10	-1.16883
19153313	chr19:19153313:A:G	4.93144e-09	1.48985	-0.8576
19153447	chr19:19153447:T:C	4.99568e-09	1.48831	-0.843111
19153549	chr19:19153549:C:T	1.26528e-09	-4.09779e-10	-0.728089
19153613	chr19:19153613:C:T	7.92472e-10	-4.09779e-10	-1.19598
19153867	chr19:19153867:C:T	4.72556e-09	1.43773	-0.848121
19154031	chr19:19154031:G:A	1.19856e-10	-1.92431	-1.16053
19154124	chr19:19154124:T:C	4.54547e-09	1.42834	-0.87759
19154357	chr19:19154357:T:C	4.28288e-10	-0.934907	-0.876429
19154404	chr19:19154404:C:T	8.03077e-10	-4.09779e-10	-1.18268
19154793	chr19:19154793:C:T	2.08917e-09	-4.09779e-10	-0.226613
19154921	chr19:19154921:C:T	8.35938e-10	-4.09779e-10	-1.14258
19155518	chr19:19155518:A:T	2.75962e-09	-4.09779e-10	0.0517155
19156063	chr19:19156063:G:A	2.08917e-09	-4.09779e-10	-0.226613
19156592	chr19:19156592:A:G	1.2798e-10	-1.76944	-1.24982
19156649	chr19:19156649:C:T	3.03905e-09	1.4166	-1.26844
19156691	chr19:19156691:G:A	1.02179e-09	-4.09779e-10	-0.941827
19156993	chr19:19156993:A:G	1.57005e-10	-1.8294	-0.985452
19157101	chr19:19157101:G:A	3.15616e-09	1.45308	-1.2671
19157181	chr19:19157181:C:T	9.37506e-10	-0.153657	-0.874253
19157305	chr19:19157305:T:C	3.81298e-09	1.33029	-0.955261
19157654	chr19:19157654:C:A	2.20389e-09	-4.09779e-10	-0.173155
19157666	chr19:19157666:A:G	5.36903e-10	-0.648167	-0.937148
19157886	chr19:19157886:T:C	2.31879e-10	-1.89887	-0.526051
19157890	chr19:19157890:T:C	9.18862e-09	1.22883	0.025753
19158065	chr19:19158065:G:A	3.83086e-09	1.33681	-0.957095
19158108	chr19:19158108:A:G	3.74025e-10	-0.961146	-0.985665
19158163	chr19:19158163:T:C	4.98911e-10	-0.856887	-0.801819
19158221	chr19:19158221:G:A	1.02326e-09	-4.09779e-10	-0.940382
19158538	chr19:19158538:A:G	8.04908e-09	1.31337	-0.191195
19158555	chr19:19158555:C:CA	8.27491e-10	-4.09779e-10	-1.15274
19158619	chr19:19158619:G:T	5.82837e-09	1.8473	-1.04794
19158867	chr19:19158867:G:A	8.63754e-10	-4.09779e-10	-1.10985
19159098	chr19:19159098:A:G	1.04155e-09	-4.09779e-10	-0.922667
19159501	chr19:19159501:AG:A	2.22601e-09	-4.09779e-10	-0.163167
19160159	chr19:19160159:G:A	8.71121e-10	-4.09779e-10	-1.10135
19160689	chr19:19160689:C:G	6.33425e-10	-1.17658	-0.243408
19161024	chr19:19161024:C:T	8.56545e-10	-4.09779e-10	-1.11823
19161028	chr19:19161028:C:T	4.53575e-09	0.548612	-5.44374e-10
19161106	chr19:19161106:C:T	6.02986e-10	-1.46924	-5.44374e-10
19161382	chr19:19161382:C:T	1.2171e-10	-1.81144	-1.25805
19161428	chr19:19161428:T:C	7.37378e-10	-4.09779e-10	-1.26803
19162095	chr19:19162095:C:G	7.41062e-10	-4.09779e-10	-1.26305
19162314	chr19:19162314:G:T	1.25144e-10	-1.7769	-1.26477
19162479	chr19:19162479:T:G	1.20659e-10	-1.8135	-1.26466
19162528	chr19:19162528:C:T	7.24532e-09	1.88892	-0.871945
19162730	chr19:19162730:C:T	1.58598e-10	-1.59553	-1.20923
19163283	chr19:19163283:G:A	6.13466e-09	1.71475	-0.864177
19163647	chr19:19163647:TTC:T	6.79591e-10	-1.34964	-5.44374e-10
19163732	chr19:19163732:C:A	3.82528e-10	-1.92433	-5.44374e-10
19164060	chr19:19164060:G:A	4.2735e-09	1.44158	-0.952524
19164105	chr19:19164105:C:T	1.40927e-10	-1.92407	-0.99882
19164233	chr19:19164233:G:A	5.50107e-09	1.6426	-0.901036
19164504	chr19:19164504:C:T	4.16215e-09	1.72134	-1.25868
19164542	chr19:19164542:G:A	6.35312e-10	-1.41702	-5.44374e-10
19164545	chr19:19164545:G:A	9.52454e-10	-4.09779e-10	-1.01209
19164895	chr19:19164895:CCT:C	2.22096e-09	-0.165439	-5.44374e-10
19164926	chr19:19164926:C:T	5.46091e-09	1.62678	-0.892545
19165055	chr19:19165055:C:T	7.37261e-10	-4.09779e-10	-1.26819
19165226	chr19:19165226:C:T	5.50819e-09	1.71586	-0.972999
19165333	chr19:19165333:C:T	1.94208e-09	-4.09779e-10	-0.299618
19165475	chr19:19165475:A:C	8.9202e-10	-4.09779e-10	-1.07764
19165550	chr19:19165550:A:G	1.44127e-10	-1.78058	-1.11986
19166183	chr19:19166183:G:A	7.43441e-10	-4.09779e-10	-1.25984
19166191	chr19:19166191:G:A	5.07276e-10	-0.435014	-1.20706
19166487	chr19:19166487:G:A	2.88723e-10	-1.92395	-0.281718
19166593	chr19:19166593:C:T	3.31395e-10	-1.76038	-0.307448
19166686	chr19:19166686:G:A	1.01157e-09	-4.09779e-10	-0.951871
19166707	chr19:19166707:C:T	1.3064e-10	-1.78733	-1.21136
19166708	chr19:19166708:A:G	2.20307e-10	-1.8867	-0.589406
19166970	chr19:19166970:A:G	2.47778e-09	0.987433	-1.04345
19167062	chr19:19167062:G:T	1.19851e-09	-4.09779e-10	-0.782298
19167299	chr19:19167299:C:T	2.05537e-10	-1.92484	-0.620668
19167375	chr19:19167375:AG:A	3.7582e-10	-0.71506	-1.22696
19167747	chr19:19167747:A:G	8.39811e-10	-4.09779e-10	-1.13796
19168273	chr19:19168273:T:C	7.36877e-10	-4.09779e-10	-1.26871
19168344	chr19:19168344:G:A	1.3251e-09	0.279231	-0.961118
19168558	chr19:19168558:C:A	3.2071e-10	-0.874579	-1.22602
19168600	chr19:19168600:G:T	3.23801e-10	-1.83776	-0.253248
19168936	chr19:19168936:A:C	1.81845e-10	-1.90578	-0.7622
19168984	chr19:19168984:A:G	1.70438e-10	-1.91856	-0.814205
19169515	chr19:19169515:C:T	3.97457e-10	-1.88605	-5.44374e-10
19169690	chr19:19169690:T:C	1.68034e-10	-1.92483	-0.822143
19170398	chr19:19170398:A:C	1.98204e-10	-1.89341	-0.688431
19170715	chr19:19170715:C:A	1.19312e-09	-4.09779e-10	-0.786808
19170863	chr19:19170863:C:T	1.37171e-10	-1.92428	-1.02562
19170968	chr19:19170968:G:T	4.23178e-10	-1.82334	-5.44374e-10
19171212	chr19:19171212:A:G	1.55981e-09	-4.09779e-10	-0.518811
19171376	chr19:19171376:T:G	3.38653e-10	-0.782947	-1.26321
19171788	chr19:19171788:A:G	1.48404e-10	-1.92425	-0.94694
19171961	chr19:19171961:C:A	3.24521e-10	-0.834849	-1.25393
19172264	chr19:19172264:G:A	1.1966e-09	-4.09779e-10	-0.783898
19172395	chr19:19172395:T:G	4.42338e-10	-1.77906	-5.44374e-10
19172459	chr19:19172459:C:T	2.38095e-09	1.07359	-1.16947
19172468	chr19:19172468:C:T	3.357e-10	-0.854862	-1.20005
19172742	chr19:19172742:A:G	1.47648e-10	-1.91999	-0.956312
19172837	chr19:19172837:T:C	1.25475e-10	-1.9203	-1.11873
19172895	chr19:19172895:C:G	1.31052e-09	0.379947	-1.0729
19172913	chr19:19172913:A:T	1.34639e-09	0.411082	-1.07703
19172994	chr19:19172994:G:A	1.55681e-09	-4.09779e-10	-0.520738
19173085	chr19:19173085:T:C	4.35841e-10	-1.79386	-5.44374e-10
19173090	chr19:19173090:G:A	8.16256e-10	-4.09779e-10	-1.16641
19173322	chr19:19173322:A:G	1.55667e-10	-1.92181	-0.9016
19173851	chr19:19173851:C:T	9.55431e-10	-4.09779e-10	-1.00897
19174009	chr19:19174009:C:T	3.11533e-10	-0.926296	-1.20333
19174111	chr19:19174111:T:C	2.33547e-10	-1.88572	-0.532029
19174891	chr19:19174891:T:C	7.7966e-10	-4.09779e-10	-1.21228
19174905	chr19:19174905:T:C	2.82431e-09	-4.09779e-10	0.0748857
19175099	chr19:19175099:G:A	3.60708e-10	-0.760167	-1.2229
19175180	chr19:19175180:A:T	1.47428e-10	-1.92459	-0.953205
19175878	chr19:19175878:G:A	5.66861e-10	-0.295282	-1.23574
19176263	chr19:19176263:A:G	1.6204e-10	-1.903	-0.88029
19176673	chr19:19176673:C:T	8.5752e-10	-4.09779e-10	-1.11709
19176681	chr19:19176681:G:A	4.394e-10	-1.78572	-5.44374e-10
19176920	chr19:19176920:A:G	1.31859e-09	-4.09779e-10	-0.686815
19177002	chr19:19177002:T:C	9.44691e-10	-4.09779e-10	-1.02028
19177119	chr19:19177119:A:G	3.33605e-10	-0.839054	-1.22212
19177749	chr19:19177749:AAAAG:A	3.92894e-10	-1.89759	-5.44374e-10
19177906	chr19:19177906:C:T	1.38502e-09	-4.09779e-10	-0.637662
19178044	chr19:19178044:C:T	4.00185e-10	-0.677735	-1.20147
19178151	chr19:19178151:C:T	1.34347e-09	0.407607	-1.07573
19178371	chr19:19178371:G:A	1.1468e-09	-4.09779e-10	-0.826406
19178436	chr19:19178436:G:A	7.60826e-10	-4.09779e-10	-1.23673
19179145	chr19:19179145:G:A	2.00564e-09	-0.267414	-5.44374e-10
19179491	chr19:19179491:G:A	8.51259e-10	-4.09779e-10	-1.12442
19179628	chr19:19179628:G:A	1.05737e-09	0.354689	-1.26228
19180186	chr19:19180186:C:T	8.52152e-10	-4.09779e-10	-1.12337
19180352	chr19:19180352:T:G	7.60826e-10	-4.09779e-10	-1.23673
19180375	chr19:19180375:G:A	1.94208e-09	-4.09779e-10	-0.299618
19180795	chr19:19180795:A:T	7.36848e-10	-4.09779e-10	-1.26875
19181046	chr19:19181046:T:C	9.39637e-10	-1.02564	-5.44374e-10
19181238	chr19:19181238:A:G	1.47766e-10	-1.92346	-0.952042
19181596	chr19:19181596:A:T	1.66276e-10	-1.923	-0.834485
19181865	chr19:19181865:T:C	1.55688e-10	-1.91074	-0.912537
19182443	chr19:19182443:G:A	6.12887e-10	-1.45295	-5.44374e-10
19183202	chr19:19183202:G:A	1.53688e-10	-1.92452	-0.911687
19183282	chr19:19183282:C:T	1.66968e-10	-1.92209	-0.831241
19183428	chr19:19183428:T:C	1.196e-10	-1.9247	-1.16229
19183583	chr19:19183583:T:A	2.14321e-09	0.986292	-1.18737
19184495	chr19:19184495:G:A	8.13203e-10	-4.09779e-10	-1.17015
19184747	chr19:19184747:G:A	1.35554e-09	0.279917	-0.939092
19184910	chr19:19184910:C:T	1.65235e-10	-1.91495	-0.848814
19185066	chr19:19185066:A:G	1.38689e-09	0.306326	-0.942639
19185172	chr19:19185172:G:A	7.71789e-10	-4.09779e-10	-1.22242
19185412	chr19:19185412:G:A	5.01585e-10	-1.65336	-5.44374e-10
19185592	chr19:19185592:G:A	1.66361e-10	-1.92434	-0.832633
19186245	chr19:19186245:G:C	1.10895e-09	-4.09779e-10	-0.859964
19186483	chr19:19186483:T:C	1.57318e-10	-1.92449	-0.888369
19186580	chr19:19186580:C:T	1.25651e-09	0.279683	-1.01472
19186612	chr19:19186612:G:C	1.19331e-09	-4.09779e-10	-0.786646
19186758	chr19:19186758:T:C	1.24291e-10	-1.92319	-1.12532
19186781	chr19:19186781:T:A	1.19331e-09	-4.09779e-10	-0.786646
19187027	chr19:19187027:G:A	1.28348e-09	-4.09779e-10	-0.713807
19187219	chr19:19187219:G:A	1.37024e-09	0.289317	-0.937709
19187562	chr19:19187562:CAG:C	7.70625e-10	-4.09779e-10	-1.22393
19187620	chr19:19187620:C:A	1.16275e-09	-4.09779e-10	-0.81259
19188098	chr19:19188098:T:C	1.4926e-09	-4.09779e-10	-0.562858
19188141	chr19:19188141:C:T	4.95448e-10	-0.511474	-1.1542
19188270	chr19:19188270:C:T	2.86972e-10	-1.9246	-0.287152
19188320	chr19:19188320:G:A	9.73679e-10	-4.09779e-10	-0.990052
19188496	chr19:19188496:C:T	1.70622e-10	-1.68472	-1.04696
19188622	chr19:19188622:C:T	2.10631e-09	0.917004	-1.13545
19188652	chr19:19188652:G:A	2.3776e-09	1.15068	-1.24796
19188677	chr19:19188677:T:TG	1.94778e-09	0.848115	-1.14481
19188726	chr19:19188726:A:C	1.27119e-10	-1.77565	-1.25036
19188892	chr19:19188892:T:C	1.62342e-10	-1.73696	-1.04446
19189128	chr19:19189128:C:T	2.14494e-09	-4.09779e-10	-0.200268
19189152	chr19:19189152:C:A	2.10084e-07	5.34203	-0.957902
19189350	chr19:19189350:C:T	8.05985e-10	-4.09779e-10	-1.17907
19189383	chr19:19189383:C:T	6.88613e-10	-0.125279	-1.21118
19189462	chr19:19189462:C:T	1.04934e-09	-4.09779e-10	-0.915214
19189485	chr19:19189485:C:G	3.85321e-10	-1.91706	-5.44374e-10
19189604	chr19:19189604:A:G	8.269e-10	-4.09779e-10	-1.15345
19189622	chr19:19189622:G:C	8.27206e-10	-4.09779e-10	-1.15308
19189627	chr19:19189627:T:C	8.23086e-10	-4.09779e-10	-1.15807
19189696	chr19:19189696:G:T	1.06245e-09	-4.09779e-10	-0.9028
19190006	chr19:19190006:T:C	8.84232e-10	-4.09779e-10	-1.08641
19190041	chr19:19190041:G:A	7.45886e-10	-4.09779e-10	-1.25656
19190377	chr19:19190377:G:A	4.50822e-09	1.20665	-0.664121
19190423	chr19:19190423:T:C	2.59178e-08	2.6674	-0.375849
19190680	chr19:19190680:C:T	1.17276e-10	-1.89452	-1.21208
19190784	chr19:19190784:G:A	7.44937e-10	-4.09779e-10	-1.25783
19191696	chr19:19191696:T:C	8.26587e-10	-4.09779e-10	-1.15383
19191974	chr19:19191974:GCAGTT:G	7.45473e-10	-4.09779e-10	-1.25712
19192186	chr19:19192186:T:C	8.85864e-10	-4.09779e-10	-1.08457
19192338	chr19:19192338:C:A	7.60935e-10	-4.09779e-10	-1.23659
19192464	chr19:19192464:A:T	8.33533e-10	-4.09779e-10	-1.14546
19192475	chr19:19192475:C:T	8.93147e-10	-1.07638	-5.44374e-10
19192730	chr19:19192730:C:T	8.29645e-10	-4.09779e-10	-1.15014
19192993	chr19:19192993:T:C	2.91713e-09	1.09745	-0.990229
19193562	chr19:19193562:C:G	7.42378e-10	-4.09779e-10	-1.26128
19194090	chr19:19194090:G:C	7.31224e-10	-0.0659921	-1.21042
19194156	chr19:19194156:A:G	3.01212e-09	1.04805	-0.908789
19194318	chr19:19194318:T:C	8.2687e-10	-4.09779e-10	-1.15349
19194341	chr19:19194341:T:C	8.86936e-10	-4.09779e-10	-1.08336
19194456	chr19:19194456:G:A	1.25918e-10	-1.87422	-1.16128
19194796	chr19:19194796:C:T	8.37236e-10	-4.09779e-10	-1.14103
19195120	chr19:19195120:G:A	1.63069e-09	-4.09779e-10	-0.474374
19195123	chr19:19195123:A:G	2.20618e-09	-0.172117	-5.44374e-10
19195190	chr19:19195190:C:T	8.41711e-10	-4.09779e-10	-1.1357
19195804	chr19:19195804:C:T	4.25971e-10	-1.81676	-5.44374e-10
19196400	chr19:19196400:T:A	1.98512e-09	0.83061	-1.10831
19196407	chr19:19196407:A:G	7.54188e-10	-4.09779e-10	-1.24549
19196467	chr19:19196467:T:G	8.86835e-10	-4.09779e-10	-1.08347
19196685	chr19:19196685:C:T	7.37979e-10	-4.09779e-10	-1.26722
19196988	chr19:19196988:C:T	3.61888e-10	-0.75432	-1.22548
19197385	chr19:19197385:T:C	8.04818e-10	-4.09779e-10	-1.18052
19197947	chr19:19197947:G:A	3.95573e-10	-1.8908	-5.44374e-10
19198571	chr19:19198571:G:A	7.47194e-10	-4.09779e-10	-1.25481
19198861	chr19:19198861:A:G	7.50545e-10	-4.09779e-10	-1.25033
19199055	chr19:19199055:T:C	7.56994e-10	-4.09779e-10	-1.24178
19199100	chr19:19199100:C:A	7.38446e-10	-4.09779e-10	-1.26658
19199120	chr19:19199120:C:T	7.58763e-10	-4.09779e-10	-1.23944
19199238	chr19:19199238:A:G	8.23758e-10	-4.09779e-10	-1.15726
19199589	chr19:19199589:G:A	7.95333e-10	-4.09779e-10	-1.19237
19199693	chr19:19199693:C:A	7.86638e-10	-4.09779e-10	-1.20337
19199718	chr19:19199718:A:G	5.42125e-09	1.33216	-0.605209
19200427	chr19:19200427:T:C	7.9905e-10	-4.09779e-10	-1.18771
19200581	chr19:19200581:G:A	7.67282e-10	-4.09779e-10	-1.22828
19202777	chr19:19202777:G:A	7.55496e-10	-4.09779e-10	-1.24376
19203309	chr19:19203309:T:C	8.06343e-10	-4.09779e-10	-1.17862
19203717	chr19:19203717:A:G	4.09088e-10	-0.597788	-1.25941
19204254	chr19:19204254:G:A	1.24412e-09	-4.09779e-10	-0.744953
19204371	chr19:19204371:G:A	1.64165e-08	2.72716	-0.892254
19204471	chr19:19204471:T:C	7.90835e-10	-4.09779e-10	-1.19804
19204793	chr19:19204793:C:T	2.50053e-09	-0.0468757	-5.44374e-10
19204794	chr19:19204794:G:A	3.45007e-09	1.14544	-0.870421
19204841	chr19:19204841:C:T	7.93651e-10	-4.09779e-10	-1.19449
19205095	chr19:19205095:G:A	7.32546e-10	-0.0255242	-1.24908
19205298	chr19:19205298:C:A	1.21074e-10	-1.91551	-1.15923
19205642	chr19:19205642:G:A	4.70736e-10	-1.71684	-5.44374e-10
19205885	chr19:19205885:G:A	3.01303e-09	-4.09779e-10	0.139566
19206018	chr19:19206018:G:A	1.62402e-10	-1.57994	-1.20112
19206086	chr19:19206086:T:TC	4.98271e-10	-1.65999	-5.44374e-10
19206628	chr19:19206628:A:C	1.93793e-09	-4.09779e-10	-0.301758
19206866	chr19:19206866:G:A	7.56115e-10	-4.09779e-10	-1.24294
19207080	chr19:19207080:GTGT:G	1.57101e-10	-1.569	-1.24525
19207180	chr19:19207180:G:C	2.93965e-09	-4.09779e-10	0.114912
19207349	chr19:19207349:A:G	4.13606e-09	1.54608	-1.08971
19207656	chr19:19207656:G:A	3.03595e-09	1.24718	-1.10003
19208473	chr19:19208473:G:A	1.87821e-10	-1.39159	-1.24406
19209865	chr19:19209865:C:T	4.79205e-09	-4.09779e-10	0.60358
19212233	chr19:19212233:G:A	4.17119e-10	-1.83776	-5.44374e-10
19212791	chr19:19212791:C:T	6.76869e-09	-4.09779e-10	0.948929
19213188	chr19:19213188:G:A	6.03169e-10	-1.46894	-5.44374e-10
19213449	chr19:19213449:C:T	2.84921e-10	-1.01346	-1.20546
19213923	chr19:19213923:T:C	7.3688e-10	-4.09779e-10	-1.26871
19213997	chr19:19213997:C:G	1.49317e-10	-1.74351	-1.12156
19214923	chr19:19214923:G:A	8.4876e-10	-4.09779e-10	-1.12736
19215830	chr19:19215830:A:G	7.45657e-10	-4.09779e-10	-1.25687
19216344	chr19:19216344:C:A	3.04719e-10	-0.959745	-1.192
19218057	chr19:19218057:T:G	2.83453e-10	-1.03021	-1.19388
19218213	chr19:19218213:G:A	8.48931e-10	-4.09779e-10	-1.12716
19218349	chr19:19218349:C:T	8.90498e-10	-4.09779e-10	-1.07935
19219213	chr19:19219213:G:A	2.71175e-09	-4.09779e-10	0.0342154
19219346	chr19:19219346:G:A	3.15633e-10	-0.921703	-1.19485
19219348	chr19:19219348:C:T	7.6616e-10	-4.09779e-10	-1.22974
19219404	chr19:19219404:A:C	3.1777e-10	-0.956493	-1.15331
19219466	chr19:19219466:G:A	7.83773e-10	-4.09779e-10	-1.20701
19220014	chr19:19220014:G:A	1.74167e-09	-0.408534	-5.44374e-10
19220023	chr19:19220023:T:C	5.29632e-10	-0.441355	-1.1576
19220102	chr19:19220102:G:A	7.38113e-10	-4.09779e-10	-1.26704
19220738	chr19:19220738:A:G	4.00658e-10	-0.715225	-1.1628
19220908	chr19:19220908:G:A	4.78522e-10	-0.650435	-1.05
19221038	chr19:19221038:G:A	1.23865e-10	-1.86577	-1.18617
19221049	chr19:19221049:A:G	1.11089e-10	-1.90106	-1.25974
19221185	chr19:19221185:G:A	8.98018e-10	-4.09779e-10	-1.07094
19221522	chr19:19221522:T:C	3.43609e-10	-0.967082	-1.06455
19221715	chr19:19221715:G:A	7.90276e-10	-4.09779e-10	-1.19875
19221805	chr19:19221805:G:A	7.77862e-10	-4.09779e-10	-1.21458
19222469	chr19:19222469:G:A	2.75609e-10	-1.04267	-1.20948
19223109	chr19:19223109:AAAAATAAATAAAAT:A	3.89219e-10	-1.90699	-5.44374e-10
19223473	chr19:19223473:T:A	5.14108e-10	-1.6287	-5.44374e-10
19223771	chr19:19223771:A:C	3.14767e-10	-1.10374	-1.01556
19224274	chr19:19224274:A:G	3.28046e-09	1.41828	-1.19368
19224942	chr19:19224942:C:T	1.20552e-10	-1.88952	-1.18953
19225799	chr19:19225799:C:T	5.40411e-05	11.0852	-1.15107
19225840	chr19:19225840:C:T	7.37318e-10	-4.09779e-10	-1.26811
19228133	chr19:19228133:G:A	7.39253e-10	-4.09779e-10	-1.26549
19229409	chr19:19229409:A:G	1.21636e-10	-1.90642	-1.16368
19229456	chr19:19229456:G:A	1.12747e-10	-1.92484	-1.22115
19229575	chr19:19229575:G:A	1.12897e-09	-4.09779e-10	-0.842071
19229598	chr19:19229598:C:A	1.32529e-10	-1.91384	-1.07049
19229670	chr19:19229670:G:A	8.66377e-10	-4.09779e-10	-1.10681
19229851	chr19:19229851:G:A	2.64473e-09	-4.09779e-10	0.00919204
19229936	chr19:19229936:A:G	7.89886e-10	-4.09779e-10	-1.19924
19230351	chr19:19230351:C:T	1.53055e-09	-1.09614	0.558386
19230532	chr19:19230532:G:A	1.3165e-10	-1.92463	-1.06635
19230637	chr19:19230637:A:G	1.38694e-10	-1.91892	-1.01994
19231041	chr19:19231041:G:A	3.8631e-10	-1.91449	-5.44374e-10
19231047	chr19:19231047:T:A	1.29461e-10	-1.90006	-1.10769
19231646	chr19:19231646:C:G	3.89362e-10	-1.90663	-5.44374e-10
19231894	chr19:19231894:C:T	7.3688e-10	-4.09779e-10	-1.26871
19232376	chr19:19232376:G:A	9.91379e-10	-4.09779e-10	-0.972036
19232745	chr19:19232745:C:T	8.04298e-10	-4.09779e-10	-1.18116
19232984	chr19:19232984:G:A	7.47083e-10	-1.25496	-5.44374e-10
19233716	chr19:19233716:C:T	1.51208e-10	-1.91886	-0.933624
19233770	chr19:19233770:C:T	1.51128e-10	-1.91781	-0.935195
19234690	chr19:19234690:G:A	7.71745e-10	-4.09779e-10	-1.22248
19234993	chr19:19234993:C:T	1.21456e-10	-1.92142	-1.15015
19235328	chr19:19235328:G:C	7.41036e-10	-4.09779e-10	-1.26308
19235401	chr19:19235401:G:A	7.57579e-10	-4.09779e-10	-1.24101
19235588	chr19:19235588:T:A	3.82355e-10	-1.92478	-5.44374e-10
19236492	chr19:19236492:T:C	1.42205e-10	-1.89868	-1.01518
19237502	chr19:19237502:T:A	7.33149e-10	-1.92417	0.650385
19238138	chr19:19238138:T:C	4.3974e-10	-1.78495	-5.44374e-10
19238189	chr19:19238189:G:A	5.56944e-10	-1.54867	-5.44374e-10
19238568	chr19:19238568:A:G	3.97225e-10	-1.88663	-5.44374e-10
19239108	chr19:19239108:G:A	1.38904e-10	-1.89566	-1.0417
19239162	chr19:19239162:A:G	1.6481e-10	-1.88218	-0.884154
19239171	chr19:19239171:C:T	1.01588e-08	2.23153	-0.876573
19239294	chr19:19239294:G:A	1.53992e-10	-1.56639	-1.26784
19240544	chr19:19240544:T:C	1.26763e-10	-1.91311	-1.11571
19240593	chr19:19240593:G:A	8.29681e-10	-4.09779e-10	-1.15009
19240622	chr19:19240622:G:A	1.01928e-09	-0.944277	-5.44374e-10
19240847	chr19:19240847:C:T	7.45654e-10	-4.09779e-10	-1.25687
19241159	chr19:19241159:G:A	2.80057e-10	-1.92482	-0.311317
19241224	chr19:19241224:T:C	7.87961e-10	-4.09779e-10	-1.20169
19241256	chr19:19241256:C:G	1.11002e-10	-1.89287	-1.26871
19241346	chr19:19241346:T:C	1.57216e-10	-1.55953	-1.25399
19241842	chr19:19241842:T:C	1.15887e-10	-1.91544	-1.20308
19241909	chr19:19241909:C:G	1.15715e-10	-1.91694	-1.20307
19242010	chr19:19242010:T:C	9.88643e-10	0.257946	-1.23275
19242174	chr19:19242174:A:G	9.1174e-10	-4.09779e-10	-1.05578
19242191	chr19:19242191:T:A	7.57043e-10	-4.09779e-10	-1.24171
19243170	chr19:19243170:G:T	2.07334e-10	-1.62714	-0.909659
19243821	chr19:19243821:T:A	4.11498e-10	-1.85133	-5.44374e-10
19244025	chr19:19244025:AC:A	7.46498e-10	-4.09779e-10	-1.25574
19244128	chr19:19244128:T:C	1.39891e-10	-1.7385	-1.19177
19244676	chr19:19244676:C:T	8.58757e-09	2.27192	-1.08499
19245099	chr19:19245099:A:G	7.22976e-09	2.28355	-1.26872
19245157	chr19:19245157:G:A	3.82888e-10	-1.92339	-5.44374e-10
19245807	chr19:19245807:T:A	7.42078e-10	-4.09779e-10	-1.26168
19245948	chr19:19245948:G:A	7.61674e-10	-4.09779e-10	-1.23561
19246183	chr19:19246183:G:A	5.8625e-10	-0.267832	-1.22956
19246286	chr19:19246286:C:T	6.30199e-10	-1.4251	-5.44374e-10
19246319	chr19:19246319:T:C	8.21344e-10	-4.09779e-10	-1.16019
19246706	chr19:19246706:T:C	7.62053e-10	-4.09779e-10	-1.23512
19246803	chr19:19246803:A:G	2.01644e-10	-1.29693	-1.2677
19247277	chr19:19247277:G:A	1.99999e-10	-1.35374	-1.21908
19247398	chr19:19247398:C:T	1.99853e-10	-1.41601	-1.15754
19247523	chr19:19247523:A:G	1.37982e-10	-1.81614	-1.12787
19247589	chr19:19247589:C:T	7.37619e-10	-4.09779e-10	-1.26771
19247863	chr19:19247863:A:C	1.56943e-10	-1.67057	-1.14468
19247928	chr19:19247928:G:C	7.42567e-10	-4.09779e-10	-1.26102
19248010	chr19:19248010:C:T	1.86125e-10	-1.67357	-0.971144
19248139	chr19:19248139:C:T	1.10709e-09	-0.861644	-5.44374e-10
19248611	chr19:19248611:C:T	7.60319e-10	-4.09779e-10	-1.2374
19248662	chr19:19248662:T:C	7.54691e-10	-4.09779e-10	-1.24482
19248691	chr19:19248691:C:G	1.7734e-10	-1.64728	-1.04578
19248920	chr19:19248920:T:C	9.39626e-10	-4.09779e-10	-1.02565
19249551	chr19:19249551:G:A	7.64197e-10	-4.09779e-10	-1.23231
19249773	chr19:19249773:T:G	7.41254e-10	-4.09779e-10	-1.26279
19250343	chr19:19250343:C:G	1.03054e-09	-0.933292	-5.44374e-10
19250452	chr19:19250452:C:T	3.05166e-09	-4.09779e-10	0.152309
19250795	chr19:19250795:A:G	8.17545e-10	-4.09779e-10	-1.16483
19250926	chr19:19250926:G:A	1.71885e-10	-1.6854	-1.0389
19251635	chr19:19251635:G:C	7.46718e-10	-4.09779e-10	-1.25545
19251982	chr19:19251982:G:A	7.44849e-10	-4.09779e-10	-1.25795
19252970	chr19:19252970:G:A	7.47033e-10	-4.09779e-10	-1.25502
19253003	chr19:19253003:T:A	1.78025e-10	-1.67827	-1.01094
19253431	chr19:19253431:A:T	1.85545e-10	-1.64784	-0.999998
19253510	chr19:19253510:A:G	1.86961e-10	-1.63156	-1.00868
19253515	chr19:19253515:G:A	8.08542e-10	-4.09779e-10	-1.1759
19253522	chr19:19253522:T:G	2.54842e-09	-4.09779e-10	-0.0279037
19254591	chr19:19254591:C:T	7.39746e-10	-4.09779e-10	-1.26483
19254710	chr19:19254710:A:G	9.6615e-10	-4.09779e-10	-0.997815
19254808	chr19:19254808:G:A	7.43726e-10	-4.09779e-10	-1.25946
19255373	chr19:19255373:T:C	9.00555e-10	-4.09779e-10	-1.06812
19255417	chr19:19255417:C:T	7.65084e-10	-4.09779e-10	-1.23115
19255598	chr19:19255598:T:A	7.55643e-10	-4.09779e-10	-1.24356
19255834	chr19:19255834:G:A	2.67073e-10	-1.13161	-1.152
19256504	chr19:19256504:C:T	4.93116e-10	-1.67039	-5.44374e-10
19256510	chr19:19256510:C:G	2.0241e-10	-1.51942	-1.04142
19257376	chr19:19257376:G:A	8.9837e-10	-4.09779e-10	-1.07055
19257455	chr19:19257455:G:A	2.77521e-10	-1.1331	-1.11213
19257501	chr19:19257501:G:A	2.73472e-10	-1.12867	-1.13126
19257673	chr19:19257673:G:A	1.22476e-09	-0.760632	-5.44374e-10
19257952	chr19:19257952:G:A	7.71187e-10	-4.09779e-10	-1.2232
19258441	chr19:19258441:G:T	3.95201e-08	2.71343	-5.44374e-10
19258460	chr19:19258460:A:G	7.57346e-10	-4.09779e-10	-1.24131
19258626	chr19:19258626:A:G	5.7848e-10	-1.30459	-0.206138
19258680	chr19:19258680:T:C	2.60066e-09	-4.09779e-10	-0.0076139
19259212	chr19:19259212:C:T	5.58029e-10	-1.54672	-5.44374e-10
19259796	chr19:19259796:A:C	4.83851e-08	2.91581	-5.44374e-10
19260223	chr19:19260223:T:G	7.53504e-10	-4.09779e-10	-1.2464
19260247	chr19:19260247:C:T	8.72759e-10	-4.09779e-10	-1.09947
19260249	chr19:19260249:C:T	8.839e-10	-4.09779e-10	-1.08679
19260400	chr19:19260400:A:G	7.78735e-10	-4.09779e-10	-1.21346
19260561	chr19:19260561:A:T	2.18335e-10	-1.48024	-1.00486
19261341	chr19:19261341:C:T	2.63413e-10	-1.62404	-0.673371
19261376	chr19:19261376:G:C	2.5086e-10	-1.62631	-0.719932
19261620	chr19:19261620:C:T	7.70461e-10	-4.09779e-10	-1.22414
19261914	chr19:19261914:T:C	9.3269e-10	-1.03306	-5.44374e-10
19262673	chr19:19262673:A:G	2.93264e-08	2.41511	-5.44374e-10
19262880	chr19:19262880:A:G	1.19045e-07	4.76905	-0.952926
19263033	chr19:19263033:C:G	2.98425e-08	2.43255	-5.44374e-10
19263135	chr19:19263135:C:T	2.408e-09	-0.0845799	-5.44374e-10
19263252	chr19:19263252:C:T	0.00195107	14.6934	-1.17294
19263259	chr19:19263259:T:C	0.00191823	14.6908	-1.1873
19263411	chr19:19263411:G:A	7.6149e-10	-4.09779e-10	-1.23586
19264015	chr19:19264015:C:A	1.18881e-09	-4.09779e-10	-0.790427
19264264	chr19:19264264:C:T	8.33104e-10	-4.09779e-10	-1.14598
19264283	chr19:19264283:C:T	7.63609e-10	-4.09779e-10	-1.23308
19264562	chr19:19264562:C:T	8.19715e-10	-4.09779e-10	-1.16218
19264563	chr19:19264563:G:A	2.8364e-10	-0.997593	-1.22583
19265074	chr19:19265074:T:C	2.70148e-07	4.88656	-0.250971
19265389	chr19:19265389:T:G	4.20281e-10	-1.83021	-5.44374e-10
19265850	chr19:19265850:G:A	3.66952e-08	2.63927	-5.44374e-10
19265915	chr19:19265915:A:C	9.56117e-10	-4.09779e-10	-1.00825
19265917	chr19:19265917:T:C	7.96963e-10	-4.09779e-10	-1.19033
19266787	chr19:19266787:G:A	1.63131e-09	-4.09779e-10	-0.473997
19267607	chr19:19267607:C:T	1.89076e-09	-0.326398	-5.44374e-10
19267862	chr19:19267862:A:G	3.24986e-10	-0.855983	-1.23137
19268278	chr19:19268278:T:C	7.44441e-10	-4.09779e-10	-1.2585
19268388	chr19:19268388:TAG:T	1.31963e-09	-4.09779e-10	-0.686025
19268740	chr19:19268740:C:T	0.0228464	16.6419	-0.660955
19268993	chr19:19268993:A:C	7.47504e-10	-4.09779e-10	-1.25439
19269270	chr19:19269270:T:C	7.6163e-10	-4.09779e-10	-1.23567
19269519	chr19:19269519:G:A	7.76459e-10	-4.09779e-10	-1.21639
19269787	chr19:19269787:G:T	2.16352e-10	-1.54792	-0.946309
19269837	chr19:19269837:T:C	4.98502e-07	5.70247	-0.45424
19269864	chr19:19269864:C:T	8.21227e-10	-4.09779e-10	-1.16033
19269876	chr19:19269876:A:G	3.05994e-10	-1.23783	-0.909738
19270184	chr19:19270184:G:A	7.36845e-10	-4.09779e-10	-1.26876
19270187	chr19:19270187:G:T	0.00144379	14.4195	-1.20005
19270596	chr19:19270596:G:A	7.40499e-10	-4.09779e-10	-1.26381
19270630	chr19:19270630:G:C	4.56905e-10	-1.74666	-5.44374e-10
19270946	chr19:19270946:C:T	5.25146e-07	5.7859	-0.485602
19271209	chr19:19271209:C:A	9.26711e-08	3.56568	-5.44374e-10
19271210	chr19:19271210:T:C	9.30016e-08	3.56924	-5.44374e-10
19271742	chr19:19271742:GCTGGTCTCGAACTCCTGAC:G	4.6341e-10	-1.73252	-5.44374e-10
19272489	chr19:19272489:C:T	2.69166e-10	-1.31385	-0.961954
19272758	chr19:19272758:C:G	1.23864e-09	-4.09779e-10	-0.749366
19273657	chr19:19273657:CAG:C	3.2739e-09	-4.09779e-10	0.222603
19274087	chr19:19274087:C:T	7.60106e-10	-4.09779e-10	-1.23768
19274602	chr19:19274602:T:C	5.85075e-07	5.86126	-0.452896
19274841	chr19:19274841:A:T	3.86218e-10	-1.91473	-5.44374e-10
19275174	chr19:19275174:TCTTTG:T	1.01909e-09	-4.09779e-10	-0.94447
19275206	chr19:19275206:A:G	6.5623e-07	5.93634	-0.413212
19275873	chr19:19275873:G:A	7.38067e-10	-4.09779e-10	-1.2671
19275976	chr19:19275976:C:T	8.94448e-10	-1.07493	-5.44374e-10
19276003	chr19:19276003:C:T	7.92007e-10	-4.09779e-10	-1.19656
19276340	chr19:19276340:T:C	4.35289e-07	5.76582	-0.653187
19276376	chr19:19276376:A:G	3.02312e-10	-1.14388	-1.01579
19276547	chr19:19276547:C:T	2.44125e-10	-1.17915	-1.1943
19277691	chr19:19277691:A:T	0.00449727	15.4692	-1.11356
19278079	chr19:19278079:T:C	4.46267e-10	-1.77022	-5.44374e-10
19279125	chr19:19279125:C:T	1.08459e-09	-4.09779e-10	-0.882178
19279433	chr19:19279433:G:C	9.4081e-10	-4.09779e-10	-1.02439
19279439	chr19:19279439:C:T	2.52019e-10	-1.11036	-1.23127
19279492	chr19:19279492:G:A	8.80589e-10	-4.09779e-10	-1.09054
19279731	chr19:19279731:A:C	7.55843e-08	3.36187	-5.44374e-10
19279940	chr19:19279940:G:A	6.45953e-07	5.91516	-0.407817
19280236	chr19:19280236:G:A	4.62248e-10	-1.73503	-5.44374e-10
19280492	chr19:19280492:G:A	3.15299e-09	-4.09779e-10	0.184974
19280593	chr19:19280593:C:T	7.38575e-07	6.0516	-0.41026
19281029	chr19:19281029:C:T	4.60068e-10	-1.73976	-5.44374e-10
19281042	chr19:19281042:C:T	2.02454e-10	-1.62286	-0.937766
19281520	chr19:19281520:C:A	8.73557e-10	-4.09779e-10	-1.09856
19281592	chr19:19281592:T:C	7.82831e-07	6.11083	-0.411287
19282524	chr19:19282524:G:A	1.65048e-09	-4.09779e-10	-0.462312
19282723	chr19:19282723:A:G	6.5808e-08	4.17306	-0.949698
19282808	chr19:19282808:C:T	1.00991e-09	-4.09779e-10	-0.95352
19282848	chr19:19282848:T:C	2.70523e-10	-1.30649	-0.964288
19282874	chr19:19282874:G:A	1.18778e-10	-1.82615	-1.26773
19282905	chr19:19282905:G:A	0.878367	20.5747	-0.944523
19283001	chr19:19283001:C:T	7.42615e-10	-4.09779e-10	-1.26096
19283081	chr19:19283081:A:AG	0.0339541	17.045	-0.667878
19283559	chr19:19283559:A:G	1.19883e-05	8.4283	-5.44374e-10
19283587	chr19:19283587:C:T	7.60055e-07	6.13016	-0.460149
19283831	chr19:19283831:C:T	2.52478e-10	-1.53262	-0.807184
19284723	chr19:19284723:G:T	1.43046e-09	-4.09779e-10	-0.605379
19285023	chr19:19285023:G:A	7.36933e-10	-4.09779e-10	-1.26864
19285024	chr19:19285024:T:C	7.36895e-10	-4.09779e-10	-1.26869
19285034	chr19:19285034:A:AT	7.37561e-10	-4.09779e-10	-1.26778
19285249	chr19:19285249:TC:T	1.66508e-09	-4.09779e-10	-0.453504
19285251	chr19:19285251:C:T	7.44506e-10	-4.09779e-10	-1.25841
19285326	chr19:19285326:C:T	4.2437e-10	-1.82053	-5.44374e-10
19285636	chr19:19285636:G:A	1.35807e-09	-4.09779e-10	-0.657315
19285737	chr19:19285737:T:C	8.57e-10	-4.09779e-10	-1.1177
19285928	chr19:19285928:C:T	8.21434e-10	-4.09779e-10	-1.16008
19286165	chr19:19286165:C:T	1.94083e-09	-4.09779e-10	-0.30026
19286670	chr19:19286670:A:C	1.09404e-06	6.43118	-0.396932
19286748	chr19:19286748:A:T	8.10432e-10	-4.09779e-10	-1.17357
19287026	chr19:19287026:G:A	8.32374e-10	-4.09779e-10	-1.14685
19287196	chr19:19287196:A:G	8.72712e-07	6.17839	-0.370164
19287931	chr19:19287931:G:A	1.30298e-09	-0.698721	-5.44374e-10
19288514	chr19:19288514:G:A	9.90038e-10	-4.09779e-10	-0.97339
19289418	chr19:19289418:A:G	8.38361e-10	-4.09779e-10	-1.13969
19290409	chr19:19290409:G:A	7.39095e-07	6.03845	-0.3964
19290436	chr19:19290436:G:A	1.16167e-09	-0.813517	-5.44374e-10
19290893	chr19:19290893:C:T	4.38801e-10	-1.78709	-5.44374e-10
19291061	chr19:19291061:G:A	8.02998e-10	-4.09779e-10	-1.18278
19292601	chr19:19292601:A:G	9.11325e-07	6.34678	-0.495261
19293208	chr19:19293208:C:T	3.84075e-10	-1.9203	-5.44374e-10
19293321	chr19:19293321:C:T	7.9386e-10	-4.09779e-10	-1.19423
19293977	chr19:19293977:C:G	8.60722e-07	6.12861	-0.33422
19294596	chr19:19294596:T:C	8.14606e-07	6.11728	-0.377957
19294671	chr19:19294671:G:A	0.0013999	14.4418	-1.25325
19295317	chr19:19295317:G:A	9.84541e-10	-1.07127	0.0923163
19295464	chr19:19295464:C:T	8.99541e-10	-4.09779e-10	-1.06925
19296060	chr19:19296060:T:C	0.00018414	12.4052	-1.24515
19296115	chr19:19296115:A:T	4.99423e-09	0.644906	-5.44374e-10
19296362	chr19:19296362:C:A	0.00110785	14.1367	-1.18216
19296461	chr19:19296461:A:G	1.48599e-09	-0.923894	0.356598
19296909	chr19:19296909:T:C	0.00305292	14.8788	-0.910617
19297355	chr19:19297355:G:A	7.83068e-10	-1.23973	0.0318108
19299671	chr19:19299671:C:T	4.37866e-07	5.34294	-0.224406
19299813	chr19:19299813:T:C	7.20808e-07	5.94756	-0.330567
19299941	chr19:19299941:G:A	1.71899e-07	4.18353	-5.44374e-10
19300079	chr19:19300079:CATTTTTT:C	9.31359e-10	-4.09779e-10	-1.03449
19300327	chr19:19300327:T:C	9.85718e-07	6.34259	-0.412601
19300459	chr19:19300459:G:A	7.84713e-10	-4.09779e-10	-1.20582
19301105	chr19:19301105:G:C	1.77063e-08	-4.09779e-10	1.91054
19301261	chr19:19301261:A:G	4.79224e-10	-1.69897	-5.44374e-10
19302682	chr19:19302682:G:A	8.02087e-10	-4.09779e-10	-1.18392
19303138	chr19:19303138:A:G	8.70794e-07	6.12467	-0.318644
19303521	chr19:19303521:T:C	4.15202e-10	-1.84237	-5.44374e-10
19304082	chr19:19304082:C:A	1.14379e-09	-4.09779e-10	-0.829027
19304819	chr19:19304819:T:C	4.04355e-10	-1.86884	-5.44374e-10
19304862	chr19:19304862:C:T	2.73496e-09	-4.09779e-10	0.042738
19305236	chr19:19305236:T:C	8.33083e-07	6.25072	-0.48896
19305809	chr19:19305809:G:A	8.17405e-10	-4.09779e-10	-1.165
19305810	chr19:19305810:G:GATC	8.18679e-10	-4.09779e-10	-1.16344
19305811	chr19:19305811:G:C	8.14006e-10	-4.09779e-10	-1.16917
19305820	chr19:19305820:G:C	8.12715e-10	-4.09779e-10	-1.17075
19305823	chr19:19305823:G:T	8.12715e-10	-4.09779e-10	-1.17075
19305886	chr19:19305886:G:A	1.2895e-09	-4.09779e-10	-0.709125
19305928	chr19:19305928:G:A	8.21343e-10	-4.09779e-10	-1.16019
19306075	chr19:19306075:G:A	7.92725e-10	-4.09779e-10	-1.19566
19307258	chr19:19307258:C:A	9.07834e-10	-4.09779e-10	-1.06007
19307582	chr19:19307582:TG:T	1.51623e-07	4.05802	-5.44374e-10
19308057	chr19:19308057:C:T	1.09614e-07	3.73359	-5.44374e-10
19308065	chr19:19308065:G:A	8.08243e-10	-4.09779e-10	-1.17627
19308107	chr19:19308107:C:T	0.00015619	12.2587	-1.26326
19308262	chr19:19308262:G:A	0.00315314	15.0058	-1.00528
19308453	chr19:19308453:C:A	7.46321e-10	-4.09779e-10	-1.25598
19308463	chr19:19308463:G:A	7.91934e-10	-4.09779e-10	-1.19665
19308637	chr19:19308637:C:T	7.9566e-10	-4.09779e-10	-1.19196
19309001	chr19:19309001:G:A	0.00142076	14.3833	-1.18002
19309175	chr19:19309175:T:C	2.02628e-10	-1.4282	-1.13156
19309506	chr19:19309506:G:A	1.06764e-09	-4.09779e-10	-0.897924
19310031	chr19:19310031:C:G	1.0115e-09	-1.04283	0.0908901
19310409	chr19:19310409:T:A	8.09828e-10	-4.09779e-10	-1.17431
19311210	chr19:19311210:G:A	7.44145e-10	-4.09779e-10	-1.2589
19311260	chr19:19311260:T:C	1.06156e-09	-4.09779e-10	-0.903636
19311676	chr19:19311676:A:G	1.54718e-06	6.72363	-0.34282
19312164	chr19:19312164:C:T	1.72141e-09	-0.420234	-5.44374e-10
19312274	chr19:19312274:CAAT:C	0.00140947	14.4462	-1.25081
19312815	chr19:19312815:G:A	8.58105e-10	-4.09779e-10	-1.11641
19312841	chr19:19312841:T:A	2.16005e-10	-1.31518	-1.18066
19313844	chr19:19313844:A:G	8.08286e-10	-4.09779e-10	-1.17622
19314127	chr19:19314127:ACT:A	8.52846e-10	-4.09779e-10	-1.12255
19314216	chr19:19314216:C:T	2.54531e-05	8.91414	0.267073
19314336	chr19:19314336:T:A	2.37803e-10	-1.2904	-1.10929
19315221	chr19:19315221:G:A	7.51437e-10	-4.09779e-10	-1.24915
19315372	chr19:19315372:G:A	3.95239e-06	8.47558	-1.15688
19315508	chr19:19315508:C:T	1.23188e-10	-1.79049	-1.26693
19315540	chr19:19315540:C:G	2.38359e-09	-4.09779e-10	-0.0947707
19315800	chr19:19315800:C:T	9.56783e-07	6.23463	-0.334427
19315804	chr19:19315804:A:C	2.1796e-10	-1.35315	-1.13367
19315942	chr19:19315942:G:A	8.08987e-10	-4.09779e-10	-1.17535
19316580	chr19:19316580:C:T	1.18284e-09	-4.09779e-10	-0.795459
19316814	chr19:19316814:A:G	0.00756577	16.1271	-1.25134
19317985	chr19:19317985:A:G	2.74989e-07	4.65335	-5.44374e-10
19317999	chr19:19317999:T:C	1.44211e-09	-4.09779e-10	-0.597273
19318411	chr19:19318411:C:T	0.0020304	14.7941	-1.23374
19319040	chr19:19319040:ATACCCCGTCTC:A	2.23862e-10	-1.30369	-1.15641
19319092	chr19:19319092:G:A	4.1705e-10	-1.83793	-5.44374e-10
19319166	chr19:19319166:C:G	1.03328e-06	6.417	-0.439892
19320397	chr19:19320397:G:A	5.03838e-10	-1.64888	-5.44374e-10
19320614	chr19:19320614:T:G	6.42901e-07	5.92008	-0.417469
19320796	chr19:19320796:G:A	1.48935e-09	-4.09779e-10	-0.565041
19321154	chr19:19321154:G:T	6.34733e-07	6.02038	-0.530552
19321413	chr19:19321413:G:A	4.59713e-09	-4.09779e-10	0.562054
19321481	chr19:19321481:AG:A	0.00748548	15.5388	-0.673681
19321607	chr19:19321607:G:A	7.07502e-10	-1.30939	-5.44374e-10
19322002	chr19:19322002:T:C	9.12677e-07	6.30508	-0.452071
19322096	chr19:19322096:C:G	8.32853e-10	-4.09779e-10	-1.14628
19322150	chr19:19322150:A:G	0.00153617	14.4447	-1.16324
19322296	chr19:19322296:C:T	7.43747e-07	6.09812	-0.449793
19322443	chr19:19322443:A:G	1.34882e-09	-0.664147	-5.44374e-10
19322573	chr19:19322573:C:G	8.5524e-10	-4.09779e-10	-1.11975
19323080	chr19:19323080:G:A	2.24115e-07	4.44878	-5.44374e-10
19323257	chr19:19323257:C:T	8.83796e-10	-1.0217	-0.0652052
19323541	chr19:19323541:C:T	7.36142e-07	6.00217	-0.364126
19323950	chr19:19323950:C:T	7.68269e-10	-4.09779e-10	-1.22699
19324564	chr19:19324564:C:T	7.40777e-10	-4.09779e-10	-1.26343
19324618	chr19:19324618:C:T	8.11987e-10	-4.09779e-10	-1.17165
19324871	chr19:19324871:T:G	0.00119696	14.2705	-1.23862
19325067	chr19:19325067:G:A	2.20914e-10	-1.28138	-1.19198
19325287	chr19:19325287:T:C	7.75149e-10	-4.09779e-10	-1.21808
19325420	chr19:19325420:C:G	3.62335e-05	9.45956	0.0747953
19325758	chr19:19325758:C:T	9.34249e-10	-1.02858	-0.00281188
19325860	chr19:19325860:T:C	7.59018e-10	-4.09779e-10	-1.23911
19326045	chr19:19326045:G:A	1.9904e-08	2.64431	-0.616765
19326232	chr19:19326232:A:G	9.19038e-10	-4.09779e-10	-1.04781
19326312	chr19:19326312:T:C	6.86885e-10	-1.33897	-5.44374e-10
19328339	chr19:19328339:T:C	1.22313e-09	-4.09779e-10	-0.761968
19328822	chr19:19328822:A:T	7.91286e-07	5.95653	-0.246245
19329619	chr19:19329619:A:G	9.3233e-07	5.72804	0.146273
19329890	chr19:19329890:A:G	1.61689e-08	1.81971	-5.44374e-10
19329997	chr19:19329997:T:G	7.68863e-10	-4.09779e-10	-1.22622
19330055	chr19:19330055:C:T	2.96687e-07	5.24343	-0.514136
19330419	chr19:19330419:A:ACC	8.37113e-10	-4.09779e-10	-1.14117
19330617	chr19:19330617:G:A	7.56371e-10	-4.09779e-10	-1.2426
19331211	chr19:19331211:A:G	7.39374e-10	-4.09779e-10	-1.26533
19331419	chr19:19331419:G:A	2.10077e-09	-4.09779e-10	-0.221072
19331458	chr19:19331458:C:T	7.54599e-10	-4.09779e-10	-1.24495
19331698	chr19:19331698:T:TAA	2.90076e-09	-4.09779e-10	0.101594
19331946	chr19:19331946:A:G	2.10192e-09	-4.09779e-10	-0.220528
19332185	chr19:19332185:G:A	1.01874e-09	-4.09779e-10	-0.944807
19332224	chr19:19332224:A:G	3.03256e-10	-1.4839	-0.67266
19332292	chr19:19332292:C:T	9.57495e-10	-0.950234	-0.0565791
19332374	chr19:19332374:G:A	9.08734e-10	-4.09779e-10	-1.05908
19332387	chr19:19332387:C:T	7.5081e-10	-4.09779e-10	-1.24998
19332514	chr19:19332514:C:T	2.91634e-09	-4.09779e-10	0.106951
19332525	chr19:19332525:A:G	1.18657e-09	-0.359445	-0.432866
19333177	chr19:19333177:T:C	2.05547e-10	-1.34803	-1.19743
19333184	chr19:19333184:G:A	1.95408e-09	-0.293456	-5.44374e-10
19333694	chr19:19333694:G:A	7.70868e-10	-4.09779e-10	-1.22362
19335047	chr19:19335047:C:T	0.000666051	13.7112	-1.26546
19335060	chr19:19335060:G:A	1.00227e-09	-1.0489	0.0877923
19335637	chr19:19335637:C:T	7.89288e-10	-4.09779e-10	-1.2
19335965	chr19:19335965:C:T	7.58916e-10	-4.09779e-10	-1.23924
19336127	chr19:19336127:G:A	2.13652e-07	4.89282	-0.491849
19336228	chr19:19336228:C:T	7.45268e-10	-4.09779e-10	-1.25739
19336661	chr19:19336661:A:G	2.08174e-10	-1.36316	-1.1696
19337492	chr19:19337492:A:G	0.000690626	13.7507	-1.26874
19337730	chr19:19337730:G:C	8.04337e-10	-4.09779e-10	-1.18111
19337999	chr19:19337999:G:A	0.000595411	13.5987	-1.26508
19338028	chr19:19338028:G:A	7.39856e-10	-4.09779e-10	-1.26468
19339464	chr19:19339464:C:G	7.80011e-10	-4.09779e-10	-1.21183
19339993	chr19:19339993:G:A	7.37949e-10	-4.09779e-10	-1.26726
19340184	chr19:19340184:T:A	1.30221e-07	4.66293	-0.757079
19340646	chr19:19340646:T:A	1.18343e-09	-4.09779e-10	-0.794964
19340782	chr19:19340782:A:G	2.99251e-10	-1.4652	-0.704656
19341440	chr19:19341440:G:A	0.00063823	13.6677	-1.26467
19341529	chr19:19341529:G:A	7.97983e-10	-4.09779e-10	-1.18905
19342751	chr19:19342751:C:A	5.43129e-07	5.8399	-0.505927
19342901	chr19:19342901:G:A	4.12672e-09	-4.09779e-10	0.454104
19343204	chr19:19343204:C:T	7.36851e-10	-4.09779e-10	-1.26875
19343313	chr19:19343313:T:C	2.19062e-09	-4.09779e-10	-0.179194
19343526	chr19:19343526:G:A	8.49462e-10	-4.09779e-10	-1.12653
19344019	chr19:19344019:G:A	1.05826e-06	6.51201	-0.511005
19344225	chr19:19344225:A:G	7.46971e-10	-4.09779e-10	-1.25511
19344394	chr19:19344394:A:G	3.33307e-09	-4.09779e-10	0.240514
19344553	chr19:19344553:C:T	7.56565e-10	-4.09779e-10	-1.24234
19344941	chr19:19344941:G:A	6.05423e-07	5.44255	-5.44374e-10
19345055	chr19:19345055:C:T	3.88318e-10	-1.90931	-5.44374e-10
19345455	chr19:19345455:C:T	5.13451e-09	-0.902504	1.57511
19345619	chr19:19345619:C:T	3.53677e-09	-4.09779e-10	0.299835
19346116	chr19:19346116:C:T	7.89299e-10	-4.09779e-10	-1.19999
19346459	chr19:19346459:C:A	7.4774e-10	-4.09779e-10	-1.25408
19346717	chr19:19346717:C:T	7.41707e-10	-4.09779e-10	-1.26218
19347099	chr19:19347099:A:C	2.03415e-07	4.81206	-0.460192
19347244	chr19:19347244:G:A	7.81044e-10	-4.09779e-10	-1.2105
19347814	chr19:19347814:G:A	7.42747e-10	-4.09779e-10	-1.26078
19348406	chr19:19348406:C:T	0.000584717	13.5562	-1.24071
19348745	chr19:19348745:C:T	0.00408447	15.209	-0.949697
19348991	chr19:19348991:T:C	0.0038695	15.1537	-0.948482
19349732	chr19:19349732:G:C	0.00603266	15.3477	-0.698334
19349893	chr19:19349893:C:T	2.09382e-10	-1.36444	-1.16253
19349894	chr19:19349894:A:G	1.23602e-10	-1.80841	-1.24566
19350622	chr19:19350622:C:T	4.12224e-10	-1.84957	-5.44374e-10
19351053	chr19:19351053:T:A	3.88574e-10	-1.90865	-5.44374e-10
19351154	chr19:19351154:AT:A	7.75462e-10	-4.09779e-10	-1.21767
19351743	chr19:19351743:G:A	7.94757e-10	-4.09779e-10	-1.1931
19351893	chr19:19351893:G:C	3.08726e-06	8.18962	-1.11796
19351918	chr19:19351918:G:A	8.00236e-10	-4.09779e-10	-1.18623
19352005	chr19:19352005:C:T	9.19497e-10	-4.09779e-10	-1.04731
19352223	chr19:19352223:A:G	2.61479e-10	-1.58795	-0.716823
19353874	chr19:19353874:T:C	3.41614e-09	-4.09779e-10	0.265132
19354720	chr19:19354720:G:A	0.00033794	13.031	-1.26372
19355460	chr19:19355460:C:T	0.000270393	12.7743	-1.23007
19355484	chr19:19355484:C:G	2.3108e-10	-1.1704	-1.25797
19355612	chr19:19355612:G:A	2.10944e-07	4.38821	-5.44374e-10
19355819	chr19:19355819:G:A	9.34492e-10	-4.09779e-10	-1.03113
19356414	chr19:19356414:G:A	7.38284e-10	-4.09779e-10	-1.2668
19356537	chr19:19356537:G:A	8.72834e-10	-4.09779e-10	-1.09939
19356736	chr19:19356736:C:T	0.000170019	12.2841	-1.20386
19357187	chr19:19357187:T:A	0.000433184	13.0572	-1.04163
19357215	chr19:19357215:A:G	3.59205e-09	-4.09779e-10	0.315344
19357451	chr19:19357451:C:T	3.72767e-09	0.352404	-5.44374e-10
19357716	chr19:19357716:G:A	1.77101e-09	-0.391829	-5.44374e-10
19357925	chr19:19357925:G:A	7.44237e-07	6.26475	-0.615765
19358287	chr19:19358287:T:C	8.5715e-10	-4.09779e-10	-1.11752
19358739	chr19:19358739:T:C	8.11774e-10	-4.09779e-10	-1.17191
19359098	chr19:19359098:G:T	1.2146e-10	-1.89459	-1.17696
19359176	chr19:19359176:A:G	8.24123e-10	-4.09779e-10	-1.15681
19359472	chr19:19359472:T:C	5.5737e-06	7.66244	-5.44374e-10
19359617	chr19:19359617:T:C	2.50857e-10	-1.59406	-0.752192
19360432	chr19:19360432:T:C	0.00122212	14.3101	-1.25735
19360464	chr19:19360464:A:G	7.65072e-10	-4.09779e-10	-1.23116
19360559	chr19:19360559:G:A	7.67774e-10	-4.09779e-10	-1.22764
19360637	chr19:19360637:G:A	5.62941e-07	6.23266	-0.862862
19360697	chr19:19360697:T:C	2.57262e-10	-1.64148	-0.679555
19360757	chr19:19360757:G:A	7.67207e-10	-4.09779e-10	-1.22838
19360874	chr19:19360874:C:T	1.03956e-06	6.78095	-0.79778
19360996	chr19:19360996:G:A	9.2772e-07	6.69513	-0.825779
19361292	chr19:19361292:A:G	8.11515e-10	-4.09779e-10	-1.17223
19361313	chr19:19361313:G:C	7.82959e-10	-1.20805	-5.44374e-10
19361729	chr19:19361729:C:G	7.98527e-10	-4.09779e-10	-1.18836
19362441	chr19:19362441:G:A	4.53301e-09	-4.09779e-10	0.548008
19362616	chr19:19362616:G:A	4.10804e-10	-1.85302	-5.44374e-10
19362996	chr19:19362996:T:A	1.18206e-07	3.80905	-5.44374e-10
19363557	chr19:19363557:G:A	1.07145e-07	3.71081	-5.44374e-10
19363681	chr19:19363681:G:A	5.33812e-10	-1.48726	-0.103831
19364279	chr19:19364279:G:A	6.69066e-07	6.45603	-0.913524
19364568	chr19:19364568:C:T	7.53201e-10	-4.09779e-10	-1.2468
19364660	chr19:19364660:T:C	0.00019847	12.4992	-1.26421
19364740	chr19:19364740:G:A	5.94077e-10	-1.51118	0.0270576
19365556	chr19:19365556:G:A	1.28452e-06	6.98445	-0.789687
19365711	chr19:19365711:G:A	4.03568e-05	10.7195	-1.07734
19365829	chr19:19365829:A:G	6.08421e-09	0.842319	-5.44374e-10
19366175	chr19:19366175:A:G	2.71133e-08	3.09721	-0.760568
19367068	chr19:19367068:A:C	0.00052741	13.0679	-0.855528
19367145	chr19:19367145:C:G	8.68057e-10	-4.09779e-10	-1.10488
19367213	chr19:19367213:G:T	1.13922e-07	4.84808	-1.07595
19367214	chr19:19367214:G:T	1.11669e-07	4.83308	-1.08092
19367242	chr19:19367242:C:T	1.46397e-10	-1.72602	-1.15879
19367372	chr19:19367372:C:G	1.13819e-09	-4.09779e-10	-0.833943
19367586	chr19:19367586:T:C	2.4056e-07	5.09309	-0.573502
19367645	chr19:19367645:C:G	1.43129e-10	-1.71339	-1.194
19368250	chr19:19368250:C:T	8.41881e-10	-4.09779e-10	-1.13549
19368338	chr19:19368338:C:G	1.00518e-09	-4.09779e-10	-0.958213
19369127	chr19:19369127:C:A	2.88695e-07	5.31013	-0.608139
19369764	chr19:19369764:G:A	8.32461e-10	-1.57594	0.429192
19369766	chr19:19369766:T:C	2.93547e-07	5.08401	-0.365347
19370170	chr19:19370170:C:G	7.91793e-10	-4.09779e-10	-1.19683
19370570	chr19:19370570:G:T	2.86395e-07	5.17921	-0.485216
19370796	chr19:19370796:C:T	7.39996e-10	-4.09779e-10	-1.26449
19372072	chr19:19372072:C:T	8.27986e-10	-4.09779e-10	-1.15214
19372102	chr19:19372102:T:G	1.53344e-10	-1.73224	-1.10621
19373199	chr19:19373199:A:G	1.79185e-07	5.05624	-0.831205
19373371	chr19:19373371:A:T	7.6543e-10	-4.09779e-10	-1.2307
19373486	chr19:19373486:G:A	5.18434e-08	4.05094	-1.06609
19373492	chr19:19373492:C:T	7.38866e-10	-4.09779e-10	-1.26602
19374810	chr19:19374810:G:T	3.2619e-09	-4.09779e-10	0.218931
19375426	chr19:19375426:C:A	8.46678e-10	-4.09779e-10	-1.12981
19375608	chr19:19375608:G:A	7.17713e-10	-1.54888	0.253814
19376493	chr19:19376493:C:T	1.66406e-07	4.62667	-0.475617
19376843	chr19:19376843:C:T	4.55037e-08	4.08814	-1.23372
19376967	chr19:19376967:T:A	7.72763e-10	-4.09779e-10	-1.22116
19377909	chr19:19377909:T:C	2.45106e-05	9.31927	-0.175785
19379633	chr19:19379633:TTC:T	3.2846e-10	-0.831763	-1.24496
19380244	chr19:19380244:T:G	1.28491e-10	-1.78401	-1.23126
19380783	chr19:19380783:C:T	8.76864e-10	-4.09779e-10	-1.09478
19381142	chr19:19381142:G:A	8.66598e-10	-4.09779e-10	-1.10656
19381164	chr19:19381164:T:C	1.38464e-07	4.41171	-0.444475
19381749	chr19:19381749:C:T	3.07844e-09	-4.09779e-10	0.161045
19382805	chr19:19382805:C:T	8.39475e-10	-4.09779e-10	-1.13836
19383721	chr19:19383721:T:G	4.46766e-09	-4.09779e-10	0.533486
19383916	chr19:19383916:A:C	1.37345e-10	-1.71573	-1.2329
19384194	chr19:19384194:G:A	8.46601e-10	-4.09779e-10	-1.1299
19384843	chr19:19384843:C:T	3.91386e-10	-1.90144	-5.44374e-10
19385121	chr19:19385121:C:T	7.4028e-10	-4.09779e-10	-1.2641
19385145	chr19:19385145:G:A	2.26339e-07	4.99038	-0.531725
19386069	chr19:19386069:C:T	3.32211e-09	-4.09779e-10	0.237221
19386776	chr19:19386776:G:C	7.8021e-10	-4.09779e-10	-1.21157
19387578	chr19:19387578:C:T	7.37934e-10	-4.09779e-10	-1.26728
19387692	chr19:19387692:C:T	9.26169e-10	-4.09779e-10	-1.04008
19388113	chr19:19388113:A:G	4.16092e-09	-4.09779e-10	0.462359
19388159	chr19:19388159:G:A	1.33095e-10	-1.82143	-1.15864
19388740	chr19:19388740:C:G	4.20889e-10	-1.82876	-5.44374e-10
19388789	chr19:19388789:A:G	7.81527e-06	9.00383	-1.00337
19388820	chr19:19388820:C:T	3.80892e-09	-4.09779e-10	0.373966
19388823	chr19:19388823:C:T	1.30623e-09	-4.09779e-10	-0.696236
19389831	chr19:19389831:C:T	7.5436e-10	-4.09779e-10	-1.24526
19389851	chr19:19389851:C:T	4.58413e-09	-4.09779e-10	0.559221
19390157	chr19:19390157:G:T	8.52525e-10	-4.09779e-10	-1.12293
19390232	chr19:19390232:A:G	7.84691e-10	-4.09779e-10	-1.20584
19390525	chr19:19390525:T:C	1.82846e-09	-4.09779e-10	-0.359906
19391362	chr19:19391362:C:T	8.08719e-10	-4.09779e-10	-1.17568
19392334	chr19:19392334:T:C	7.50044e-10	-4.09779e-10	-1.251
19392764	chr19:19392764:T:C	1.76741e-07	5.13303	-0.921719
19393358	chr19:19393358:T:C	8.20209e-06	9.09835	-1.04958
19393875	chr19:19393875:C:T	7.53936e-10	-4.09779e-10	-1.24583
19393911	chr19:19393911:C:CA	2.07212e-09	-0.234806	-5.44374e-10
19394278	chr19:19394278:C:T	1.54131e-07	5.0642	-0.98977
19394302	chr19:19394302:G:A	1.13889e-09	-0.833322	-5.44374e-10
19394422	chr19:19394422:T:C	7.43086e-10	-4.09779e-10	-1.26032
19395181	chr19:19395181:G:A	1.26442e-09	-0.728765	-5.44374e-10
19395283	chr19:19395283:C:T	1.88938e-07	5.27786	-0.999825
19395925	chr19:19395925:T:A	8.76864e-10	-4.09779e-10	-1.09478
19397204	chr19:19397204:A:G	2.81814e-07	5.76997	-1.0921
19397329	chr19:19397329:G:A	1.42411e-09	-1.22766	0.617832
19398200	chr19:19398200:G:A	8.11473e-10	-4.09779e-10	-1.17228
19398892	chr19:19398892:C:T	1.35427e-10	-1.75673	-1.20597
19399554	chr19:19399554:C:G	1.20774e-09	-1.34076	0.566128
19399567	chr19:19399567:C:T	4.0777e-10	-1.86043	-5.44374e-10
19401319	chr19:19401319:A:G	1.33091e-09	-4.09779e-10	-0.677513
19401332	chr19:19401332:G:C	8.80616e-10	-4.09779e-10	-1.09051
19401481	chr19:19401481:G:A	3.32015e-08	2.53922	-5.44374e-10
19401848	chr19:19401848:A:T	1.68884e-07	5.13134	-0.965513
19402353	chr19:19402353:C:T	7.38295e-10	-4.09779e-10	-1.26679
19402516	chr19:19402516:A:C	9.70607e-10	-4.09779e-10	-0.993212
19403220	chr19:19403220:G:T	8.82319e-10	-1.5533	0.464722
19403449	chr19:19403449:G:A	7.52675e-10	-4.09779e-10	-1.2475
19404753	chr19:19404753:T:C	1.33693e-09	-0.673001	-5.44374e-10
19405594	chr19:19405594:C:A	1.41209e-09	-4.09779e-10	-0.618306
19405622	chr19:19405622:G:A	1.72706e-05	9.85191	-1.05852
19406846	chr19:19406846:G:C	9.13339e-10	-4.09779e-10	-1.05403
19407201	chr19:19407201:T:C	9.03275e-10	-4.09779e-10	-1.06511
19407507	chr19:19407507:T:A	2.19282e-07	5.02246	-0.595479
19408759	chr19:19408759:C:T	1.02558e-09	-4.09779e-10	-0.938118
19409724	chr19:19409724:TAGTG:T	1.07753e-10	-1.92483	-1.26645
19411748	chr19:19411748:G:A	1.76313e-07	4.59624	-0.387356
19412052	chr19:19412052:A:G	2.17e-09	-4.09779e-10	-0.188652
19412135	chr19:19412135:T:C	7.63929e-10	-4.09779e-10	-1.23266
19412161	chr19:19412161:T:A	1.50475e-10	-1.92329	-0.934048
19412337	chr19:19412337:A:T	1.64662e-08	-4.09779e-10	1.83793
19412977	chr19:19412977:A:G	7.86177e-10	-4.09779e-10	-1.20395
19412988	chr19:19412988:G:A	1.13067e-09	-4.09779e-10	-0.840565
19413296	chr19:19413296:G:A	1.40067e-10	-1.74599	-1.18303
19414903	chr19:19414903:G:A	1.41047e-10	-1.72446	-1.19758
19414983	chr19:19414983:T:C	4.8846e-08	3.80618	-0.880882
19415585	chr19:19415585:G:A	7.376e-10	-4.09779e-10	-1.26773
19415907	chr19:19415907:C:T	2.84496e-09	-4.09779e-10	0.0821707
19416532	chr19:19416532:A:G	7.42566e-10	-4.09779e-10	-1.26102
19417860	chr19:19417860:T:A	4.33566e-09	-4.09779e-10	0.503496
19417880	chr19:19417880:G:A	9.02684e-10	-4.09779e-10	-1.06576
19417997	chr19:19417997:A:G	2.6191e-07	5.15846	-0.553839
19418660	chr19:19418660:G:A	8.77096e-10	-4.09779e-10	-1.09452
19419374	chr19:19419374:C:T	7.55133e-10	-4.09779e-10	-1.24424
19419461	chr19:19419461:G:A	2.43169e-07	4.9386	-0.408224
19419781	chr19:19419781:G:C	1.3735e-10	-1.73724	-1.21136
19419796	chr19:19419796:A:G	8.89911e-10	-4.09779e-10	-1.08001
19420464	chr19:19420464:T:C	2.7879e-08	2.3645	-5.44374e-10
19420561	chr19:19420561:C:T	1.39884e-10	-1.81292	-1.1174
19421095	chr19:19421095:C:T	4.19031e-08	2.77198	-5.44374e-10
19421101	chr19:19421101:A:G	1.41343e-06	6.79593	-0.505538
19421383	chr19:19421383:A:ACTGTCCCTTCGC	4.48869e-09	-4.09779e-10	0.538183
19421485	chr19:19421485:T:C	9.32275e-10	-4.09779e-10	-1.03351
19421873	chr19:19421873:G:A	1.36072e-05	9.65091	-1.09594
19422817	chr19:19422817:C:G	7.36844e-10	-4.09779e-10	-1.26876
19422821	chr19:19422821:T:C	1.68173e-07	4.52615	-0.364531
19423071	chr19:19423071:A:G	8.35633e-10	-1.42596	0.28302
19424785	chr19:19424785:G:T	1.18558e-09	-4.09779e-10	-0.793143
19424946	chr19:19424946:T:C	1.7876e-09	-4.09779e-10	-0.382504
19425195	chr19:19425195:T:C	1.40976e-09	-4.09779e-10	-0.61996
19425342	chr19:19425342:G:C	8.95466e-10	-4.09779e-10	-1.07379
19425399	chr19:19425399:G:C	1.44339e-10	-1.71983	-1.17914
19425976	chr19:19425976:T:C	9.38066e-10	-4.09779e-10	-1.02731
19426608	chr19:19426608:TC:T	8.77094e-10	-4.09779e-10	-1.09452
19426807	chr19:19426807:C:A	7.9975e-10	-4.09779e-10	-1.18683
19429023	chr19:19429023:T:G	7.59423e-10	-4.09779e-10	-1.23857
19429082	chr19:19429082:T:C	1.68636e-07	5.09528	-0.930921
19429295	chr19:19429295:AG:A	1.07906e-10	-1.9248	-1.26507
19429374	chr19:19429374:C:T	9.02664e-10	-1.4003	0.334519
19429379	chr19:19429379:T:TGGGTCTGA	1.01226e-09	-4.09779e-10	-0.951197
19429906	chr19:19429906:T:C	1.15072e-09	-0.822991	-5.44374e-10
19430338	chr19:19430338:A:T	7.17985e-10	-1.29468	-5.44374e-10
19430861	chr19:19430861:G:A	2.95347e-08	2.42219	-5.44374e-10
19430889	chr19:19430889:A:G	9.24931e-10	-4.09779e-10	-1.04141
19431643	chr19:19431643:G:A	4.10422e-10	-1.85395	-5.44374e-10
19432435	chr19:19432435:G:A	8.53683e-10	-4.09779e-10	-1.12157
19432462	chr19:19432462:C:T	1.39e-10	-1.73452	-1.20214
19432643	chr19:19432643:A:G	2.56608e-09	-4.09779e-10	-0.0209978
19433594	chr19:19433594:T:G	4.64435e-10	-1.02522	-0.705091
19433835	chr19:19433835:C:T	6.14293e-08	3.15451	-5.44374e-10
19433914	chr19:19433914:G:A	8.78313e-10	-4.09779e-10	-1.09313
19434619	chr19:19434619:A:G	1.39575e-10	-1.74632	-1.18621
19434833	chr19:19434833:A:G	1.39064e-10	-1.6707	-1.26549
19434887	chr19:19434887:G:A	2.18617e-07	5.01758	-0.593639
19435181	chr19:19435181:T:C	2.32836e-07	5.05729	-0.570335
19435247	chr19:19435247:G:A	2.58608e-08	2.28935	-5.44374e-10
19435679	chr19:19435679:G:A	4.58413e-09	-4.09779e-10	0.559221
19435742	chr19:19435742:C:T	7.39021e-10	-4.09779e-10	-1.26581
19437102	chr19:19437102:CAA:C	7.43359e-10	-4.09779e-10	-1.25995
19437157	chr19:19437157:T:A	9.51294e-09	-4.09779e-10	1.28927
19437430	chr19:19437430:T:G	1.3003e-05	9.64365	-1.13409
19437437	chr19:19437437:A:G	2.76422e-07	5.23172	-0.573174
19437834	chr19:19437834:T:G	3.41037e-07	5.92836	-1.05974
19437883	chr19:19437883:A:G	8.58703e-10	-4.09779e-10	-1.11571
19438417	chr19:19438417:C:T	2.59522e-08	2.29288	-5.44374e-10
19438898	chr19:19438898:G:A	1.5401e-09	-4.09779e-10	-0.531529
19439655	chr19:19439655:A:C	2.74306e-07	5.22172	-0.57085
19440631	chr19:19440631:G:A	9.18986e-10	-4.09779e-10	-1.04786
19441056	chr19:19441056:C:T	8.01951e-10	-4.09779e-10	-1.18409
19441604	chr19:19441604:T:C	8.4302e-08	4.49281	-1.02178
19441815	chr19:19441815:T:C	1.87073e-07	4.71108	-0.442963
19442600	chr19:19442600:T:C	7.48306e-10	-4.09779e-10	-1.25332
19442957	chr19:19442957:G:A	4.37124e-09	-4.09779e-10	0.511668
19443916	chr19:19443916:C:T	1.36706e-10	-1.74993	-1.20337
19444297	chr19:19444297:CT:C	4.54214e-07	6.35995	-1.20476
19444721	chr19:19444721:A:G	2.70731e-08	2.33516	-5.44374e-10
19445842	chr19:19445842:G:A	1.43409e-07	4.54686	-0.544532
19446544	chr19:19446544:A:G	6.99049e-06	8.93235	-1.04342
19446801	chr19:19446801:C:T	3.82653e-10	-1.924	-5.44374e-10
19447156	chr19:19447156:A:G	1.15343e-09	-0.820635	-5.44374e-10
19447659	chr19:19447659:G:A	1.39644e-10	-1.74281	-1.18922
19448369	chr19:19448369:C:T	1.34772e-09	-4.09779e-10	-0.664966
19448465	chr19:19448465:C:G	7.37614e-10	-4.09779e-10	-1.26771
19449180	chr19:19449180:G:A	1.36596e-10	-1.77088	-1.18323
19449254	chr19:19449254:C:T	1.43346e-10	-1.70679	-1.19908
19449348	chr19:19449348:A:AT	2.21323e-07	5.10821	-0.671963
19450334	chr19:19450334:C:G	7.48752e-10	-4.09779e-10	-1.25273
19451398	chr19:19451398:G:T	8.59746e-10	-4.09779e-10	-1.1145
19451444	chr19:19451444:C:T	7.27995e-10	-1.61227	0.331426
19451540	chr19:19451540:G:A	8.4748e-06	9.13416	-1.05269
19452043	chr19:19452043:G:A	7.41105e-10	-4.09779e-10	-1.26299
19452093	chr19:19452093:G:A	1.41147e-10	-1.7291	-1.19223
19452134	chr19:19452134:A:G	5.25119e-10	-1.60751	-5.44374e-10
19452465	chr19:19452465:T:TC	2.58557e-09	-4.09779e-10	-0.0134322
19452812	chr19:19452812:G:C	8.55187e-10	-4.09779e-10	-1.11981
19453270	chr19:19453270:A:G	1.05186e-09	-4.09779e-10	-0.91282
19453393	chr19:19453393:G:T	7.96683e-10	-4.09779e-10	-1.19068
19453614	chr19:19453614:G:A	1.48746e-09	-4.09779e-10	-0.566307
19453864	chr19:19453864:A:G	1.44162e-10	-1.72822	-1.17198
19453956	chr19:19453956:C:G	3.99315e-10	-1.88138	-5.44374e-10
19454131	chr19:19454131:G:A	7.69523e-10	-4.09779e-10	-1.22536
19454548	chr19:19454548:G:A	1.10053e-10	-1.92134	-1.24884
19454673	chr19:19454673:T:G	1.35128e-10	-1.77118	-1.19373
19455446	chr19:19455446:T:C	1.60569e-07	4.31709	-0.201742
19456167	chr19:19456167:AAAAAG:A	8.73524e-10	-4.09779e-10	-1.0986
19457067	chr19:19457067:C:T	1.83995e-09	-4.09779e-10	-0.353638
19457435	chr19:19457435:A:G	1.04874e-05	9.17203	-0.877481
19457630	chr19:19457630:G:A	1.96982e-07	4.70727	-0.387532
19457665	chr19:19457665:C:T	4.1869e-10	-1.834	-5.44374e-10
19457850	chr19:19457850:T:C	9.85992e-08	4.58626	-0.958575
19457991	chr19:19457991:T:A	2.72138e-09	-4.09779e-10	0.0377609
19458214	chr19:19458214:C:T	1.35736e-10	-1.76951	-1.19091
19459619	chr19:19459619:A:G	1.07071e-09	-0.895057	-5.44374e-10
19459746	chr19:19459746:G:C	1.28751e-10	-1.82385	-1.1894
19459990	chr19:19459990:C:T	2.40128e-09	-4.09779e-10	-0.0873763
19460285	chr19:19460285:C:T	7.54911e-10	-4.09779e-10	-1.24453
19460291	chr19:19460291:A:G	6.48329e-06	8.73649	-0.922889
19460445	chr19:19460445:C:A	7.45524e-10	-4.09779e-10	-1.25705
19460722	chr19:19460722:C:A	2.58354e-08	2.28837	-5.44374e-10
19460943	chr19:19460943:G:A	1.20158e-10	-1.84071	-1.24162
19461099	chr19:19461099:C:T	1.04589e-09	-4.09779e-10	-0.918512
19461321	chr19:19461321:TTA:T	4.24554e-10	-1.82009	-5.44374e-10
19461514	chr19:19461514:C:T	7.49279e-10	-4.09779e-10	-1.25202
19461774	chr19:19461774:C:T	4.67453e-09	-4.09779e-10	0.578751
19461976	chr19:19461976:A:G	1.43387e-07	4.46135	-0.459178
19462469	chr19:19462469:G:A	7.56744e-10	-4.09779e-10	-1.24211
19463468	chr19:19463468:G:C	6.41317e-06	8.7046	-0.901867
19463587	chr19:19463587:G:A	8.7474e-10	-4.09779e-10	-1.09721
19463877	chr19:19463877:T:G	7.43655e-10	-4.09779e-10	-1.25956
19465136	chr19:19465136:G:A	6.93209e-06	8.75102	-0.87048
19465209	chr19:19465209:G:A	9.49039e-10	-4.09779e-10	-1.01568
19465231	chr19:19465231:A:G	8.56027e-10	-4.09779e-10	-1.11883
19465395	chr19:19465395:G:A	7.91285e-10	-4.09779e-10	-1.19747
19465747	chr19:19465747:C:T	4.23232e-10	-1.82321	-5.44374e-10
19465896	chr19:19465896:C:T	2.66504e-09	-4.09779e-10	0.0168413
19466081	chr19:19466081:C:T	1.84196e-09	-4.09779e-10	-0.352546
19466319	chr19:19466319:C:T	8.37008e-10	-4.09779e-10	-1.1413
19466403	chr19:19466403:C:T	4.99664e-10	-1.6572	-5.44374e-10
19466406	chr19:19466406:C:G	2.31093e-07	4.87184	-0.392401
19466807	chr19:19466807:C:T	3.83493e-10	-1.92181	-5.44374e-10
19467263	chr19:19467263:T:C	2.10618e-07	4.76122	-0.374549
19467641	chr19:19467641:A:G	1.88909e-07	4.638	-0.360119
19467782	chr19:19467782:G:A	1.30966e-10	-1.77614	-1.22005
19467934	chr19:19467934:A:G	9.40882e-05	11.3115	-0.822852
19468081	chr19:19468081:T:C	8.41173e-06	8.95217	-0.878164
19468190	chr19:19468190:C:T	7.3858e-10	-4.09779e-10	-1.2664
19468237	chr19:19468237:T:G	2.24921e-07	4.79056	-0.338185
19468748	chr19:19468748:A:G	1.36047e-10	-1.76241	-1.19572
19468765	chr19:19468765:G:A	3.82403e-10	-1.92466	-5.44374e-10
19469609	chr19:19469609:T:TA	8.64788e-10	-4.09779e-10	-1.10865
19470050	chr19:19470050:A:G	8.03504e-10	-4.09779e-10	-1.18215
19470086	chr19:19470086:A:G	2.9528e-08	2.42196	-5.44374e-10
19471084	chr19:19471084:C:T	2.66504e-09	-4.09779e-10	0.0168413
19471842	chr19:19471842:A:G	5.94222e-06	8.64054	-0.914084
19472183	chr19:19472183:C:T	7.19765e-07	5.97074	-0.355198
19472209	chr19:19472209:T:A	2.55444e-08	2.27704	-5.44374e-10
19472306	chr19:19472306:C:T	7.4245e-10	-4.09779e-10	-1.26118
19472352	chr19:19472352:A:G	1.50213e-09	-4.09779e-10	-0.556497
19472363	chr19:19472363:C:T	1.88853e-09	-4.09779e-10	-0.327579
19473129	chr19:19473129:T:A	8.86161e-10	-4.09779e-10	-1.08424
19473861	chr19:19473861:G:A	1.98649e-09	-4.09779e-10	-0.27701
19473879	chr19:19473879:A:G	8.32571e-10	-4.09779e-10	-1.14662
19474040	chr19:19474040:G:A	7.40784e-10	-4.09779e-10	-1.26342
19474160	chr19:19474160:C:T	8.00394e-10	-1.18603	-5.44374e-10
19474399	chr19:19474399:C:T	8.56027e-10	-4.09779e-10	-1.11883
19474506	chr19:19474506:G:A	4.21524e-10	-1.82726	-5.44374e-10
19476687	chr19:19476687:G:A	7.97112e-10	-4.09779e-10	-1.19014
19476966	chr19:19476966:G:A	2.66541e-08	2.31957	-5.44374e-10
19476985	chr19:19476985:C:T	8.57259e-10	-4.09779e-10	-1.11739
19477248	chr19:19477248:G:A	5.12797e-10	-1.63125	-5.44374e-10
19477737	chr19:19477737:A:C	7.94589e-06	8.89838	-0.881348
19477756	chr19:19477756:G:A	9.86562e-10	-4.09779e-10	-0.976907
19477835	chr19:19477835:C:G	7.41578e-10	-4.09779e-10	-1.26235
19479213	chr19:19479213:C:T	2.35681e-08	2.19651	-5.44374e-10
19479800	chr19:19479800:T:C	1.52831e-09	-4.09779e-10	-0.539219
19479912	chr19:19479912:A:G	1.31436e-10	-1.78711	-1.2055
19480257	chr19:19480257:A:G	7.43576e-06	8.8205	-0.869827
19480507	chr19:19480507:G:A	8.91743e-10	-4.09779e-10	-1.07796
19482358	chr19:19482358:C:T	8.35626e-10	-4.09779e-10	-1.14295
19482882	chr19:19482882:CTG:C	2.85022e-08	2.3866	-5.44374e-10
19483075	chr19:19483075:C:T	7.9966e-10	-4.09779e-10	-1.18695
19484205	chr19:19484205:C:T	6.82885e-06	8.83629	-0.970755
19485008	chr19:19485008:A:G	2.75574e-08	2.35289	-5.44374e-10
19485308	chr19:19485308:G:A	8.74638e-10	-4.09779e-10	-1.09732
19485567	chr19:19485567:G:A	7.39437e-10	-4.09779e-10	-1.26524
19485897	chr19:19485897:G:A	2.17569e-09	-4.09779e-10	-0.186032
19486000	chr19:19486000:G:A	7.4132e-10	-4.09779e-10	-1.2627
19486217	chr19:19486217:G:A	3.88864e-10	-1.9079	-5.44374e-10
19486246	chr19:19486246:G:A	1.60114e-07	4.50991	-0.397409
19486431	chr19:19486431:T:C	2.10642e-07	4.68628	-0.299495
19487404	chr19:19487404:G:A	8.13104e-10	-1.50262	0.33235
19487597	chr19:19487597:TCCCCCGAGTGGAACC:T	7.88522e-10	-4.09779e-10	-1.20097
19487615	chr19:19487615:G:A	7.397e-10	-4.09779e-10	-1.26489
19487802	chr19:19487802:A:T	2.33303e-09	-0.11621	-5.44374e-10
19488188	chr19:19488188:C:T	8.54754e-10	-4.09779e-10	-1.12032
19488644	chr19:19488644:G:A	3.78632e-08	2.6706	-5.44374e-10
19488894	chr19:19488894:G:A	7.91034e-10	-4.09779e-10	-1.19779
19491539	chr19:19491539:C:T	8.13665e-10	-4.09779e-10	-1.16958
19492012	chr19:19492012:G:C	1.86441e-05	9.95137	-1.08147
19492136	chr19:19492136:A:G	1.7903e-07	4.62903	-0.404854
19492866	chr19:19492866:A:C	1.2369e-09	-4.09779e-10	-0.75077
19492883	chr19:19492883:C:A	7.67327e-08	3.71227	-0.335319
19493200	chr19:19493200:A:G	7.97046e-10	-4.09779e-10	-1.19022
19493379	chr19:19493379:CAT:C	1.28168e-10	-1.76918	-1.24861
19493397	chr19:19493397:C:T	1.34343e-10	-1.75203	-1.21871
19494539	chr19:19494539:T:C	1.96903e-07	4.77677	-0.457435
19494954	chr19:19494954:C:T	1.46928e-07	4.53659	-0.510029
19495154	chr19:19495154:C:T	8.48893e-06	8.98001	-0.89687
19495234	chr19:19495234:T:C	8.00003e-10	-1.65135	0.464834
19495825	chr19:19495825:G:A	1.51866e-07	4.47443	-0.414803
19495952	chr19:19495952:C:T	8.57482e-10	-4.09779e-10	-1.11713
19496039	chr19:19496039:C:T	2.20126e-09	-0.174349	-5.44374e-10
19496513	chr19:19496513:G:T	7.97298e-10	-4.09779e-10	-1.18991
19496868	chr19:19496868:C:T	7.54011e-10	-4.09779e-10	-1.24573
19497092	chr19:19497092:T:C	8.0347e-10	-4.09779e-10	-1.18219
19497728	chr19:19497728:A:G	1.54885e-07	4.47442	-0.395114
19498000	chr19:19498000:G:T	8.52781e-10	-4.09779e-10	-1.12263
19498367	chr19:19498367:C:T	2.70855e-09	-4.09779e-10	0.033035
19499221	chr19:19499221:A:G	2.01878e-07	4.61357	-0.269285
19499306	chr19:19499306:C:T	9.83907e-10	-0.979602	-5.44374e-10
19499503	chr19:19499503:G:A	8.66224e-10	-4.09779e-10	-1.10699
19499787	chr19:19499787:C:T	1.22465e-05	9.62801	-1.1784
19499848	chr19:19499848:A:G	3.00254e-08	2.43866	-5.44374e-10
19500088	chr19:19500088:A:G	1.43993e-09	-4.09779e-10	-0.598785
19500244	chr19:19500244:G:A	1.3033e-10	-1.90789	-1.09317
19500693	chr19:19500693:A:G	2.6198e-09	-4.09779e-10	-0.000279468
19500965	chr19:19500965:G:A	7.09527e-10	-1.30653	-5.44374e-10
19501768	chr19:19501768:C:G	8.49749e-10	-4.09779e-10	-1.12619
19501816	chr19:19501816:G:T	9.10928e-10	-4.09779e-10	-1.05667
19502073	chr19:19502073:C:T	1.55635e-09	-4.09779e-10	-0.521033
19502590	chr19:19502590:C:T	2.53625e-09	-4.09779e-10	-0.0326899
19502813	chr19:19502813:A:G	3.82353e-06	8.52202	-1.23647
19503480	chr19:19503480:G:A	1.4163e-10	-1.72851	-1.1894
19503899	chr19:19503899:T:C	3.87522e-10	-1.91136	-5.44374e-10
19504157	chr19:19504157:G:A	7.51885e-10	-4.09779e-10	-1.24855
19504251	chr19:19504251:C:T	7.37505e-10	-4.09779e-10	-1.26786
19505096	chr19:19505096:C:T	1.35936e-10	-1.74349	-1.21546
19505217	chr19:19505217:T:C	1.09255e-07	3.90718	-0.176877
19505933	chr19:19505933:G:A	1.91254e-07	4.56344	-0.273212
19506208	chr19:19506208:C:T	1.32798e-10	-1.74826	-1.23405
19506325	chr19:19506325:G:A	1.06399e-09	-1.48892	0.587566
19506416	chr19:19506416:CTAT:C	9.5667e-09	-4.09779e-10	1.29491
19506730	chr19:19506730:G:A	1.26692e-09	-4.09779e-10	-0.726793
19506846	chr19:19506846:T:C	1.54716e-07	4.52898	-0.450765
19507037	chr19:19507037:AAG:A	1.45901e-09	-4.09779e-10	-0.585623
19507777	chr19:19507777:CAA:C	7.48478e-10	-4.09779e-10	-1.25309
19507866	chr19:19507866:C:T	1.02711e-09	-4.09779e-10	-0.936632
19508508	chr19:19508508:T:C	1.99414e-07	4.79608	-0.464079
19508733	chr19:19508733:A:G	1.88186e-07	4.73464	-0.460588
19509096	chr19:19509096:G:A	2.16616e-09	-4.09779e-10	-0.190422
19509152	chr19:19509152:A:G	2.05662e-09	-0.242312	-5.44374e-10
19509491	chr19:19509491:G:C	1.22847e-10	-1.87296	-1.18723
19510195	chr19:19510195:T:C	8.3402e-07	5.75279	0.0100847
19510229	chr19:19510229:T:C	2.59394e-07	5.02454	-0.429566
19510580	chr19:19510580:G:T	7.98683e-10	-1.46568	0.277511
19510658	chr19:19510658:T:C	8.19641e-10	-1.16227	-5.44374e-10
19510943	chr19:19510943:A:G	1.25652e-10	-1.79085	-1.24677
19510946	chr19:19510946:T:C	1.22999e-09	-4.09779e-10	-0.756373
19510971	chr19:19510971:A:G	1.2919e-10	-1.77633	-1.23352
19512398	chr19:19512398:C:T	1.25879e-09	-4.09779e-10	-0.733225
19514738	chr19:19514738:A:G	2.36909e-07	4.97372	-0.469422
19515278	chr19:19515278:C:T	1.98181e-09	-4.09779e-10	-0.279369
19515925	chr19:19515925:A:G	1.25528e-10	-1.7902	-1.24841
19515960	chr19:19515960:C:T	1.27922e-10	-1.77423	-1.24548
19515972	chr19:19515972:T:G	1.28957e-10	-1.76618	-1.24548
19516629	chr19:19516629:G:A	7.59839e-10	-4.09779e-10	-1.23803
19516844	chr19:19516844:A:G	1.28369e-10	-1.78114	-1.23508
19517045	chr19:19517045:C:A	7.51632e-10	-4.09779e-10	-1.24889
19517227	chr19:19517227:A:G	7.99712e-10	-4.09779e-10	-1.18688
19517228	chr19:19517228:G:A	5.12066e-06	8.55163	-0.973974
19517511	chr19:19517511:A:G	1.89409e-09	-4.09779e-10	-0.324641
19517818	chr19:19517818:C:T	9.4797e-10	-4.09779e-10	-1.01681
19518721	chr19:19518721:G:A	4.64381e-10	-1.73043	-5.44374e-10
19518952	chr19:19518952:C:T	7.82769e-10	-4.09779e-10	-1.2083
19519101	chr19:19519101:G:A	4.11556e-09	0.451397	-5.44374e-10
19519782	chr19:19519782:C:T	2.06436e-09	-4.09779e-10	-0.238557
19520237	chr19:19520237:C:T	2.51763e-09	-4.09779e-10	-0.0400599
19520377	chr19:19520377:A:G	9.07165e-10	-4.09779e-10	-1.06081
19520846	chr19:19520846:A:G	2.24964e-07	4.94943	-0.496865
19522161	chr19:19522161:T:C	1.16505e-10	-1.8485	-1.26469
19522324	chr19:19522324:T:C	1.34206e-09	-4.09779e-10	-0.66917
19522631	chr19:19522631:A:G	4.0344e-10	-1.8711	-5.44374e-10
19522840	chr19:19522840:T:C	7.51632e-10	-4.09779e-10	-1.24889
19523191	chr19:19523191:G:C	4.2258e-10	-1.82476	-5.44374e-10
19524688	chr19:19524688:C:T	1.41318e-10	-1.87939	-1.04073
19525893	chr19:19525893:T:C	1.24562e-10	-1.79711	-1.24922
19526169	chr19:19526169:C:T	7.70741e-10	-4.09779e-10	-1.22378
19526499	chr19:19526499:C:T	2.61388e-08	2.30004	-5.44374e-10
19526628	chr19:19526628:G:A	1.21967e-10	-1.82002	-1.24737
19526855	chr19:19526855:A:G	8.03769e-10	-4.09779e-10	-1.18182
19526941	chr19:19526941:G:A	1.23826e-09	-4.09779e-10	-0.749671
19526972	chr19:19526972:C:T	1.24793e-10	-1.7981	-1.24638
19526984	chr19:19526984:C:T	1.97407e-09	-0.283283	-5.44374e-10
19527121	chr19:19527121:A:G	8.62599e-10	-1.11118	-5.44374e-10
19527409	chr19:19527409:G:A	1.24584e-10	-1.79977	-1.24638
19527934	chr19:19527934:A:G	1.22604e-10	-1.8158	-1.24638
19528639	chr19:19528639:C:T	1.26279e-10	-1.79369	-1.23895
19529019	chr19:19529019:C:T	4.65554e-09	0.574679	-5.44374e-10
19529094	chr19:19529094:C:T	2.61572e-09	-4.09779e-10	-0.0018381
19529245	chr19:19529245:C:T	1.34208e-09	-4.09779e-10	-0.669156
19529325	chr19:19529325:C:G	1.60618e-09	-4.09779e-10	-0.489522
19529605	chr19:19529605:T:C	2.17569e-09	-4.09779e-10	-0.186032
19529715	chr19:19529715:T:C	1.92724e-07	4.63484	-0.336957
19531626	chr19:19531626:C:T	7.7384e-10	-4.09779e-10	-1.21977
19531986	chr19:19531986:C:T	4.62289e-08	4.10575	-1.23553
19532120	chr19:19532120:C:A	7.70741e-10	-4.09779e-10	-1.22378
19532134	chr19:19532134:C:T	7.53202e-10	-4.09779e-10	-1.2468
19532219	chr19:19532219:C:A	8.86019e-08	4.08396	-0.563185
19532534	chr19:19532534:A:T	1.18673e-10	-1.84324	-1.25152
19532906	chr19:19532906:G:A	1.22925e-10	-1.80614	-1.25342
19533098	chr19:19533098:C:G	6.97815e-10	-1.43904	0.115863
19533198	chr19:19533198:G:T	5.35436e-10	-1.58805	-5.44374e-10
19534240	chr19:19534240:CAGAGACAAATGGAGAG:C	8.17568e-10	-4.09779e-10	-1.1648
19534545	chr19:19534545:CAG:C	7.67905e-10	-4.09779e-10	-1.22747
19535463	chr19:19535463:T:C	2.04939e-07	4.88059	-0.521254
19535518	chr19:19535518:G:A	2.57074e-09	-4.09779e-10	-0.0191827
19536396	chr19:19536396:C:T	8.29553e-10	-4.09779e-10	-1.15025
19536651	chr19:19536651:C:T	1.23824e-10	-1.82063	-1.23165
19537537	chr19:19537537:G:C	6.04968e-08	3.79549	-0.656278
19537904	chr19:19537904:G:A	1.2834e-10	-1.77368	-1.24277
19539287	chr19:19539287:A:G	1.65712e-07	4.74165	-0.594775
19540331	chr19:19540331:A:G	1.22726e-10	-1.81764	-1.24353
19540768	chr19:19540768:C:T	1.79086e-07	5.02789	-0.803401
19540972	chr19:19540972:C:T	8.10049e-10	-4.09779e-10	-1.17404
19541320	chr19:19541320:A:G	7.65788e-10	-4.09779e-10	-1.23023
19541348	chr19:19541348:G:A	1.25777e-10	-1.80183	-1.23479
19541937	chr19:19541937:T:C	1.82206e-10	-1.50711	-1.15889
19541967	chr19:19541967:G:A	1.19669e-10	-1.85123	-1.23518
19542015	chr19:19542015:A:G	2.58557e-09	-4.09779e-10	-0.0134322
19542173	chr19:19542173:T:C	1.18004e-10	-1.88514	-1.21528
19542716	chr19:19542716:A:AAG	1.65626e-10	-1.5614	-1.2
19543230	chr19:19543230:C:T	7.39269e-10	-4.09779e-10	-1.26547
19543308	chr19:19543308:G:C	1.62544e-10	-1.60313	-1.17706
19543380	chr19:19543380:G:A	1.21106e-10	-1.81513	-1.25934
19544861	chr19:19544861:C:T	1.45161e-10	-1.74845	-1.14485
19545806	chr19:19545806:C:T	1.38918e-10	-1.7945	-1.14275
19546232	chr19:19546232:G:A	4.4025e-10	-1.78379	-5.44374e-10
19546334	chr19:19546334:C:T	4.14635e-09	1.70904	-1.25018
19546389	chr19:19546389:C:T	1.08813e-10	-1.92481	-1.25669
19546691	chr19:19546691:G:A	7.0386e-06	8.98557	-1.08978
19547663	chr19:19547663:G:T	1.05094e-05	9.5619	-1.26525
19548276	chr19:19548276:C:T	4.28086e-10	-1.81181	-5.44374e-10
19549502	chr19:19549502:T:C	7.36972e-10	-4.09779e-10	-1.26858
19549665	chr19:19549665:G:T	1.80902e-09	-4.09779e-10	-0.370591
19549768	chr19:19549768:G:A	5.14585e-10	-1.62777	-5.44374e-10
19549875	chr19:19549875:A:T	7.49539e-10	-4.09779e-10	-1.25168
19550285	chr19:19550285:G:C	7.4254e-10	-4.09779e-10	-1.26106
19550666	chr19:19550666:C:A	1.98839e-09	-4.09779e-10	-0.276051
19550762	chr19:19550762:C:T	3.09898e-09	0.167695	-5.44374e-10
19551411	chr19:19551411:C:T	0.00030741	12.196	-0.523452
19552023	chr19:19552023:G:C	8.21996e-10	-1.1594	-5.44374e-10
19552298	chr19:19552298:A:G	7.8512e-10	-4.09779e-10	-1.2053
19552589	chr19:19552589:C:G	9.1489e-10	-4.09779e-10	-1.05233
19553041	chr19:19553041:A:G	9.79836e-09	2.48969	-1.17085
19553268	chr19:19553268:C:T	0.00041095	12.409	-0.446113
19554167	chr19:19554167:T:C	7.84761e-10	-4.09779e-10	-1.20575
19554222	chr19:19554222:G:A	1.77936e-09	-4.09779e-10	-0.387123
19554575	chr19:19554575:A:G	2.29716e-09	-0.131706	-5.44374e-10
19554651	chr19:19554651:C:T	1.27234e-09	-4.09779e-10	-0.722524
19555058	chr19:19555058:C:A	9.71848e-10	-4.09779e-10	-0.991934
19555697	chr19:19555697:G:A	5.66843e-10	-0.287734	-1.24332
19555765	chr19:19555765:T:C	1.76227e-06	7.24976	-0.738776
19556445	chr19:19556445:C:T	4.57201e-06	8.48085	-1.01652
19556937	chr19:19556937:A:G	7.45448e-10	-4.09779e-10	-1.25715
19557160	chr19:19557160:T:G	1.5935e-09	0.758105	-1.25555
19557478	chr19:19557478:G:A	7.67029e-10	-4.09779e-10	-1.22861
19558175	chr19:19558175:T:C	5.74247e-10	-0.290701	-1.22737
19558399	chr19:19558399:G:A	4.34826e-10	-1.79619	-5.44374e-10
19559569	chr19:19559569:T:C	1.98126e-09	0.91077	-1.19041
19559801	chr19:19559801:G:A	2.83267e-05	9.9405	-0.652316
19559879	chr19:19559879:T:C	5.15488e-09	1.3244	-0.647835
19560138	chr19:19560138:C:T	1.31902e-09	-4.09779e-10	-0.686492
19560214	chr19:19560214:C:T	8.47618e-10	-4.09779e-10	-1.1287
19560312	chr19:19560312:C:T	4.35214e-10	-0.560177	-1.23512
19560457	chr19:19560457:C:T	2.86254e-05	9.78796	-0.489286
19561508	chr19:19561508:T:A	1.18598e-09	0.475949	-1.26876
19561667	chr19:19561667:G:A	4.1106e-10	-1.85239	-5.44374e-10
19562944	chr19:19562944:G:A	7.37749e-10	-4.09779e-10	-1.26753
19563410	chr19:19563410:T:C	2.39997e-09	1.09883	-1.18675
19564229	chr19:19564229:G:A	7.3832e-10	-4.09779e-10	-1.26676
19564278	chr19:19564278:T:C	7.25955e-10	-0.124974	-1.15867
19564435	chr19:19564435:T:C	8.77497e-10	-4.09779e-10	-1.09406
19564887	chr19:19564887:C:T	2.15495e-05	9.61581	-0.601073
19565471	chr19:19565471:G:C	1.39071e-08	1.66902	-5.44374e-10
19565857	chr19:19565857:G:A	3.63311e-10	-0.869491	-1.10638
19566110	chr19:19566110:G:A	7.82058e-10	-4.09779e-10	-1.2092
19566201	chr19:19566201:C:T	3.81048e-10	-0.818626	-1.10958
19566929	chr19:19566929:C:T	1.3642e-09	0.545026	-1.19784
19567562	chr19:19567562:A:G	1.96113e-10	-1.43682	-1.15562
19568049	chr19:19568049:C:T	8.07071e-10	-4.09779e-10	-1.17772
19569231	chr19:19569231:T:A	1.6604e-09	0.732198	-1.18852
19569263	chr19:19569263:T:C	1.10254e-09	-4.09779e-10	-0.865761
19569429	chr19:19569429:G:A	1.34276e-09	-4.09779e-10	-0.668654
19569841	chr19:19569841:C:T	5.80555e-10	-0.323327	-1.18382
19570524	chr19:19570524:C:T	8.57644e-10	-4.09779e-10	-1.11694
19571732	chr19:19571732:A:G	2.70287e-10	-1.53348	-0.738166
19572541	chr19:19572541:G:A	8.71409e-10	-4.09779e-10	-1.10102
19572711	chr19:19572711:G:A	1.05374e-09	-4.09779e-10	-0.911037
19573372	chr19:19573372:T:C	7.48426e-10	-4.09779e-10	-1.25316
19574240	chr19:19574240:TA:T	3.9661e-10	-1.88818	-5.44374e-10
19574533	chr19:19574533:T:C	3.72209e-09	0.350906	-5.44374e-10
19575262	chr19:19575262:TG:T	2.97331e-09	0.126299	-5.44374e-10
19575291	chr19:19575291:AC:A	4.06421e-10	-0.667237	-1.19651
19575295	chr19:19575295:ATG:A	4.77152e-10	-0.485335	-1.21796
19576145	chr19:19576145:T:C	7.39029e-10	-4.09779e-10	-1.2658
19576477	chr19:19576477:A:G	1.41201e-08	1.68422	-5.44374e-10
19576946	chr19:19576946:A:G	8.57658e-10	-4.09779e-10	-1.11693
19577149	chr19:19577149:T:C	1.22163e-08	1.5394	-5.44374e-10
19577493	chr19:19577493:C:T	8.72794e-10	-4.09779e-10	-1.09943
19577599	chr19:19577599:G:A	1.10901e-09	-4.09779e-10	-0.859913
19577774	chr19:19577774:G:A	1.46331e-08	1.71991	-5.44374e-10
19577815	chr19:19577815:C:T	1.23778e-08	1.55252	-5.44374e-10
19577820	chr19:19577820:G:C	2.14521e-10	-1.6503	-0.852426
19577827	chr19:19577827:C:G	8.63503e-10	-4.09779e-10	-1.11014
19578302	chr19:19578302:T:C	9.00458e-10	-4.09779e-10	-1.06823
19578341	chr19:19578341:T:C	1.28611e-08	1.59083	-5.44374e-10
19578355	chr19:19578355:T:C	1.24996e-10	-1.77486	-1.26799
19578382	chr19:19578382:C:T	1.0485e-09	-0.916022	-5.44374e-10
19578422	chr19:19578422:A:G	7.31524e-10	-1.276	-5.44374e-10
19578488	chr19:19578488:G:C	2.37832e-09	-4.09779e-10	-0.0969854
19578665	chr19:19578665:C:T	8.55794e-10	-4.09779e-10	-1.1191
19578824	chr19:19578824:G:A	1.87408e-10	-1.46871	-1.16914
19579265	chr19:19579265:C:T	4.29291e-10	-1.809	-5.44374e-10
19579737	chr19:19579737:C:T	1.66609e-08	1.84969	-5.44374e-10
19579913	chr19:19579913:G:A	5.06388e-10	-0.392306	-1.25152
19580233	chr19:19580233:TGAA:T	5.11904e-10	-0.381472	-1.25152
19580279	chr19:19580279:G:A	1.38161e-08	1.66246	-5.44374e-10
19580742	chr19:19580742:T:C	1.38287e-08	1.66337	-5.44374e-10
19580943	chr19:19580943:G:A	1.27213e-08	1.5799	-5.44374e-10
19580981	chr19:19580981:C:T	8.68403e-10	-4.09779e-10	-1.10448
19581660	chr19:19581660:T:G	9.07611e-10	-4.09779e-10	-1.06032
19581770	chr19:19581770:T:C	3.92844e-09	1.00816	-0.603293
19582151	chr19:19582151:A:T	1.42665e-08	1.69454	-5.44374e-10
19582458	chr19:19582458:G:A	1.38358e-08	1.66388	-5.44374e-10
19582490	chr19:19582490:G:A	4.85155e-10	-0.434803	-1.25186
19582617	chr19:19582617:T:C	1.60872e-08	1.81464	-5.44374e-10
19582999	chr19:19582999:T:C	8.70856e-10	-4.09779e-10	-1.10166
19583338	chr19:19583338:T:G	3.55723e-09	0.305603	-5.44374e-10
19583445	chr19:19583445:T:C	3.52522e-09	0.296566	-5.44374e-10
19583560	chr19:19583560:C:CTG	3.80114e-10	-0.961217	-0.969446
19583719	chr19:19583719:T:C	7.36951e-10	-4.09779e-10	-1.26861
19583857	chr19:19583857:A:G	4.47343e-09	0.534776	-5.44374e-10
19583914	chr19:19583914:A:G	7.37023e-10	-4.09779e-10	-1.26851
19584110	chr19:19584110:C:T	1.00912e-09	-4.09779e-10	-0.954304
19584419	chr19:19584419:C:T	1.088e-05	9.01797	-0.686665
19584694	chr19:19584694:C:T	2.51909e-09	-0.0394813	-5.44374e-10
19585055	chr19:19585055:CA:C	7.4061e-10	-4.09779e-10	-1.26366
19585422	chr19:19585422:T:C	7.80184e-10	-4.09779e-10	-1.2116
19585768	chr19:19585768:G:A	8.46332e-10	-4.09779e-10	-1.13022
19585873	chr19:19585873:G:T	3.69185e-09	0.34275	-5.44374e-10
19586161	chr19:19586161:C:A	5.34531e-10	-0.34485	-1.24489
19586269	chr19:19586269:C:T	1.32976e-09	-4.09779e-10	-0.678383
19586472	chr19:19586472:C:T	1.19067e-09	-0.788858	-5.44374e-10
19586583	chr19:19586583:G:T	3.68786e-09	0.341667	-5.44374e-10
19586640	chr19:19586640:C:A	4.198e-09	0.471229	-5.44374e-10
19586820	chr19:19586820:A:G	3.52454e-09	0.296372	-5.44374e-10
19586879	chr19:19586879:C:T	7.48842e-10	-4.09779e-10	-1.25261
19587024	chr19:19587024:A:G	4.16778e-09	0.464005	-5.44374e-10
19587123	chr19:19587123:C:T	4.12672e-10	-1.84848	-5.44374e-10
19587363	chr19:19587363:A:G	3.71856e-09	0.34996	-5.44374e-10
19587412	chr19:19587412:A:AC	3.09041e-09	0.164926	-5.44374e-10
19587687	chr19:19587687:A:AG	1.42068e-09	-4.09779e-10	-0.612242
19587720	chr19:19587720:G:A	4.26209e-09	0.486381	-5.44374e-10
19587820	chr19:19587820:T:C	3.8336e-09	0.380426	-5.44374e-10
19587869	chr19:19587869:C:T	3.28593e-09	1.0917	-0.865427
19588106	chr19:19588106:C:T	3.01994e-09	-4.09779e-10	0.141858
19588309	chr19:19588309:A:G	3.67237e-09	0.337458	-5.44374e-10
19588365	chr19:19588365:C:G	8.7964e-10	-4.09779e-10	-1.09162
19588589	chr19:19588589:GA:G	0.000541959	12.9888	-0.749264
19588609	chr19:19588609:A:T	3.06191e-09	-4.09779e-10	0.15566
19588635	chr19:19588635:G:A	7.51783e-10	-4.09779e-10	-1.24869
19588748	chr19:19588748:A:G	3.09287e-09	-4.09779e-10	0.165722
19589154	chr19:19589154:T:C	2.35379e-09	0.77304	-0.88039
19589216	chr19:19589216:C:CAGG	7.44314e-10	-4.09779e-10	-1.25867
19589502	chr19:19589502:C:T	3.67557e-09	0.338329	-5.44374e-10
19589587	chr19:19589587:C:T	1.15882e-09	-0.815976	-5.44374e-10
19589606	chr19:19589606:C:T	3.93984e-09	-4.09779e-10	0.407763
19589743	chr19:19589743:C:T	4.16439e-06	8.42216	-1.05122
19590349	chr19:19590349:CT:C	3.5227e-09	0.295849	-5.44374e-10
19590539	chr19:19590539:G:A	3.74084e-09	0.355932	-5.44374e-10
19590672	chr19:19590672:T:C	3.19133e-09	0.197059	-5.44374e-10
19591070	chr19:19591070:G:C	1.17351e-09	-4.09779e-10	-0.803376
19591575	chr19:19591575:G:A	0.000535398	13.0623	-0.834892
19591942	chr19:19591942:A:C	3.67609e-09	0.338473	-5.44374e-10
19591979	chr19:19591979:G:A	3.57967e-09	0.311894	-5.44374e-10
19592332	chr19:19592332:C:T	3.85708e-09	0.386532	-5.44374e-10
19592649	chr19:19592649:C:A	7.4254e-10	-4.09779e-10	-1.26106
19592658	chr19:19592658:C:T	3.52108e-09	0.295388	-5.44374e-10
19592847	chr19:19592847:C:T	2.87453e-09	0.0925096	-5.44374e-10
19592953	chr19:19592953:C:T	1.13645e-10	-1.8694	-1.26866
19593192	chr19:19593192:A:G	3.56856e-09	0.308785	-5.44374e-10
19593463	chr19:19593463:C:T	4.15773e-09	0.461591	-5.44374e-10
19595013	chr19:19595013:C:T	4.01929e-09	0.427727	-5.44374e-10
19595405	chr19:19595405:C:A	6.12792e-10	-1.45311	-5.44374e-10
19595916	chr19:19595916:C:A	7.75144e-10	-4.09779e-10	-1.21808
19595952	chr19:19595952:G:A	3.72357e-09	0.351304	-5.44374e-10
19596206	chr19:19596206:A:G	1.65659e-09	-4.09779e-10	-0.458619
19596546	chr19:19596546:G:A	3.56853e-09	0.308775	-5.44374e-10
19596685	chr19:19596685:A:G	2.89761e-10	-1.24924	-0.952836
19596826	chr19:19596826:T:G	3.62806e-09	0.325319	-5.44374e-10
19596894	chr19:19596894:G:A	2.55585e-09	-4.09779e-10	-0.0249925
19598320	chr19:19598320:G:A	2.19665e-10	-1.2108	-1.26822
19598907	chr19:19598907:A:G	1.33874e-09	-4.09779e-10	-0.671652
19598992	chr19:19598992:A:G	6.58121e-10	-0.153229	-1.22852
19599055	chr19:19599055:A:G	3.55153e-09	0.304001	-5.44374e-10
19599082	chr19:19599082:C:A	3.50914e-09	0.291992	-5.44374e-10
19599443	chr19:19599443:C:T	3.51933e-09	0.294892	-5.44374e-10
19599771	chr19:19599771:G:A	7.72457e-10	-4.09779e-10	-1.22156
19599897	chr19:19599897:C:T	3.54548e-09	0.302296	-5.44374e-10
19600019	chr19:19600019:G:A	8.84317e-10	-4.09779e-10	-1.08632
19600255	chr19:19600255:A:C	7.51485e-10	-4.09779e-10	-1.24908
19600330	chr19:19600330:C:T	3.00665e-05	10.2159	-0.8681
19600655	chr19:19600655:C:T	3.09701e-09	-4.09779e-10	0.167057
19600678	chr19:19600678:G:A	1.13948e-09	-4.09779e-10	-0.832809
19600874	chr19:19600874:A:G	3.70792e-09	0.347094	-5.44374e-10
19600894	chr19:19600894:A:G	3.82062e-09	0.377036	-5.44374e-10
19601988	chr19:19601988:C:T	4.54774e-10	-1.75133	-5.44374e-10
19603325	chr19:19603325:T:G	5.32197e-09	0.708465	-5.44374e-10
19603788	chr19:19603788:C:G	6.26002e-09	0.870805	-5.44374e-10
19604077	chr19:19604077:G:A	8.98171e-10	-1.07077	-5.44374e-10
19604192	chr19:19604192:T:C	5.78122e-09	0.791237	-5.44374e-10
19604688	chr19:19604688:C:T	6.29515e-09	0.876402	-5.44374e-10
19604776	chr19:19604776:G:A	5.75274e-09	0.786298	-5.44374e-10
19604803	chr19:19604803:TATTAGC:T	6.04558e-09	0.835949	-5.44374e-10
19604804	chr19:19604804:A:G	1.64472e-10	-1.84083	-0.927564
19604852	chr19:19604852:G:A	6.57342e-10	-0.138995	-1.24393
19604941	chr19:19604941:G:A	7.50442e-10	-4.09779e-10	-1.25047
19604985	chr19:19604985:T:C	1.47822e-10	-1.78058	-1.09455
19605107	chr19:19605107:AC:A	1.15606e-09	-0.818356	-5.44374e-10
19605245	chr19:19605245:G:A	1.89286e-10	-1.3926	-1.23527
19605360	chr19:19605360:G:A	7.3818e-10	-4.09779e-10	-1.26695
19605361	chr19:19605361:A:G	7.38969e-10	-4.09779e-10	-1.26588
19605658	chr19:19605658:C:T	1.23852e-09	-4.09779e-10	-0.749461
19606247	chr19:19606247:A:G	0.000493256	12.8871	-0.741724
19606363	chr19:19606363:T:C	1.87209e-09	-4.09779e-10	-0.336324
19606630	chr19:19606630:G:A	5.47507e-09	0.736826	-5.44374e-10
19606642	chr19:19606642:T:C	2.37011e-10	-1.44008	-0.962947
19606924	chr19:19606924:A:G	1.52558e-10	-1.76324	-1.08036
19607179	chr19:19607179:A:G	5.76182e-09	0.787876	-5.44374e-10
19607371	chr19:19607371:A:T	7.42731e-10	-4.09779e-10	-1.2608
19607552	chr19:19607552:A:C	5.79665e-09	0.793902	-5.44374e-10
19608197	chr19:19608197:G:A	6.165e-09	0.85551	-5.44374e-10
19608383	chr19:19608383:C:A	7.41348e-10	-4.09779e-10	-1.26266
19608500	chr19:19608500:A:G	7.3204e-10	-0.00661709	-1.26868
19608865	chr19:19608865:T:C	7.37877e-10	-4.09779e-10	-1.26736
19609015	chr19:19609015:C:G	1.76168e-10	-1.46813	-1.23157
19609031	chr19:19609031:A:G	1.7383e-10	-1.44723	-1.26583
19609590	chr19:19609590:C:T	2.83441e-06	8.13061	-1.1444
19609960	chr19:19609960:T:C	4.40486e-10	-1.78325	-5.44374e-10
19609979	chr19:19609979:T:G	1.96311e-06	7.76538	-1.14647
19610088	chr19:19610088:A:C	6.22034e-09	0.864446	-5.44374e-10
19610192	chr19:19610192:T:C	3.86029e-10	-1.91522	-5.44374e-10
19610193	chr19:19610193:C:G	3.85172e-10	-1.91744	-5.44374e-10
19610252	chr19:19610252:G:A	1.36755e-10	-1.85174	-1.1012
19610630	chr19:19610630:A:T	5.63295e-09	0.765254	-5.44374e-10
19610913	chr19:19610913:G:A	2.20272e-06	7.99405	-1.25998
19611167	chr19:19611167:C:T	2.21555e-06	8.00356	-1.26368
19611372	chr19:19611372:A:T	5.06853e-09	0.659673	-5.44374e-10
19611472	chr19:19611472:A:G	5.66496e-09	0.770922	-5.44374e-10
19611858	chr19:19611858:T:A	5.49119e-09	0.739768	-5.44374e-10
19612055	chr19:19612055:A:G	1.44168e-10	-1.76754	-1.13262
19612390	chr19:19612390:GA:G	9.75791e-10	-4.09779e-10	-0.987885
19612406	chr19:19612406:C:T	2.36614e-06	7.92077	-1.11513
19612797	chr19:19612797:T:A	7.91023e-10	-4.09779e-10	-1.19781
19613297	chr19:19613297:C:T	1.35012e-09	-4.09779e-10	-0.663181
19613314	chr19:19613314:CAA:C	1.04967e-09	-0.914901	-5.44374e-10
19613655	chr19:19613655:C:T	8.07736e-10	-4.09779e-10	-1.1769
19614067	chr19:19614067:C:T	4.36056e-10	-1.79336	-5.44374e-10
19614279	chr19:19614279:T:C	1.39975e-10	-1.82078	-1.10889
19614301	chr19:19614301:C:T	1.07375e-09	-4.09779e-10	-0.892224
19614647	chr19:19614647:A:G	2.16634e-10	-1.22421	-1.26871
19615842	chr19:19615842:A:G	5.34463e-09	0.712714	-5.44374e-10
19616233	chr19:19616233:C:T	2.11434e-10	-1.27042	-1.2468
19616283	chr19:19616283:T:A	3.09341e-09	-4.09779e-10	0.165896
19616343	chr19:19616343:A:G	3.38425e-06	8.26662	-1.10311
19617262	chr19:19617262:C:T	5.87008e-10	-0.232654	-1.26344
19617510	chr19:19617510:C:T	8.83455e-10	-4.09779e-10	-1.08729
19617839	chr19:19617839:A:C	5.4827e-10	-0.297039	-1.26733
19618385	chr19:19618385:C:T	1.64018e-10	-1.82015	-0.951002
19620579	chr19:19620579:G:C	7.8127e-10	-4.09779e-10	-1.21021
19620640	chr19:19620640:C:A	1.00673e-09	-4.09779e-10	-0.956668
19620968	chr19:19620968:G:A	7.41916e-10	-4.09779e-10	-1.2619
19621047	chr19:19621047:T:C	5.96814e-10	-0.335773	-1.14375
19621063	chr19:19621063:G:A	8.57942e-10	-4.09779e-10	-1.1166
19622004	chr19:19622004:C:T	7.83602e-10	-4.09779e-10	-1.20723
19622352	chr19:19622352:A:G	5.28498e-09	-4.09779e-10	0.701491
19622504	chr19:19622504:A:T	7.69429e-10	-4.09779e-10	-1.22549
19622523	chr19:19622523:A:T	7.53101e-10	-4.09779e-10	-1.24693
19622846	chr19:19622846:A:G	1.04596e-09	-4.09779e-10	-0.918447
19623068	chr19:19623068:T:C	4.07045e-10	-1.81271	-0.0495005
19623158	chr19:19623158:T:C	5.2996e-10	-0.43965	-1.15868
19623243	chr19:19623243:C:G	7.67534e-10	-4.09779e-10	-1.22795
19623355	chr19:19623355:G:A	5.45249e-10	-0.313551	-1.25634
19623366	chr19:19623366:C:T	7.37029e-10	-4.09779e-10	-1.26851
19623730	chr19:19623730:C:T	1.83833e-10	-1.72773	-0.929375
19624075	chr19:19624075:A:G	7.67997e-10	-4.09779e-10	-1.22735
19624834	chr19:19624834:A:T	7.32738e-09	1.99268	-0.964444
19624901	chr19:19624901:C:T	7.38532e-10	-4.09779e-10	-1.26647
19624990	chr19:19624990:T:C	7.67667e-10	-4.09779e-10	-1.22778
19625100	chr19:19625100:A:G	7.66481e-10	-4.09779e-10	-1.22932
19625398	chr19:19625398:G:A	7.55544e-10	-4.09779e-10	-1.2437
19625672	chr19:19625672:A:T	3.10882e-09	-4.09779e-10	0.170866
19625789	chr19:19625789:A:G	7.60694e-10	-4.09779e-10	-1.2369
19626871	chr19:19626871:C:T	7.90276e-10	-4.09779e-10	-1.19875
19626877	chr19:19626877:C:T	5.87468e-10	-0.226672	-1.26864
19627288	chr19:19627288:G:A	1.02622e-08	1.36508	-5.44374e-10
19627498	chr19:19627498:A:G	4.09793e-09	-4.09779e-10	0.447103
19627504	chr19:19627504:C:T	1.4624e-09	-4.09779e-10	-0.583298
19627745	chr19:19627745:G:A	2.20089e-10	-1.2251	-1.252
19627822	chr19:19627822:A:G	9.64116e-10	-4.09779e-10	-0.999922
19629920	chr19:19629920:C:G	1.18551e-10	-1.84095	-1.25484
19630261	chr19:19630261:T:A	1.90971e-09	-4.09779e-10	-0.316429
19630899	chr19:19630899:C:A	7.81616e-10	-4.09779e-10	-1.20977
19630987	chr19:19630987:G:C	7.372e-10	-4.09779e-10	-1.26827
19630999	chr19:19630999:G:A	1.3006e-09	-4.09779e-10	-0.70055
19631196	chr19:19631196:G:A	7.49347e-10	-4.09779e-10	-1.25193
19631203	chr19:19631203:AAAT:A	7.36943e-10	-4.09779e-10	-1.26862
19631721	chr19:19631721:C:T	3.95142e-10	-1.89189	-5.44374e-10
19631724	chr19:19631724:C:A	7.75132e-10	-4.09779e-10	-1.2181
19631966	chr19:19631966:T:C	1.39408e-09	-4.09779e-10	-0.631145
19632465	chr19:19632465:C:T	7.36864e-10	-4.09779e-10	-1.26873
19632921	chr19:19632921:T:G	3.68322e-10	-1.89811	-0.0640695
19633270	chr19:19633270:T:C	3.64622e-10	-1.89605	-0.0762259
19633549	chr19:19633549:T:C	2.37688e-10	-1.13158	-1.26859
19633643	chr19:19633643:C:T	2.40346e-10	-1.12105	-1.268
19633883	chr19:19633883:G:A	1.32395e-08	1.61982	-5.44374e-10
19634670	chr19:19634670:C:T	4.54142e-10	-1.75272	-5.44374e-10
19634757	chr19:19634757:C:T	1.01324e-09	-4.09779e-10	-0.950222
19634956	chr19:19634956:A:G	1.54378e-10	-1.90534	-0.926395
19635320	chr19:19635320:G:A	1.3963e-10	-1.89642	-1.03572
19635405	chr19:19635405:C:G	2.9597e-10	-1.2751	-0.905779
19635638	chr19:19635638:C:T	3.84263e-10	-1.91981	-5.44374e-10
19636109	chr19:19636109:C:T	8.03908e-10	-4.09779e-10	-1.18165
19636315	chr19:19636315:G:A	3.85542e-10	-1.91648	-5.44374e-10
19636480	chr19:19636480:G:A	3.82721e-10	-1.92383	-5.44374e-10
19636495	chr19:19636495:G:C	1.18005e-09	-4.09779e-10	-0.797823
19636860	chr19:19636860:ATG:A	3.97575e-10	-1.88575	-5.44374e-10
19637511	chr19:19637511:G:A	7.51028e-10	-4.09779e-10	-1.24969
19637702	chr19:19637702:G:A	8.94209e-10	-4.09779e-10	-1.07519
19637763	chr19:19637763:G:A	6.01521e-10	-0.215019	-1.25665
19637910	chr19:19637910:T:C	1.10519e-09	-4.09779e-10	-0.863359
19638331	chr19:19638331:TG:T	1.03916e-08	1.37762	-5.44374e-10
19638628	chr19:19638628:G:A	8.58515e-10	-4.09779e-10	-1.11593
19639046	chr19:19639046:C:T	6.85806e-10	-0.113363	-1.22718
19639438	chr19:19639438:C:T	1.05357e-09	-4.09779e-10	-0.911195
19639534	chr19:19639534:G:A	8.25326e-10	-4.09779e-10	-1.15536
19639664	chr19:19639664:C:T	7.47488e-10	-4.09779e-10	-1.25442
19640013	chr19:19640013:C:T	5.07065e-10	-1.64249	-5.44374e-10
19640015	chr19:19640015:AG:A	1.65094e-10	-1.50566	-1.25896
19640647	chr19:19640647:C:A	4.86324e-10	-1.92399	0.239731
19641299	chr19:19641299:GTCTCGA:G	1.20382e-09	-4.09779e-10	-0.777881
19641347	chr19:19641347:C:T	1.12503e-09	-4.09779e-10	-0.84557
19641443	chr19:19641443:A:G	7.72914e-10	-4.09779e-10	-1.22097
19641980	chr19:19641980:G:A	7.43369e-10	-4.09779e-10	-1.25994
19642394	chr19:19642394:G:A	8.44662e-10	-4.09779e-10	-1.1322
19642483	chr19:19642483:G:A	5.66771e-10	-1.41909	-0.112086
19642985	chr19:19642985:G:A	3.98543e-09	-4.09779e-10	0.419268
19643073	chr19:19643073:C:T	1.79358e-10	-1.41302	-1.26873
19643673	chr19:19643673:G:A	8.63963e-10	-4.09779e-10	-1.1096
19644017	chr19:19644017:C:T	7.3886e-10	-4.09779e-10	-1.26602
19644133	chr19:19644133:C:T	7.58407e-10	-0.427353	-0.812561
19645124	chr19:19645124:G:C	1.07726e-09	-4.09779e-10	-0.888962
19645137	chr19:19645137:G:A	1.30817e-10	-1.91839	-1.07894
19645242	chr19:19645242:T:C	7.41437e-10	-4.09779e-10	-1.26254
19645588	chr19:19645588:C:T	7.51593e-10	-4.09779e-10	-1.24894
19645853	chr19:19645853:T:C	1.18618e-10	-1.83121	-1.26401
19646115	chr19:19646115:A:G	3.88527e-10	-1.90877	-5.44374e-10
19646264	chr19:19646264:A:C	3.94027e-10	-1.89471	-5.44374e-10
19646631	chr19:19646631:C:T	7.42278e-10	-4.09779e-10	-1.26141
19646873	chr19:19646873:C:T	1.48386e-10	-1.9011	-0.970222
19647055	chr19:19647055:A:T	9.5559e-10	-4.09779e-10	-1.0088
19647335	chr19:19647335:G:A	1.37305e-10	-1.92446	-1.02447
19647713	chr19:19647713:T:C	4.06324e-10	-1.86398	-5.44374e-10
19647924	chr19:19647924:C:T	5.05501e-10	-1.64558	-5.44374e-10
19648148	chr19:19648148:G:A	9.99962e-10	-4.09779e-10	-0.963416
19648335	chr19:19648335:A:T	7.40235e-10	-4.09779e-10	-1.26417
19648490	chr19:19648490:A:T	1.30406e-10	-1.75362	-1.24686
19648682	chr19:19648682:G:A	1.47149e-10	-1.89994	-0.979743
19648835	chr19:19648835:G:A	7.41221e-10	-4.09779e-10	-1.26284
19649046	chr19:19649046:C:T	3.83975e-10	-1.92056	-5.44374e-10
19649164	chr19:19649164:T:C	9.09113e-10	-4.09779e-10	-1.05866
19650107	chr19:19650107:G:A	1.36307e-10	-1.71141	-1.24481
19650217	chr19:19650217:T:C	9.09919e-10	-4.09779e-10	-1.05778
19650361	chr19:19650361:G:A	7.74653e-10	-4.09779e-10	-1.21872
19650545	chr19:19650545:C:G	2.60791e-10	-1.12413	-1.18328
19650676	chr19:19650676:G:A	1.1749e-09	-0.802191	-5.44374e-10
19650830	chr19:19650830:T:C	7.82999e-10	-4.09779e-10	-1.208
19650881	chr19:19650881:T:C	7.44877e-10	-4.09779e-10	-1.25791
19651032	chr19:19651032:G:A	3.84272e-10	-1.91978	-5.44374e-10
19651060	chr19:19651060:T:G	1.14288e-09	-0.829825	-5.44374e-10
19651075	chr19:19651075:C:T	7.37451e-10	-4.09779e-10	-1.26793
19651118	chr19:19651118:A:AG	1.20016e-10	-1.82253	-1.26098
19651142	chr19:19651142:A:C	1.38728e-10	-1.91709	-1.02153
19651152	chr19:19651152:T:C	3.85619e-10	-1.91628	-5.44374e-10
19651867	chr19:19651867:C:T	1.3811e-10	-1.91736	-1.02572
19651959	chr19:19651959:C:T	7.40113e-10	-4.09779e-10	-1.26433
19652124	chr19:19652124:C:T	1.02961e-09	-4.09779e-10	-0.934194
19652456	chr19:19652456:A:T	1.53567e-09	-4.09779e-10	-0.534411
19652826	chr19:19652826:C:T	1.42746e-10	-1.65924	-1.25083
19653083	chr19:19653083:C:T	6.26024e-10	-1.43174	-5.44374e-10
19653528	chr19:19653528:G:C	9.46391e-10	-4.09779e-10	-1.01848
19654460	chr19:19654460:G:C	3.20548e-10	-0.893416	-1.20769
19655136	chr19:19655136:G:A	7.6939e-10	-4.09779e-10	-1.22554
19655917	chr19:19655917:G:A	3.95694e-10	-1.89049	-5.44374e-10
19655966	chr19:19655966:G:A	1.07538e-09	-0.890704	-5.44374e-10
19656008	chr19:19656008:A:T	1.2317e-10	-1.92099	-1.13657
19656358	chr19:19656358:T:C	3.05006e-10	-0.88334	-1.26746
19656491	chr19:19656491:ACCT:A	7.43526e-10	-4.09779e-10	-1.25973
19656502	chr19:19656502:C:T	2.70563e-10	-1.14414	-1.12649
19656593	chr19:19656593:CT:C	7.37721e-10	-4.09779e-10	-1.26757
19656675	chr19:19656675:G:A	9.24561e-10	-4.09779e-10	-1.04181
19656938	chr19:19656938:G:C	3.98078e-10	-1.88449	-5.44374e-10
19657686	chr19:19657686:T:G	4.05974e-10	-1.86485	-5.44374e-10
19657808	chr19:19657808:G:A	3.83811e-10	-1.92098	-5.44374e-10
19657914	chr19:19657914:C:T	7.38609e-10	-4.09779e-10	-1.26637
19658348	chr19:19658348:C:A	1.52333e-10	-1.89072	-0.954343
19658470	chr19:19658470:G:A	4.69591e-10	-1.71927	-5.44374e-10
19658879	chr19:19658879:G:A	5.83533e-10	-1.50203	-5.44374e-10
19658881	chr19:19658881:C:T	1.16236e-10	-1.86742	-1.24809
19659520	chr19:19659520:T:C	1.40787e-10	-1.66566	-1.25823
19659525	chr19:19659525:C:T	4.00166e-10	-1.87926	-5.44374e-10
19660121	chr19:19660121:T:A	4.23736e-10	-1.82202	-5.44374e-10
19660142	chr19:19660142:G:A	3.84894e-10	-1.91816	-5.44374e-10
19660674	chr19:19660674:G:A	7.53315e-10	-4.09779e-10	-1.24665
19661103	chr19:19661103:A:AC	7.51469e-10	-4.09779e-10	-1.2491
19661267	chr19:19661267:C:T	7.9613e-10	-4.09779e-10	-1.19137
19661564	chr19:19661564:G:A	4.08535e-10	-1.85856	-5.44374e-10
19661661	chr19:19661661:A:T	4.00733e-10	-1.87784	-5.44374e-10
19661688	chr19:19661688:C:T	1.19081e-09	-4.09779e-10	-0.788744
19661913	chr19:19661913:G:A	1.80235e-10	-1.49768	-1.1792
19662043	chr19:19662043:C:G	9.19893e-10	-1.04688	-5.44374e-10
19662582	chr19:19662582:T:C	3.53909e-10	-0.777754	-1.22434
19663025	chr19:19663025:A:G	7.36846e-10	-4.09779e-10	-1.26875
19663114	chr19:19663114:G:A	2.34392e-10	-1.71499	-0.699151
19663173	chr19:19663173:TG:T	9.33803e-10	-4.09779e-10	-1.03187
19663825	chr19:19663825:G:C	1.29416e-09	-4.09779e-10	-0.705515
19664023	chr19:19664023:C:T	4.11662e-10	-1.85093	-5.44374e-10
19664055	chr19:19664055:G:A	1.17213e-09	-4.09779e-10	-0.804553
19664308	chr19:19664308:A:T	4.00516e-10	-1.87838	-5.44374e-10
19664359	chr19:19664359:C:T	4.02958e-10	-1.8723	-5.44374e-10
19664573	chr19:19664573:C:T	3.89881e-10	-1.90529	-5.44374e-10
19664931	chr19:19664931:T:G	1.15896e-10	-1.86206	-1.25638
19665020	chr19:19665020:C:T	1.45451e-10	-1.92263	-0.968663
19665441	chr19:19665441:C:T	7.37191e-10	-4.09779e-10	-1.26829
19665599	chr19:19665599:C:T	4.03106e-10	-1.87193	-5.44374e-10
19665618	chr19:19665618:C:T	3.50984e-10	-0.94294	-1.06745
19666005	chr19:19666005:C:T	1.19723e-10	-1.9148	-1.17116
19666285	chr19:19666285:T:G	3.9272e-10	-1.89804	-5.44374e-10
19666545	chr19:19666545:C:T	7.55923e-10	-4.09779e-10	-1.24319
19666835	chr19:19666835:C:T	1.24636e-10	-1.89302	-1.15272
19666926	chr19:19666926:A:G	7.37832e-10	-4.09779e-10	-1.26742
19667043	chr19:19667043:C:G	7.393e-10	-4.09779e-10	-1.26543
19667346	chr19:19667346:G:A	9.82039e-10	-0.981503	-5.44374e-10
19668123	chr19:19668123:A:C	7.39265e-10	-4.09779e-10	-1.26548
19668203	chr19:19668203:G:A	5.89608e-10	-0.83086	-0.660817
19668897	chr19:19668897:T:C	5.72582e-10	-0.856446	-0.664532
19669099	chr19:19669099:G:GGT	1.20672e-09	-4.09779e-10	-0.775473
19669400	chr19:19669400:C:G	7.16909e-10	-0.876195	-0.419989
19669719	chr19:19669719:G:C	7.39371e-10	-4.09779e-10	-1.26533
19669948	chr19:19669948:C:G	7.19767e-10	-0.872217	-0.419989
19670003	chr19:19670003:G:A	4.81317e-10	-1.69461	-5.44374e-10
19670015	chr19:19670015:G:A	7.38647e-10	-4.09779e-10	-1.26631
19670681	chr19:19670681:C:T	7.37028e-10	-4.09779e-10	-1.26851
19670837	chr19:19670837:G:A	2.4929e-09	-4.09779e-10	-0.0499318
19671108	chr19:19671108:A:G	2.3929e-10	-1.74216	-0.6513
19671223	chr19:19671223:ACT:A	3.71378e-10	-0.713876	-1.24004
19671768	chr19:19671768:G:A	4.03599e-10	-1.87071	-5.44374e-10
19671779	chr19:19671779:G:A	8.01289e-10	-4.09779e-10	-1.18491
19672003	chr19:19672003:G:A	3.83449e-10	-1.92193	-5.44374e-10
19672611	chr19:19672611:T:C	1.18805e-10	-1.8292	-1.26445
19672676	chr19:19672676:C:T	7.53515e-10	-4.09779e-10	-1.24639
19672700	chr19:19672700:T:C	3.95035e-10	-0.665439	-1.22672
19672763	chr19:19672763:G:A	7.37402e-10	-4.09779e-10	-1.268
19672807	chr19:19672807:A:G	8.50425e-10	-4.09779e-10	-1.1254
19673354	chr19:19673354:G:A	6.96892e-10	-0.722273	-0.60223
19673821	chr19:19673821:T:G	7.57117e-10	-0.829117	-0.412498
19673950	chr19:19673950:C:T	1.64018e-09	-4.09779e-10	-0.468574
19673982	chr19:19673982:C:T	7.42051e-10	-4.09779e-10	-1.26172
19674082	chr19:19674082:G:A	1.5282e-10	-1.92004	-0.921833
19674318	chr19:19674318:A:G	9.97927e-10	-0.965454	-5.44374e-10
19674719	chr19:19674719:T:C	4.08022e-10	-1.85981	-5.44374e-10
19675290	chr19:19675290:A:G	8.13815e-08	4.70201	-1.26624
19675428	chr19:19675428:G:A	7.37929e-10	-4.09779e-10	-1.26729
19675461	chr19:19675461:A:T	4.09899e-10	-0.627687	-1.22754
19676112	chr19:19676112:G:A	9.15762e-10	-1.05138	-5.44374e-10
19676129	chr19:19676129:G:A	1.57684e-09	-4.09779e-10	-0.507955
19676657	chr19:19676657:G:A	5.94123e-10	-0.750409	-0.733638
19676660	chr19:19676660:G:A	7.62699e-10	-4.09779e-10	-1.23427
19676736	chr19:19676736:TG:T	7.81892e-10	-4.09779e-10	-1.20942
19678229	chr19:19678229:A:T	1.23977e-09	-0.748452	-5.44374e-10
19678274	chr19:19678274:T:C	6.62758e-10	-1.37472	-5.44374e-10
19678547	chr19:19678547:G:A	7.39761e-10	-4.09779e-10	-1.26481
19678688	chr19:19678688:A:G	4.10205e-10	-1.85448	-5.44374e-10
19678718	chr19:19678718:C:T	1.68652e-09	-4.09779e-10	-0.440713
19678719	chr19:19678719:A:G	7.77336e-08	4.65197	-1.26206
19679369	chr19:19679369:A:G	4.28145e-10	-1.81167	-5.44374e-10
19680067	chr19:19680067:CAT:C	4.73404e-09	0.591402	-5.44374e-10
19680784	chr19:19680784:G:A	6.99164e-10	-0.901258	-0.419989
19681037	chr19:19681037:G:C	3.86766e-10	-0.676516	-1.2368
19681132	chr19:19681132:A:G	7.57752e-10	-4.09779e-10	-1.24078
19681241	chr19:19681241:A:G	1.41705e-10	-1.91476	-1.00262
19681441	chr19:19681441:C:A	1.15587e-10	-1.85406	-1.26705
19681522	chr19:19681522:G:T	1.58777e-09	-4.09779e-10	-0.501047
19682441	chr19:19682441:G:A	1.2199e-09	-4.09779e-10	-0.764607
19682666	chr19:19682666:A:G	8.0051e-10	-4.09779e-10	-1.18588
19682736	chr19:19682736:T:C	2.0019e-07	5.60359	-1.2677
19683972	chr19:19683972:C:T	1.22184e-09	-0.763018	-5.44374e-10
19684220	chr19:19684220:T:C	7.38519e-10	-4.09779e-10	-1.26649
19684521	chr19:19684521:C:T	1.35535e-10	-1.69611	-1.2658
19685358	chr19:19685358:C:T	1.0677e-08	1.40472	-5.44374e-10
19685567	chr19:19685567:A:G	7.36861e-10	-4.09779e-10	-1.26873
19685803	chr19:19685803:C:T	4.14315e-10	-1.84451	-5.44374e-10
19685811	chr19:19685811:G:A	1.29573e-10	-1.80409	-1.2028
19686051	chr19:19686051:A:AT	1.16558e-10	-1.88873	-1.22401
19686492	chr19:19686492:C:A	7.78711e-10	-4.09779e-10	-1.21349
19686687	chr19:19686687:G:C	1.1821e-10	-1.82997	-1.2687
19687380	chr19:19687380:C:T	7.54029e-10	-4.09779e-10	-1.2457
19687394	chr19:19687394:A:T	1.45181e-10	-1.74524	-1.14792
19687420	chr19:19687420:A:G	7.37125e-10	-4.09779e-10	-1.26838
19687656	chr19:19687656:T:C	1.15243e-09	-4.09779e-10	-0.821501
19688966	chr19:19688966:T:A	7.37454e-10	-4.09779e-10	-1.26793
19689065	chr19:19689065:G:A	7.57124e-10	-4.09779e-10	-1.24161
19689314	chr19:19689314:C:T	1.00935e-09	-4.09779e-10	-0.954072
19689480	chr19:19689480:A:G	1.10279e-08	1.43705	-5.44374e-10
19689528	chr19:19689528:A:G	1.45398e-10	-1.78581	-1.10585
19690798	chr19:19690798:A:G	1.37178e-10	-1.92227	-1.02759
19691661	chr19:19691661:G:A	1.16496e-10	-1.92484	-1.18844
19691863	chr19:19691863:C:T	4.00529e-10	-1.87835	-5.44374e-10
19692175	chr19:19692175:A:G	4.29896e-10	-1.80759	-5.44374e-10
19692560	chr19:19692560:T:G	1.21438e-10	-1.85008	-1.22165
19692596	chr19:19692596:A:C	1.2562e-09	-4.09779e-10	-0.735283
19692824	chr19:19692824:G:A	1.32285e-10	-1.78497	-1.2012
19693526	chr19:19693526:G:T	1.78564e-10	-1.85251	-0.833674
19693867	chr19:19693867:C:A	7.72299e-10	-1.22176	-5.44374e-10
19693882	chr19:19693882:T:G	1.09913e-10	-1.92472	-1.24672
19694134	chr19:19694134:C:T	8.47895e-10	-4.09779e-10	-1.12838
19694159	chr19:19694159:T:C	2.94962e-10	-0.925061	-1.25923
19694183	chr19:19694183:C:G	1.33389e-10	-1.77009	-1.20778
19694423	chr19:19694423:C:G	3.86388e-10	-1.91429	-5.44374e-10
19694445	chr19:19694445:G:A	1.07989e-09	0.381693	-1.26821
19694765	chr19:19694765:C:T	2.68581e-10	-1.13412	-1.14386
19694826	chr19:19694826:T:A	3.84597e-10	-1.91894	-5.44374e-10
19694929	chr19:19694929:T:C	1.09076e-10	-1.92178	-1.25732
19694962	chr19:19694962:T:C	9.80285e-10	0.198969	-1.18226
19695202	chr19:19695202:C:T	3.00064e-10	-0.910707	-1.25643
19695410	chr19:19695410:T:G	1.25557e-10	-1.81836	-1.22002
19695460	chr19:19695460:G:A	7.37615e-10	-1.26771	-5.44374e-10
19695720	chr19:19695720:G:A	1.31952e-10	-1.76651	-1.22218
19695781	chr19:19695781:T:C	5.33864e-10	-1.59099	-5.44374e-10
19696140	chr19:19696140:T:C	2.84341e-10	-1.18707	-1.03389
19696628	chr19:19696628:A:G	1.3659e-10	-1.73902	-1.21513
19696795	chr19:19696795:G:A	1.16712e-10	-1.8971	-1.21433
19696849	chr19:19696849:C:T	7.52269e-10	-4.09779e-10	-1.24804
19696850	chr19:19696850:G:A	6.04447e-08	3.13835	-5.44374e-10
19697329	chr19:19697329:GC:G	1.3256e-09	-4.09779e-10	-0.681512
19697360	chr19:19697360:CA:C	2.61192e-10	-1.10987	-1.19601
19697444	chr19:19697444:T:C	1.28801e-10	-1.80999	-1.20287
19698243	chr19:19698243:C:T	1.95229e-10	-1.53617	-1.06079
19698338	chr19:19698338:T:G	1.32477e-10	-1.81427	-1.17045
19699048	chr19:19699048:T:C	1.39149e-09	-4.09779e-10	-0.633002
19699155	chr19:19699155:G:A	1.80696e-09	-4.09779e-10	-0.371731
19699241	chr19:19699241:G:A	3.69127e-10	-0.90991	-1.05008
19699269	chr19:19699269:T:C	2.44012e-10	-1.11638	-1.25754
19699521	chr19:19699521:A:G	1.51009e-10	-1.62706	-1.22673
19699767	chr19:19699767:T:TG	1.70315e-09	-4.09779e-10	-0.430901
19699768	chr19:19699768:T:TG	1.54019e-10	-1.56578	-1.26828
19700347	chr19:19700347:T:C	1.66578e-09	-4.09779e-10	-0.453083
19701028	chr19:19701028:T:C	1.15085e-10	-1.87272	-1.25274
19701105	chr19:19701105:G:A	1.15707e-10	-1.86629	-1.25378
19701120	chr19:19701120:T:C	7.687e-10	-4.09779e-10	-1.22643
19701603	chr19:19701603:A:G	1.71551e-10	-1.65951	-1.06674
19701691	chr19:19701691:T:C	7.70853e-10	-4.09779e-10	-1.22364
19701733	chr19:19701733:A:C	1.49973e-10	-1.59466	-1.26602
19701761	chr19:19701761:G:A	1.16627e-10	-1.88676	-1.2254
19702129	chr19:19702129:C:T	5.86621e-10	-0.542444	-0.954311
19702210	chr19:19702210:T:C	1.41751e-10	-1.64998	-1.26708
19702640	chr19:19702640:A:G	9.22148e-10	-4.09779e-10	-1.04443
19702693	chr19:19702693:C:T	1.14101e-10	-1.87176	-1.26229
19703271	chr19:19703271:C:T	1.09456e-09	-0.873028	-5.44374e-10
19703344	chr19:19703344:A:C	7.39414e-10	-4.09779e-10	-1.26528
19703419	chr19:19703419:T:C	5.26147e-10	-0.598204	-1.00735
19703989	chr19:19703989:C:G	1.17135e-10	-1.84579	-1.26202
19704072	chr19:19704072:C:T	7.48815e-10	-4.09779e-10	-1.25264
19704265	chr19:19704265:G:A	1.14414e-10	-1.86324	-1.26807
19704819	chr19:19704819:G:C	1.12529e-10	-1.8933	-1.25463
19704832	chr19:19704832:C:T	2.06098e-09	0.880982	-1.12118
19704944	chr19:19704944:C:G	1.85154e-09	-4.09779e-10	-0.347363
19705812	chr19:19705812:A:T	7.51402e-10	-4.09779e-10	-1.24919
19706297	chr19:19706297:T:A	1.43576e-10	-1.72796	-1.17631
19706524	chr19:19706524:C:G	1.37814e-09	-4.09779e-10	-0.642641
19706618	chr19:19706618:G:A	1.54167e-09	-4.09779e-10	-0.53051
19706763	chr19:19706763:TCAAA:T	1.43122e-09	-4.09779e-10	-0.604852
19706940	chr19:19706940:A:C	1.16786e-09	-0.054871	-0.753336
19707291	chr19:19707291:CT:C	5.70437e-10	-0.492067	-1.03266
19708395	chr19:19708395:A:G	1.10567e-09	-0.0270671	-0.835859
19709330	chr19:19709330:G:C	6.71386e-10	-0.323868	-1.03792
19709657	chr19:19709657:G:A	1.37022e-10	-1.81568	-1.13531
19709666	chr19:19709666:G:C	1.43971e-10	-1.70009	-1.20143
19709879	chr19:19709879:C:A	2.14614e-10	-1.24112	-1.26118
19710286	chr19:19710286:C:A	5.1859e-10	-1.62002	-5.44374e-10
19710558	chr19:19710558:A:T	5.78798e-10	-0.471574	-1.03861
19711016	chr19:19711016:T:C	1.39774e-09	0.188069	-0.816593
19711240	chr19:19711240:T:C	1.41424e-09	0.197836	-0.814624
19711317	chr19:19711317:G:C	4.78055e-10	-1.70141	-5.44374e-10
19711757	chr19:19711757:G:A	1.46375e-09	-4.09779e-10	-0.582376
19712444	chr19:19712444:G:A	9.99998e-10	-4.09779e-10	-0.96338
19713263	chr19:19713263:T:C	6.88792e-10	-1.33619	-5.44374e-10
19713380	chr19:19713380:G:A	1.56074e-10	-1.89407	-0.92674
19713621	chr19:19713621:G:C	8.32853e-10	-4.09779e-10	-1.14628
19713695	chr19:19713695:T:C	1.35521e-09	0.199598	-0.859021
19714041	chr19:19714041:T:G	2.07605e-10	-1.26832	-1.26718
19714070	chr19:19714070:T:C	1.07887e-10	-1.92377	-1.26627
19714211	chr19:19714211:A:G	8.32211e-10	-4.09779e-10	-1.14705
19714449	chr19:19714449:G:A	1.19826e-10	-1.89674	-1.18835
19714623	chr19:19714623:C:T	5.31249e-10	-1.5959	-5.44374e-10
19714822	chr19:19714822:G:A	3.89735e-10	-1.90567	-5.44374e-10
19715067	chr19:19715067:A:C	1.66545e-09	-4.09779e-10	-0.453284
19715368	chr19:19715368:G:A	5.75953e-10	-0.45658	-1.05853
19715672	chr19:19715672:C:T	1.00757e-09	-0.423359	-0.532482
19716071	chr19:19716071:C:T	7.59573e-10	-0.314334	-0.924042
19716188	chr19:19716188:A:C	7.73385e-10	-4.09779e-10	-1.22036
19716324	chr19:19716324:T:G	5.00432e-10	-1.65566	-5.44374e-10
19716326	chr19:19716326:T:C	1.37774e-10	-1.74414	-1.20138
19716388	chr19:19716388:A:C	5.78542e-10	-0.476024	-1.0346
19716638	chr19:19716638:G:A	1.73765e-09	-4.09779e-10	-0.410844
19716698	chr19:19716698:C:T	5.44153e-10	-1.5719	-5.44374e-10
19716915	chr19:19716915:C:T	2.22535e-10	-1.21452	-1.25153
19717006	chr19:19717006:C:T	4.79409e-10	-1.69858	-5.44374e-10
19717089	chr19:19717089:G:A	2.22525e-10	-1.21457	-1.25153
19718210	chr19:19718210:T:C	1.6186e-09	-4.09779e-10	-0.481816
19718292	chr19:19718292:T:G	9.6307e-10	-0.501537	-0.499471
19718598	chr19:19718598:T:C	1.8325e-09	-4.09779e-10	-0.357699
19719055	chr19:19719055:C:G	8.26501e-10	-4.09779e-10	-1.15393
19719242	chr19:19719242:C:T	6.03109e-10	-0.462524	-1.00651
19719335	chr19:19719335:T:A	5.64113e-10	-0.473743	-1.06214
19720001	chr19:19720001:T:C	1.34075e-10	-1.76496	-1.20777
19720119	chr19:19720119:C:T	1.88737e-10	-1.36246	-1.26833
19720198	chr19:19720198:T:C	1.64425e-09	-4.09779e-10	-0.466091
19720236	chr19:19720236:C:T	1.3e-10	-1.88077	-1.12283
19720502	chr19:19720502:G:A	3.83395e-10	-1.92207	-5.44374e-10
19720568	chr19:19720568:C:A	1.35331e-10	-1.756	-1.20741
19720594	chr19:19720594:C:T	9.81097e-10	-4.09779e-10	-0.982462
19720735	chr19:19720735:G:T	5.8787e-10	-0.493064	-1.00156
19720948	chr19:19720948:CTTACT:C	5.28548e-10	-1.601	-5.44374e-10
19721006	chr19:19721006:G:A	2.201e-10	-1.21868	-1.25837
19721118	chr19:19721118:C:T	2.14447e-09	-4.09779e-10	-0.200487
19721204	chr19:19721204:C:T	1.46996e-09	-4.09779e-10	-0.57814
19721217	chr19:19721217:A:T	8.23208e-10	-4.09779e-10	-1.15793
19721970	chr19:19721970:A:C	1.28834e-10	-1.82379	-1.18882
19722027	chr19:19722027:G:A	9.80966e-10	-4.09779e-10	-0.982596
19722414	chr19:19722414:T:C	8.22496e-10	-4.09779e-10	-1.15879
19722708	chr19:19722708:T:C	8.22496e-10	-4.09779e-10	-1.15879
19723372	chr19:19723372:G:C	1.42477e-09	0.0820175	-0.691383
19728944	chr19:19728944:T:C	7.58433e-10	-4.09779e-10	-1.23988
19731244	chr19:19731244:G:A	5.02706e-10	-0.659127	-0.992
19731395	chr19:19731395:T:G	4.19939e-10	-1.83102	-5.44374e-10
19731806	chr19:19731806:G:C	4.63479e-10	-0.686265	-1.04611
19731986	chr19:19731986:A:G	1.08027e-10	-1.92003	-1.26872
19732071	chr19:19732071:A:C	6.75363e-10	-0.530307	-0.825577
19732227	chr19:19732227:T:A	7.86575e-10	-0.344519	-0.858927
19732238	chr19:19732238:A:G	8.1547e-10	-4.09779e-10	-1.16737
19732447	chr19:19732447:C:T	1.11341e-10	-1.92194	-1.2366
19732742	chr19:19732742:A:G	6.47397e-10	-1.25184	-0.146334
19732962	chr19:19732962:C:T	7.43625e-10	-4.09779e-10	-1.2596
19734304	chr19:19734304:T:C	8.12807e-09	1.52711	-0.395161
19734365	chr19:19734365:C:T	1.72135e-09	-4.09779e-10	-0.42027
19735155	chr19:19735155:G:A	8.1547e-10	-4.09779e-10	-1.16737
19735156	chr19:19735156:C:A	8.1547e-10	-4.09779e-10	-1.16737
19735277	chr19:19735277:G:A	4.79433e-10	-0.682761	-1.01577
19735575	chr19:19735575:A:T	4.95024e-10	-1.66653	-5.44374e-10
19735582	chr19:19735582:T:C	4.98658e-10	-1.65921	-5.44374e-10
19735618	chr19:19735618:G:A	4.99641e-10	-1.65724	-5.44374e-10
19735637	chr19:19735637:C:T	1.21329e-10	-1.88849	-1.18414
19735649	chr19:19735649:A:G	7.32658e-10	-0.789725	-0.48473
19736115	chr19:19736115:A:T	1.61297e-09	-4.09779e-10	-0.4853
19736290	chr19:19736290:C:T	1.83088e-09	-4.09779e-10	-0.358584
19736335	chr19:19736335:T:C	4.92087e-10	-1.67248	-5.44374e-10
19736342	chr19:19736342:T:C	4.8873e-10	-1.67932	-5.44374e-10
19736351	chr19:19736351:C:T	4.28074e-10	-1.81184	-5.44374e-10
19736802	chr19:19736802:C:T	1.44698e-09	-4.09779e-10	-0.593901
19737073	chr19:19737073:T:C	4.61889e-10	-0.672685	-1.06312
19737082	chr19:19737082:C:G	4.86636e-10	-1.68362	-5.44374e-10
19737154	chr19:19737154:TTG:T	1.82788e-09	-4.09779e-10	-0.360219
19737291	chr19:19737291:G:A	9.51679e-10	-4.09779e-10	-1.01291
19737396	chr19:19737396:C:T	4.14072e-10	-1.84509	-5.44374e-10
19737536	chr19:19737536:A:G	2.38085e-10	-1.56087	-0.837639
19737908	chr19:19737908:C:T	7.722e-10	-4.09779e-10	-1.22189
19737995	chr19:19737995:C:A	3.05625e-10	-1.09357	-1.0552
19738100	chr19:19738100:T:C	3.83396e-10	-1.92207	-5.44374e-10
19738234	chr19:19738234:C:T	1.00964e-09	-4.09779e-10	-0.953781
19738265	chr19:19738265:A:G	3.20205e-09	1.4488	-1.24839
19738382	chr19:19738382:T:C	1.23901e-09	-4.09779e-10	-0.749069
19738392	chr19:19738392:A:T	1.02066e-09	0.0691019	-1.01204
19738455	chr19:19738455:T:TG	7.47444e-10	-4.09779e-10	-1.25447
19738459	chr19:19738459:G:T	1.30162e-10	-1.78933	-1.21303
19738571	chr19:19738571:C:T	7.41123e-10	-4.09779e-10	-1.26297
19738713	chr19:19738713:G:T	7.59847e-10	-4.09779e-10	-1.23802
19738888	chr19:19738888:G:A	2.61613e-10	-1.04336	-1.26091
19738904	chr19:19738904:C:T	1.22394e-10	-1.86749	-1.1964
19739120	chr19:19739120:G:T	1.63225e-09	-4.09779e-10	-0.473418
19739136	chr19:19739136:C:T	8.63994e-10	-4.09779e-10	-1.10957
19739218	chr19:19739218:A:G	2.50503e-10	-1.14037	-1.20729
19739734	chr19:19739734:T:C	9.96274e-10	-4.09779e-10	-0.967111
19740160	chr19:19740160:CT:C	7.42992e-10	-4.09779e-10	-1.26045
19740340	chr19:19740340:A:G	1.07218e-09	-4.09779e-10	-0.893685
19741023	chr19:19741023:C:T	7.36962e-10	-4.09779e-10	-1.2686
19741460	chr19:19741460:G:A	1.44883e-09	-4.09779e-10	-0.592622
19741671	chr19:19741671:C:T	7.3716e-10	-4.09779e-10	-1.26833
19741753	chr19:19741753:C:G	2.64525e-10	-1.08506	-1.20814
19741836	chr19:19741836:A:G	1.70621e-10	-1.4678	-1.26389
19741897	chr19:19741897:C:A	9.48312e-10	-4.09779e-10	-1.01645
19742359	chr19:19742359:C:T	9.99993e-10	-4.09779e-10	-0.963385
19742424	chr19:19742424:T:A	4.7177e-10	-0.821272	-0.893369
19742563	chr19:19742563:C:T	8.70165e-10	-4.09779e-10	-1.10245
19742795	chr19:19742795:A:G	8.271e-10	-4.09779e-10	-1.15321
19742965	chr19:19742965:C:T	7.78709e-10	-4.09779e-10	-1.2135
19743058	chr19:19743058:T:C	3.11555e-10	-0.883768	-1.24579
19743173	chr19:19743173:G:A	8.70928e-10	-4.09779e-10	-1.10157
19743239	chr19:19743239:A:G	6.25673e-10	-1.43231	-5.44374e-10
19743534	chr19:19743534:G:A	7.76978e-10	-4.09779e-10	-1.21572
19743647	chr19:19743647:T:C	3.01399e-10	-0.932105	-1.23059
19743794	chr19:19743794:T:C	7.80065e-10	-4.09779e-10	-1.21176
19743832	chr19:19743832:C:T	1.98631e-10	-1.6256	-0.954083
19744371	chr19:19744371:C:T	2.14911e-10	-1.26293	-1.23797
19744532	chr19:19744532:C:T	8.17034e-10	-4.09779e-10	-1.16545
19744712	chr19:19744712:G:A	3.92897e-10	-1.89759	-5.44374e-10
19744740	chr19:19744740:A:C	3.97647e-10	-1.88557	-5.44374e-10
19744845	chr19:19744845:C:T	1.38577e-10	-1.92065	-1.01906
19745130	chr19:19745130:G:A	1.23349e-10	-1.9119	-1.14421
19745131	chr19:19745131:C:A	7.82058e-10	-4.09779e-10	-1.2092
19745330	chr19:19745330:G:A	1.33845e-10	-1.71638	-1.25807
19745645	chr19:19745645:A:G	8.18468e-10	-4.09779e-10	-1.1637
19745681	chr19:19745681:G:A	1.92313e-10	-1.92417	-0.687838
19745764	chr19:19745764:C:T	7.99948e-10	-4.09779e-10	-1.18659
19745840	chr19:19745840:T:C	7.976e-10	-4.09779e-10	-1.18953
19746330	chr19:19746330:G:T	8.07653e-10	-4.09779e-10	-1.177
19746417	chr19:19746417:C:T	9.28519e-10	-4.09779e-10	-1.03754
19746472	chr19:19746472:G:A	7.96145e-10	-4.09779e-10	-1.19135
19746780	chr19:19746780:C:T	7.59405e-10	-4.09779e-10	-1.2386
19747349	chr19:19747349:C:T	1.20784e-10	-1.91363	-1.16349
19747529	chr19:19747529:G:A	8.98688e-10	-4.09779e-10	-1.0702
19747610	chr19:19747610:G:A	7.56984e-10	-4.09779e-10	-1.24179
19747630	chr19:19747630:G:C	8.17978e-10	-4.09779e-10	-1.1643
19747831	chr19:19747831:C:T	5.06372e-10	-1.64386	-5.44374e-10
19747977	chr19:19747977:C:T	2.6945e-10	-1.91865	-0.356106
19748067	chr19:19748067:C:T	1.32062e-10	-1.83018	-1.15768
19748372	chr19:19748372:ATGGCCAGGCC:A	2.05338e-10	-1.86794	-0.678534
19749029	chr19:19749029:G:A	4.39021e-10	-1.78659	-5.44374e-10
19749123	chr19:19749123:C:T	1.33341e-10	-1.81908	-1.15914
19749132	chr19:19749132:C:G	1.32269e-10	-1.82844	-1.15785
19749686	chr19:19749686:C:T	1.2372e-10	-1.89902	-1.1541
19750019	chr19:19750019:A:G	1.2926e-10	-1.92252	-1.08679
19750071	chr19:19750071:G:A	1.52924e-10	-1.91338	-0.92781
19750113	chr19:19750113:G:A	2.06998e-10	-1.90156	-0.636867
19750363	chr19:19750363:T:C	4.6489e-10	-1.18811	-0.541222
19750593	chr19:19750593:A:G	1.62423e-10	-1.78173	-0.999198
19750597	chr19:19750597:C:T	9.37694e-10	-4.09779e-10	-1.02771
19750655	chr19:19750655:A:G	6.19454e-09	-4.09779e-10	0.860289
19750665	chr19:19750665:G:A	7.50527e-10	-4.09779e-10	-1.25036
19750873	chr19:19750873:C:T	1.85782e-10	-1.80055	-0.846012
19750923	chr19:19750923:A:G	8.91417e-10	0.174946	-1.25327
19751588	chr19:19751588:C:T	1.12476e-10	-1.88812	-1.26027
19751744	chr19:19751744:A:G	2.77228e-10	-0.991249	-1.25504
19752157	chr19:19752157:C:T	1.90241e-10	-1.91093	-0.711914
19752161	chr19:19752161:G:C	2.01281e-10	-1.79364	-0.772794
19752172	chr19:19752172:T:C	1.67782e-09	-4.09779e-10	-0.445881
19752205	chr19:19752205:A:G	1.6201e-10	-1.51657	-1.2669
19752439	chr19:19752439:G:A	1.26951e-10	-1.79468	-1.23266
19752531	chr19:19752531:G:C	3.14332e-10	-1.2447	-0.875986
19752822	chr19:19752822:T:C	1.94528e-10	-1.83331	-0.767245
19753149	chr19:19753149:C:T	2.42982e-10	-1.90357	-0.474581
19753273	chr19:19753273:C:T	7.41246e-10	-4.09779e-10	-1.2628
19753297	chr19:19753297:A:G	1.44492e-10	-1.6576	-1.24031
19753500	chr19:19753500:G:T	3.8752e-10	-1.91137	-5.44374e-10
19753572	chr19:19753572:A:C	1.47687e-10	-1.89805	-0.977986
19753639	chr19:19753639:C:T	7.41347e-10	-4.09779e-10	-1.26266
19753813	chr19:19753813:C:T	8.14594e-10	-4.09779e-10	-1.16844
19754040	chr19:19754040:C:T	5.31907e-10	-0.938276	-0.656389
19754182	chr19:19754182:A:G	1.95428e-10	-1.58541	-1.01053
19754268	chr19:19754268:C:A	4.38896e-10	-0.966947	-0.819923
19754708	chr19:19754708:C:T	1.08353e-09	-4.09779e-10	-0.883155
19754854	chr19:19754854:C:A	7.79371e-10	-4.09779e-10	-1.21265
19755109	chr19:19755109:C:T	1.79175e-09	-4.09779e-10	-0.380184
19755198	chr19:19755198:G:A	4.01022e-10	-1.87712	-5.44374e-10
19755245	chr19:19755245:C:A	4.22765e-09	-4.09779e-10	0.478269
19755304	chr19:19755304:C:G	1.7174e-10	-1.48501	-1.24015
19755562	chr19:19755562:T:C	1.59443e-10	-1.86473	-0.934713
19756246	chr19:19756246:C:T	1.30765e-10	-1.79627	-1.20146
19756262	chr19:19756262:C:T	7.7682e-10	-4.09779e-10	-1.21593
19756409	chr19:19756409:A:C	1.11974e-09	-4.09779e-10	-0.850285
19756420	chr19:19756420:G:A	3.20737e-09	-4.09779e-10	0.202073
19756475	chr19:19756475:A:G	7.42746e-10	-4.09779e-10	-1.26078
19756585	chr19:19756585:T:C	1.52157e-10	-1.74084	-1.10539
19757423	chr19:19757423:AAACAAACT:A	1.15374e-09	-4.09779e-10	-0.820371
19757459	chr19:19757459:T:G	8.35499e-10	-4.09779e-10	-1.1431
19757518	chr19:19757518:A:G	6.21396e-10	-0.434714	-1.00445
19757765	chr19:19757765:T:G	3.84615e-10	-1.91889	-5.44374e-10
19757946	chr19:19757946:C:G	1.59483e-10	-1.68008	-1.11912
19758007	chr19:19758007:A:G	7.72661e-10	-4.09779e-10	-1.22129
19758300	chr19:19758300:C:T	4.26273e-10	-1.81605	-5.44374e-10
19758616	chr19:19758616:C:T	1.07791e-10	-1.92456	-1.26637
19758660	chr19:19758660:A:G	8.05579e-10	-4.09779e-10	-1.17957
19758687	chr19:19758687:A:G	1.94975e-09	-4.09779e-10	-0.295677
19758802	chr19:19758802:A:G	4.28263e-10	-1.8114	-5.44374e-10
19758980	chr19:19758980:A:C	8.73523e-10	-4.09779e-10	-1.0986
19758991	chr19:19758991:C:T	4.61036e-10	-0.470367	-1.26729
19759194	chr19:19759194:A:G	7.37916e-10	-4.09779e-10	-1.2673
19759375	chr19:19759375:G:A	1.12082e-10	-1.91369	-1.23821
19759551	chr19:19759551:A:G	1.88924e-09	-4.09779e-10	-0.327203
19759572	chr19:19759572:T:G	2.22542e-10	-1.81455	-0.651465
19759802	chr19:19759802:A:G	3.61581e-10	-0.737144	-1.2435
19760067	chr19:19760067:C:T	2.05343e-10	-1.80507	-0.74138
19760247	chr19:19760247:C:T	7.37945e-10	-4.09779e-10	-1.26726
19760441	chr19:19760441:A:G	1.19131e-10	-1.83619	-1.25473
19760483	chr19:19760483:G:A	4.49766e-10	-0.506565	-1.25584
19760800	chr19:19760800:T:C	7.5832e-10	-4.09779e-10	-1.24003
19761284	chr19:19761284:A:G	2.87462e-10	-0.95845	-1.25159
19761564	chr19:19761564:C:T	3.08342e-10	-0.918118	-1.22181
19761580	chr19:19761580:C:T	2.38014e-10	-1.72395	-0.674858
19761713	chr19:19761713:G:A	1.14545e-10	-1.91785	-1.21231
19762018	chr19:19762018:G:A	4.04483e-10	-1.86852	-5.44374e-10
19762117	chr19:19762117:G:A	3.44358e-10	-0.807154	-1.2223
19762831	chr19:19762831:G:T	3.09585e-10	-0.947191	-1.18871
19763001	chr19:19763001:G:A	8.64802e-10	-4.09779e-10	-1.10863
19763215	chr19:19763215:C:G	7.40429e-10	-4.09779e-10	-1.2639
19763925	chr19:19763925:A:AT	9.34555e-10	-4.09779e-10	-1.03106
19764042	chr19:19764042:G:A	1.06098e-09	-4.09779e-10	-0.904181
19764055	chr19:19764055:C:T	3.02662e-10	-1.36632	-0.792201
19764415	chr19:19764415:G:A	9.51332e-10	-4.09779e-10	-1.01327
19764446	chr19:19764446:C:A	7.3847e-10	-4.09779e-10	-1.26655
19765541	chr19:19765541:A:G	4.93188e-09	-4.09779e-10	0.632343
19765853	chr19:19765853:G:A	7.37977e-10	-4.09779e-10	-1.26722
19766467	chr19:19766467:T:G	9.41603e-10	-4.09779e-10	-1.02355
19766814	chr19:19766814:A:G	7.50466e-10	-4.09779e-10	-1.25044
19767212	chr19:19767212:A:T	1.02957e-09	-4.09779e-10	-0.934238
19767222	chr19:19767222:T:TCTC	1.01636e-09	-4.09779e-10	-0.94715
19767225	chr19:19767225:T:C	9.70082e-10	-4.09779e-10	-0.993753
19767230	chr19:19767230:T:C	1.05803e-09	-4.09779e-10	-0.906971
19767238	chr19:19767238:C:G	1.03841e-09	-4.09779e-10	-0.92569
19767599	chr19:19767599:G:A	2.47227e-10	-1.21821	-1.14262
19768005	chr19:19768005:C:T	3.09352e-10	-1.64269	-0.493965
19768078	chr19:19768078:A:C	8.66939e-10	-4.09779e-10	-1.10617
19768472	chr19:19768472:G:A	1.41287e-10	-1.83479	-1.08555
19768948	chr19:19768948:T:C	1.54882e-10	-1.64939	-1.17908
19769046	chr19:19769046:TAATC:T	7.8813e-10	-4.09779e-10	-1.20147
19769209	chr19:19769209:G:A	1.13023e-09	-4.09779e-10	-0.84096
19769324	chr19:19769324:C:T	3.82744e-10	-1.92377	-5.44374e-10
19769762	chr19:19769762:G:A	1.1196e-09	-4.09779e-10	-0.850405
19769778	chr19:19769778:T:C	9.68234e-10	-4.09779e-10	-0.99566
19769879	chr19:19769879:A:G	8.89477e-10	-4.09779e-10	-1.0805
19770008	chr19:19770008:A:C	7.98918e-10	-4.09779e-10	-1.18788
19770096	chr19:19770096:G:C	7.99048e-10	-4.09779e-10	-1.18771
19770340	chr19:19770340:A:G	2.47773e-09	-4.09779e-10	-0.0560366
19771642	chr19:19771642:A:G	1.28288e-08	-4.09779e-10	1.58832
19771667	chr19:19771667:C:T	2.99399e-10	-0.907725	-1.26163
19771815	chr19:19771815:C:T	8.72565e-10	-1.38272	0.283022
19772141	chr19:19772141:G:A	1.24136e-10	-1.88566	-1.1641
19772740	chr19:19772740:T:C	3.51043e-10	-0.748809	-1.26141
19772882	chr19:19772882:A:G	2.24604e-10	-1.25883	-1.19796
19773070	chr19:19773070:T:C	1.58583e-10	-1.70797	-1.09688
19773221	chr19:19773221:T:C	3.16898e-09	0.0569245	0.133108
19773382	chr19:19773382:A:G	2.04922e-10	-1.33257	-1.21593
19773509	chr19:19773509:C:T	1.21389e-09	-4.09779e-10	-0.76955
19773793	chr19:19773793:C:T	1.88342e-10	-1.80969	-0.823183
19774041	chr19:19774041:C:T	1.83033e-10	-1.60413	-1.05734
19774042	chr19:19774042:G:A	2.47641e-09	-0.0857182	0.029148
19774099	chr19:19774099:G:T	3.82336e-10	-1.92483	-5.44374e-10
19774166	chr19:19774166:T:A	8.0636e-10	-4.09779e-10	-1.1786
19774615	chr19:19774615:T:G	1.02307e-08	-4.09779e-10	1.36201
19774807	chr19:19774807:A:C	7.26442e-10	-1.28298	-5.44374e-10
19774931	chr19:19774931:T:C	6.53079e-10	-0.167203	-1.22223
19775487	chr19:19775487:C:T	1.03417e-08	-4.09779e-10	1.3728
19775601	chr19:19775601:C:G	3.24567e-10	-0.869965	-1.21868
19776299	chr19:19776299:C:T	6.489e-10	-1.39585	-5.44374e-10
19776309	chr19:19776309:T:G	2.80692e-09	-4.09779e-10	0.0687095
19776483	chr19:19776483:C:T	2.90154e-10	-0.94865	-1.25207
19776560	chr19:19776560:T:C	1.47845e-10	-1.72036	-1.15461
19776672	chr19:19776672:A:T	1.42896e-09	-4.09779e-10	-0.606429
19777018	chr19:19777018:T:C	4.91766e-10	-1.67313	-5.44374e-10
19777230	chr19:19777230:CAT:C	1.57433e-09	-4.09779e-10	-0.509546
19777566	chr19:19777566:G:C	5.60372e-10	-1.11293	-0.429602
19777696	chr19:19777696:T:C	1.52065e-10	-1.71596	-1.13086
19777793	chr19:19777793:A:G	7.40241e-10	-4.09779e-10	-1.26416
19778035	chr19:19778035:G:T	8.01175e-10	-4.09779e-10	-1.18505
19778179	chr19:19778179:G:A	1.03609e-09	-4.09779e-10	-0.927927
19778562	chr19:19778562:C:A	9.18494e-10	-4.09779e-10	-1.0484
19779207	chr19:19779207:G:T	9.60616e-10	-1.00356	-5.44374e-10
19779556	chr19:19779556:G:A	7.64417e-10	-4.09779e-10	-1.23202
19779817	chr19:19779817:C:T	3.14906e-10	-1.13177	-0.98709
19780066	chr19:19780066:TTTTA:T	1.45074e-09	-4.09779e-10	-0.591303
19780266	chr19:19780266:C:T	3.8619e-10	-1.91481	-5.44374e-10
19780331	chr19:19780331:C:T	8.06156e-10	-4.09779e-10	-1.17886
19780345	chr19:19780345:C:G	1.30177e-10	-1.9112	-1.09104
19780406	chr19:19780406:A:C	1.4047e-10	-1.73759	-1.18855
19780432	chr19:19780432:TG:T	8.58889e-10	-4.09779e-10	-1.11549
19780713	chr19:19780713:T:C	7.39323e-10	-4.09779e-10	-1.2654
19780752	chr19:19780752:T:C	9.50503e-10	-4.09779e-10	-1.01414
19780764	chr19:19780764:C:G	7.37001e-10	-4.09779e-10	-1.26854
19780878	chr19:19780878:T:A	1.48521e-10	-1.74637	-1.12403
19780965	chr19:19780965:T:C	1.02005e-09	-4.09779e-10	-0.943525
19781072	chr19:19781072:C:T	4.71119e-09	0.510112	0.0764509
19781113	chr19:19781113:T:C	9.34401e-10	-4.09779e-10	-1.03123
19781659	chr19:19781659:TTTTTC:T	4.67338e-09	-4.09779e-10	0.578505
19781844	chr19:19781844:A:C	1.03609e-09	-4.09779e-10	-0.927927
19781987	chr19:19781987:A:G	6.81749e-10	-0.599338	-0.747134
19782321	chr19:19782321:G:A	2.6237e-10	-1.27912	-1.02225
19782616	chr19:19782616:G:A	1.34032e-09	-4.09779e-10	-0.670467
19782758	chr19:19782758:C:T	4.38872e-10	-1.78693	-5.44374e-10
19783024	chr19:19783024:G:T	1.31485e-10	-1.74888	-1.24336
19783139	chr19:19783139:T:C	1.06544e-09	-4.09779e-10	-0.899986
19783154	chr19:19783154:T:C	1.25689e-10	-1.88855	-1.14877
19783188	chr19:19783188:C:T	9.31502e-10	-4.09779e-10	-1.03434
19783380	chr19:19783380:AGT:A	5.0841e-10	-1.15739	-0.482461
19783511	chr19:19783511:C:T	1.04659e-09	-4.09779e-10	-0.917838
19783534	chr19:19783534:G:A	2.56108e-10	-1.30859	-1.01694
19784730	chr19:19784730:A:G	8.33821e-10	-4.09779e-10	-1.14511
19785074	chr19:19785074:G:A	7.95683e-10	-1.19193	-5.44374e-10
19785272	chr19:19785272:C:T	1.60476e-09	-4.09779e-10	-0.490406
19785306	chr19:19785306:C:T	1.3077e-10	-1.86542	-1.13227
19785464	chr19:19785464:C:T	6.8558e-10	-1.34087	-5.44374e-10
19785579	chr19:19785579:C:A	1.59842e-09	-4.09779e-10	-0.494365
19785582	chr19:19785582:T:C	1.22608e-10	-1.81855	-1.24359
19786094	chr19:19786094:A:T	2.77933e-10	-1.2384	-1.00535
19786797	chr19:19786797:C:T	1.52039e-09	-0.544413	-5.44374e-10
19786879	chr19:19786879:A:T	8.58126e-10	-4.09779e-10	-1.11638
19786884	chr19:19786884:A:G	2.96459e-10	-1.55848	-0.620746
19786888	chr19:19786888:A:T	9.23402e-10	-0.875925	-0.167144
19787230	chr19:19787230:T:C	7.7837e-10	-4.09779e-10	-1.21393
19787340	chr19:19787340:C:T	2.56349e-10	-1.29263	-1.03197
19787470	chr19:19787470:C:T	1.03269e-09	-4.09779e-10	-0.931212
19787666	chr19:19787666:AAAG:A	3.92078e-10	-1.89967	-5.44374e-10
19787818	chr19:19787818:C:T	1.41091e-09	-4.09779e-10	-0.619142
19788039	chr19:19788039:A:G	7.38193e-10	-4.09779e-10	-1.26693
19788056	chr19:19788056:A:C	1.69306e-10	-1.66126	-1.07817
19788308	chr19:19788308:C:T	1.42255e-09	-4.09779e-10	-0.61093
19788548	chr19:19788548:C:T	9.58695e-10	-1.00556	-5.44374e-10
19788723	chr19:19788723:CATATCT:C	1.57433e-09	-4.09779e-10	-0.509546
19788755	chr19:19788755:T:C	1.27742e-10	-1.79141	-1.22971
19789077	chr19:19789077:CAT:C	9.89761e-10	-4.09779e-10	-0.97367
19789720	chr19:19789720:G:A	9.37597e-10	-4.09779e-10	-1.02781
19789794	chr19:19789794:T:G	1.7604e-10	-1.70155	-0.998874
19790004	chr19:19790004:G:A	1.28846e-10	-1.8017	-1.21082
19790175	chr19:19790175:A:G	1.28266e-10	-1.78563	-1.2314
19790633	chr19:19790633:C:T	1.05924e-09	0.252545	-1.15837
19790696	chr19:19790696:A:G	5.15431e-10	-0.455191	-1.17094
19790745	chr19:19790745:C:T	8.20819e-10	-4.09779e-10	-1.16083
19790800	chr19:19790800:C:T	2.53481e-09	-4.09779e-10	-0.0332592
19790801	chr19:19790801:G:A	6.1604e-10	-0.182615	-1.26521
19791121	chr19:19791121:G:A	1.93064e-10	-1.73405	-0.874061
19791210	chr19:19791210:TGA:T	1.56691e-09	-4.09779e-10	-0.514273
19792021	chr19:19792021:C:T	7.41022e-10	-4.09779e-10	-1.2631
19792107	chr19:19792107:A:G	1.18476e-10	-1.84938	-1.24704
19792277	chr19:19792277:CAGG:C	8.53918e-10	-4.09779e-10	-1.1213
19792453	chr19:19792453:A:G	4.7354e-10	-1.7109	-5.44374e-10
19792629	chr19:19792629:G:A	1.53393e-10	-1.79577	-1.04236
19792688	chr19:19792688:A:C	1.26132e-09	-4.09779e-10	-0.731222
19793205	chr19:19793205:C:G	2.12446e-09	-4.09779e-10	-0.209859
19793310	chr19:19793310:T:A	1.29139e-10	-1.76681	-1.24343
19793347	chr19:19793347:A:G	3.03383e-10	-1.22292	-0.933213
19793460	chr19:19793460:T:A	2.47225e-10	-1.60361	-0.757228
19793701	chr19:19793701:G:A	6.53781e-10	-0.3142	-1.07416
19793809	chr19:19793809:GT:G	8.60879e-10	-4.09779e-10	-1.11318
19793841	chr19:19793841:C:T	8.07811e-10	-4.09779e-10	-1.1768
19793878	chr19:19793878:A:G	7.44281e-10	-4.09779e-10	-1.25871
19794202	chr19:19794202:C:T	4.23111e-10	-0.824017	-0.999483
19794852	chr19:19794852:T:A	8.6495e-10	-4.09779e-10	-1.10846
19795409	chr19:19795409:A:G	1.31014e-09	-4.09779e-10	-0.693245
19795685	chr19:19795685:G:T	2.53769e-09	-4.09779e-10	-0.0321229
19796208	chr19:19796208:G:A	8.97616e-10	-4.09779e-10	-1.07139
19796613	chr19:19796613:C:T	1.71188e-09	-4.09779e-10	-0.425784
19796689	chr19:19796689:C:T	3.82341e-10	-1.92482	-5.44374e-10
19797012	chr19:19797012:A:G	7.39462e-10	-4.09779e-10	-1.26521
19797210	chr19:19797210:C:T	7.38561e-10	-4.09779e-10	-1.26643
19797226	chr19:19797226:G:A	2.40341e-10	-1.6073	-0.781774
19797290	chr19:19797290:C:A	1.60879e-09	-4.09779e-10	-0.487896
19797392	chr19:19797392:G:C	8.62744e-10	-4.09779e-10	-1.11102
19797402	chr19:19797402:C:T	2.63123e-10	-1.27051	-1.028
19797411	chr19:19797411:A:T	9.54137e-10	-1.01033	-5.44374e-10
19797504	chr19:19797504:A:G	8.67418e-10	-4.09779e-10	-1.10561
19797524	chr19:19797524:C:T	1.53611e-10	-1.80491	-1.0318
19797708	chr19:19797708:T:C	4.04796e-10	-1.02716	-0.840591
19797725	chr19:19797725:A:G	1.49794e-09	-0.559287	-5.44374e-10
19797812	chr19:19797812:C:A	1.61905e-10	-1.78928	-0.994838
19797814	chr19:19797814:T:A	7.64089e-10	-4.09779e-10	-1.23245
19797871	chr19:19797871:T:C	9.8739e-10	-0.976068	-5.44374e-10
19798243	chr19:19798243:T:C	2.51232e-10	-1.55557	-0.789191
19798401	chr19:19798401:C:T	9.0655e-10	-4.09779e-10	-1.06149
19799146	chr19:19799146:A:C	2.38195e-10	-1.31129	-1.08676
19799247	chr19:19799247:G:C	4.0415e-10	-0.886725	-0.982622
19799441	chr19:19799441:T:C	2.59539e-10	-1.04923	-1.263
19799768	chr19:19799768:T:A	7.8232e-10	-4.09779e-10	-1.20887
19799787	chr19:19799787:A:C	2.37651e-10	-1.30229	-1.09804
19799849	chr19:19799849:AAGAC:A	2.73278e-10	-1.00475	-1.2559
19800205	chr19:19800205:A:G	2.42043e-10	-1.28396	-1.09806
19800464	chr19:19800464:C:T	4.47825e-10	-1.76673	-5.44374e-10
19800891	chr19:19800891:T:G	4.64898e-10	-1.72931	-5.44374e-10
19800990	chr19:19800990:G:A	7.46708e-10	-4.09779e-10	-1.25546
19801037	chr19:19801037:A:G	9.56266e-10	-1.0081	-5.44374e-10
19801220	chr19:19801220:G:A	8.65538e-10	-4.09779e-10	-1.10778
19801668	chr19:19801668:G:A	3.83304e-10	-1.9223	-5.44374e-10
19801693	chr19:19801693:T:A	1.77417e-09	-4.09779e-10	-0.390045
19801699	chr19:19801699:A:G	1.41429e-09	-4.09779e-10	-0.616751
19801703	chr19:19801703:AT:A	1.42892e-09	-4.09779e-10	-0.606461
19801711	chr19:19801711:T:A	8.15876e-10	-4.09779e-10	-1.16687
19801727	chr19:19801727:G:A	5.86486e-10	-1.49698	-5.44374e-10
19802295	chr19:19802295:A:C	7.44107e-10	-4.09779e-10	-1.25895
19802320	chr19:19802320:A:T	7.41194e-10	-4.09779e-10	-1.26287
19802475	chr19:19802475:T:C	1.43192e-09	-4.09779e-10	-0.60436
19802499	chr19:19802499:T:A	6.25628e-10	-1.04225	-0.39013
19802684	chr19:19802684:C:G	8.65399e-10	-4.09779e-10	-1.10794
19803207	chr19:19803207:C:T	7.71985e-10	-4.09779e-10	-1.22217
19803640	chr19:19803640:A:G	2.39271e-10	-1.30534	-1.08819
19803692	chr19:19803692:G:A	8.60218e-10	-4.09779e-10	-1.11395
19804067	chr19:19804067:A:C	9.01578e-10	-1.06699	-5.44374e-10
19804128	chr19:19804128:A:C	1.68303e-10	-1.73702	-1.00835
19804134	chr19:19804134:C:T	2.42591e-10	-1.30788	-1.07188
19804525	chr19:19804525:C:T	1.6674e-10	-1.73467	-1.02003
19804647	chr19:19804647:G:A	7.83624e-09	0.183478	0.911902
19804940	chr19:19804940:G:A	8.7928e-10	-1.09203	-5.44374e-10
19805134	chr19:19805134:A:G	7.80614e-10	-4.09779e-10	-1.21105
19805927	chr19:19805927:T:C	4.91796e-10	-0.409787	-1.26328
19806199	chr19:19806199:G:A	8.65399e-10	-4.09779e-10	-1.10794
19806503	chr19:19806503:C:T	8.65399e-10	-4.09779e-10	-1.10794
19806692	chr19:19806692:TA:T	4.16246e-10	-0.83886	-1.001
19806704	chr19:19806704:A:T	1.08361e-09	-4.09779e-10	-0.883078
19806729	chr19:19806729:C:T	1.74434e-09	-4.09779e-10	-0.407003
19806831	chr19:19806831:A:G	1.07483e-09	0.00403802	-0.895256
19807036	chr19:19807036:T:C	7.4474e-10	-4.09779e-10	-1.2581
19807281	chr19:19807281:TATG:T	9.60441e-10	-1.00374	-5.44374e-10
19807816	chr19:19807816:G:T	5.63506e-10	-1.53696	-5.44374e-10
19808572	chr19:19808572:G:A	1.09796e-09	-4.09779e-10	-0.869921
19808600	chr19:19808600:C:CT	2.32937e-10	-1.16499	-1.25538
19808613	chr19:19808613:G:A	4.03861e-10	-1.87006	-5.44374e-10
19808733	chr19:19808733:C:T	1.82051e-09	-4.09779e-10	-0.36426
19809438	chr19:19809438:T:C	9.26984e-10	0.17452	-1.21372
19809453	chr19:19809453:AG:A	1.64403e-10	-1.75407	-1.01474
19809687	chr19:19809687:T:C	8.65399e-10	-4.09779e-10	-1.10794
19810097	chr19:19810097:T:C	4.29212e-10	-0.540778	-1.26841
19810103	chr19:19810103:T:C	2.52936e-10	-1.07447	-1.26352
19810446	chr19:19810446:C:T	2.35049e-10	-1.33206	-1.07928
19810695	chr19:19810695:T:G	8.64472e-10	-4.09779e-10	-1.10901
19811034	chr19:19811034:C:G	4.37247e-09	0.193518	0.318432
19811394	chr19:19811394:A:G	4.17232e-10	-0.857774	-0.979716
19811436	chr19:19811436:C:T	1.14684e-09	-0.826367	-5.44374e-10
19811837	chr19:19811837:ATG:A	9.82442e-10	-4.09779e-10	-0.981093
19812053	chr19:19812053:A:G	1.16548e-09	-0.810245	-5.44374e-10
19812443	chr19:19812443:C:T	3.43475e-10	-1.00496	-1.02706
19812540	chr19:19812540:C:G	1.1885e-10	-1.83398	-1.25929
19812555	chr19:19812555:T:C	3.82338e-10	-1.92483	-5.44374e-10
19813476	chr19:19813476:T:C	7.37201e-10	-4.09779e-10	-1.26827
19813570	chr19:19813570:AATT:A	8.48171e-10	-4.09779e-10	-1.12805
19813644	chr19:19813644:T:C	4.75683e-10	-1.70638	-5.44374e-10
19813905	chr19:19813905:G:C	8.0276e-10	-4.09779e-10	-1.18308
19813926	chr19:19813926:C:T	8.29717e-10	-4.09779e-10	-1.15005
19814060	chr19:19814060:A:G	9.55394e-10	-4.09779e-10	-1.00901
19814132	chr19:19814132:C:G	1.91523e-10	-1.45393	-1.16219
19814165	chr19:19814165:G:T	1.84644e-10	-1.38943	-1.26327
19814210	chr19:19814210:A:G	1.90859e-09	0.332356	-0.649372
19814265	chr19:19814265:G:A	9.22145e-10	-4.09779e-10	-1.04443
19814480	chr19:19814480:G:T	3.82773e-10	-1.92369	-5.44374e-10
19814661	chr19:19814661:A:G	3.10752e-10	-0.865593	-1.26655
19814669	chr19:19814669:T:C	2.55753e-10	-1.44685	-0.880072
19815053	chr19:19815053:C:T	1.07638e-09	-4.09779e-10	-0.889776
19815175	chr19:19815175:G:T	1.10623e-10	-1.89694	-1.26807
19815365	chr19:19815365:G:C	6.86937e-10	-1.33889	-5.44374e-10
19815858	chr19:19815858:T:C	8.51912e-10	-4.09779e-10	-1.12365
19816556	chr19:19816556:C:T	4.04125e-10	-1.86941	-5.44374e-10
19816884	chr19:19816884:G:A	1.45065e-10	-1.78328	-1.11067
19816973	chr19:19816973:G:C	1.14955e-09	-0.824008	-5.44374e-10
19817189	chr19:19817189:A:G	8.88534e-10	-4.09779e-10	-1.08156
19817432	chr19:19817432:TG:T	2.26071e-10	-1.18395	-1.26634
19817435	chr19:19817435:T:A	1.62231e-09	-0.47953	-5.44374e-10
19817574	chr19:19817574:T:A	7.88469e-10	0.067657	-1.2687
19817940	chr19:19817940:G:A	7.42593e-10	-4.09779e-10	-1.26099
19818078	chr19:19818078:T:C	1.21197e-09	-4.09779e-10	-0.77113
19818462	chr19:19818462:C:A	6.23126e-10	-1.43639	-5.44374e-10
19818734	chr19:19818734:G:C	9.25651e-10	-4.09779e-10	-1.04064
19818845	chr19:19818845:G:A	2.17033e-10	-1.52729	-0.96379
19818857	chr19:19818857:G:A	1.40032e-10	-1.66091	-1.26835
19819035	chr19:19819035:C:A	9.22146e-10	-4.09779e-10	-1.04443
19819140	chr19:19819140:C:T	7.49284e-10	-4.09779e-10	-1.25202
19819555	chr19:19819555:C:T	3.83262e-10	-1.92242	-5.44374e-10
19820207	chr19:19820207:T:C	8.3377e-10	0.122929	-1.2681
19820231	chr19:19820231:C:T	3.83721e-10	-1.92122	-5.44374e-10
19820657	chr19:19820657:G:C	5.75692e-10	-0.751304	-0.764257
19821082	chr19:19821082:T:C	1.1185e-09	-4.09779e-10	-0.851394
19821226	chr19:19821226:A:T	2.44774e-10	-1.84965	-0.52115
19821468	chr19:19821468:G:A	9.74295e-10	-4.09779e-10	-0.989419
19821667	chr19:19821667:G:A	9.52722e-10	-4.09779e-10	-1.01181
19822449	chr19:19822449:TTTGGTA:T	6.20404e-10	-0.179143	-1.26162
19822644	chr19:19822644:TA:T	1.17376e-09	-0.803166	-5.44374e-10
19823256	chr19:19823256:C:T	8.33729e-10	-4.09779e-10	-1.14523
19823365	chr19:19823365:C:T	7.89017e-10	-4.09779e-10	-1.20035
19823459	chr19:19823459:A:G	7.99021e-10	-4.09779e-10	-1.18775
19823608	chr19:19823608:G:A	6.45561e-10	-1.40101	-5.44374e-10
19823970	chr19:19823970:C:T	3.99807e-10	-1.88015	-5.44374e-10
19824118	chr19:19824118:G:A	1.07627e-10	-1.92384	-1.26862
19824329	chr19:19824329:A:G	8.34457e-10	-4.09779e-10	-1.14435
19824453	chr19:19824453:G:A	1.08009e-10	-1.92017	-1.26875
19824485	chr19:19824485:G:A	7.94256e-10	-4.09779e-10	-1.19373
19824630	chr19:19824630:G:A	1.17849e-09	-0.799147	-5.44374e-10
19825256	chr19:19825256:G:A	7.94256e-10	-4.09779e-10	-1.19373
19825939	chr19:19825939:T:C	9.49694e-10	-4.09779e-10	-1.01499
19826186	chr19:19826186:C:T	9.18294e-10	-4.09779e-10	-1.04862
19826295	chr19:19826295:T:TAA	1.9218e-09	-4.09779e-10	-0.310113
19826352	chr19:19826352:C:A	6.46019e-10	-0.211301	-1.189
19826634	chr19:19826634:G:A	1.49045e-09	-4.09779e-10	-0.564298
19826671	chr19:19826671:A:T	7.96513e-10	-4.09779e-10	-1.19089
19826703	chr19:19826703:T:C	1.75143e-09	-4.09779e-10	-0.402948
19827239	chr19:19827239:G:C	8.05651e-10	-4.09779e-10	-1.17948
19827951	chr19:19827951:T:A	1.69879e-09	-4.09779e-10	-0.433461
19828491	chr19:19828491:C:A	3.70306e-10	-0.838243	-1.11856
19828626	chr19:19828626:C:T	1.30096e-09	-4.09779e-10	-0.700273
19829101	chr19:19829101:T:C	4.63917e-10	-0.573184	-1.15824
19829324	chr19:19829324:C:T	7.66595e-10	-4.09779e-10	-1.22918
19829405	chr19:19829405:A:G	1.94445e-10	-1.73082	-0.870158
19829492	chr19:19829492:C:G	8.20594e-10	-4.09779e-10	-1.1611
19829877	chr19:19829877:A:T	8.29717e-10	-4.09779e-10	-1.15005
19829904	chr19:19829904:T:C	8.93871e-10	-4.09779e-10	-1.07557
19830073	chr19:19830073:A:T	1.67839e-09	-4.09779e-10	-0.445545
19830484	chr19:19830484:A:G	1.62021e-09	-4.09779e-10	-0.480824
19831047	chr19:19831047:A:T	9.1528e-10	-4.09779e-10	-1.0519
19831287	chr19:19831287:G:C	1.59433e-10	-1.89831	-0.901207
19831500	chr19:19831500:T:C	1.78555e-09	-4.09779e-10	-0.383654
19831864	chr19:19831864:T:C	1.50513e-10	-1.80462	-1.05246
19832054	chr19:19832054:A:G	7.71533e-10	-4.09779e-10	-1.22275
19832167	chr19:19832167:A:G	1.84319e-09	-4.09779e-10	-0.35188
19832363	chr19:19832363:T:C	8.1677e-10	-4.09779e-10	-1.16578
19832407	chr19:19832407:A:G	1.56391e-10	-1.78302	-1.03575
19832473	chr19:19832473:A:G	7.7061e-10	-4.09779e-10	-1.22395
19833055	chr19:19833055:G:A	8.43238e-09	-4.09779e-10	1.1687
19833060	chr19:19833060:G:A	9.85332e-10	-0.0927425	-0.885412
19833141	chr19:19833141:C:T	3.98801e-10	-1.88267	-5.44374e-10
19833199	chr19:19833199:G:T	8.19177e-10	-4.09779e-10	-1.16283
19833525	chr19:19833525:A:G	1.12849e-09	-0.8425	-5.44374e-10
19833768	chr19:19833768:A:T	1.43866e-10	-1.79444	-1.10781
19834077	chr19:19834077:T:C	8.34029e-10	-4.09779e-10	-1.14487
19834346	chr19:19834346:T:A	1.52234e-10	-1.80692	-1.03879
19834496	chr19:19834496:G:A	7.80572e-10	-4.09779e-10	-1.21111
19834971	chr19:19834971:T:C	3.32265e-10	-0.819842	-1.24536
19835016	chr19:19835016:T:C	8.21344e-10	-4.09779e-10	-1.16019
19835188	chr19:19835188:G:A	7.37507e-10	-4.09779e-10	-1.26786
19835410	chr19:19835410:G:A	8.22796e-10	-4.09779e-10	-1.15843
19835513	chr19:19835513:G:A	1.37841e-10	-1.78871	-1.15633
19835552	chr19:19835552:C:G	1.95856e-09	-4.09779e-10	-0.29117
19835592	chr19:19835592:A:G	7.51273e-10	-4.09779e-10	-1.24936
19835628	chr19:19835628:C:A	1.37946e-09	-4.09779e-10	-0.641684
19835828	chr19:19835828:A:G	1.81807e-09	0.820793	-1.1864
19836224	chr19:19836224:TA:T	1.12847e-09	-0.842518	-5.44374e-10
19836720	chr19:19836720:G:A	1.10687e-09	-0.861844	-5.44374e-10
19836752	chr19:19836752:T:G	1.49329e-09	0.658552	-1.22095
19837417	chr19:19837417:G:A	7.68363e-10	-4.09779e-10	-1.22687
19837572	chr19:19837572:A:AT	8.13491e-10	-1.778	0.608203
19837816	chr19:19837816:G:T	3.91601e-10	-1.90089	-5.44374e-10
19838000	chr19:19838000:G:A	7.64596e-10	-4.09779e-10	-1.23179
19838499	chr19:19838499:T:C	1.12632e-09	-0.84442	-5.44374e-10
19838782	chr19:19838782:T:C	7.80015e-10	-4.09779e-10	-1.21182
19839014	chr19:19839014:G:A	1.68005e-09	-4.09779e-10	-0.444557
19839021	chr19:19839021:A:G	1.14482e-09	-0.828131	-5.44374e-10
19840022	chr19:19840022:G:T	4.05772e-10	-1.86534	-5.44374e-10
19840869	chr19:19840869:G:A	2.37185e-09	-4.09779e-10	-0.0997078
19840922	chr19:19840922:A:C	1.34009e-09	-4.09779e-10	-0.670639
19841468	chr19:19841468:T:C	1.30298e-09	-0.698722	-5.44374e-10
19841725	chr19:19841725:ACTT:A	1.86546e-10	-1.86783	-0.774626
19842305	chr19:19842305:T:C	1.49087e-10	-1.82866	-1.03795
19843657	chr19:19843657:T:C	4.29489e-10	-1.67353	-0.135006
19843912	chr19:19843912:G:T	7.43498e-10	-4.09779e-10	-1.25977
19844081	chr19:19844081:G:T	1.91695e-10	-1.80495	-0.81028
19844597	chr19:19844597:G:A	1.68025e-09	0.550414	-0.994847
19844806	chr19:19844806:T:C	1.18835e-09	0.402789	-1.1936
19845892	chr19:19845892:T:C	1.62879e-10	-1.79965	-0.978479
19846074	chr19:19846074:C:T	1.92468e-09	-0.30862	-5.44374e-10
19846280	chr19:19846280:A:G	8.21788e-10	-4.09779e-10	-1.15965
19846720	chr19:19846720:T:C	1.39488e-10	-1.91605	-1.0171
19846805	chr19:19846805:C:T	7.4665e-10	-4.09779e-10	-1.25554
19846817	chr19:19846817:G:A	7.4261e-10	-4.09779e-10	-1.26096
19847001	chr19:19847001:A:G	7.79929e-10	-4.09779e-10	-1.21193
19848688	chr19:19848688:T:C	4.55235e-10	-1.75032	-5.44374e-10
19848930	chr19:19848930:T:C	6.38476e-10	-1.41205	-5.44374e-10
19849358	chr19:19849358:C:T	7.37537e-10	-4.09779e-10	-1.26782
19849755	chr19:19849755:C:T	1.53791e-10	-1.75935	-1.07619
19849881	chr19:19849881:G:A	1.99726e-10	-1.81141	-0.762779
19850381	chr19:19850381:A:C	4.5199e-10	-1.75747	-5.44374e-10
19850418	chr19:19850418:A:T	3.82714e-10	-1.92385	-5.44374e-10
19850447	chr19:19850447:A:C	1.30439e-09	-4.09779e-10	-0.697642
19850900	chr19:19850900:T:C	7.41e-10	-4.09779e-10	-1.26313
19851234	chr19:19851234:C:T	1.49063e-10	-1.76148	-1.10528
19851379	chr19:19851379:T:C	1.2596e-09	-4.09779e-10	-0.732583
19851664	chr19:19851664:CAT:C	1.08019e-09	-4.09779e-10	-0.886241
19852155	chr19:19852155:C:A	1.02578e-09	0.323732	-1.26166
19852277	chr19:19852277:T:C	1.6484e-09	0.804894	-1.26847
19852309	chr19:19852309:T:C	5.40473e-09	1.98758	-1.26369
19852310	chr19:19852310:G:A	1.17203e-09	0.278373	-1.08301
19852718	chr19:19852718:G:A	4.69464e-10	-0.470052	-1.24949
19852996	chr19:19852996:G:A	1.08691e-09	-4.09779e-10	-0.880044
19853163	chr19:19853163:C:T	2.03316e-10	-1.80789	-0.748482
19853209	chr19:19853209:G:A	1.94491e-09	-4.09779e-10	-0.298161
19854404	chr19:19854404:C:T	1.52924e-10	-1.64332	-1.19788
19854415	chr19:19854415:G:A	7.61324e-10	-4.09779e-10	-1.23607
19854459	chr19:19854459:A:C	1.4814e-10	-1.77258	-1.10039
19855355	chr19:19855355:T:G	1.04756e-09	-0.916917	-5.44374e-10
19855912	chr19:19855912:T:G	1.04339e-09	-4.09779e-10	-0.920905
19855918	chr19:19855918:T:C	1.18437e-09	0.472628	-1.26679
19856092	chr19:19856092:T:C	3.99338e-09	1.68993	-1.26867
19856132	chr19:19856132:A:G	7.3886e-10	-4.09779e-10	-1.26602
19856142	chr19:19856142:C:T	1.45227e-10	-1.77224	-1.1206
19856799	chr19:19856799:G:A	1.44544e-10	-1.77695	-1.1206
19857069	chr19:19857069:C:G	1.49144e-10	-1.73991	-1.12631
19857129	chr19:19857129:G:C	1.49837e-10	-1.73924	-1.12235
19858071	chr19:19858071:G:A	1.97253e-10	-1.76838	-0.818266
19858267	chr19:19858267:AC:A	1.9281e-10	-1.72602	-0.88341
19858387	chr19:19858387:T:A	1.61046e-10	-1.74497	-1.04447
19858523	chr19:19858523:T:C	1.15402e-09	-0.12169	-0.698439
19858880	chr19:19858880:A:G	1.5082e-10	-1.70291	-1.15213
19859304	chr19:19859304:C:T	4.31127e-10	-0.702557	-1.10217
19859572	chr19:19859572:C:A	7.21998e-10	-1.28911	-5.44374e-10
19859634	chr19:19859634:A:G	7.75059e-10	-4.09779e-10	-1.21819
19859668	chr19:19859668:A:G	1.09194e-10	-1.9151	-1.26291
19859936	chr19:19859936:C:T	1.11623e-10	-1.91371	-1.24229
19859978	chr19:19859978:G:T	1.11514e-10	-1.91506	-1.24193
19860042	chr19:19860042:T:C	1.11825e-10	-1.91302	-1.24118
19860369	chr19:19860369:T:A	1.10923e-10	-1.90143	-1.26087
19861043	chr19:19861043:T:G	1.09883e-10	-1.90297	-1.26875
19861063	chr19:19861063:C:T	3.82474e-10	-1.92447	-5.44374e-10
19861427	chr19:19861427:C:T	1.10544e-10	-1.89977	-1.26595
19861464	chr19:19861464:CTT:C	3.82414e-10	-1.92463	-5.44374e-10
19861548	chr19:19861548:A:G	1.10221e-10	-1.90211	-1.26654
19861633	chr19:19861633:C:A	4.14114e-09	-4.09779e-10	0.457594
19862028	chr19:19862028:C:T	1.10532e-10	-1.90179	-1.26404
19862633	chr19:19862633:CA:C	5.13221e-10	-1.63043	-5.44374e-10
19862643	chr19:19862643:T:C	1.13959e-10	-1.89855	-1.23674
19864759	chr19:19864759:G:C	1.66655e-10	-1.51584	-1.23937
19864853	chr19:19864853:G:C	1.11815e-10	-1.8858	-1.26848
19865243	chr19:19865243:G:A	4.22956e-10	-1.82387	-5.44374e-10
19865282	chr19:19865282:C:T	8.51338e-10	-4.09779e-10	-1.12432
19865412	chr19:19865412:G:C	1.61556e-10	-1.67377	-1.11251
19865717	chr19:19865717:A:C	7.38564e-10	-4.09779e-10	-1.26643
19866109	chr19:19866109:G:A	1.82305e-10	-1.50588	-1.15957
19866179	chr19:19866179:G:A	1.39896e-10	-1.78098	-1.14926
19866464	chr19:19866464:A:T	1.23794e-10	-1.81072	-1.24179
19866812	chr19:19866812:C:G	9.41918e-10	-4.09779e-10	-1.02322
19866839	chr19:19866839:C:G	8.02422e-10	-1.1835	-5.44374e-10
19866948	chr19:19866948:CA:C	7.42582e-10	-4.09779e-10	-1.261
19867311	chr19:19867311:AGAGAG:A	5.17838e-10	-1.62147	-5.44374e-10
19867317	chr19:19867317:TATTCCATGATA:T	5.14155e-10	-1.62861	-5.44374e-10
19867360	chr19:19867360:T:G	1.35443e-10	-1.80557	-1.15701
19867407	chr19:19867407:G:A	2.48815e-09	-4.09779e-10	-0.0518382
19867748	chr19:19867748:C:T	3.54972e-10	-0.769595	-1.2295
19867948	chr19:19867948:T:C	2.55407e-10	-1.11253	-1.21575
19868028	chr19:19868028:C:G	8.49069e-10	-1.12699	-5.44374e-10
19868232	chr19:19868232:A:G	3.43093e-10	-0.875997	-1.15714
19868292	chr19:19868292:C:T	1.00451e-09	-4.09779e-10	-0.958879
19868850	chr19:19868850:TA:T	4.21995e-10	-0.697195	-1.12895
19869043	chr19:19869043:T:G	1.25193e-09	-4.09779e-10	-0.738693
19869537	chr19:19869537:T:G	1.09634e-09	-4.09779e-10	-0.871397
19870265	chr19:19870265:G:A	1.42856e-10	-1.89587	-1.01342
19870322	chr19:19870322:GC:G	4.3499e-10	-1.79581	-5.44374e-10
19870652	chr19:19870652:A:C	9.69109e-10	-4.09779e-10	-0.994757
19870940	chr19:19870940:C:G	1.65144e-10	-1.68334	-1.08098
19871083	chr19:19871083:A:G	1.71234e-10	-1.69853	-1.02957
19871156	chr19:19871156:T:C	8.84926e-10	-4.09779e-10	-1.08563
19871222	chr19:19871222:C:T	1.58569e-10	-1.55267	-1.25227
19871286	chr19:19871286:TC:T	1.04546e-09	-4.09779e-10	-0.918926
19871910	chr19:19871910:A:G	2.57779e-10	-1.15564	-1.16339
19873414	chr19:19873414:A:T	8.99114e-10	-1.06972	-5.44374e-10
19873488	chr19:19873488:T:C	3.82757e-10	-1.92373	-5.44374e-10
19873754	chr19:19873754:G:T	6.1835e-10	-1.44408	-5.44374e-10
19874048	chr19:19874048:A:G	7.57628e-10	-4.09779e-10	-1.24094
19874389	chr19:19874389:C:T	9.14e-10	-4.09779e-10	-1.0533
19874686	chr19:19874686:T:C	1.53415e-10	-1.59385	-1.24414
19875324	chr19:19875324:GCTC:G	9.54379e-10	-4.09779e-10	-1.01007
19875574	chr19:19875574:T:C	8.30609e-10	-4.09779e-10	-1.14897
19875761	chr19:19875761:T:A	1.40424e-10	-1.92389	-1.00257
19876309	chr19:19876309:T:C	1.56323e-09	-4.09779e-10	-0.516626
19876408	chr19:19876408:G:A	2.48653e-10	-1.31566	-1.03941
19876682	chr19:19876682:G:A	3.81732e-10	-0.817202	-1.10921
19877020	chr19:19877020:A:T	8.89892e-10	-1.08003	-5.44374e-10
19877031	chr19:19877031:C:T	8.90352e-10	-1.07952	-5.44374e-10
19877608	chr19:19877608:C:T	8.9293e-10	-4.09779e-10	-1.07662
19877872	chr19:19877872:C:T	1.69072e-10	-1.47205	-1.26876
19877972	chr19:19877972:C:G	1.55633e-10	-1.57601	-1.24763
19878315	chr19:19878315:AG:A	1.32157e-10	-1.89123	-1.09591
19878486	chr19:19878486:A:G	1.32071e-10	-1.90442	-1.08337
19878870	chr19:19878870:C:T	4.50519e-10	-1.76073	-5.44374e-10
19879543	chr19:19879543:C:T	6.79671e-10	-0.190907	-1.15862
19879783	chr19:19879783:C:T	1.71131e-10	-1.4613	-1.26741
19880270	chr19:19880270:G:C	3.9525e-10	-1.89162	-5.44374e-10
19881774	chr19:19881774:T:A	1.00842e-09	-4.09779e-10	-0.954996
19882484	chr19:19882484:G:A	1.87835e-10	-1.92131	-0.714262
19882495	chr19:19882495:C:T	1.73187e-09	-4.09779e-10	-0.414176
19882496	chr19:19882496:A:G	1.18308e-09	-4.09779e-10	-0.79526
19882666	chr19:19882666:T:C	2.5795e-10	-1.34447	-0.973893
19882698	chr19:19882698:T:C	1.59504e-10	-1.55193	-1.24713
19882903	chr19:19882903:A:G	1.43299e-10	-1.66707	-1.23913
19883064	chr19:19883064:A:G	1.67329e-10	-1.48396	-1.26721
19883414	chr19:19883414:G:A	5.22461e-09	-4.09779e-10	0.690001
19883577	chr19:19883577:AAAAAAG:A	1.70549e-09	-4.09779e-10	-0.429529
19883843	chr19:19883843:A:G	1.30302e-10	-1.90655	-1.09473
19883893	chr19:19883893:T:TA	1.65327e-10	-1.49599	-1.26722
19884009	chr19:19884009:A:T	1.423e-09	-4.09779e-10	-0.61061
19884430	chr19:19884430:C:T	9.46333e-10	-4.09779e-10	-1.01854
19884634	chr19:19884634:T:C	1.31337e-10	-1.90714	-1.08623
19884663	chr19:19884663:C:T	1.73523e-10	-1.64817	-1.06665
19884667	chr19:19884667:TC:T	1.23921e-09	-4.09779e-10	-0.748902
19884679	chr19:19884679:T:C	1.62214e-10	-1.67898	-1.10324
19885407	chr19:19885407:C:T	7.48807e-10	-1.25265	-5.44374e-10
19885536	chr19:19885536:G:A	8.71026e-10	-4.09779e-10	-1.10146
19885795	chr19:19885795:C:T	4.97107e-10	-1.66233	-5.44374e-10
19886082	chr19:19886082:T:A	8.88942e-10	-1.0811	-5.44374e-10
19886138	chr19:19886138:A:T	1.26053e-10	-1.9091	-1.12533
19886148	chr19:19886148:A:G	1.31968e-09	-4.09779e-10	-0.685988
19886575	chr19:19886575:A:G	9.01804e-10	-1.06674	-5.44374e-10
19886791	chr19:19886791:T:A	1.70907e-10	-1.46272	-1.26729
19886939	chr19:19886939:G:A	4.45049e-10	-1.77295	-5.44374e-10
19887333	chr19:19887333:G:T	1.70125e-10	-1.5551	-1.1795
19887448	chr19:19887448:T:C	2.03385e-10	-1.31298	-1.24306
19887984	chr19:19887984:G:A	9.5198e-10	-4.09779e-10	-1.01259
19888130	chr19:19888130:G:C	1.70179e-10	-1.47351	-1.26077
19888199	chr19:19888199:T:G	1.69115e-10	-1.47477	-1.26578
19888416	chr19:19888416:TTCTG:T	6.29374e-10	-0.160612	-1.2658
19888715	chr19:19888715:GA:G	6.4943e-10	-0.128558	-1.26648
19889148	chr19:19889148:T:G	3.9277e-10	-1.89791	-5.44374e-10
19889216	chr19:19889216:T:C	9.98855e-10	-4.09779e-10	-0.964524
19889387	chr19:19889387:C:T	1.35483e-10	-1.89691	-1.06538
19889537	chr19:19889537:G:C	9.98855e-10	-4.09779e-10	-0.964524
19889877	chr19:19889877:T:G	1.3e-10	-1.90773	-1.09587
19889884	chr19:19889884:C:T	1.93569e-10	-1.91904	-0.686465
19890063	chr19:19890063:G:A	8.99455e-10	-1.06934	-5.44374e-10
19890094	chr19:19890094:G:A	1.04543e-09	-4.09779e-10	-0.918952
19890106	chr19:19890106:A:G	4.52399e-10	-1.75657	-5.44374e-10
19890230	chr19:19890230:C:T	1.84762e-10	-1.9159	-0.736167
19890238	chr19:19890238:T:C	1.52966e-10	-1.68818	-1.15274
19890402	chr19:19890402:G:A	4.2056e-10	-1.82955	-5.44374e-10
19890966	chr19:19890966:G:A	8.25517e-10	-4.09779e-10	-1.15512
19891076	chr19:19891076:A:C	1.29658e-10	-1.9208	-1.08544
19891922	chr19:19891922:G:A	9.68695e-10	-4.09779e-10	-0.995184
19892300	chr19:19892300:A:G	2.21961e-10	-1.21281	-1.25582
19892922	chr19:19892922:C:T	8.58518e-10	-4.09779e-10	-1.11593
19893010	chr19:19893010:T:C	1.95909e-10	-1.70193	-0.891558
19893263	chr19:19893263:CCACCATGCCTGGCTACAAGTTCTTAATTCTTAAGAGA:C	1.69375e-10	-1.47299	-1.26603
19893666	chr19:19893666:C:T	4.00525e-10	-1.87836	-5.44374e-10
19893733	chr19:19893733:T:C	8.77325e-10	-4.09779e-10	-1.09426
19894455	chr19:19894455:A:C	1.38843e-09	-4.09779e-10	-0.635206
19894594	chr19:19894594:A:C	1.58103e-10	-1.85709	-0.950794
19894704	chr19:19894704:A:G	1.17755e-09	-4.09779e-10	-0.799941
19894840	chr19:19894840:G:A	7.44885e-10	-0.135774	-1.12213
19894944	chr19:19894944:A:T	1.64542e-10	-1.61626	-1.15171
19895044	chr19:19895044:A:G	1.83372e-10	-1.41403	-1.24559
19895460	chr19:19895460:T:C	1.52722e-10	-1.58497	-1.25755
19895880	chr19:19895880:A:G	1.25475e-09	-4.09779e-10	-0.73644
19896011	chr19:19896011:T:C	7.74976e-10	-1.67799	0.459687
19896433	chr19:19896433:C:T	9.47409e-10	-4.09779e-10	-1.0174
19896495	chr19:19896495:C:T	1.31699e-10	-1.89317	-1.09744
19896664	chr19:19896664:C:T	1.26244e-10	-1.76773	-1.26519
19896693	chr19:19896693:G:A	9.42979e-10	-4.09779e-10	-1.02209
19896711	chr19:19896711:C:T	4.66619e-10	-1.72562	-5.44374e-10
19896959	chr19:19896959:A:G	1.1099e-10	-1.89752	-1.26418
19897161	chr19:19897161:T:C	1.73453e-10	-1.45302	-1.26221
19897616	chr19:19897616:A:AC	8.9756e-10	-1.07145	-5.44374e-10
19897643	chr19:19897643:C:A	5.76246e-10	-1.5146	-5.44374e-10
19898248	chr19:19898248:T:C	1.33811e-10	-1.89355	-1.08115
19898335	chr19:19898335:T:C	4.38273e-10	-1.78829	-5.44374e-10
19898719	chr19:19898719:A:G	7.70763e-10	-0.107665	-1.11609
19898879	chr19:19898879:T:C	6.06303e-10	-0.290916	-1.17284
19898930	chr19:19898930:T:G	6.84744e-10	-0.164913	-1.17718
19898987	chr19:19898987:A:G	8.76628e-10	-4.09779e-10	-1.09505
19899008	chr19:19899008:G:A	1.84368e-10	-1.87426	-0.779938
19899423	chr19:19899423:CA:C	1.59706e-10	-1.55145	-1.24634
19899463	chr19:19899463:A:G	7.47783e-10	-4.09779e-10	-1.25402
19899817	chr19:19899817:A:G	5.70214e-10	-1.3188	-0.206323
19900209	chr19:19900209:G:T	1.34208e-10	-1.81072	-1.16102
19900968	chr19:19900968:C:T	1.2597e-09	-4.09779e-10	-0.732506
19900969	chr19:19900969:C:T	1.58203e-09	-4.09779e-10	-0.504668
19901002	chr19:19901002:T:C	1.36236e-10	-1.70554	-1.25121
19901177	chr19:19901177:C:T	4.49771e-10	-1.76239	-5.44374e-10
19901261	chr19:19901261:T:C	1.80342e-10	-1.54827	-1.12801
19901500	chr19:19901500:C:G	2.17244e-10	-1.60085	-0.889263
19901832	chr19:19901832:C:T	1.28954e-10	-1.75607	-1.25561
19902458	chr19:19902458:A:G	1.3915e-10	-1.69345	-1.24213
19902887	chr19:19902887:C:T	6.21628e-09	-4.09779e-10	0.863793
19902924	chr19:19902924:A:G	1.49784e-10	-1.73651	-1.12543
19903033	chr19:19903033:C:T	9.62294e-10	-4.09779e-10	-1.00181
19903178	chr19:19903178:A:G	1.75903e-10	-1.58619	-1.115
19904162	chr19:19904162:G:GT	9.82221e-10	-4.09779e-10	-0.981318
19905859	chr19:19905859:T:A	1.59087e-10	-1.72001	-1.08167
19906086	chr19:19906086:G:A	2.65781e-10	-1.92308	-0.365382
19906581	chr19:19906581:C:T	5.63348e-10	-0.311743	-1.22549
19906674	chr19:19906674:G:A	2.24401e-09	-4.09779e-10	-0.155112
19906937	chr19:19906937:T:G	1.30116e-10	-1.74755	-1.25516
19906944	chr19:19906944:G:A	1.38956e-10	-1.69664	-1.24034
19907486	chr19:19907486:CAT:C	7.47243e-10	-4.09779e-10	-1.25474
19907567	chr19:19907567:G:C	5.45281e-10	-1.56983	-5.44374e-10
19908178	chr19:19908178:C:T	1.7045e-10	-1.90087	-0.831819
19908668	chr19:19908668:C:T	1.12175e-09	-4.09779e-10	-0.848484
19909122	chr19:19909122:G:A	5.31094e-10	-0.372869	-1.22333
19909261	chr19:19909261:A:G	1.72906e-10	-1.68281	-1.03557
19909361	chr19:19909361:C:T	9.15338e-10	-1.05184	-5.44374e-10
19909578	chr19:19909578:T:C	1.64703e-10	-1.71937	-1.04762
19910067	chr19:19910067:T:C	1.69022e-10	-1.59509	-1.14602
19910078	chr19:19910078:CAT:C	1.71843e-10	-1.68344	-1.04112
19910549	chr19:19910549:A:G	1.81926e-10	-1.74078	-0.92675
19910974	chr19:19910974:A:C	9.15108e-10	-1.05209	-5.44374e-10
19911182	chr19:19911182:A:G	3.14693e-09	-4.09779e-10	0.18305
19911247	chr19:19911247:A:G	4.94282e-10	-0.446808	-1.22122
19912257	chr19:19912257:T:A	1.79732e-10	-1.64852	-1.03114
19912707	chr19:19912707:A:T	2.05899e-10	-1.91216	-0.631586
19912834	chr19:19912834:T:C	5.69931e-10	-0.308391	-1.21723
19912938	chr19:19912938:A:T	9.15884e-10	-1.05124	-5.44374e-10
19912990	chr19:19912990:T:A	7.84777e-10	-4.09779e-10	-1.20573
19913057	chr19:19913057:T:C	1.08872e-10	-1.91245	-1.26851
19913140	chr19:19913140:CAG:C	7.37687e-10	-4.09779e-10	-1.26761
19913882	chr19:19913882:C:T	7.38532e-10	-4.09779e-10	-1.26647
19914067	chr19:19914067:C:T	1.36793e-10	-1.73342	-1.21925
19914150	chr19:19914150:G:A	1.70868e-10	-1.60304	-1.12721
19914479	chr19:19914479:G:T	7.74942e-10	-4.09779e-10	-1.21835
19914772	chr19:19914772:C:T	2.01991e-10	-1.92099	-0.641924
19915354	chr19:19915354:G:C	9.54373e-10	-1.01008	-5.44374e-10
19915798	chr19:19915798:T:C	1.74331e-10	-1.55779	-1.15239
19915833	chr19:19915833:T:C	3.42314e-09	-4.09779e-10	0.26718
19917336	chr19:19917336:C:CT	1.67407e-10	-1.60046	-1.15024
19917415	chr19:19917415:A:G	1.2066e-09	-4.09779e-10	-0.77557
19917420	chr19:19917420:AT:A	1.39535e-10	-1.69902	-1.23379
19917443	chr19:19917443:T:A	1.15462e-09	-4.09779e-10	-0.819603
19917933	chr19:19917933:CTTCCTTCT:C	4.6074e-09	-4.09779e-10	0.564286
19918143	chr19:19918143:T:G	1.79515e-10	-1.75558	-0.925292
19918778	chr19:19918778:C:T	9.17758e-10	-4.09779e-10	-1.0492
19919336	chr19:19919336:T:C	7.60285e-10	-1.23744	-5.44374e-10
19919356	chr19:19919356:C:G	4.08409e-09	1.2567	-0.812979
19919385	chr19:19919385:A:G	2.01041e-09	-4.09779e-10	-0.265041
19919703	chr19:19919703:C:T	1.69728e-10	-1.52106	-1.21587
19920393	chr19:19920393:G:A	1.70387e-10	-1.5971	-1.13596
19920609	chr19:19920609:C:T	3.77824e-09	1.19788	-0.832001
19920867	chr19:19920867:T:G	9.20804e-10	-4.09779e-10	-1.04589
19920890	chr19:19920890:T:C	7.77733e-10	0.0235071	-1.23826
19921412	chr19:19921412:T:C	3.06543e-09	-4.09779e-10	0.156809
19921866	chr19:19921866:T:C	7.12716e-10	-0.0577693	-1.24428
19921953	chr19:19921953:A:G	3.83845e-10	-1.9209	-5.44374e-10
19921998	chr19:19921998:A:G	3.8038e-09	1.2121	-0.839481
19922233	chr19:19922233:G:T	4.06021e-10	-1.86473	-5.44374e-10
19922236	chr19:19922236:A:G	1.452e-10	-1.66734	-1.22568
19922243	chr19:19922243:C:A	4.06469e-09	1.3011	-0.862141
19922376	chr19:19922376:T:G	9.19981e-10	-1.04678	-5.44374e-10
19922430	chr19:19922430:C:T	9.32594e-10	-4.09779e-10	-1.03316
19922524	chr19:19922524:G:A	1.32496e-10	-1.75062	-1.23396
19922705	chr19:19922705:C:T	1.83038e-10	-1.52776	-1.13369
19922841	chr19:19922841:A:G	5.08446e-10	-0.404901	-1.23487
19922914	chr19:19922914:G:A	1.35881e-10	-1.73186	-1.22749
19923188	chr19:19923188:C:T	7.89754e-10	-1.19941	-5.44374e-10
19923204	chr19:19923204:G:A	1.44722e-09	-4.09779e-10	-0.593735
19923372	chr19:19923372:C:G	7.94433e-10	-4.09779e-10	-1.1935
19923989	chr19:19923989:C:T	2.05832e-09	-4.09779e-10	-0.241488
19924631	chr19:19924631:C:T	4.10324e-09	1.31525	-0.866849
19924637	chr19:19924637:C:T	9.43845e-10	-1.02117	-5.44374e-10
19925046	chr19:19925046:G:A	3.97753e-09	1.26271	-0.845423
19925055	chr19:19925055:T:C	1.57648e-10	-1.72079	-1.08997
19925151	chr19:19925151:G:A	1.02236e-09	-4.09779e-10	-0.941267
19925367	chr19:19925367:T:C	5.20875e-10	-0.392478	-1.22315
19925739	chr19:19925739:A:AT	1.67135e-10	-1.52962	-1.22271
19925806	chr19:19925806:G:A	8.03255e-10	0.0365261	-1.21899
19925873	chr19:19925873:T:C	1.15636e-09	-4.09779e-10	-0.818098
19926693	chr19:19926693:A:G	3.84345e-10	-1.91959	-5.44374e-10
19927145	chr19:19927145:C:T	4.30361e-09	-4.09779e-10	0.496077
19927857	chr19:19927857:T:C	3.39698e-09	1.12202	-0.862511
19927994	chr19:19927994:A:C	9.27658e-10	-1.03847	-5.44374e-10
19928158	chr19:19928158:C:A	1.40591e-10	-1.69565	-1.22962
19928252	chr19:19928252:C:T	1.07207e-09	-4.09779e-10	-0.893786
19928259	chr19:19928259:G:T	7.20358e-10	-0.0227709	-1.26861
19928811	chr19:19928811:A:G	1.44438e-10	-1.79974	-1.09855
19929176	chr19:19929176:A:AT	2.69164e-10	-1.77769	-0.498122
19929529	chr19:19929529:A:G	1.44261e-10	-1.80478	-1.09473
19929666	chr19:19929666:T:C	1.73074e-10	-1.59661	-1.1208
19929844	chr19:19929844:A:G	7.65791e-10	-4.09779e-10	-1.23022
19929983	chr19:19929983:A:G	1.53336e-10	-1.60421	-1.23429
19930376	chr19:19930376:G:A	1.62044e-10	-1.54673	-1.23654
19930838	chr19:19930838:T:C	1.20518e-09	-4.09779e-10	-0.776746
19930992	chr19:19930992:G:A	1.40587e-10	-1.69409	-1.23122
19931158	chr19:19931158:T:C	9.59314e-10	-4.09779e-10	-1.00491
19931428	chr19:19931428:T:C	1.49561e-10	-1.90411	-0.959323
19931701	chr19:19931701:G:C	1.71938e-10	-1.72963	-0.994363
19932127	chr19:19932127:G:A	1.22135e-10	-1.80673	-1.25928
19932366	chr19:19932366:C:T	2.41367e-09	1.18296	-1.26519
19932510	chr19:19932510:G:A	7.86253e-10	-4.09779e-10	-1.20386
19932656	chr19:19932656:G:A	2.40758e-09	-4.09779e-10	-0.084755
19932742	chr19:19932742:A:G	1.41219e-10	-1.68152	-1.2393
19932746	chr19:19932746:GT:G	1.47651e-10	-1.90913	-0.967149
19932871	chr19:19932871:T:A	1.69357e-10	-1.60046	-1.13866
19933232	chr19:19933232:G:T	1.42402e-10	-1.68371	-1.22877
19933773	chr19:19933773:C:A	3.96679e-10	-1.88801	-5.44374e-10
19934310	chr19:19934310:C:A	4.30318e-10	-1.80661	-5.44374e-10
19934460	chr19:19934460:T:A	9.88544e-10	-4.09779e-10	-0.974901
19934579	chr19:19934579:T:C	1.12261e-09	-4.09779e-10	-0.847719
19934801	chr19:19934801:AC:A	9.18958e-10	-4.09779e-10	-1.04789
19935293	chr19:19935293:C:A	8.12268e-10	0.0951481	-1.26645
19935338	chr19:19935338:G:A	1.5989e-10	-1.55962	-1.23703
19935409	chr19:19935409:C:T	1.49862e-10	-1.9039	-0.957521
19935987	chr19:19935987:G:A	5.48587e-10	-0.545917	-1.01787
19936047	chr19:19936047:A:C	3.34338e-09	-4.09779e-10	0.243604
19936152	chr19:19936152:A:G	1.28268e-09	-4.09779e-10	-0.714426
19936323	chr19:19936323:G:A	1.59356e-10	-1.58727	-1.21272
19936502	chr19:19936502:A:C	1.11626e-09	-4.09779e-10	-0.853392
19936511	chr19:19936511:C:T	1.26644e-10	-1.84168	-1.18808
19936518	chr19:19936518:A:C	1.2458e-10	-1.8073	-1.23889
19936580	chr19:19936580:A:T	2.55483e-10	-1.92484	-0.403139
19936711	chr19:19936711:C:CA	2.57002e-10	-1.92462	-0.39743
19936843	chr19:19936843:G:C	8.24013e-10	-4.09779e-10	-1.15695
19936973	chr19:19936973:T:TAAAAAA	4.26743e-10	-0.584537	-1.23041
19937056	chr19:19937056:T:G	2.00799e-09	-4.09779e-10	-0.266246
19937669	chr19:19937669:G:T	1.50469e-09	-4.09779e-10	-0.554792
19937746	chr19:19937746:T:C	7.13059e-10	-1.30157	-5.44374e-10
19938534	chr19:19938534:G:T	6.34879e-10	-1.4177	-5.44374e-10
19938583	chr19:19938583:C:G	7.4434e-10	-4.09779e-10	-1.25864
19938740	chr19:19938740:AAGG:A	1.88211e-09	-4.09779e-10	-0.330984
19939056	chr19:19939056:G:T	7.44706e-10	-4.09779e-10	-1.25814
19939557	chr19:19939557:CAT:C	2.57286e-09	-4.09779e-10	-0.0183591
19939680	chr19:19939680:C:G	9.73209e-10	-4.09779e-10	-0.990535
19940261	chr19:19940261:C:T	7.36951e-10	-4.09779e-10	-1.26861
19940281	chr19:19940281:TGTC:T	1.16124e-09	-0.813892	-5.44374e-10
19940423	chr19:19940423:A:G	1.50301e-09	-4.09779e-10	-0.55591
19940995	chr19:19940995:G:C	1.86376e-09	-4.09779e-10	-0.340785
19942030	chr19:19942030:G:A	1.93477e-10	-1.36919	-1.23678
19942224	chr19:19942224:G:A	7.3694e-10	-4.09779e-10	-1.26863
19942717	chr19:19942717:C:T	9.8826e-10	-0.975188	-5.44374e-10
19943237	chr19:19943237:C:T	1.64887e-10	-1.72998	-1.03589
19943353	chr19:19943353:A:T	5.18784e-10	-1.61965	-5.44374e-10
19943472	chr19:19943472:CA:C	1.78802e-10	-1.41611	-1.26874
19943698	chr19:19943698:T:C	1.43157e-10	-1.64176	-1.26543
19943937	chr19:19943937:A:G	5.12303e-10	-0.418787	-1.21343
19944477	chr19:19944477:G:A	1.48821e-10	-1.69954	-1.16885
19944561	chr19:19944561:C:T	7.49182e-10	-0.0586533	-1.1935
19945312	chr19:19945312:T:C	9.42159e-10	-4.09779e-10	-1.02296
19945816	chr19:19945816:A:T	1.42724e-10	-1.87149	-1.03873
19945845	chr19:19945845:T:C	1.39372e-10	-1.88235	-1.05164
19945846	chr19:19945846:G:A	1.89715e-10	-1.92187	-0.703744
19946653	chr19:19946653:C:T	1.19051e-10	-1.90247	-1.18911
19946690	chr19:19946690:C:T	3.81133e-09	-4.09779e-10	0.374599
19946931	chr19:19946931:C:T	1.48528e-10	-1.92268	-0.94768
19947108	chr19:19947108:A:G	9.08836e-10	-4.09779e-10	-1.05897
19947440	chr19:19947440:T:C	1.25222e-09	-4.09779e-10	-0.73846
19947538	chr19:19947538:A:G	7.87126e-10	-4.09779e-10	-1.20275
19947620	chr19:19947620:T:C	1.22942e-10	-1.90005	-1.15937
19947630	chr19:19947630:A:T	1.21657e-10	-1.90643	-1.1635
19947679	chr19:19947679:T:C	1.5794e-10	-1.91664	-0.892276
19948293	chr19:19948293:T:C	1.13847e-10	-1.87899	-1.25728
19948413	chr19:19948413:C:T	1.90222e-10	-1.49078	-1.13216
19948486	chr19:19948486:G:A	1.52755e-10	-1.90938	-0.932918
19948684	chr19:19948684:G:A	8.42112e-10	0.102045	-1.23727
19948994	chr19:19948994:G:A	1.19429e-10	-1.92446	-1.16395
19949070	chr19:19949070:G:A	1.53309e-09	-4.09779e-10	-0.536093
19949190	chr19:19949190:C:T	2.54801e-10	-1.58741	-0.743244
19949402	chr19:19949402:C:G	5.33366e-10	-1.59193	-5.44374e-10
19949554	chr19:19949554:G:A	5.00875e-10	-1.65478	-5.44374e-10
19949634	chr19:19949634:C:T	1.31598e-09	-4.09779e-10	-0.688796
19949723	chr19:19949723:G:A	3.63463e-10	-1.64754	-0.327916
19949776	chr19:19949776:A:C	1.19877e-09	-4.09779e-10	-0.782083
19950017	chr19:19950017:T:G	8.00798e-10	-4.09779e-10	-1.18552
19950067	chr19:19950067:A:G	1.37877e-10	-1.92282	-1.02194
19950248	chr19:19950248:C:T	2.84331e-10	-1.56435	-0.656644
19950364	chr19:19950364:T:G	7.89585e-10	-4.09779e-10	-1.19963
19950453	chr19:19950453:C:T	7.10802e-10	-1.08281	-0.221932
19950743	chr19:19950743:G:A	2.64576e-10	-1.57375	-0.719252
19951014	chr19:19951014:C:A	1.3067e-10	-1.92131	-1.07715
19951135	chr19:19951135:C:G	7.72419e-10	-1.05974	-0.161867
19951485	chr19:19951485:AG:A	7.55997e-10	-4.09779e-10	-1.2431
19951669	chr19:19951669:T:C	1.1561e-10	-1.8553	-1.26561
19951737	chr19:19951737:G:A	1.74292e-09	-4.09779e-10	-0.407817
19951880	chr19:19951880:A:G	1.32619e-10	-1.78526	-1.1984
19951888	chr19:19951888:A:G	1.3031e-10	-1.73716	-1.26406
19951971	chr19:19951971:A:T	3.82347e-10	-1.92481	-5.44374e-10
19952082	chr19:19952082:G:A	1.37386e-10	-1.82642	-1.12192
19952090	chr19:19952090:G:T	1.19789e-10	-1.91858	-1.16682
19952172	chr19:19952172:C:T	1.15672e-10	-1.88206	-1.23832
19952746	chr19:19952746:A:G	1.34068e-09	-4.09779e-10	-0.670199
19952994	chr19:19952994:G:A	1.26869e-09	-4.09779e-10	-0.725394
19953375	chr19:19953375:T:A	1.37979e-10	-1.9246	-1.01943
19953404	chr19:19953404:T:C	1.31757e-10	-1.74659	-1.24359
19953433	chr19:19953433:C:T	1.35415e-10	-1.92125	-1.04154
19953562	chr19:19953562:A:G	1.24921e-10	-1.77808	-1.26537
19954200	chr19:19954200:A:T	1.55489e-10	-1.88892	-0.935641
19954248	chr19:19954248:C:T	1.11596e-08	-4.09779e-10	1.44892
19954350	chr19:19954350:A:T	1.11994e-10	-1.91708	-1.23561
19954429	chr19:19954429:A:G	1.10283e-10	-1.92455	-1.24353
19954787	chr19:19954787:G:T	2.58354e-10	-1.62038	-0.696423
19954933	chr19:19954933:A:G	1.3058e-10	-1.76255	-1.2366
19955289	chr19:19955289:A:G	1.11909e-10	-1.91678	-1.23667
19955508	chr19:19955508:G:A	1.19785e-10	-1.82125	-1.26419
19955909	chr19:19955909:A:G	1.1551e-10	-1.8956	-1.22617
19956102	chr19:19956102:A:T	1.26755e-09	-4.09779e-10	-0.726295
19956140	chr19:19956140:T:C	1.25773e-09	-4.09779e-10	-0.734067
19956452	chr19:19956452:G:A	1.42586e-10	-1.6688	-1.24239
19956607	chr19:19956607:C:T	1.23421e-10	-1.8476	-1.20793
19956753	chr19:19956753:A:G	1.1946e-10	-1.85611	-1.23204
19956943	chr19:19956943:T:G	1.4221e-10	-1.83784	-1.07599
19957304	chr19:19957304:A:T	1.23857e-10	-1.82586	-1.22615
19957379	chr19:19957379:C:A	1.5666e-09	-0.51447	-5.44374e-10
19957420	chr19:19957420:G:A	1.20522e-10	-1.8604	-1.2189
19957525	chr19:19957525:C:T	1.24457e-10	-1.83473	-1.21245
19957683	chr19:19957683:A:C	1.19416e-10	-1.86401	-1.22452
19957899	chr19:19957899:T:G	1.33956e-10	-1.75548	-1.21814
19957980	chr19:19957980:C:T	1.15841e-10	-1.85936	-1.25956
19958053	chr19:19958053:C:T	1.21921e-09	-4.09779e-10	-0.765178
19958468	chr19:19958468:G:C	1.23366e-10	-1.85412	-1.20185
19958514	chr19:19958514:G:A	1.18913e-10	-1.82656	-1.26618
19958630	chr19:19958630:T:A	1.21487e-09	-4.09779e-10	-0.768742
19958660	chr19:19958660:G:T	2.75371e-09	-4.09779e-10	0.0495713
19958772	chr19:19958772:G:A	1.26312e-10	-1.83916	-1.19322
19958908	chr19:19958908:C:T	1.32437e-10	-1.76146	-1.22357
19958944	chr19:19958944:T:C	1.1917e-10	-1.84626	-1.24432
19958985	chr19:19958985:G:A	1.38162e-10	-1.91998	-1.02273
19959061	chr19:19959061:A:AT	1.20574e-10	-1.81335	-1.26552
19959071	chr19:19959071:G:C	1.22204e-10	-1.80373	-1.26171
19959109	chr19:19959109:C:A	1.22583e-10	-1.86906	-1.19329
19959195	chr19:19959195:T:C	1.23061e-10	-1.85954	-1.19891
19959337	chr19:19959337:G:A	1.93563e-10	-1.34014	-1.26539
19959358	chr19:19959358:T:C	1.10482e-10	-1.91527	-1.25101
19959542	chr19:19959542:T:C	1.2106e-09	-4.09779e-10	-0.772263
19959640	chr19:19959640:A:C	1.92091e-10	-1.34972	-1.26345
19959641	chr19:19959641:C:A	1.23728e-10	-1.86225	-1.19079
19959665	chr19:19959665:C:T	4.51961e-10	-1.78761	0.0300765
19959696	chr19:19959696:T:A	2.19713e-10	-1.71973	-0.759085
19960073	chr19:19960073:A:G	2.24553e-10	-1.54672	-0.9103
19960118	chr19:19960118:T:C	1.10362e-10	-1.91752	-1.24985
19960573	chr19:19960573:A:G	1.28501e-10	-1.82925	-1.18595
19960578	chr19:19960578:G:A	1.27958e-10	-1.82414	-1.19529
19960635	chr19:19960635:G:A	1.33927e-10	-1.75679	-1.21705
19960827	chr19:19960827:A:G	1.24815e-10	-1.8598	-1.18449
19960952	chr19:19960952:G:A	1.2562e-10	-1.84704	-1.19083
19960968	chr19:19960968:C:A	1.83767e-10	-1.39682	-1.26065
19961074	chr19:19961074:C:T	1.1983e-09	-0.782475	-5.44374e-10
19961191	chr19:19961191:T:C	1.22456e-10	-1.87178	-1.1916
19961317	chr19:19961317:G:A	1.39978e-10	-1.92088	-1.00877
19961525	chr19:19961525:C:T	2.32382e-10	-1.49738	-0.925371
19961563	chr19:19961563:G:A	6.80339e-10	-0.908971	-0.439572
19961580	chr19:19961580:C:G	1.4257e-10	-1.92349	-0.987806
19961860	chr19:19961860:G:A	1.09167e-10	-1.91239	-1.26586
19961880	chr19:19961880:C:T	1.1049e-10	-1.90983	-1.25637
19961902	chr19:19961902:CA:C	1.25872e-10	-1.92405	-1.11182
19962045	chr19:19962045:G:A	8.69437e-10	-4.09779e-10	-1.10329
19962079	chr19:19962079:T:C	1.17029e-10	-1.92471	-1.184
19962108	chr19:19962108:G:A	1.09829e-10	-1.90675	-1.26546
19962128	chr19:19962128:T:C	1.24604e-10	-1.82557	-1.22042
19962434	chr19:19962434:G:A	8.64141e-10	-4.09779e-10	-1.1094
19962438	chr19:19962438:G:A	1.47012e-10	-1.69669	-1.18393
19962439	chr19:19962439:C:T	1.47333e-10	-1.6945	-1.18393
19962459	chr19:19962459:C:T	1.19014e-10	-1.84864	-1.24325
19962471	chr19:19962471:G:A	1.46097e-10	-1.68807	-1.19879
19962505	chr19:19962505:T:G	1.16666e-10	-1.8648	-1.24702
19962589	chr19:19962589:T:C	1.37894e-10	-1.86607	-1.07858
19962715	chr19:19962715:A:G	1.14864e-10	-1.87405	-1.25333
19963166	chr19:19963166:A:G	1.21643e-10	-1.92294	-1.1471
19963200	chr19:19963200:G:A	1.37487e-10	-1.68012	-1.26749
19963216	chr19:19963216:T:A	1.78204e-10	-1.41959	-1.26861
19963219	chr19:19963219:A:G	1.82133e-10	-1.39778	-1.26861
19963220	chr19:19963220:C:T	1.68664e-09	-0.440642	-5.44374e-10
19963235	chr19:19963235:A:G	9.80289e-10	-4.09779e-10	-0.983286
19963247	chr19:19963247:G:A	1.26429e-10	-1.76637	-1.26508
19963256	chr19:19963256:T:C	1.52297e-10	-1.91122	-0.934081
19963324	chr19:19963324:A:G	1.47242e-10	-1.91868	-0.960378
19963362	chr19:19963362:G:A	2.15537e-10	-1.33609	-1.16191
19963399	chr19:19963399:G:A	3.17797e-10	-0.949416	-1.1603
19963427	chr19:19963427:A:C	2.1701e-10	-1.32719	-1.16399
19963475	chr19:19963475:A:C	4.84612e-10	-1.68778	-5.44374e-10
19963528	chr19:19963528:T:G	1.29114e-10	-1.74281	-1.26762
19963768	chr19:19963768:A:G	3.59454e-10	-0.741717	-1.24483
19964302	chr19:19964302:A:T	2.43062e-09	-4.09779e-10	-0.0752309
19964310	chr19:19964310:A:G	5.56751e-10	-1.02109	-0.52793
19964485	chr19:19964485:G:A	1.16916e-10	-1.8443	-1.26538
19964621	chr19:19964621:C:T	1.22024e-10	-1.86497	-1.20194
19964866	chr19:19964866:G:C	1.36166e-09	-4.09779e-10	-0.654675
19964876	chr19:19964876:C:T	2.84797e-10	-1.49499	-0.724369
19965007	chr19:19965007:C:T	8.68972e-10	-4.09779e-10	-1.10382
19965443	chr19:19965443:T:A	1.33854e-10	-1.80543	-1.16896
19965497	chr19:19965497:A:T	4.0308e-10	-1.872	-5.44374e-10
19965558	chr19:19965558:T:C	5.58733e-10	-1.07168	-0.47378
19965770	chr19:19965770:T:C	1.24589e-10	-1.92078	-1.12534
19965894	chr19:19965894:T:G	2.69695e-10	-1.50695	-0.766892
19965940	chr19:19965940:A:G	1.7971e-09	-0.377205	-5.44374e-10
19966071	chr19:19966071:T:C	2.34106e-09	-4.09779e-10	-0.112773
19966612	chr19:19966612:C:T	2.46356e-10	-1.52856	-0.835798
19966687	chr19:19966687:T:G	1.47107e-10	-1.62914	-1.25083
19966895	chr19:19966895:C:T	1.5553e-10	-1.6547	-1.16959
19966953	chr19:19966953:A:G	8.01723e-10	-4.09779e-10	-1.18437
19966998	chr19:19966998:C:T	1.71922e-09	-0.421507	-5.44374e-10
19967059	chr19:19967059:CA:TA	1.11889e-10	-1.91256	-1.24107
19967349	chr19:19967349:C:T	7.87578e-10	-4.09779e-10	-1.20217
19967350	chr19:19967350:A:G	7.87415e-10	-4.09779e-10	-1.20238
19967504	chr19:19967504:G:A	8.02259e-10	-4.09779e-10	-1.1837
19967743	chr19:19967743:G:T	6.03866e-10	-1.00277	-0.465012
19967744	chr19:19967744:C:T	6.00605e-10	-1.00409	-0.469102
19968150	chr19:19968150:C:CA	9.52241e-10	-4.09779e-10	-1.01232
19968640	chr19:19968640:A:G	2.48794e-09	-4.09779e-10	-0.0519233
19968641	chr19:19968641:T:C	1.66281e-09	-4.09779e-10	-0.45487
19968994	chr19:19968994:G:T	4.81834e-10	-1.69353	-5.44374e-10
19969188	chr19:19969188:C:T	1.10516e-10	-1.92311	-1.24287
19969384	chr19:19969384:G:A	1.1087e-10	-1.92124	-1.24153
19969553	chr19:19969553:C:CA	7.53075e-10	-4.09779e-10	-1.24697
19969583	chr19:19969583:A:G	2.48932e-09	-4.09779e-10	-0.051369
19969691	chr19:19969691:C:T	2.0612e-10	-1.62582	-0.916848
19969799	chr19:19969799:C:T	1.62427e-09	-0.478318	-5.44374e-10
19969975	chr19:19969975:C:T	1.09651e-10	-1.92428	-1.24955
19970084	chr19:19970084:C:T	2.20439e-10	-1.21728	-1.25823
19970170	chr19:19970170:T:C	1.10684e-10	-1.92383	-1.24063
19970201	chr19:19970201:C:T	1.085e-10	-1.91876	-1.26562
19970220	chr19:19970220:G:A	1.08413e-10	-1.92462	-1.26057
19970481	chr19:19970481:A:C	3.99719e-10	-1.88037	-5.44374e-10
19971139	chr19:19971139:A:G	1.31254e-10	-1.91356	-1.08044
19971316	chr19:19971316:A:ATG	7.66329e-10	-4.09779e-10	-1.22952
19971328	chr19:19971328:C:T	1.39076e-10	-1.88389	-1.05222
19971355	chr19:19971355:A:G	1.42019e-10	-1.89126	-1.02392
19971569	chr19:19971569:C:A	1.31161e-10	-1.92049	-1.07422
19971824	chr19:19971824:C:G	1.34721e-10	-1.90161	-1.06632
19972039	chr19:19972039:G:A	1.29104e-10	-1.91586	-1.09466
19972074	chr19:19972074:C:T	1.48671e-10	-1.862	-1.0074
19972106	chr19:19972106:C:T	1.25614e-10	-1.90068	-1.13724
19972176	chr19:19972176:T:C	1.61643e-10	-1.59445	-1.1913
19972466	chr19:19972466:C:T	1.51869e-10	-1.92482	-0.923291
19972539	chr19:19972539:G:A	7.57361e-10	-4.09779e-10	-1.24129
19972610	chr19:19972610:A:G	1.36684e-10	-1.9165	-1.03696
19972662	chr19:19972662:G:A	1.51477e-10	-1.69751	-1.15318
19972791	chr19:19972791:A:G	6.7832e-10	-1.35152	-5.44374e-10
19972857	chr19:19972857:T:C	5.23032e-10	-1.61149	-5.44374e-10
19972901	chr19:19972901:C:T	5.36462e-10	-1.58614	-5.44374e-10
19972982	chr19:19972982:T:C	1.34389e-10	-1.91735	-1.05304
19973158	chr19:19973158:A:G	1.25179e-10	-1.88254	-1.15885
19973252	chr19:19973252:C:T	7.66054e-10	-4.09779e-10	-1.22988
19973275	chr19:19973275:C:T	1.64508e-10	-1.51656	-1.25161
19973380	chr19:19973380:T:C	1.34792e-10	-1.9158	-1.0516
19973655	chr19:19973655:C:CT	1.31522e-10	-1.91801	-1.07395
19973656	chr19:19973656:A:T	1.30256e-10	-1.91602	-1.08561
19973770	chr19:19973770:G:T	1.31173e-10	-1.9176	-1.07702
19973772	chr19:19973772:G:T	1.31884e-10	-1.91487	-1.07434
19973872	chr19:19973872:G:T	1.3641e-10	-1.89375	-1.06172
19974037	chr19:19974037:G:A	1.32746e-10	-1.74725	-1.23544
19974089	chr19:19974089:A:G	1.33903e-10	-1.91946	-1.05456
19974256	chr19:19974256:T:C	1.23612e-10	-1.92445	-1.12954
19974429	chr19:19974429:A:G	1.37945e-09	-4.09779e-10	-0.641691
19974589	chr19:19974589:C:A	3.376e-10	-1.69813	-0.35114
19974692	chr19:19974692:G:A	1.30763e-10	-1.75	-1.24774
19974776	chr19:19974776:C:T	1.36e-10	-1.90561	-1.05287
19974874	chr19:19974874:G:A	1.1447e-09	-4.09779e-10	-0.828239
19974932	chr19:19974932:A:G	7.46001e-10	-4.09779e-10	-1.25641
19975088	chr19:19975088:GCA:G	1.75467e-09	-0.401099	-5.44374e-10
19975162	chr19:19975162:T:G	1.94978e-09	-0.29566	-5.44374e-10
19975314	chr19:19975314:T:C	3.05174e-10	-1.69798	-0.452274
19975962	chr19:19975962:A:G	3.3985e-10	-1.68604	-0.356587
19976844	chr19:19976844:G:A	1.4667e-10	-1.79183	-1.09111
19976940	chr19:19976940:A:C	1.38112e-10	-1.8972	-1.04586
19976953	chr19:19976953:G:A	1.40186e-10	-1.77029	-1.15788
19976968	chr19:19976968:G:T	1.39949e-10	-1.77925	-1.1506
19977230	chr19:19977230:C:T	1.42776e-10	-1.76658	-1.14327
19977369	chr19:19977369:G:T	5.1154e-10	-1.63371	-5.44374e-10
19977492	chr19:19977492:A:G	1.32818e-10	-1.89729	-1.08486
19977583	chr19:19977583:C:T	3.84538e-10	-1.91909	-5.44374e-10
19977669	chr19:19977669:G:A	1.39139e-10	-1.72053	-1.21513
19978245	chr19:19978245:C:T	7.53711e-10	-4.09779e-10	-1.24612
19978246	chr19:19978246:G:A	1.38882e-10	-1.77281	-1.16471
19978603	chr19:19978603:G:A	1.85308e-10	-1.6203	-1.02881
19978994	chr19:19978994:C:T	1.34595e-10	-1.79093	-1.17793
19979010	chr19:19979010:T:C	1.35004e-10	-1.79758	-1.16824
19979025	chr19:19979025:A:C	1.36502e-10	-1.78783	-1.16696
19980229	chr19:19980229:A:C	1.29894e-10	-1.90418	-1.10024
19980614	chr19:19980614:T:A	2.66958e-10	-1.07907	-1.20497
19980656	chr19:19980656:C:T	1.26438e-10	-1.77144	-1.25995
19980893	chr19:19980893:A:G	1.39145e-10	-1.76946	-1.16616
19981694	chr19:19981694:G:A	2.06651e-09	-4.09779e-10	-0.237515
19982088	chr19:19982088:G:A	3.84147e-10	-1.92011	-5.44374e-10
19982113	chr19:19982113:C:T	1.14617e-09	-4.09779e-10	-0.826955
19982169	chr19:19982169:A:T	7.3717e-10	-4.09779e-10	-1.26831
19982965	chr19:19982965:C:T	1.17395e-09	-4.09779e-10	-0.803005
19983554	chr19:19983554:G:A	2.27598e-10	-1.35017	-1.09338
19983563	chr19:19983563:T:C	2.07436e-09	-4.09779e-10	-0.233725
19983976	chr19:19983976:T:A	3.44676e-10	-1.0104	-1.01813
19984302	chr19:19984302:C:G	1.51119e-10	-1.69427	-1.1588
19984397	chr19:19984397:G:A	1.73173e-09	-4.09779e-10	-0.414258
19984714	chr19:19984714:A:T	1.28804e-10	-1.88399	-1.12886
19984745	chr19:19984745:A:G	1.17398e-09	-4.09779e-10	-0.802979
19985665	chr19:19985665:T:C	1.42305e-10	-1.90071	-1.01245
19985803	chr19:19985803:A:G	2.25611e-10	-1.23423	-1.21809
19986297	chr19:19986297:T:C	2.2273e-10	-1.25867	-1.2065
19986875	chr19:19986875:G:A	8.06658e-10	-4.09779e-10	-1.17823
19986898	chr19:19986898:G:A	1.92864e-09	-0.306564	-5.44374e-10
19986953	chr19:19986953:A:G	1.34651e-10	-1.92279	-1.04566
19987321	chr19:19987321:T:A	2.35909e-10	-1.20675	-1.20094
19988976	chr19:19988976:C:T	2.94723e-09	-4.09779e-10	0.117486
19989078	chr19:19989078:G:A	1.44903e-10	-1.85837	-1.0367
19989540	chr19:19989540:G:A	1.84887e-09	-0.348801	-5.44374e-10
19989662	chr19:19989662:G:A	1.75835e-09	-0.399002	-5.44374e-10
19990542	chr19:19990542:A:G	3.7059e-10	-0.688108	-1.26793
19990702	chr19:19990702:A:G	3.24576e-09	-4.09779e-10	0.213971
19990943	chr19:19990943:GTGGGGTCATAAAAGGAATAGCAAAGTACCT:G	1.51908e-09	-0.545274	-5.44374e-10
19990971	chr19:19990971:C:A	5.18489e-10	-1.62021	-5.44374e-10
19991141	chr19:19991141:A:C	1.76098e-10	-1.73334	-0.966752
19991289	chr19:19991289:C:T	7.37107e-10	-4.09779e-10	-1.2684
19991300	chr19:19991300:C:T	2.34726e-10	-1.14782	-1.26489
19991309	chr19:19991309:G:T	2.61516e-10	-1.21284	-1.0918
19991380	chr19:19991380:TA:T	4.0923e-10	-0.591552	-1.2653
19991413	chr19:19991413:G:A	2.80765e-10	-1.1694	-1.06422
19991944	chr19:19991944:A:G	2.06707e-10	-1.28823	-1.25161
19992329	chr19:19992329:C:T	3.15337e-10	-0.865241	-1.25225
19993115	chr19:19993115:C:G	1.61711e-09	-4.09779e-10	-0.482739
19993139	chr19:19993139:A:G	3.1357e-10	-0.868177	-1.25493
19993166	chr19:19993166:G:C	2.95687e-10	-1.05767	-1.12416
19993227	chr19:19993227:A:G	3.16714e-10	-0.857314	-1.25582
19994244	chr19:19994244:T:C	1.57966e-09	-4.09779e-10	-0.506171
19994343	chr19:19994343:A:G	3.22509e-10	-0.842254	-1.25275
19994775	chr19:19994775:G:A	4.41185e-10	-1.78167	-5.44374e-10
19995100	chr19:19995100:G:A	2.16592e-10	-1.22729	-1.26582
19995780	chr19:19995780:A:G	3.11423e-10	-0.877233	-1.25275
19995841	chr19:19995841:A:T	2.99885e-10	-0.914986	-1.25275
19996183	chr19:19996183:T:C	3.05732e-10	-0.893968	-1.25446
19996229	chr19:19996229:G:T	3.54083e-10	-0.733483	-1.26812
19996328	chr19:19996328:A:C	3.15304e-10	-0.86309	-1.25451
19996578	chr19:19996578:G:A	3.14111e-10	-0.858107	-1.26328
19996746	chr19:19996746:T:C	7.43528e-10	-0.352578	-0.90715
19996825	chr19:19996825:A:T	1.52112e-10	-1.88586	-0.960661
19997025	chr19:19997025:C:T	1.4073e-08	-4.09779e-10	1.68088
19997215	chr19:19997215:A:T	1.2532e-09	-4.09779e-10	-0.737677
19997534	chr19:19997534:G:A	5.41633e-09	-4.09779e-10	0.72604
19997686	chr19:19997686:G:A	1.84887e-09	-0.348801	-5.44374e-10
19998050	chr19:19998050:A:G	3.04304e-10	-0.89659	-1.25652
19998115	chr19:19998115:C:A	1.43939e-10	-1.66586	-1.23589
19998309	chr19:19998309:C:T	3.05972e-10	-0.892417	-1.25522
19998720	chr19:19998720:T:C	9.31213e-10	-1.03465	-5.44374e-10
19999420	chr19:19999420:AT:A	1.43591e-10	-1.65698	-1.24719
19999510	chr19:19999510:A:G	1.43957e-10	-1.65519	-1.24643
19999583	chr19:19999583:A:G	1.43417e-10	-1.65761	-1.24777
19999782	chr19:19999782:G:A	1.84121e-10	-1.38902	-1.26652
19999934	chr19:19999934:G:A	7.58764e-10	-4.09779e-10	-1.23944
20000018	chr19:20000018:A:T	7.94666e-10	-4.09779e-10	-1.19321
20000195	chr19:20000195:C:G	1.70195e-10	-1.65782	-1.07637
20000266	chr19:20000266:C:T	1.618e-09	-4.09779e-10	-0.48219
20000325	chr19:20000325:T:C	1.25955e-10	-1.80999	-1.22522
20000584	chr19:20000584:T:G	1.36611e-10	-1.74329	-1.21071
20000800	chr19:20000800:T:C	1.61309e-09	-0.485225	-5.44374e-10
20001185	chr19:20001185:A:G	1.65666e-10	-1.50206	-1.2591
20001194	chr19:20001194:C:T	5.26191e-10	-1.60547	-5.44374e-10
20001455	chr19:20001455:T:C	1.54376e-10	-1.67016	-1.16158
20002031	chr19:20002031:C:T	4.0103e-10	-1.8771	-5.44374e-10
20002505	chr19:20002505:C:T	1.13745e-09	-4.09779e-10	-0.834592
20002700	chr19:20002700:T:C	1.47484e-09	-4.09779e-10	-0.574829
20002965	chr19:20002965:C:T	4.58622e-10	-1.74291	-5.44374e-10
20003018	chr19:20003018:G:A	7.36938e-10	-4.09779e-10	-1.26863
20003089	chr19:20003089:G:A	9.30139e-10	-4.09779e-10	-1.0358
20003426	chr19:20003426:C:T	2.04187e-10	-1.65318	-0.898917
20003456	chr19:20003456:G:A	2.72848e-09	-0.214915	0.255283
20003486	chr19:20003486:CA:C	1.00965e-09	-0.95377	-5.44374e-10
20003692	chr19:20003692:A:G	2.78122e-10	-1.11758	-1.12549
20003699	chr19:20003699:C:T	7.9483e-10	-4.09779e-10	-1.193
20003757	chr19:20003757:G:A	1.6878e-10	-1.50587	-1.23667
20003822	chr19:20003822:C:T	8.93151e-10	-1.07638	-5.44374e-10
20004708	chr19:20004708:C:G	3.89618e-10	-1.90597	-5.44374e-10
20005167	chr19:20005167:C:T	2.14356e-10	-1.62367	-0.879828
20005284	chr19:20005284:C:T	2.12528e-10	-1.63927	-0.87279
20005448	chr19:20005448:A:C	3.22447e-10	-1.0255	-1.06969
20005467	chr19:20005467:T:C	8.86962e-10	-1.08333	-5.44374e-10
20005531	chr19:20005531:A:G	1.0024e-09	-0.960977	-5.44374e-10
20005782	chr19:20005782:TATTAAATGCTTTGCC:T	3.03593e-10	-0.896789	-1.25866
20005832	chr19:20005832:A:G	3.20242e-10	-1.0371	-1.06495
20006154	chr19:20006154:C:T	3.91309e-09	-0.114526	0.515475
20006494	chr19:20006494:C:T	1.50556e-09	-4.09779e-10	-0.554211
20006842	chr19:20006842:C:T	2.16217e-09	-4.09779e-10	-0.192267
20006876	chr19:20006876:G:A	3.41051e-10	-0.958472	-1.08063
20007426	chr19:20007426:T:C	3.06516e-10	-0.886678	-1.25919
20008309	chr19:20008309:A:C	8.87035e-10	-1.08325	-5.44374e-10
20008923	chr19:20008923:G:A	9.76784e-10	-4.09779e-10	-0.986868
20009212	chr19:20009212:C:T	2.09062e-10	-1.68076	-0.84774
20009570	chr19:20009570:A:G	9.75322e-10	-0.988366	-5.44374e-10
20010007	chr19:20010007:G:A	8.79851e-10	-1.09138	-5.44374e-10
20010447	chr19:20010447:G:A	3.50084e-10	-0.800692	-1.21227
20010451	chr19:20010451:G:A	1.97214e-10	-1.69581	-0.891033
20010480	chr19:20010480:T:C	2.94248e-10	-1.10483	-1.08188
20010616	chr19:20010616:G:A	1.20516e-09	-4.09779e-10	-0.776768
20010644	chr19:20010644:G:A	4.55075e-10	-1.75067	-5.44374e-10
20010763	chr19:20010763:A:G	2.87996e-10	-1.14185	-1.06634
20010855	chr19:20010855:C:T	4.77951e-10	-0.589168	-1.11246
20011032	chr19:20011032:A:G	7.68045e-10	-4.09779e-10	-1.22729
20011543	chr19:20011543:A:G	2.86676e-10	-1.14759	-1.06519
20011893	chr19:20011893:C:T	1.82131e-10	-1.80447	-0.861932
20012437	chr19:20012437:T:C	1.98314e-10	-1.64401	-0.937275
20012474	chr19:20012474:A:C	4.8862e-10	-1.4252	-0.254348
20012520	chr19:20012520:C:A	1.25391e-09	-4.09779e-10	-0.737115
20012992	chr19:20012992:T:C	1.6966e-10	-1.49393	-1.24341
20013348	chr19:20013348:A:G	2.33049e-10	-1.65435	-0.76553
20013684	chr19:20013684:G:A	7.68199e-10	-4.09779e-10	-1.22708
20013752	chr19:20013752:G:A	7.5677e-10	-4.09779e-10	-1.24207
20014586	chr19:20014586:A:G	7.56914e-10	-4.09779e-10	-1.24188
20014720	chr19:20014720:A:C	3.23137e-10	-1.06371	-1.02934
20014982	chr19:20014982:G:A	1.61736e-10	-1.51963	-1.26554
20015170	chr19:20015170:A:G	7.40455e-10	-4.09779e-10	-1.26387
20015213	chr19:20015213:T:C	1.95669e-09	-4.09779e-10	-0.292123
20015571	chr19:20015571:T:G	3.56189e-09	-0.0402139	0.347126
20015589	chr19:20015589:T:C	3.16545e-10	-1.06891	-1.04476
20015874	chr19:20015874:T:A	7.61167e-10	-4.09779e-10	-1.23628
20016101	chr19:20016101:A:G	7.46227e-10	-4.09779e-10	-1.2561
20016546	chr19:20016546:ATAAC:A	8.9355e-10	-1.07593	-5.44374e-10
20016865	chr19:20016865:GAATTT:G	1.1312e-09	-4.09779e-10	-0.8401
20017206	chr19:20017206:T:C	6.76044e-10	-1.35488	-5.44374e-10
20017284	chr19:20017284:A:T	7.51744e-10	-4.09779e-10	-1.24874
20017559	chr19:20017559:TA:T	7.60911e-10	-4.09779e-10	-1.23662
20017563	chr19:20017563:A:G	1.57577e-10	-1.7544	-1.05682
20017580	chr19:20017580:G:T	2.66214e-10	-1.03949	-1.24734
20017649	chr19:20017649:A:G	1.64517e-10	-1.5045	-1.26362
20017702	chr19:20017702:T:C	5.12505e-10	-1.63182	-5.44374e-10
20017930	chr19:20017930:C:T	2.28549e-10	-1.76155	-0.677836
20018023	chr19:20018023:C:T	3.02147e-10	-1.18452	-0.975697
20018750	chr19:20018750:C:T	1.02455e-09	-4.09779e-10	-0.939127
20019061	chr19:20019061:T:A	2.50187e-10	-1.26038	-1.08854
20019429	chr19:20019429:A:G	4.8451e-10	-0.650734	-1.03726
20020140	chr19:20020140:G:C	1.27474e-09	-4.09779e-10	-0.720634
20020516	chr19:20020516:A:T	9.63232e-10	-1.00084	-5.44374e-10
20020533	chr19:20020533:A:T	4.78166e-10	-0.904577	-0.796599
20020769	chr19:20020769:G:A	4.96749e-10	-1.66305	-5.44374e-10
20020962	chr19:20020962:AT:A	4.10937e-10	-1.61111	-0.241588
20021061	chr19:20021061:G:GGAA	1.98482e-10	-1.774	-0.806437
20021482	chr19:20021482:C:CA	4.16896e-10	-1.92483	0.0865385
20022221	chr19:20022221:A:G	1.88406e-09	-4.09779e-10	-0.329949
20022352	chr19:20022352:A:AAAAC	1.12033e-10	-1.8852	-1.26713
20022459	chr19:20022459:T:C	3.79903e-10	-1.92481	-0.00641007
20022664	chr19:20022664:T:A	3.96812e-10	-1.91365	0.0259834
20023037	chr19:20023037:C:T	6.99848e-10	-0.701409	-0.618861
20023241	chr19:20023241:G:A	1.15748e-09	-0.817135	-5.44374e-10
20023647	chr19:20023647:A:G	7.3783e-10	-4.09779e-10	-1.26742
20023708	chr19:20023708:AG:A	3.67955e-10	-1.91851	-0.0446665
20023978	chr19:20023978:C:A	9.77349e-10	-4.09779e-10	-0.98629
20024257	chr19:20024257:G:T	1.11614e-10	-1.89242	-1.26367
20024548	chr19:20024548:ATCCATG:A	7.73285e-10	-4.09779e-10	-1.22049
20024597	chr19:20024597:G:A	3.81761e-10	-1.92401	-0.00233095
20024688	chr19:20024688:A:G	1.08567e-09	-4.09779e-10	-0.881184
20024807	chr19:20024807:CT:C	3.69038e-10	-1.92463	-0.0356057
20025240	chr19:20025240:G:C	1.11017e-10	-1.89271	-1.26874
20025582	chr19:20025582:T:C	2.97042e-10	-1.7201	-0.457155
20025608	chr19:20025608:C:T	3.63512e-10	-1.90416	-0.071157
20025895	chr19:20025895:G:A	4.4603e-10	-1.92453	0.153785
20025973	chr19:20025973:C:A	1.15246e-09	-0.821481	-5.44374e-10
20026043	chr19:20026043:C:T	9.17701e-10	-4.09779e-10	-1.04926
20026171	chr19:20026171:T:C	4.50289e-10	-1.9242	0.16296
20026316	chr19:20026316:C:G	7.67908e-10	-4.09779e-10	-1.22746
20026571	chr19:20026571:T:C	3.94099e-10	-1.92457	0.0300385
20026611	chr19:20026611:C:T	1.02807e-09	-4.09779e-10	-0.935696
20026817	chr19:20026817:G:T	7.37767e-10	-4.09779e-10	-1.2675
20026953	chr19:20026953:T:G	1.15684e-09	-0.817682	-5.44374e-10
20027147	chr19:20027147:C:T	3.69421e-10	-1.49335	-0.465848
20027218	chr19:20027218:C:T	1.22759e-10	-1.86721	-1.19369
20027399	chr19:20027399:C:A	4.98675e-10	-1.92383	0.264649
20027868	chr19:20027868:C:T	1.14839e-10	-1.86923	-1.25837
20028179	chr19:20028179:G:A	1.2775e-09	-4.09779e-10	-0.718476
20028410	chr19:20028410:C:T	1.94311e-09	-4.09779e-10	-0.299088
20028425	chr19:20028425:T:A	2.03207e-10	-1.65572	-0.901185
20029557	chr19:20029557:T:C	2.9102e-10	-1.78027	-0.417468
20029674	chr19:20029674:C:T	5.02349e-10	-1.92484	0.273
20029805	chr19:20029805:G:A	4.99108e-10	-1.92463	0.266321
20029847	chr19:20029847:A:C	3.9631e-10	-1.92455	0.0356106
20030053	chr19:20030053:C:T	5.11671e-10	-1.92212	0.288664
20030689	chr19:20030689:G:A	1.59925e-10	-1.52855	-1.26788
20031135	chr19:20031135:T:C	6.65068e-10	-1.00856	-0.362683
20031143	chr19:20031143:C:A	1.16011e-10	-1.85349	-1.26396
20031859	chr19:20031859:TA:T	4.63818e-10	-1.92475	0.193109
20032213	chr19:20032213:G:T	6.85751e-10	-1.92473	0.584109
20032944	chr19:20032944:T:C	3.52528e-10	-1.67107	-0.334932
20033099	chr19:20033099:T:C	8.7945e-10	-1.78722	0.695388
20033140	chr19:20033140:A:G	6.87323e-10	-1.92436	0.586034
20033432	chr19:20033432:C:T	7.57065e-10	-4.09779e-10	-1.24168
20033575	chr19:20033575:T:C	6.84697e-10	-1.92379	0.581634
20033699	chr19:20033699:T:C	7.67432e-10	-4.09779e-10	-1.22808
20033724	chr19:20033724:A:C	1.25089e-09	-1.9246	1.18507
20033824	chr19:20033824:G:A	1.17303e-09	-4.09779e-10	-0.803791
20033878	chr19:20033878:C:T	1.3432e-09	-4.09779e-10	-0.668322
20033959	chr19:20033959:C:T	6.96561e-10	-1.92353	0.598554
20034308	chr19:20034308:T:C	1.16938e-10	-1.8857	-1.22379
20034389	chr19:20034389:G:A	6.87709e-10	-1.92384	0.586069
20034392	chr19:20034392:A:C	7.64977e-10	-4.09779e-10	-1.23129
20034465	chr19:20034465:C:T	7.05209e-10	-1.92333	0.610692
20034538	chr19:20034538:A:G	7.04083e-10	-1.92348	0.609242
20034606	chr19:20034606:A:C	7.28188e-10	-1.92436	0.64379
20034690	chr19:20034690:T:C	7.04409e-10	-1.92438	0.610609
20034925	chr19:20034925:C:T	7.0598e-10	-1.92482	0.613278
20034948	chr19:20034948:C:T	7.4476e-10	-1.91976	0.661684
20035007	chr19:20035007:AAT:A	6.97153e-10	-1.92174	0.597609
20035045	chr19:20035045:T:C	6.92758e-10	-1.92454	0.594085
20035082	chr19:20035082:G:A	7.38513e-10	-1.92372	0.657222
20035247	chr19:20035247:C:T	7.34409e-10	-1.9231	0.651031
20035471	chr19:20035471:A:G	3.25034e-10	-1.53185	-0.555349
20035716	chr19:20035716:T:TCA	6.91024e-10	-1.92466	0.591699
20035734	chr19:20035734:CTGTT:C	6.98718e-10	-1.9243	0.602417
20035941	chr19:20035941:G:C	1.31856e-09	-4.09779e-10	-0.68684
20036080	chr19:20036080:A:G	7.44323e-10	-1.92312	0.664457
20036137	chr19:20036137:A:G	7.17832e-10	-1.92307	0.628177
20036276	chr19:20036276:T:C	7.20664e-10	-1.92292	0.631962
20036333	chr19:20036333:C:T	3.72609e-10	-1.63315	-0.31746
20036394	chr19:20036394:CAGG:C	7.17152e-10	-1.92382	0.627974
20036716	chr19:20036716:C:T	7.89692e-10	-1.9063	0.70681
20036751	chr19:20036751:A:G	1.02984e-09	-1.91972	0.985743
20036890	chr19:20036890:T:C	5.41505e-10	-1.90683	0.330052
20037444	chr19:20037444:T:C	1.15918e-09	-4.09779e-10	-0.815668
20037445	chr19:20037445:G:T	1.15777e-09	-4.09779e-10	-0.816879
20037526	chr19:20037526:A:G	9.3379e-10	-1.88265	0.850764
20037675	chr19:20037675:T:C	8.70973e-10	-4.09779e-10	-1.10152
20038589	chr19:20038589:C:T	2.41706e-10	-1.63885	-0.744564
20038899	chr19:20038899:A:G	6.79838e-10	-1.9161	0.566818
20039266	chr19:20039266:A:G	6.32258e-10	-1.88825	0.466418
20039316	chr19:20039316:T:C	6.14806e-10	-1.89272	0.442891
20039366	chr19:20039366:G:C	9.4834e-10	-1.90246	0.886036
20039571	chr19:20039571:T:C	6.15235e-10	-1.91595	0.466823
20039985	chr19:20039985:G:C	6.1076e-10	-1.90952	0.453091
20040010	chr19:20040010:A:T	6.18004e-10	-1.90911	0.464472
20040078	chr19:20040078:C:T	3.8267e-10	-1.92396	-5.44374e-10
20040518	chr19:20040518:G:C	1.88015e-09	-4.09779e-10	-0.332025
20040600	chr19:20040600:T:C	6.22389e-10	-1.91672	0.479152
20040706	chr19:20040706:G:A	1.34839e-09	-0.664468	-5.44374e-10
20041126	chr19:20041126:C:A	6.21331e-10	-1.91801	0.478744
20041266	chr19:20041266:C:T	5.7571e-10	-1.51553	-5.44374e-10
20041835	chr19:20041835:A:G	4.19757e-10	-1.89996	0.0685037
20042187	chr19:20042187:C:A	1.0069e-09	-4.09779e-10	-0.956501
20042264	chr19:20042264:C:T	9.18757e-10	-4.09779e-10	-1.04811
20042523	chr19:20042523:G:A	1.80919e-09	-4.09779e-10	-0.370498
20042720	chr19:20042720:C:T	1.70229e-10	-1.47399	-1.26
20042751	chr19:20042751:T:G	1.81059e-09	-4.09779e-10	-0.369724
20042775	chr19:20042775:A:T	5.53368e-10	-1.90733	0.352217
20042920	chr19:20042920:T:G	7.40322e-10	-4.09779e-10	-1.26405
20042954	chr19:20042954:A:C	1.01553e-09	-1.91304	0.965076
20043010	chr19:20043010:A:G	2.14749e-09	-4.09779e-10	-0.199079
20043247	chr19:20043247:C:T	9.2435e-10	-4.09779e-10	-1.04204
20043336	chr19:20043336:C:A	1.25385e-09	-0.737162	-5.44374e-10
20043525	chr19:20043525:G:A	5.45338e-10	-1.7155	0.145771
20043637	chr19:20043637:A:T	5.7331e-10	-1.9148	0.395096
20043742	chr19:20043742:T:G	9.32746e-10	-4.09779e-10	-1.033
20044164	chr19:20044164:C:CT	1.25353e-09	-0.737411	-5.44374e-10
20045114	chr19:20045114:AAGAGGC:A	5.3191e-10	-1.90215	0.307488
20045199	chr19:20045199:T:C	3.90284e-10	-1.90426	-5.44374e-10
20045278	chr19:20045278:G:A	7.48386e-10	-4.09779e-10	-1.25321
20045394	chr19:20045394:T:C	4.08682e-10	-1.78907	-0.0691229
20045590	chr19:20045590:A:AC	5.28334e-10	-1.91055	0.309143
20046182	chr19:20046182:A:G	9.01788e-10	-4.09779e-10	-1.06675
20046426	chr19:20046426:A:G	8.41807e-10	-4.09779e-10	-1.13558
20046960	chr19:20046960:C:T	1.41895e-09	-0.613461	-5.44374e-10
20046967	chr19:20046967:G:A	2.03109e-09	-0.962849	0.708044
20047121	chr19:20047121:G:A	1.70521e-09	-4.09779e-10	-0.429692
20047141	chr19:20047141:G:A	1.67102e-09	-0.449946	-5.44374e-10
20047187	chr19:20047187:C:A	3.20374e-10	-1.46468	-0.636962
20047351	chr19:20047351:A:G	1.5478e-10	-1.68306	-1.14607
20047431	chr19:20047431:G:C	8.99816e-10	-4.09779e-10	-1.06894
20047824	chr19:20047824:A:T	3.18844e-10	-1.51321	-0.593218
20047838	chr19:20047838:T:C	1.37763e-09	-4.09779e-10	-0.643017
20048753	chr19:20048753:T:G	1.88649e-09	-4.09779e-10	-0.32866
20048863	chr19:20048863:T:C	2.07201e-09	-4.09779e-10	-0.234858
20048869	chr19:20048869:C:A	1.61166e-10	-1.52344	-1.26526
20048942	chr19:20048942:C:T	7.58402e-10	-1.82979	0.589871
20049194	chr19:20049194:A:G	1.50186e-10	-1.5981	-1.26116
20049306	chr19:20049306:C:T	4.66509e-10	-1.69733	-0.0285226
20049446	chr19:20049446:A:C	1.27499e-09	-0.720443	-5.44374e-10
20049864	chr19:20049864:C:T	1.68948e-09	-4.09779e-10	-0.438956
20050003	chr19:20050003:T:C	1.36423e-09	-0.652791	-5.44374e-10
20050287	chr19:20050287:GCTGT:G	7.89637e-10	-1.43725	0.237692
20050577	chr19:20050577:G:A	1.13013e-09	-4.09779e-10	-0.841048
20050586	chr19:20050586:A:G	1.04283e-09	-4.09779e-10	-0.921442
20050620	chr19:20050620:G:A	1.99194e-09	-4.09779e-10	-0.274271
20050749	chr19:20050749:A:G	7.17902e-10	-1.46038	0.165575
20050910	chr19:20050910:A:C	6.67965e-10	-1.45809	0.0911973
20050922	chr19:20050922:G:A	1.73408e-10	-1.69876	-1.01672
20050939	chr19:20050939:C:A	6.61573e-10	-1.45027	0.0737561
20050962	chr19:20050962:C:CAG	6.61815e-10	-1.45815	0.082003
20051289	chr19:20051289:T:C	1.60748e-09	-4.09779e-10	-0.48871
20051334	chr19:20051334:G:A	8.77649e-10	-4.09779e-10	-1.09389
20051374	chr19:20051374:C:T	8.41722e-10	-1.91843	0.782748
20051464	chr19:20051464:A:G	3.7265e-10	-1.71153	-0.238963
20051699	chr19:20051699:C:T	2.33493e-09	-1.91816	1.80276
20051886	chr19:20051886:A:C	2.52701e-09	-1.9181	1.88176
20052115	chr19:20052115:C:CT	2.79155e-09	-1.9165	1.97972
20052132	chr19:20052132:A:G	2.7661e-09	-1.91446	1.96852
20052153	chr19:20052153:G:A	2.16884e-09	-1.91121	1.72202
20052176	chr19:20052176:T:C	1.73679e-10	-1.73036	-0.983566
20052640	chr19:20052640:G:T	1.53566e-09	-0.53442	-5.44374e-10
20052852	chr19:20052852:C:G	1.6712e-09	-4.09779e-10	-0.449835
20053195	chr19:20053195:G:C	3.32938e-09	-1.84258	2.08199
20053239	chr19:20053239:C:T	1.72085e-10	-1.71342	-1.00973
20053356	chr19:20053356:T:C	2.33973e-09	-1.86513	1.75179
20053390	chr19:20053390:A:G	6.70219e-10	-1.36353	-5.44374e-10
20054538	chr19:20054538:G:A	1.82655e-10	-1.50807	-1.15547
20054630	chr19:20054630:A:G	5.2347e-10	-1.61065	-5.44374e-10
20054893	chr19:20054893:G:C	1.56874e-09	-0.513107	-5.44374e-10
20055466	chr19:20055466:G:A	1.02054e-09	-1.23463	0.291587
20056150	chr19:20056150:G:A	9.95197e-09	-4.09779e-10	1.33439
20056772	chr19:20056772:A:G	9.63357e-10	-1.29641	0.295701
20056960	chr19:20056960:C:T	2.24527e-10	-1.68735	-0.769786
20056962	chr19:20056962:A:G	4.99594e-09	-1.86335	2.5086
20056977	chr19:20056977:T:C	4.71559e-09	-1.85792	2.44541
20057066	chr19:20057066:G:C	8.8444e-10	-1.13498	0.0488059
20057264	chr19:20057264:G:A	2.34784e-10	-1.65205	-0.760417
20057290	chr19:20057290:A:G	4.61008e-09	-1.86756	2.43243
20057327	chr19:20057327:C:T	1.4438e-09	0.498636	-1.09474
20057378	chr19:20057378:G:A	1.52579e-09	0.54952	-1.09039
20057420	chr19:20057420:G:A	8.74119e-10	-4.09779e-10	-1.09792
20057553	chr19:20057553:C:T	1.4535e-09	0.499813	-1.08922
20057939	chr19:20057939:C:G	4.21128e-10	-1.85797	0.0297731
20057956	chr19:20057956:C:T	1.74688e-09	-4.09779e-10	-0.405546
20058053	chr19:20058053:C:T	4.46586e-10	-1.83988	0.0703765
20058077	chr19:20058077:G:A	2.45061e-10	-1.67393	-0.695698
20058082	chr19:20058082:A:C	4.2304e-10	-1.82367	-5.44374e-10
20058171	chr19:20058171:G:A	9.85764e-10	-1.29538	0.317665
20058196	chr19:20058196:C:A	1.4017e-09	-0.625693	-5.44374e-10
20058231	chr19:20058231:A:G	5.2295e-09	-1.82702	2.51796
20058254	chr19:20058254:C:T	8.67274e-10	-4.09779e-10	-1.10578
20058396	chr19:20058396:G:C	2.49128e-10	-1.68706	-0.666106
20058415	chr19:20058415:A:G	4.6204e-10	-1.83861	0.103128
20058448	chr19:20058448:A:G	4.32801e-10	-1.81514	0.014288
20058573	chr19:20058573:T:A	4.46559e-10	-1.84238	0.0728202
20058618	chr19:20058618:G:C	2.51222e-10	-1.65712	-0.68768
20058653	chr19:20058653:A:G	4.42606e-10	-1.8402	0.0617478
20058657	chr19:20058657:T:C	4.40543e-10	-1.84532	0.0621899
20058691	chr19:20058691:G:A	4.51881e-10	-1.83639	0.0786808
20058727	chr19:20058727:T:C	4.53512e-10	-1.8368	0.0826919
20058742	chr19:20058742:C:G	4.78162e-09	-1.80872	2.41012
20058978	chr19:20058978:G:A	5.40399e-09	-1.83368	2.55744
20059078	chr19:20059078:C:G	5.66238e-10	-1.5531	0.0209814
20059142	chr19:20059142:A:C	4.54529e-10	-1.84278	0.0909108
20059175	chr19:20059175:G:A	4.58197e-10	-1.84244	0.0986063
20059247	chr19:20059247:C:T	8.09951e-10	-4.09779e-10	-1.17416
20059285	chr19:20059285:A:T	2.37852e-10	-1.68925	-0.710233
20059306	chr19:20059306:A:G	4.51097e-10	-1.84016	0.0807106
20059351	chr19:20059351:C:T	1.50654e-09	-4.09779e-10	-0.553562
20059405	chr19:20059405:C:T	2.4038e-10	-1.68788	-0.701028
20059496	chr19:20059496:G:A	2.46227e-10	-1.68372	-0.681158
20059765	chr19:20059765:C:T	2.40396e-10	-1.68783	-0.701017
20059781	chr19:20059781:T:A	4.43879e-10	-1.83522	0.0596399
20059847	chr19:20059847:T:C	5.53682e-10	-1.70073	0.14619
20059851	chr19:20059851:T:C	5.56179e-10	-0.348451	-1.20159
20059866	chr19:20059866:C:T	8.19362e-10	-4.09779e-10	-1.16261
20059871	chr19:20059871:C:T	2.36985e-10	-1.6929	-0.710233
20059987	chr19:20059987:A:T	8.48201e-10	-4.09779e-10	-1.12802
20060293	chr19:20060293:A:G	2.56256e-10	-1.72198	-0.602974
20060403	chr19:20060403:CTTTCT:C	4.34722e-10	-1.79643	-5.44374e-10
20060455	chr19:20060455:C:T	4.42363e-10	-1.82606	0.0470572
20060461	chr19:20060461:A:G	1.08362e-10	-1.92355	-1.26211
20060499	chr19:20060499:T:G	4.46879e-10	-1.82388	0.0550385
20060569	chr19:20060569:C:A	8.56938e-10	-4.09779e-10	-1.11777
20060670	chr19:20060670:G:C	1.53302e-09	-0.536138	-5.44374e-10
20060930	chr19:20060930:A:G	4.385e-10	-1.82214	0.0343654
20061168	chr19:20061168:G:C	4.62189e-10	-1.82361	0.0884471
20061170	chr19:20061170:C:T	1.01667e-09	-4.09779e-10	-0.94685
20061201	chr19:20061201:G:A	4.45265e-10	-1.82722	0.0547531
20061226	chr19:20061226:T:C	4.39758e-10	-1.83222	0.0473156
20061262	chr19:20061262:A:G	4.72417e-09	-1.87721	2.46652
20061573	chr19:20061573:A:G	4.2818e-10	-1.82318	0.011594
20061613	chr19:20061613:A:G	2.34638e-10	-1.69561	-0.717476
20061745	chr19:20061745:C:T	9.27373e-10	-4.09779e-10	-1.03878
20061814	chr19:20061814:A:G	1.53855e-09	-0.532535	-5.44374e-10
20062336	chr19:20062336:A:G	1.53566e-09	-0.53442	-5.44374e-10
20062525	chr19:20062525:GC:G	4.52508e-10	-1.80613	0.0498072
20062861	chr19:20062861:C:T	4.16772e-10	-1.81707	-0.0215211
20062893	chr19:20062893:T:C	9.45326e-10	-1.21485	0.195251
20062905	chr19:20062905:C:A	4.43458e-10	-1.79102	0.0144875
20063019	chr19:20063019:A:G	8.40892e-10	-4.09779e-10	-1.13667
20063163	chr19:20063163:C:T	1.51732e-09	-4.09779e-10	-0.546432
20063272	chr19:20063272:T:C	8.12574e-10	-4.09779e-10	-1.17093
20063516	chr19:20063516:CTTTA:C	5.04453e-10	-1.69483	0.0471718
20063574	chr19:20063574:A:G	5.41962e-09	-1.85543	2.58208
20064215	chr19:20064215:G:A	7.3978e-10	-4.09779e-10	-1.26478
20064443	chr19:20064443:G:A	7.40143e-10	-1.26429	-5.44374e-10
20064531	chr19:20064531:A:T	1.89133e-10	-1.7038	-0.92488
20064590	chr19:20064590:GAGGGTCTCCTCACTTCTCAGACGGGGCGGCCGA:G	4.02045e-10	-1.87457	-5.44374e-10
20064707	chr19:20064707:C:T	3.61447e-10	-1.80812	-0.172895
20064998	chr19:20064998:A:G	4.32021e-10	-1.81519	0.0125266
20065045	chr19:20065045:G:A	2.35607e-10	-1.72966	-0.679314
20065199	chr19:20065199:T:C	4.34613e-10	-1.8027	0.00601806
20065389	chr19:20065389:GTGGA:G	3.778e-09	-1.86733	2.23314
20065410	chr19:20065410:A:T	3.96613e-10	-1.83855	-0.0496232
20065830	chr19:20065830:A:G	4.2629e-10	-1.79808	-0.0179341
20066455	chr19:20066455:G:T	1.15628e-09	-4.09779e-10	-0.818172
20066493	chr19:20066493:T:C	3.95237e-10	-1.89165	-5.44374e-10
20066520	chr19:20066520:T:C	1.38228e-09	-0.639646	-5.44374e-10
20066642	chr19:20066642:G:T	1.89379e-09	-4.09779e-10	-0.324799
20066666	chr19:20066666:G:A	2.97993e-10	-0.910956	-1.26311
20066794	chr19:20066794:C:T	4.08413e-10	-1.8133	-0.0455574
20066822	chr19:20066822:G:A	1.01713e-09	-4.09779e-10	-0.946391
20066842	chr19:20066842:C:T	3.88643e-10	-1.82579	-0.082682
20066845	chr19:20066845:A:G	3.99703e-10	-1.82173	-0.0586803
20066952	chr19:20066952:G:C	2.00093e-10	-1.42283	-1.14952
20066971	chr19:20066971:A:G	1.12701e-09	-4.09779e-10	-0.843812
20067036	chr19:20067036:G:A	2.44767e-10	-1.69864	-0.672189
20067211	chr19:20067211:A:G	4.12903e-10	-1.81177	-0.0361505
20067264	chr19:20067264:G:A	2.45945e-10	-1.6914	-0.674627
20067401	chr19:20067401:T:C	4.19307e-10	-1.81816	-0.0143727
20067541	chr19:20067541:G:A	2.48316e-10	-1.68365	-0.672776
20067869	chr19:20067869:TAAGCCA:T	2.42601e-10	-1.72458	-0.655133
20067882	chr19:20067882:A:T	9.44962e-10	-4.09779e-10	-1.01999
20067930	chr19:20067930:G:A	4.01029e-10	-1.82539	-0.0517135
20068399	chr19:20068399:T:C	6.26293e-10	-1.43131	-5.44374e-10
20068526	chr19:20068526:G:A	1.21649e-09	-4.09779e-10	-0.767411
20068580	chr19:20068580:G:A	8.4928e-10	-4.09779e-10	-1.12675
20068602	chr19:20068602:A:T	2.04209e-10	-1.43527	-1.11672
20068621	chr19:20068621:C:T	4.05087e-10	-1.86703	-5.44374e-10
20068805	chr19:20068805:T:G	2.42965e-10	-1.6873	-0.69092
20069099	chr19:20069099:T:G	1.09335e-09	-4.09779e-10	-0.874132
20069655	chr19:20069655:C:T	4.1723e-10	-1.83749	-5.44374e-10
20070044	chr19:20070044:T:C	6.53082e-09	-4.09779e-10	0.913154
20070307	chr19:20070307:A:G	7.3489e-09	-4.09779e-10	1.03117
20070380	chr19:20070380:A:G	6.94439e-09	-4.09779e-10	0.974555
20070440	chr19:20070440:G:A	3.45805e-09	-4.09779e-10	0.277327
20070506	chr19:20070506:A:G	7.05089e-09	-4.09779e-10	0.989775
20070794	chr19:20070794:A:C	1.47303e-08	-1.40473	3.13125
20070961	chr19:20070961:T:A	1.3043e-09	-4.09779e-10	-0.697713
20070982	chr19:20070982:T:C	4.93257e-09	-4.09779e-10	0.632482
20071054	chr19:20071054:A:T	1.84666e-09	-4.09779e-10	-0.350002
20071161	chr19:20071161:C:T	4.40592e-09	-4.09779e-10	0.519571
20071208	chr19:20071208:A:T	2.43196e-10	-1.32718	-1.05009
20071361	chr19:20071361:A:G	1.61219e-09	-4.09779e-10	-0.485784
20071653	chr19:20071653:A:C	5.22542e-09	-4.09779e-10	0.690158
20071972	chr19:20071972:C:T	5.44438e-09	-4.09779e-10	0.731206
20071990	chr19:20071990:G:A	1.81882e-09	-4.09779e-10	-0.365189
20072204	chr19:20072204:A:G	3.55276e-09	-0.894891	1.19924
20072335	chr19:20072335:C:G	5.32744e-09	-4.09779e-10	0.709492
20072475	chr19:20072475:G:A	8.66485e-10	-4.09779e-10	-1.10669
20072930	chr19:20072930:C:T	1.12731e-09	-4.09779e-10	-0.843544
20072960	chr19:20072960:CACATATAAATATATATATACAT:C	1.12317e-09	-4.09779e-10	-0.84722
20072999	chr19:20072999:G:A	4.69888e-09	-0.314282	0.898229
20073011	chr19:20073011:ACACT:A	2.11467e-10	-1.53267	-0.984392
20073023	chr19:20073023:C:A	1.78264e-10	-1.84365	-0.844221
20073196	chr19:20073196:G:A	1.60288e-09	-4.09779e-10	-0.491573
20073313	chr19:20073313:A:G	6.61364e-10	-0.426997	-0.949832
20073365	chr19:20073365:A:G	1.773e-09	-4.09779e-10	-0.390704
20073465	chr19:20073465:C:T	4.83988e-08	-1.17882	4.09492
20073466	chr19:20073466:G:A	2.07744e-10	-1.50561	-1.02922
20073604	chr19:20073604:T:C	8.71932e-10	-4.09779e-10	-1.10042
20073613	chr19:20073613:T:C	1.41236e-09	-4.09779e-10	-0.618113
20073759	chr19:20073759:G:A	1.37458e-09	-4.09779e-10	-0.645229
20074124	chr19:20074124:G:A	1.54416e-09	-4.09779e-10	-0.528897
20074198	chr19:20074198:A:G	4.72266e-10	-1.85045	0.136862
20074245	chr19:20074245:A:G	2.28304e-10	-1.49419	-0.946269
20075238	chr19:20075238:C:T	1.1259e-09	-4.09779e-10	-0.844797
20075330	chr19:20075330:A:T	5.60096e-10	-1.54302	-5.44374e-10
20075418	chr19:20075418:AT:A	1.53381e-09	-0.535623	-5.44374e-10
20075638	chr19:20075638:A:G	4.24588e-10	-1.86291	0.0429006
20075735	chr19:20075735:A:G	1.12668e-09	-4.09779e-10	-0.844104
20075936	chr19:20075936:A:G	1.40501e-09	-4.09779e-10	-0.623337
20076092	chr19:20076092:G:C	4.72853e-09	-0.367155	0.957391
20076325	chr19:20076325:G:A	1.68341e-09	-4.09779e-10	-0.442557
20076373	chr19:20076373:T:A	7.77149e-08	3.04978	0.339888
20076490	chr19:20076490:C:T	2.67148e-10	-1.37776	-0.905575
20076646	chr19:20076646:T:C	1.01495e-09	-4.09779e-10	-0.948542
20076673	chr19:20076673:G:A	3.86645e-09	-4.09779e-10	0.388958
20077011	chr19:20077011:A:G	3.66227e-09	-4.09779e-10	0.334704
20077218	chr19:20077218:A:C	1.70575e-09	-1.72917	1.2998
20077247	chr19:20077247:C:T	1.08844e-09	0.151829	-1.03046
20077459	chr19:20077459:C:T	8.11746e-10	-4.09779e-10	-1.17195
20077534	chr19:20077534:A:T	1.72302e-09	-4.09779e-10	-0.4193
20077798	chr19:20077798:A:G	1.74836e-09	-1.66753	1.26283
20077809	chr19:20077809:C:T	3.92253e-09	-4.09779e-10	0.403358
20077924	chr19:20077924:A:C	1.33152e-09	-0.677057	-5.44374e-10
20077936	chr19:20077936:T:C	1.97299e-09	-1.68693	1.4031
20078627	chr19:20078627:TCAAAGACG:T	1.96679e-09	-4.09779e-10	-0.286975
20078698	chr19:20078698:C:T	1.59701e-09	-0.495243	-5.44374e-10
20078828	chr19:20078828:A:ATAAC	1.31237e-09	-0.691544	-5.44374e-10
20078845	chr19:20078845:A:G	9.17256e-10	0.0562399	-1.10599
20078879	chr19:20078879:T:C	1.03854e-09	0.127243	-1.0528
20078961	chr19:20078961:A:G	1.03907e-09	-4.09779e-10	-0.925049
20079041	chr19:20079041:C:T	3.83873e-10	-1.92082	-5.44374e-10
20079052	chr19:20079052:G:C	2.31499e-09	-4.09779e-10	-0.123974
20079314	chr19:20079314:T:G	7.51573e-10	-4.09779e-10	-1.24896
20079411	chr19:20079411:G:A	1.1785e-09	-4.09779e-10	-0.799138
20079474	chr19:20079474:CAT:C	2.91889e-10	-1.78338	-0.411376
20079529	chr19:20079529:A:G	1.05456e-09	-4.09779e-10	-0.910259
20079600	chr19:20079600:G:C	1.36567e-09	-4.09779e-10	-0.651732
20079607	chr19:20079607:G:A	4.91881e-09	-4.09779e-10	0.629688
20079615	chr19:20079615:C:CA	2.91507e-09	-4.09779e-10	0.106515
20079939	chr19:20079939:T:C	7.06765e-10	-1.31043	-5.44374e-10
20080452	chr19:20080452:A:C	3.1571e-09	-4.09779e-10	0.186275
20080669	chr19:20080669:A:G	2.57118e-09	-4.09779e-10	-0.0190115
20080715	chr19:20080715:G:A	1.47588e-09	-4.09779e-10	-0.574127
20081130	chr19:20081130:A:G	1.04956e-09	-4.09779e-10	-0.91501
20081141	chr19:20081141:C:T	8.9083e-10	-4.09779e-10	-1.07898
20081335	chr19:20081335:A:G	7.14456e-10	-1.29961	-5.44374e-10
20081486	chr19:20081486:C:T	3.05091e-09	-4.09779e-10	0.152061
20081487	chr19:20081487:A:G	3.01119e-09	-4.09779e-10	0.138956
20081708	chr19:20081708:G:A	7.36342e-10	-1.87042	0.600982
20081763	chr19:20081763:TTTC:T	1.79113e-09	-4.09779e-10	-0.380532
20081824	chr19:20081824:G:T	3.46169e-10	-0.983237	-1.04097
20081891	chr19:20081891:A:T	7.54905e-10	-4.09779e-10	-1.24454
20082017	chr19:20082017:G:A	7.59591e-10	-0.31556	-0.922794
20082396	chr19:20082396:A:G	1.77779e-09	-4.09779e-10	-0.388009
20082739	chr19:20082739:C:T	1.17196e-09	-4.09779e-10	-0.8047
20082981	chr19:20082981:T:C	1.43263e-09	-4.09779e-10	-0.603867
20083020	chr19:20083020:C:A	2.77216e-09	-4.09779e-10	0.0562503
20083037	chr19:20083037:C:G	2.77216e-09	-4.09779e-10	0.0562503
20083131	chr19:20083131:A:C	2.76784e-09	-4.09779e-10	0.0546903
20083272	chr19:20083272:T:C	7.47009e-10	-1.84939	0.594329
20083340	chr19:20083340:T:G	8.41326e-10	-4.09779e-10	-1.13615
20083431	chr19:20083431:G:A	1.5793e-09	-4.09779e-10	-0.506396
20083501	chr19:20083501:G:A	7.23602e-10	-1.85475	0.567857
20083516	chr19:20083516:A:G	2.8584e-09	-4.09779e-10	0.0868845
20084031	chr19:20084031:C:T	1.01349e-09	-4.09779e-10	-0.949977
20084107	chr19:20084107:G:A	1.38576e-09	-4.09779e-10	-0.637132
20084116	chr19:20084116:C:T	1.41459e-09	-4.09779e-10	-0.61654
20084245	chr19:20084245:C:T	8.63901e-10	-4.09779e-10	-1.10968
20084348	chr19:20084348:C:T	2.74141e-09	-4.09779e-10	0.0450929
20084696	chr19:20084696:G:A	3.84728e-10	-1.9186	-5.44374e-10
20084798	chr19:20084798:G:A	1.11176e-09	-4.09779e-10	-0.857432
20084945	chr19:20084945:T:C	4.83945e-09	-4.09779e-10	0.613422
20084959	chr19:20084959:C:T	4.87256e-09	-4.09779e-10	0.62024
20084965	chr19:20084965:G:T	4.85593e-09	-4.09779e-10	0.616822
20085017	chr19:20085017:T:A	9.9567e-10	-4.09779e-10	-0.967718
20085296	chr19:20085296:TTGGCCGAGACTGGAGTGCAG:T	5.61034e-10	-0.586028	-0.955323
20085345	chr19:20085345:C:T	4.83359e-09	-4.09779e-10	0.61221
20085360	chr19:20085360:T:C	2.79295e-09	-4.09779e-10	0.0637192
20085408	chr19:20085408:T:C	5.66623e-09	-4.09779e-10	0.771146
20085502	chr19:20085502:T:C	2.23389e-08	-1.50542	3.64837
20085507	chr19:20085507:G:A	9.96007e-10	-4.09779e-10	-0.96738
20085512	chr19:20085512:G:A	2.03535e-09	-4.09779e-10	-0.252712
20085551	chr19:20085551:C:T	3.85582e-09	-4.09779e-10	0.386205
20085612	chr19:20085612:T:C	2.61504e-09	-4.09779e-10	-0.00209964
20085678	chr19:20085678:T:C	2.74083e-09	-4.09779e-10	0.0448816
20085859	chr19:20085859:T:C	9.9567e-10	-4.09779e-10	-0.967718
20086083	chr19:20086083:C:T	1.1827e-09	-4.09779e-10	-0.795577
20086296	chr19:20086296:G:A	1.14792e-09	-1.90758	1.08215
20086301	chr19:20086301:T:C	1.14198e-10	-1.92483	-1.20836
20086459	chr19:20086459:T:C	2.80865e-09	-4.09779e-10	0.069325
20086535	chr19:20086535:T:C	7.55305e-10	-4.09779e-10	-1.24401
20086583	chr19:20086583:C:G	5.16832e-10	-0.590333	-1.03308
20086929	chr19:20086929:A:G	1.49768e-09	-4.09779e-10	-0.559461
20086967	chr19:20086967:T:C	4.86503e-09	-4.09779e-10	0.618695
20087128	chr19:20087128:G:A	7.72144e-10	-1.22196	-5.44374e-10
20087172	chr19:20087172:T:TG	1.11475e-08	-1.5153	2.96314
20087411	chr19:20087411:C:T	4.86503e-09	-4.09779e-10	0.618695
20087412	chr19:20087412:T:C	4.84289e-09	-4.09779e-10	0.614134
20087449	chr19:20087449:T:G	1.0561e-09	-1.72726	0.81846
20087762	chr19:20087762:T:G	2.63039e-09	-4.09779e-10	0.00375457
20087851	chr19:20087851:A:C	4.97795e-10	-1.66095	-5.44374e-10
20087874	chr19:20087874:A:G	4.23273e-10	-1.91788	0.0947662
20087880	chr19:20087880:A:G	8.35689e-10	-4.09779e-10	-1.14288
20087891	chr19:20087891:A:G	9.919e-10	-4.09779e-10	-0.971511
20088150	chr19:20088150:T:C	2.43929e-09	-4.09779e-10	-0.0716732
20088212	chr19:20088212:G:C	5.10526e-09	-4.09779e-10	0.666892
20088380	chr19:20088380:T:C	9.77422e-10	-4.09779e-10	-0.986215
20088442	chr19:20088442:G:A	1.03223e-09	-4.09779e-10	-0.931659
20088643	chr19:20088643:G:A	9.18353e-10	-4.09779e-10	-1.04855
20088935	chr19:20088935:C:T	7.3947e-10	-4.09779e-10	-1.2652
20088936	chr19:20088936:G:A	9.00133e-10	-4.09779e-10	-1.06859
20089191	chr19:20089191:G:A	1.00488e-09	-4.09779e-10	-0.958505
20089201	chr19:20089201:T:C	9.59152e-10	-4.09779e-10	-1.00508
20089331	chr19:20089331:A:C	9.80812e-10	-4.09779e-10	-0.982753
20089382	chr19:20089382:G:A	9.67072e-10	-4.09779e-10	-0.996861
20089670	chr19:20089670:C:T	1.52931e-10	-1.59905	-1.24209
20089695	chr19:20089695:A:G	9.73721e-10	-4.09779e-10	-0.990009
20089870	chr19:20089870:G:A	8.16206e-10	-4.09779e-10	-1.16647
20089984	chr19:20089984:C:T	9.73615e-10	-4.09779e-10	-0.990118
20090117	chr19:20090117:A:G	9.75369e-10	-4.09779e-10	-0.988318
20090192	chr19:20090192:T:C	9.64173e-10	-4.09779e-10	-0.999862
20090267	chr19:20090267:G:A	9.51901e-10	-4.09779e-10	-1.01267
20090506	chr19:20090506:C:T	4.87232e-09	-4.09779e-10	0.620193
20090597	chr19:20090597:C:G	1.00507e-09	-4.09779e-10	-0.958317
20090856	chr19:20090856:T:C	9.11721e-10	-4.09779e-10	-1.0558
20091017	chr19:20091017:C:T	7.50355e-10	-4.09779e-10	-1.25059
20091053	chr19:20091053:G:A	1.09203e-09	-4.09779e-10	-0.875343
20091089	chr19:20091089:C:T	7.90407e-10	-4.09779e-10	-1.19859
20091098	chr19:20091098:T:TC	9.29872e-10	-4.09779e-10	-1.03609
20091230	chr19:20091230:C:T	9.14577e-10	-4.09779e-10	-1.05267
20091252	chr19:20091252:G:A	8.95925e-10	-4.09779e-10	-1.07328
20091294	chr19:20091294:A:G	7.46192e-10	-4.09779e-10	-1.25615
20091686	chr19:20091686:T:C	9.20061e-10	-4.09779e-10	-1.04669
20091986	chr19:20091986:T:C	7.84845e-10	-4.09779e-10	-1.20565
20092119	chr19:20092119:C:T	7.38953e-10	-4.09779e-10	-1.2659
20092233	chr19:20092233:T:C	4.58063e-09	-4.09779e-10	0.558458
20092322	chr19:20092322:C:T	7.93342e-10	-4.09779e-10	-1.19488
20092447	chr19:20092447:G:A	9.05414e-10	-4.09779e-10	-1.06274
20092616	chr19:20092616:C:T	1.49908e-09	-0.55853	-5.44374e-10
20092690	chr19:20092690:G:T	1.40413e-10	-1.91865	-1.0079
20092706	chr19:20092706:G:A	1.89806e-09	-4.09779e-10	-0.322543
20092711	chr19:20092711:C:T	9.83329e-10	-4.09779e-10	-0.980189
20093112	chr19:20093112:C:T	2.56635e-10	-1.28319	-1.04029
20093494	chr19:20093494:G:A	4.86503e-09	-4.09779e-10	0.618695
20093599	chr19:20093599:G:A	6.10321e-09	-4.09779e-10	0.845437
20093614	chr19:20093614:G:A	1.57245e-09	-4.09779e-10	-0.510744
20093664	chr19:20093664:G:C	3.27906e-10	-1.06715	-1.01126
20093684	chr19:20093684:G:C	1.01595e-09	-4.09779e-10	-0.947558
20093886	chr19:20093886:AG:A	3.62953e-10	-1.91319	-0.0636737
20093939	chr19:20093939:G:A	4.86503e-09	-4.09779e-10	0.618695
20094131	chr19:20094131:G:A	4.86503e-09	-4.09779e-10	0.618695
20094410	chr19:20094410:G:A	1.35452e-09	-4.09779e-10	-0.659931
20094465	chr19:20094465:T:A	8.8171e-10	-4.09779e-10	-1.08927
20094652	chr19:20094652:C:T	3.37785e-10	-1.08433	-0.964395
20094939	chr19:20094939:G:A	6.37571e-10	-1.41347	-5.44374e-10
20094966	chr19:20094966:G:T	3.9407e-10	-1.89461	-5.44374e-10
20095147	chr19:20095147:G:A	9.96181e-10	-4.09779e-10	-0.967204
20095330	chr19:20095330:C:T	2.22202e-09	-4.09779e-10	-0.164961
20095391	chr19:20095391:G:A	4.24274e-09	-4.09779e-10	0.481831
20095647	chr19:20095647:A:T	4.8699e-09	-4.09779e-10	0.619694
20095756	chr19:20095756:C:T	1.03623e-09	-4.09779e-10	-0.927793
20095899	chr19:20095899:C:T	3.99052e-10	-1.88204	-5.44374e-10
20095939	chr19:20095939:G:A	8.95711e-10	-4.09779e-10	-1.07352
20095960	chr19:20095960:C:T	9.50458e-10	-4.09779e-10	-1.01419
20095961	chr19:20095961:A:G	3.51579e-09	-4.09779e-10	0.293885
20097126	chr19:20097126:G:T	7.41646e-10	-4.09779e-10	-1.26226
20097227	chr19:20097227:A:G	1.52235e-09	-0.543125	-5.44374e-10
20097273	chr19:20097273:A:G	9.08233e-10	-4.09779e-10	-1.05963
20097534	chr19:20097534:G:A	2.33359e-10	-1.34871	-1.06985
20097624	chr19:20097624:TG:T	1.0153e-09	-4.09779e-10	-0.948196
20097635	chr19:20097635:G:A	8.16818e-10	-4.09779e-10	-1.16572
20098303	chr19:20098303:C:T	1.47874e-09	-0.572186	-5.44374e-10
20098684	chr19:20098684:G:C	2.44702e-09	-4.09779e-10	-0.068506
20098718	chr19:20098718:T:C	2.44861e-09	-4.09779e-10	-0.0678574
20098805	chr19:20098805:A:G	8.32587e-10	-4.09779e-10	-1.1466
20098923	chr19:20098923:A:G	2.44702e-09	-4.09779e-10	-0.068506
20098965	chr19:20098965:A:T	4.24641e-10	-1.81989	-5.44374e-10
20098969	chr19:20098969:A:G	9.08233e-10	-4.09779e-10	-1.05963
20099087	chr19:20099087:C:T	2.44702e-09	-4.09779e-10	-0.068506
20099143	chr19:20099143:C:T	1.03843e-09	-4.09779e-10	-0.92567
20099213	chr19:20099213:A:G	9.54236e-10	-0.915828	-0.0943948
20099597	chr19:20099597:G:T	2.44702e-09	-4.09779e-10	-0.068506
20099934	chr19:20099934:C:T	2.40794e-10	-1.31735	-1.06985
20100101	chr19:20100101:C:G	4.86503e-09	-4.09779e-10	0.618695
20100381	chr19:20100381:C:T	4.21538e-10	-0.902716	-0.924507
20100731	chr19:20100731:G:A	4.33423e-10	-1.84534	0.0459212
20100752	chr19:20100752:C:G	8.48816e-10	-4.09779e-10	-1.12729
20100951	chr19:20100951:G:A	3.9309e-10	-0.999842	-0.897252
20100989	chr19:20100989:TG:T	7.48773e-10	-4.09779e-10	-1.2527
20101286	chr19:20101286:G:A	2.44702e-09	-4.09779e-10	-0.068506
20101300	chr19:20101300:T:C	1.67723e-09	-1.85378	1.40754
20101738	chr19:20101738:T:C	4.86503e-09	-4.09779e-10	0.618695
20101823	chr19:20101823:T:C	2.00929e-09	-4.09779e-10	-0.265595
20102251	chr19:20102251:A:G	7.37285e-10	-4.09779e-10	-1.26816
20102431	chr19:20102431:A:G	2.02019e-09	-4.09779e-10	-0.260187
20102737	chr19:20102737:A:C	1.96656e-09	-4.09779e-10	-0.287094
20102955	chr19:20102955:C:T	2.21205e-09	-4.09779e-10	-0.169458
20102972	chr19:20102972:A:G	1.63995e-09	-0.468715	-5.44374e-10
20103156	chr19:20103156:G:T	2.35742e-10	-1.27139	-1.137
20103267	chr19:20103267:T:C	8.11224e-10	-1.9187	0.746105
20103497	chr19:20103497:T:G	1.53831e-09	-4.09779e-10	-0.532696
20103719	chr19:20103719:G:A	8.3987e-09	-1.42999	2.59469
20103978	chr19:20103978:G:T	1.73999e-09	-0.4095	-5.44374e-10
20104126	chr19:20104126:C:G	1.58118e-09	-4.09779e-10	-0.505208
20104432	chr19:20104432:A:G	1.64552e-09	-4.09779e-10	-0.465321
20104560	chr19:20104560:C:A	1.8837e-09	-4.09779e-10	-0.330141
20104604	chr19:20104604:G:C	2.13009e-09	-4.09779e-10	-0.207214
20104784	chr19:20104784:C:A	1.88958e-09	-4.09779e-10	-0.327024
20104817	chr19:20104817:A:C	2.04413e-09	-4.09779e-10	-0.248404
20104987	chr19:20104987:C:T	1.99493e-10	-1.37473	-1.20063
20105297	chr19:20105297:G:A	7.37009e-10	-4.09779e-10	-1.26853
20105396	chr19:20105396:T:A	4.35832e-10	-1.79388	-5.44374e-10
20105420	chr19:20105420:A:C	5.37211e-10	-1.58474	-5.44374e-10
20105807	chr19:20105807:C:T	5.66e-10	-1.53254	-5.44374e-10
20105855	chr19:20105855:A:G	2.14931e-09	-4.09779e-10	-0.198232
20105902	chr19:20105902:A:G	1.07633e-09	-4.09779e-10	-0.889819
20106506	chr19:20106506:G:C	7.45759e-10	-4.09779e-10	-1.25673
20106539	chr19:20106539:C:T	4.11918e-10	-1.85031	-5.44374e-10
20106546	chr19:20106546:C:T	1.07323e-09	-4.09779e-10	-0.892704
20106728	chr19:20106728:C:T	1.22512e-09	-4.09779e-10	-0.760336
20107010	chr19:20107010:G:A	1.94911e-09	-0.296008	-5.44374e-10
20107368	chr19:20107368:C:T	7.93196e-09	-1.35679	2.46432
20108142	chr19:20108142:G:GT	1.6194e-09	-1.92106	1.43973
20108265	chr19:20108265:T:C	8.07296e-10	-4.09779e-10	-1.17744
20108289	chr19:20108289:T:C	8.07296e-10	-4.09779e-10	-1.17744
20108471	chr19:20108471:G:A	1.42078e-09	-1.92223	1.31006
20108922	chr19:20108922:A:C	8.28348e-10	-1.92356	0.771863
20109016	chr19:20109016:C:T	8.97876e-10	-1.91959	0.848493
20109261	chr19:20109261:G:A	1.6618e-09	-1.91742	1.46194
20109271	chr19:20109271:A:G	3.87025e-09	-4.09779e-10	0.389941
20109419	chr19:20109419:A:C	1.54303e-09	-1.91328	1.38365
20109421	chr19:20109421:TTAATA:T	1.43277e-09	-4.09779e-10	-0.603771
20109573	chr19:20109573:A:G	1.48889e-09	-1.9166	1.35126
20109609	chr19:20109609:C:G	1.42551e-09	-1.91764	1.3088
20110043	chr19:20110043:C:A	7.70845e-10	-4.09779e-10	-1.22365
20110232	chr19:20110232:A:G	1.41536e-09	-4.09779e-10	-0.615991
20110504	chr19:20110504:G:A	5.89951e-10	-0.245018	-1.24607
20111163	chr19:20111163:A:G	1.34248e-10	-1.73893	-1.23251
20111531	chr19:20111531:C:T	1.23955e-10	-1.88256	-1.16865
20111546	chr19:20111546:TAAAG:T	1.48329e-09	-4.09779e-10	-0.569118
20112060	chr19:20112060:T:C	9.02271e-10	-4.09779e-10	-1.06622
20112304	chr19:20112304:T:C	1.32667e-10	-1.82976	-1.15354
20113008	chr19:20113008:A:C	2.81028e-10	-1.80808	-0.424603
20113476	chr19:20113476:G:GC	3.86865e-10	-1.91306	-5.44374e-10
20113808	chr19:20113808:A:T	9.78423e-10	-4.09779e-10	-0.985191
20113960	chr19:20113960:CTT:C	1.83272e-09	-4.09779e-10	-0.357575
20114197	chr19:20114197:AG:A	7.58264e-10	-4.09779e-10	-1.2401
20114614	chr19:20114614:T:C	7.38355e-10	-4.09779e-10	-1.26671
20114774	chr19:20114774:A:G	1.22251e-10	-1.90132	-1.16374
20114822	chr19:20114822:CCTTA:C	1.82721e-09	-4.09779e-10	-0.360587
20114941	chr19:20114941:A:G	1.39483e-10	-1.74905	-1.18414
20115031	chr19:20115031:ATTGT:A	7.42367e-10	-4.09779e-10	-1.26129
20115330	chr19:20115330:A:G	6.52014e-10	-1.39107	-5.44374e-10
20115331	chr19:20115331:G:C	1.09148e-09	-4.09779e-10	-0.875847
20115395	chr19:20115395:T:C	7.38946e-10	-4.09779e-10	-1.26591
20116514	chr19:20116514:A:G	4.16197e-10	-1.83998	-5.44374e-10
20117050	chr19:20117050:A:T	4.11568e-10	-1.85116	-5.44374e-10
20117261	chr19:20117261:C:G	9.04911e-09	-4.09779e-10	1.23929
20117514	chr19:20117514:C:T	4.92905e-10	-1.67082	-5.44374e-10
20117637	chr19:20117637:G:A	1.43954e-09	-0.599052	-5.44374e-10
20117992	chr19:20117992:A:G	7.37813e-10	-4.09779e-10	-1.26744
20118677	chr19:20118677:G:A	1.70504e-10	-1.50904	-1.22333
20119129	chr19:20119129:T:C	7.51905e-10	-4.09779e-10	-1.24852
20119420	chr19:20119420:T:C	1.0575e-09	-4.09779e-10	-0.907475
20119455	chr19:20119455:T:A	1.17052e-10	-1.92361	-1.18491
20119683	chr19:20119683:C:T	1.37271e-10	-1.68059	-1.26858
20119834	chr19:20119834:T:C	1.42008e-09	-4.09779e-10	-0.612668
20119875	chr19:20119875:T:A	9.45099e-10	-4.09779e-10	-1.01984
20120002	chr19:20120002:A:G	1.13634e-09	-4.09779e-10	-0.835569
20120352	chr19:20120352:C:T	7.38299e-10	-4.09779e-10	-1.26678
20120779	chr19:20120779:A:G	9.48176e-10	-4.09779e-10	-1.01659
20120896	chr19:20120896:C:G	7.36895e-10	-4.09779e-10	-1.26869
20121150	chr19:20121150:A:G	7.96311e-10	-1.19114	-5.44374e-10
20121368	chr19:20121368:TA:T	1.15157e-10	-1.87411	-1.25072
20121444	chr19:20121444:G:A	7.37136e-10	-4.09779e-10	-1.26836
20121734	chr19:20121734:TTATGCTTTA:T	9.60871e-10	-4.09779e-10	-1.00329
20121912	chr19:20121912:C:T	1.12594e-10	-1.88986	-1.25749
20122478	chr19:20122478:G:A	7.39073e-10	-4.09779e-10	-1.26574
20122691	chr19:20122691:G:A	1.50792e-10	-1.86555	-0.989683
20122780	chr19:20122780:A:G	7.51384e-10	-4.09779e-10	-1.24922
20122941	chr19:20122941:CCTG:C	7.5505e-10	-4.09779e-10	-1.24435
20122982	chr19:20122982:C:T	1.56418e-10	-1.865	-0.953594
20123730	chr19:20123730:GT:G	9.06001e-10	-4.09779e-10	-1.06209
20123817	chr19:20123817:A:G	1.06794e-09	-4.09779e-10	-0.897651
20123826	chr19:20123826:C:T	7.57476e-10	-4.09779e-10	-1.24114
20123835	chr19:20123835:T:C	1.2588e-10	-1.8978	-1.138
20124228	chr19:20124228:A:G	1.25656e-10	-1.90235	-1.13523
20124411	chr19:20124411:C:T	7.405e-10	-4.09779e-10	-1.26381
20124521	chr19:20124521:A:G	2.61009e-09	-4.09779e-10	-0.00399292
20124666	chr19:20124666:C:G	1.24135e-10	-1.92313	-1.12663
20124811	chr19:20124811:G:A	7.55025e-10	-4.09779e-10	-1.24438
20125120	chr19:20125120:G:A	1.45388e-10	-1.87111	-1.02062
20125127	chr19:20125127:C:T	1.67217e-09	-4.09779e-10	-0.449256
20125485	chr19:20125485:G:A	1.94829e-09	-4.09779e-10	-0.296426
20125706	chr19:20125706:A:C	4.16037e-10	-1.84036	-5.44374e-10
20126330	chr19:20126330:A:G	7.50374e-10	-4.09779e-10	-1.25056
20126396	chr19:20126396:G:A	1.59195e-09	-4.09779e-10	-0.498416
20126655	chr19:20126655:T:TC	1.32068e-10	-1.9135	-1.07432
20126796	chr19:20126796:T:A	7.7022e-10	-4.09779e-10	-1.22446
20126802	chr19:20126802:C:T	1.59139e-10	-1.53868	-1.26268
20127266	chr19:20127266:T:C	1.08387e-09	-4.09779e-10	-0.882838
20127339	chr19:20127339:A:C	1.32694e-10	-1.91703	-1.06605
20127551	chr19:20127551:A:G	1.33436e-10	-1.91349	-1.06402
20127602	chr19:20127602:AACATTTTT:A	7.603e-10	-4.09779e-10	-1.23742
20127629	chr19:20127629:A:G	7.77344e-10	-4.09779e-10	-1.21525
20127760	chr19:20127760:G:A	1.84113e-09	-4.09779e-10	-0.353001
20127853	chr19:20127853:T:C	1.2111e-10	-1.92423	-1.1502
20128474	chr19:20128474:T:G	1.4916e-10	-1.87684	-0.989277
20129240	chr19:20129240:G:A	1.62172e-10	-1.8895	-0.892972
20129449	chr19:20129449:G:C	1.62982e-10	-1.51728	-1.26021
20129452	chr19:20129452:A:C	7.44846e-10	-4.09779e-10	-1.25796
20129462	chr19:20129462:C:T	5.63742e-10	-1.53654	-5.44374e-10
20129679	chr19:20129679:A:G	4.00968e-10	-1.87725	-5.44374e-10
20129744	chr19:20129744:CTA:C	7.42056e-10	-4.09779e-10	-1.26171
20129839	chr19:20129839:T:C	4.23052e-10	-1.82364	-5.44374e-10
20129857	chr19:20129857:G:A	1.4166e-10	-1.89189	-1.02581
20130118	chr19:20130118:A:G	1.60675e-10	-1.54471	-1.24704
20130121	chr19:20130121:T:A	1.12932e-10	-1.92439	-1.21996
20130325	chr19:20130325:C:T	7.42163e-10	-4.09779e-10	-1.26156
20130698	chr19:20130698:A:C	1.43968e-09	-4.09779e-10	-0.598957
20131283	chr19:20131283:C:T	1.65741e-10	-1.882	-0.878706
20131290	chr19:20131290:T:A	7.77165e-10	-4.09779e-10	-1.21548
20131465	chr19:20131465:G:A	1.61081e-10	-1.53866	-1.25056
20131665	chr19:20131665:CA:C	1.14183e-10	-1.91842	-1.21492
20131907	chr19:20131907:ATCATC:A	6.27898e-10	-1.42876	-5.44374e-10
20132668	chr19:20132668:A:T	1.12473e-10	-1.91293	-1.23549
20132981	chr19:20132981:T:A	1.79189e-09	-1.86747	1.48736
20133375	chr19:20133375:C:T	1.86146e-09	-4.09779e-10	-0.342015
20133516	chr19:20133516:A:T	1.67249e-10	-1.8798	-0.871851
20133555	chr19:20133555:C:T	1.08675e-08	-4.09779e-10	1.4224
20133789	chr19:20133789:A:T	7.4186e-10	-1.62991	0.367938
20133832	chr19:20133832:G:C	1.02604e-09	-4.09779e-10	-0.937667
20134271	chr19:20134271:G:C	1.11091e-10	-1.91376	-1.24702
20135091	chr19:20135091:G:A	1.24438e-09	-4.09779e-10	-0.744739
20135154	chr19:20135154:T:G	1.01288e-09	-1.92228	0.971701
20135166	chr19:20135166:A:G	1.45967e-10	-1.88538	-1.00238
20135437	chr19:20135437:G:T	1.65578e-10	-1.50842	-1.25328
20135598	chr19:20135598:G:A	6.12732e-10	-1.45321	-5.44374e-10
20135619	chr19:20135619:T:C	1.48116e-10	-1.87487	-0.998268
20135789	chr19:20135789:G:T	7.43282e-10	-4.09779e-10	-1.26006
20135924	chr19:20135924:G:A	1.07936e-09	-4.09779e-10	-0.887006
20135946	chr19:20135946:CA:C	7.42349e-10	-4.09779e-10	-1.26131
20135962	chr19:20135962:AT:A	7.52094e-10	-4.09779e-10	-1.24827
20136236	chr19:20136236:A:G	1.11012e-10	-1.92162	-1.23988
20136357	chr19:20136357:A:T	8.42286e-10	-4.09779e-10	-1.13501
20136703	chr19:20136703:C:A	1.17146e-09	-4.09779e-10	-0.805126
20136999	chr19:20136999:C:A	1.71227e-10	-1.87833	-0.849807
20137070	chr19:20137070:G:A	1.40621e-10	-1.88062	-1.04444
20137118	chr19:20137118:C:A	1.59361e-10	-1.54038	-1.25958
20137422	chr19:20137422:T:C	1.78819e-10	-1.86777	-0.816984
20137430	chr19:20137430:G:A	3.72102e-09	-4.09779e-10	0.350619
20137522	chr19:20137522:C:T	7.40443e-10	-4.09779e-10	-1.26389
20137523	chr19:20137523:G:A	4.46681e-09	-4.09779e-10	0.533296
20137579	chr19:20137579:G:A	7.3766e-10	-4.09779e-10	-1.26765
20137669	chr19:20137669:G:A	8.22222e-10	-4.09779e-10	-1.15912
20137820	chr19:20137820:C:A	7.50358e-10	-4.09779e-10	-1.25058
20138549	chr19:20138549:G:A	1.85278e-09	-4.09779e-10	-0.346688
20138605	chr19:20138605:T:C	2.25472e-09	-4.09779e-10	-0.150352
20138846	chr19:20138846:AT:A	2.21811e-10	-1.84502	-0.624288
20139045	chr19:20139045:G:C	1.38304e-10	-1.8934	-1.04828
20139174	chr19:20139174:T:C	1.59315e-10	-1.89021	-0.910041
20139397	chr19:20139397:C:A	1.40494e-10	-1.89129	-1.03468
20139768	chr19:20139768:G:A	1.87665e-09	-4.09779e-10	-0.333891
20139856	chr19:20139856:T:G	1.8278e-09	-4.09779e-10	-0.360268
20140528	chr19:20140528:G:A	1.35063e-10	-1.92424	-1.04115
20140530	chr19:20140530:G:A	7.38159e-10	-4.09779e-10	-1.26697
20140614	chr19:20140614:TAAGAA:T	1.42282e-10	-1.90447	-1.00885
20140798	chr19:20140798:A:G	7.40661e-10	-4.09779e-10	-1.26359
20141140	chr19:20141140:A:G	1.81713e-09	-4.09779e-10	-0.366118
20141396	chr19:20141396:C:T	1.10849e-10	-1.91087	-1.25209
20141927	chr19:20141927:C:T	7.47451e-10	-4.09779e-10	-1.25446
20141961	chr19:20141961:A:C	1.09323e-09	-4.09779e-10	-0.874245
20142241	chr19:20142241:C:T	5.84727e-10	-1.49999	-5.44374e-10
20142268	chr19:20142268:C:G	7.86673e-10	-4.09779e-10	-1.20332
20142336	chr19:20142336:T:TCA	8.05078e-10	-4.09779e-10	-1.18019
20142475	chr19:20142475:G:A	1.14282e-10	-1.90754	-1.22493
20142954	chr19:20142954:G:T	1.43083e-10	-1.90003	-1.00768
20142961	chr19:20142961:G:A	1.3872e-09	-1.9194	1.2833
20143797	chr19:20143797:T:C	1.46659e-10	-1.62502	-1.258
20143867	chr19:20143867:C:T	2.05204e-09	-4.09779e-10	-0.244544
20144179	chr19:20144179:A:T	7.51632e-10	-4.09779e-10	-1.24889
20144261	chr19:20144261:G:A	1.1178e-10	-1.88914	-1.26546
20144275	chr19:20144275:C:T	1.11088e-10	-1.89537	-1.26544
20144406	chr19:20144406:C:G	2.23049e-09	-4.09779e-10	-0.161155
20144653	chr19:20144653:G:A	1.67701e-09	-4.09779e-10	-0.446363
20144697	chr19:20144697:T:A	2.07315e-10	-1.87998	-0.656916
20144805	chr19:20144805:T:C	3.8534e-10	-1.91701	-5.44374e-10
20145377	chr19:20145377:G:T	1.13527e-10	-1.87264	-1.26645
20145673	chr19:20145673:C:T	8.22297e-10	-4.09779e-10	-1.15903
20146464	chr19:20146464:A:T	1.14584e-10	-1.89054	-1.23928
20146576	chr19:20146576:T:C	1.23746e-10	-1.86026	-1.19265
20147136	chr19:20147136:T:C	5.40007e-09	-4.09779e-10	0.723033
20147154	chr19:20147154:A:G	2.43405e-09	-1.92228	1.84846
20147211	chr19:20147211:C:A	7.36842e-10	-4.09779e-10	-1.26876
20147692	chr19:20147692:TATA:T	1.78024e-09	-4.09779e-10	-0.386631
20147782	chr19:20147782:C:T	5.13169e-09	-4.09779e-10	0.672056
20148048	chr19:20148048:T:G	5.14151e-09	-4.09779e-10	0.673968
20148338	chr19:20148338:A:G	1.59684e-09	-4.09779e-10	-0.495353
20148410	chr19:20148410:C:T	1.67649e-10	-1.49659	-1.25267
20148413	chr19:20148413:A:G	7.96078e-10	-4.09779e-10	-1.19144
20150709	chr19:20150709:GCCCTCGGGC:G	1.40589e-09	-4.09779e-10	-0.622711
20150863	chr19:20150863:C:A	1.71429e-10	-1.46062	-1.26635
20151027	chr19:20151027:C:T	7.42617e-10	-4.09779e-10	-1.26095
20151030	chr19:20151030:C:T	7.3719e-10	-4.09779e-10	-1.26829
20151224	chr19:20151224:G:A	2.95922e-09	-4.09779e-10	0.121547
20151393	chr19:20151393:C:T	1.79893e-09	-4.09779e-10	-0.376184
20151414	chr19:20151414:T:G	7.46797e-10	-4.09779e-10	-1.25534
20151514	chr19:20151514:A:G	1.43865e-10	-1.63916	-1.26309
20151531	chr19:20151531:GGA:G	1.70038e-09	-4.09779e-10	-0.432529
20151579	chr19:20151579:G:T	1.46745e-09	-4.09779e-10	-0.579849
20151651	chr19:20151651:A:AG	1.8601e-10	-1.40537	-1.23997
20151721	chr19:20151721:A:G	1.17239e-10	-1.86617	-1.24075
20151841	chr19:20151841:G:C	1.56199e-09	-4.09779e-10	-0.517415
20151877	chr19:20151877:A:G	2.67511e-09	-4.09779e-10	0.0206104
20152447	chr19:20152447:A:G	2.38212e-09	-4.09779e-10	-0.0953872
20152643	chr19:20152643:G:A	1.61669e-09	-4.09779e-10	-0.483
20152752	chr19:20152752:A:G	8.27379e-10	-1.92151	0.768638
20152837	chr19:20152837:G:A	1.74389e-09	-4.09779e-10	-0.407261
20152899	chr19:20152899:A:G	4.79981e-10	-1.69739	-5.44374e-10
20153052	chr19:20153052:T:C	4.37488e-10	-1.79008	-5.44374e-10
20153064	chr19:20153064:C:G	8.41117e-10	-4.09779e-10	-1.1364
20153076	chr19:20153076:G:A	5.14768e-09	-4.09779e-10	0.675168
20153431	chr19:20153431:G:A	5.12408e-09	-4.09779e-10	0.670573
20153450	chr19:20153450:G:A	8.33981e-10	-1.91969	0.77477
20153491	chr19:20153491:G:T	7.399e-10	-4.09779e-10	-1.26462
20154331	chr19:20154331:A:G	5.79592e-09	-4.09779e-10	0.793776
20154377	chr19:20154377:T:C	1.14807e-10	-1.8717	-1.25619
20155273	chr19:20155273:C:CAA	2.73407e-09	-1.92305	1.96546
20155589	chr19:20155589:TCTC:T	5.15664e-09	-4.09779e-10	0.676906
20155769	chr19:20155769:AG:A	1.96219e-09	-4.09779e-10	-0.289315
20155907	chr19:20155907:A:C	1.90436e-10	-1.35308	-1.26873
20156022	chr19:20156022:C:T	7.36841e-10	-4.09779e-10	-1.26876
20156056	chr19:20156056:G:A	7.46353e-10	-4.09779e-10	-1.25594
20156171	chr19:20156171:C:A	8.95686e-10	-4.09779e-10	-1.07354
20156428	chr19:20156428:A:G	1.65661e-10	-1.5189	-1.24229
20156430	chr19:20156430:A:G	3.39513e-09	-4.09779e-10	0.258963
20156999	chr19:20156999:T:A	1.96278e-09	-4.09779e-10	-0.289016
20157176	chr19:20157176:GGGT:G	9.27582e-10	-4.09779e-10	-1.03855
20157350	chr19:20157350:T:A	1.96585e-09	-4.09779e-10	-0.287456
20157382	chr19:20157382:G:A	7.37054e-10	-4.09779e-10	-1.26847
20157760	chr19:20157760:A:G	2.93779e-09	-4.09779e-10	0.11428
20157814	chr19:20157814:C:T	8.39236e-10	-1.13864	-5.44374e-10
20157816	chr19:20157816:G:A	2.77713e-10	-1.14473	-1.09981
20157909	chr19:20157909:G:A	7.37523e-10	-4.09779e-10	-1.26784
20157992	chr19:20157992:A:G	2.22241e-09	-4.09779e-10	-0.164784
20158000	chr19:20158000:G:A	5.06183e-10	-1.64424	-5.44374e-10
20158040	chr19:20158040:T:TA	1.3068e-10	-1.80957	-1.18882
20158477	chr19:20158477:C:T	3.19212e-09	-1.91237	2.10967
20158522	chr19:20158522:A:C	1.18799e-10	-1.85158	-1.24212
20158613	chr19:20158613:T:C	8.22666e-10	-4.09779e-10	-1.15858
20158771	chr19:20158771:T:G	2.07714e-10	-1.26824	-1.26673
20158780	chr19:20158780:A:G	1.16321e-10	-1.85169	-1.26309
20158974	chr19:20158974:T:TAA	1.73815e-09	-4.09779e-10	-0.410557
20159034	chr19:20159034:A:C	2.04035e-09	-4.09779e-10	-0.250255
20159060	chr19:20159060:CT:C	8.71238e-10	-4.09779e-10	-1.10122
20159136	chr19:20159136:C:T	2.09615e-10	-1.2571	-1.26876
20159159	chr19:20159159:T:A	7.44846e-10	-4.09779e-10	-1.25796
20159843	chr19:20159843:T:C	4.06618e-10	-1.86326	-5.44374e-10
20160841	chr19:20160841:C:T	2.4879e-10	-1.19777	-1.15675
20160946	chr19:20160946:C:T	7.30181e-09	-4.09779e-10	1.02474
20161276	chr19:20161276:T:C	1.32721e-10	-1.75555	-1.22733
20161277	chr19:20161277:G:A	1.8407e-09	-4.09779e-10	-0.353234
20161341	chr19:20161341:T:C	9.19705e-10	-1.81016	0.763076
20161368	chr19:20161368:G:A	1.79251e-09	-4.09779e-10	-0.379761
20161470	chr19:20161470:GT:G	1.63046e-09	-4.09779e-10	-0.474516
20161562	chr19:20161562:A:G	2.49281e-09	-4.09779e-10	-0.0499659
20161662	chr19:20161662:T:C	1.37333e-10	-1.87786	-1.07087
20162269	chr19:20162269:A:T	7.39445e-10	-4.09779e-10	-1.26523
20162301	chr19:20162301:CTA:C	1.37399e-10	-1.85107	-1.09717
20162333	chr19:20162333:G:A	9.1059e-10	-1.90398	0.846936
20162359	chr19:20162359:T:C	7.39246e-10	-4.09779e-10	-1.2655
20162360	chr19:20162360:A:T	7.39459e-10	-4.09779e-10	-1.26521
20162575	chr19:20162575:C:T	4.1471e-10	-1.92231	0.0787556
20162651	chr19:20162651:C:T	9.86335e-10	-4.09779e-10	-0.977137
20162971	chr19:20162971:G:A	1.24639e-10	-1.79489	-1.25082
20163382	chr19:20163382:C:T	2.13471e-09	-4.09779e-10	-0.205048
20163619	chr19:20163619:G:T	1.05453e-09	-4.09779e-10	-0.910285
20163916	chr19:20163916:C:T	7.40632e-10	-4.09779e-10	-1.26363
20164238	chr19:20164238:A:G	1.28271e-10	-1.7813	-1.23568
20164486	chr19:20164486:C:T	1.03385e-09	-4.09779e-10	-0.930089
20164910	chr19:20164910:G:A	4.02698e-10	-1.87295	-5.44374e-10
20165070	chr19:20165070:G:A	8.16722e-10	-4.09779e-10	-1.16583
20165263	chr19:20165263:G:T	8.73345e-10	-4.09779e-10	-1.0988
20165269	chr19:20165269:G:A	9.84156e-10	-4.09779e-10	-0.97935
20165287	chr19:20165287:C:A	7.37343e-10	-4.09779e-10	-1.26808
20166409	chr19:20166409:C:T	7.39097e-10	-4.09779e-10	-1.2657
20166469	chr19:20166469:C:T	7.40987e-10	-4.09779e-10	-1.26315
20166591	chr19:20166591:C:T	9.73718e-10	-4.09779e-10	-0.990012
20166848	chr19:20166848:A:G	1.64574e-09	-4.09779e-10	-0.46519
20167098	chr19:20167098:G:A	7.38031e-10	-4.09779e-10	-1.26715
20167544	chr19:20167544:C:T	1.05884e-09	-4.09779e-10	-0.906204
20167747	chr19:20167747:T:A	5.07558e-10	-1.92314	0.281618
20167940	chr19:20167940:C:T	7.46374e-10	-4.09779e-10	-1.25591
20168060	chr19:20168060:G:T	1.12718e-09	-4.09779e-10	-0.843661
20168178	chr19:20168178:C:G	5.10297e-10	-1.92472	0.288578
20168538	chr19:20168538:C:T	7.38207e-10	-4.09779e-10	-1.26691
20168849	chr19:20168849:T:A	8.27052e-10	-4.09779e-10	-1.15327
20168901	chr19:20168901:C:T	1.65355e-10	-1.83968	-0.923355
20169015	chr19:20169015:A:G	5.30969e-10	-1.91925	0.322822
20169268	chr19:20169268:T:G	1.0751e-09	-4.09779e-10	-0.89096
20169735	chr19:20169735:A:G	7.40169e-10	-4.09779e-10	-1.26426
20170053	chr19:20170053:G:A	1.00798e-09	-4.09779e-10	-0.955435
20170067	chr19:20170067:AT:A	9.80811e-10	-4.09779e-10	-0.982754
20170457	chr19:20170457:C:T	8.27959e-10	-1.92483	0.77266
20170510	chr19:20170510:T:A	8.63353e-10	-4.09779e-10	-1.11031
20170515	chr19:20170515:A:C	8.78792e-10	-1.09259	-5.44374e-10
20170649	chr19:20170649:C:CAG	6.4799e-10	-1.9203	0.523046
20171131	chr19:20171131:G:A	1.69132e-10	-1.60509	-1.13537
20171276	chr19:20171276:C:G	7.3863e-10	-4.09779e-10	-1.26634
20171670	chr19:20171670:T:G	6.65511e-10	-1.91816	0.547579
20172420	chr19:20172420:T:C	7.5526e-10	-4.09779e-10	-1.24407
20172445	chr19:20172445:C:T	1.06017e-09	-4.09779e-10	-0.904951
20172892	chr19:20172892:T:C	5.11571e-10	-1.63365	-5.44374e-10
20173201	chr19:20173201:A:G	8.54124e-10	-4.09779e-10	-1.12106
20173209	chr19:20173209:G:A	1.80439e-10	-1.54309	-1.13265
20173323	chr19:20173323:C:T	1.89986e-10	-1.50051	-1.12367
20173435	chr19:20173435:T:C	1.84261e-10	-1.51916	-1.13563
20173549	chr19:20173549:G:A	1.19824e-09	-4.09779e-10	-0.782525
20173897	chr19:20173897:T:C	2.13903e-09	-1.92185	1.71883
20174039	chr19:20174039:T:A	4.06622e-10	-1.86325	-5.44374e-10
20174229	chr19:20174229:T:C	5.78876e-10	-1.91269	0.402648
20174237	chr19:20174237:AAAG:A	7.36874e-10	-4.09779e-10	-1.26872
20174583	chr19:20174583:GTCACCATGT:G	8.0173e-10	-4.09779e-10	-1.18436
20174956	chr19:20174956:A:G	1.04718e-09	-4.09779e-10	-0.91728
20175406	chr19:20175406:A:G	8.07479e-10	-4.09779e-10	-1.17722
20175742	chr19:20175742:G:C	1.03554e-09	-4.09779e-10	-0.928455
20175944	chr19:20175944:G:C	9.15105e-10	-4.09779e-10	-1.0521
20175960	chr19:20175960:A:G	1.11509e-10	-1.89127	-1.26576
20175979	chr19:20175979:C:T	6.47254e-10	-1.89684	0.498445
20176252	chr19:20176252:GCTTCCTAGATGGGATGGTGGCTGGGAAGAGGTGCTCGTCA:G	8.78025e-10	-4.09779e-10	-1.09346
20176336	chr19:20176336:T:TC	1.08394e-10	-1.91959	-1.26578
20176607	chr19:20176607:G:A	1.46089e-09	-4.09779e-10	-0.584333
20176733	chr19:20176733:G:A	9.76252e-10	-4.09779e-10	-0.987413
20176749	chr19:20176749:G:A	8.068e-10	-4.09779e-10	-1.17806
20176830	chr19:20176830:A:T	7.40209e-10	-4.09779e-10	-1.2642
20177161	chr19:20177161:G:C	7.41092e-10	-4.09779e-10	-1.26301
20177687	chr19:20177687:G:A	8.65756e-10	-4.09779e-10	-1.10753
20177745	chr19:20177745:T:C	4.53401e-10	-1.75436	-5.44374e-10
20177819	chr19:20177819:A:G	1.15661e-10	-1.85225	-1.26822
20177829	chr19:20177829:G:C	1.72735e-09	-1.48397	1.06718
20178005	chr19:20178005:C:A	7.54501e-10	-4.09779e-10	-1.24508
20178048	chr19:20178048:T:G	4.60752e-10	-1.73827	-5.44374e-10
20178102	chr19:20178102:TA:T	2.15177e-10	-1.39563	-1.10405
20178298	chr19:20178298:C:T	1.02733e-09	-4.09779e-10	-0.936419
20178315	chr19:20178315:C:G	3.96895e-10	-1.88746	-5.44374e-10
20178417	chr19:20178417:G:A	1.1145e-10	-1.8888	-1.26876
20178457	chr19:20178457:T:C	1.44622e-09	-4.09779e-10	-0.594426
20179261	chr19:20179261:TATCTA:T	1.40958e-08	2.67939	-0.996894
20179308	chr19:20179308:T:C	4.27068e-10	-1.81419	-5.44374e-10
20179435	chr19:20179435:A:G	5.37904e-10	-1.90376	0.320305
20179438	chr19:20179438:C:T	5.81457e-10	-1.5056	-5.44374e-10
20179474	chr19:20179474:A:G	6.29673e-10	-1.90976	0.483825
20179861	chr19:20179861:TAGG:T	7.59173e-10	-4.09779e-10	-1.2389
20179996	chr19:20179996:G:C	1.15215e-10	-1.86483	-1.25951
20180353	chr19:20180353:T:C	6.6723e-10	-1.89189	0.523895
20180454	chr19:20180454:T:C	1.14271e-10	-1.86404	-1.26852
20180518	chr19:20180518:C:T	1.81491e-09	-1.89537	1.52803
20180589	chr19:20180589:CT:C	8.65292e-10	-4.09779e-10	-1.10807
20180591	chr19:20180591:T:C	8.65386e-10	-4.09779e-10	-1.10796
20180771	chr19:20180771:A:T	7.73126e-10	-4.09779e-10	-1.22069
20180863	chr19:20180863:A:G	7.29907e-10	-1.88074	0.602527
20180902	chr19:20180902:G:A	7.95013e-10	-1.87966	0.686884
20181538	chr19:20181538:A:AAAAAC	4.24561e-10	-1.82008	-5.44374e-10
20181661	chr19:20181661:G:T	4.0905e-10	-1.8573	-5.44374e-10
20181772	chr19:20181772:C:T	7.38279e-10	-4.09779e-10	-1.26681
20182030	chr19:20182030:T:G	7.96935e-10	-4.09779e-10	-1.19036
20182684	chr19:20182684:G:C	8.18139e-10	-4.09779e-10	-1.1641
20182704	chr19:20182704:C:T	1.37177e-09	-4.09779e-10	-0.647273
20182816	chr19:20182816:C:A	7.38843e-10	-4.09779e-10	-1.26605
20182827	chr19:20182827:A:G	9.05089e-10	-4.09779e-10	-1.0631
20182849	chr19:20182849:G:A	1.42019e-09	-1.84358	1.231
20183133	chr19:20183133:GCTT:G	9.08369e-10	-4.09779e-10	-1.05948
20183389	chr19:20183389:G:A	4.20962e-10	-1.89415	0.0655537
20183572	chr19:20183572:GTTC:G	8.10142e-10	-4.09779e-10	-1.17392
20183860	chr19:20183860:T:C	7.40543e-10	-4.09779e-10	-1.26375
20184361	chr19:20184361:A:G	7.38285e-10	-4.09779e-10	-1.2668
20184420	chr19:20184420:C:T	9.32718e-10	-4.09779e-10	-1.03303
20184599	chr19:20184599:C:G	7.38068e-10	-4.09779e-10	-1.2671
20185028	chr19:20185028:T:C	4.91081e-10	-1.90124	0.226713
20185566	chr19:20185566:G:A	3.99052e-10	-1.88204	-5.44374e-10
20186388	chr19:20186388:C:T	1.15637e-09	-1.8313	1.01321
20186412	chr19:20186412:G:A	9.99943e-10	-4.09779e-10	-0.963436
20186418	chr19:20186418:T:C	4.8857e-10	-1.8969	0.217251
20186568	chr19:20186568:T:G	1.17454e-09	-1.83131	1.02881
20187049	chr19:20187049:C:A	4.92269e-10	-1.8774	0.205288
20187064	chr19:20187064:T:G	9.58462e-10	-1.8891	0.883294
20187117	chr19:20187117:C:T	1.32121e-09	-0.68483	-5.44374e-10
20187206	chr19:20187206:T:G	4.62843e-10	-1.8983	0.164551
20187615	chr19:20187615:C:T	1.20102e-09	-4.09779e-10	-0.780203
20187675	chr19:20187675:A:T	1.69044e-10	-1.47282	-1.26816
20187749	chr19:20187749:C:T	9.82909e-10	-4.09779e-10	-0.980617
20187861	chr19:20187861:G:A	3.53291e-10	-0.743709	-1.26013
20188035	chr19:20188035:A:G	1.19566e-10	-1.81909	-1.26817
20189067	chr19:20189067:T:C	7.47484e-10	-4.09779e-10	-1.25442
20189274	chr19:20189274:T:A	8.70244e-10	-4.09779e-10	-1.10236
20189614	chr19:20189614:G:A	8.81305e-10	-4.09779e-10	-1.08973
20189650	chr19:20189650:C:T	1.24966e-10	-1.7989	-1.24419
20189870	chr19:20189870:G:A	7.91027e-10	-4.09779e-10	-1.1978
20190179	chr19:20190179:T:G	1.0727e-09	-4.09779e-10	-0.893195
20190557	chr19:20190557:T:G	7.4755e-10	-4.09779e-10	-1.25433
20190836	chr19:20190836:G:A	1.49998e-09	-1.892	1.33408
20190930	chr19:20190930:C:T	1.68187e-10	-1.49565	-1.25041
20191165	chr19:20191165:A:G	3.178e-10	-1.54813	-0.561585
20191592	chr19:20191592:AC:A	2.26383e-10	-1.4293	-1.01961
20192135	chr19:20192135:G:A	4.36202e-10	-1.89972	0.106696
20192259	chr19:20192259:T:G	7.36954e-10	-4.09779e-10	-1.26861
20192333	chr19:20192333:A:G	4.6941e-10	-1.89328	0.173624
20192717	chr19:20192717:A:G	4.71256e-10	-1.89161	0.17588
20192845	chr19:20192845:C:A	7.38909e-10	-4.09779e-10	-1.26596
20192949	chr19:20192949:C:T	4.97093e-10	-1.89148	0.229125
20193130	chr19:20193130:AAT:A	8.84844e-10	-4.09779e-10	-1.08572
20193479	chr19:20193479:G:A	4.78047e-10	-1.88525	0.183826
20193597	chr19:20193597:G:A	9.20308e-10	-4.09779e-10	-1.04643
20193775	chr19:20193775:TTCTA:T	1.99288e-10	-1.30785	-1.26854
20194060	chr19:20194060:CAAT:C	1.12553e-09	-4.09779e-10	-0.845123
20194069	chr19:20194069:C:T	1.02594e-09	-1.88398	0.946212
20194098	chr19:20194098:T:TA	4.49678e-10	-1.89169	0.129087
20194704	chr19:20194704:T:G	1.21886e-10	-1.80956	-1.25848
20194795	chr19:20194795:T:C	1.63201e-10	-1.51384	-1.26231
20195069	chr19:20195069:G:A	3.82896e-10	-1.92337	-5.44374e-10
20195312	chr19:20195312:G:A	1.74919e-09	-0.138581	-0.265647
20195574	chr19:20195574:C:T	7.47488e-10	-4.09779e-10	-1.25442
20196216	chr19:20196216:G:A	4.16499e-10	-1.89571	0.0564656
20196393	chr19:20196393:A:G	2.18494e-09	-4.09779e-10	-0.181788
20196661	chr19:20196661:C:T	1.12446e-09	-4.09779e-10	-0.846072
20196768	chr19:20196768:C:T	4.51412e-10	-1.9003	0.141543
20196968	chr19:20196968:G:A	1.50188e-09	-1.89733	1.34067
20197398	chr19:20197398:A:T	6.92814e-10	-1.33037	-5.44374e-10
20197474	chr19:20197474:C:T	9.25806e-10	-4.09779e-10	-1.04047
20197715	chr19:20197715:G:A	7.37469e-10	-4.09779e-10	-1.26791
20198145	chr19:20198145:C:T	4.74375e-10	-1.89801	0.188874
20198436	chr19:20198436:T:C	7.36934e-10	-4.09779e-10	-1.26863
20198893	chr19:20198893:T:C	1.25363e-10	-1.79959	-1.24033
20199157	chr19:20199157:C:T	4.34598e-10	-1.79671	-5.44374e-10
20199308	chr19:20199308:C:T	1.19273e-09	-1.81893	1.0318
20199325	chr19:20199325:G:A	1.18282e-10	-1.82952	-1.26854
20199472	chr19:20199472:T:G	5.08972e-10	-1.88679	0.248053
20199670	chr19:20199670:T:C	1.17455e-09	-1.82464	1.02215
20199677	chr19:20199677:C:T	3.82504e-10	-1.92439	-5.44374e-10
20199857	chr19:20199857:C:T	1.73002e-09	-1.85869	1.44344
20200146	chr19:20200146:CA:C	7.37012e-10	-4.09779e-10	-1.26853
20200174	chr19:20200174:TTATTG:T	8.85694e-10	-4.09779e-10	-1.08476
20200335	chr19:20200335:T:C	7.87778e-10	-4.09779e-10	-1.20192
20200338	chr19:20200338:A:G	7.36872e-10	-4.09779e-10	-1.26872
20200531	chr19:20200531:T:TTTTTACC	8.88339e-10	-4.09779e-10	-1.08178
20200538	chr19:20200538:A:G	8.86924e-10	-4.09779e-10	-1.08337
20200706	chr19:20200706:C:T	7.47078e-10	-4.09779e-10	-1.25496
20201242	chr19:20201242:A:G	4.56865e-10	-1.89849	0.151743
20201260	chr19:20201260:A:G	4.05213e-10	-1.86672	-5.44374e-10
20201486	chr19:20201486:AATT:A	7.9112e-10	-4.09779e-10	-1.19768
20201737	chr19:20201737:A:C	2.13264e-10	-1.366	-1.1426
20202340	chr19:20202340:C:T	5.97784e-10	-1.4779	-5.44374e-10
20202342	chr19:20202342:G:A	1.26125e-10	-1.79196	-1.2419
20202416	chr19:20202416:A:T	7.36964e-10	-4.09779e-10	-1.26859
20202453	chr19:20202453:C:T	2.48364e-10	-1.90845	-0.447792
20203072	chr19:20203072:TGA:T	9.81695e-10	-4.09779e-10	-0.981853
20203327	chr19:20203327:C:T	1.3006e-09	-1.83002	1.12946
20203534	chr19:20203534:G:A	1.70404e-09	-4.09779e-10	-0.430378
20203919	chr19:20203919:G:C	9.3815e-10	-4.09779e-10	-1.02722
20204198	chr19:20204198:C:A	1.79325e-09	-4.09779e-10	-0.379346
20205270	chr19:20205270:T:C	1.03081e-09	-4.09779e-10	-0.933029
20205310	chr19:20205310:A:G	2.60205e-10	-1.90076	-0.4089
20206004	chr19:20206004:C:T	8.85694e-10	-4.09779e-10	-1.08476
20206154	chr19:20206154:A:G	9.55884e-10	-4.09779e-10	-1.0085
20206170	chr19:20206170:A:G	3.02112e-10	-1.51681	-0.643524
20206263	chr19:20206263:T:A	2.24858e-10	-1.33291	-1.12275
20206813	chr19:20206813:G:A	2.25067e-10	-1.92459	-0.530145
20207252	chr19:20207252:A:G	8.15041e-09	-4.09779e-10	1.13469
20207592	chr19:20207592:C:T	1.00211e-09	-4.09779e-10	-0.961269
20207979	chr19:20207979:C:T	7.56052e-10	-4.09779e-10	-1.24302
20207996	chr19:20207996:CAGG:C	8.84154e-10	-4.09779e-10	-1.0865
20208319	chr19:20208319:C:T	2.89625e-10	-1.52688	-0.67567
20208763	chr19:20208763:G:A	1.1585e-09	-4.09779e-10	-0.816251
20209382	chr19:20209382:A:C	2.06788e-10	-1.91183	-0.627605
20209684	chr19:20209684:A:G	1.03027e-09	-1.83472	0.901155
20209895	chr19:20209895:T:A	4.53646e-10	-1.75382	-5.44374e-10
20210340	chr19:20210340:C:A	1.22904e-09	-4.09779e-10	-0.757147
20210772	chr19:20210772:G:A	8.04747e-10	-4.09779e-10	-1.18061
20210815	chr19:20210815:C:T	9.35291e-10	-4.09779e-10	-1.03028
20210832	chr19:20210832:G:A	1.67283e-09	-4.09779e-10	-0.448862
20210848	chr19:20210848:G:C	7.37511e-10	-4.09779e-10	-1.26785
20211805	chr19:20211805:T:TA	8.25443e-10	-4.09779e-10	-1.15521
20212009	chr19:20212009:C:A	1.2e-10	-1.81591	-1.26773
20212145	chr19:20212145:A:G	2.33954e-10	-1.8984	-0.517609
20212341	chr19:20212341:T:G	8.3893e-10	-4.09779e-10	-1.13901
20212774	chr19:20212774:C:T	7.38984e-10	-4.09779e-10	-1.26586
20212800	chr19:20212800:A:C	7.3689e-10	-4.09779e-10	-1.26869
20213439	chr19:20213439:G:A	1.01937e-09	-4.09779e-10	-0.944196
20213638	chr19:20213638:GAGA:G	8.96364e-10	-4.09779e-10	-1.07279
20214049	chr19:20214049:G:A	1.09136e-10	-1.91207	-1.26647
20214286	chr19:20214286:A:G	9.10819e-10	-4.09779e-10	-1.05679
20214310	chr19:20214310:G:A	9.12765e-10	-4.09779e-10	-1.05465
20214314	chr19:20214314:G:A	4.49686e-10	-1.76258	-5.44374e-10
20214468	chr19:20214468:C:T	2.5502e-08	-4.09779e-10	2.27538
20214470	chr19:20214470:G:A	3.85735e-10	-1.91598	-5.44374e-10
20215054	chr19:20215054:T:C	1.07992e-09	-4.09779e-10	-0.886493
20216509	chr19:20216509:G:A	9.54886e-10	-4.09779e-10	-1.00954
20216532	chr19:20216532:C:T	2.24418e-10	-1.89126	-0.566363
20216590	chr19:20216590:A:T	5.71351e-10	-1.89989	0.37676
20217070	chr19:20217070:T:C	2.81564e-10	-1.52922	-0.701555
20217159	chr19:20217159:T:C	4.25194e-10	-1.81859	-5.44374e-10
20217961	chr19:20217961:A:C	1.19475e-09	-4.09779e-10	-0.78544
20217963	chr19:20217963:C:G	1.22982e-09	-4.09779e-10	-0.75651
20217979	chr19:20217979:A:G	1.24164e-09	-4.09779e-10	-0.746944
20218247	chr19:20218247:G:C	7.37046e-10	-4.09779e-10	-1.26848
20218525	chr19:20218525:T:C	7.72687e-10	-4.09779e-10	-1.22126
20218828	chr19:20218828:G:A	2.71623e-10	-1.53355	-0.733168
20219367	chr19:20219367:C:T	3.47818e-10	-1.57732	-0.442139
20219671	chr19:20219671:T:C	2.38281e-10	-1.88286	-0.514822
20219685	chr19:20219685:T:A	2.26906e-10	-1.89796	-0.548636
20219716	chr19:20219716:C:T	1.3076e-09	-4.09779e-10	-0.695183
20220276	chr19:20220276:C:G	7.39273e-10	-4.09779e-10	-1.26547
20220417	chr19:20220417:C:G	2.55075e-10	-1.90186	-0.427717
20220487	chr19:20220487:AG:A	8.01159e-10	-4.09779e-10	-1.18507
20220692	chr19:20220692:T:C	5.53636e-10	-1.90282	0.348194
20220781	chr19:20220781:G:A	1.22827e-10	-1.80633	-1.25402
20220924	chr19:20220924:A:T	7.44778e-10	-4.09779e-10	-1.25805
20221200	chr19:20221200:T:C	1.20574e-10	-1.82411	-1.25476
20221972	chr19:20221972:G:A	6.06422e-10	-1.90055	0.436993
20222007	chr19:20222007:G:A	7.37866e-10	-4.09779e-10	-1.26737
20222183	chr19:20222183:A:G	4.09141e-10	-0.595705	-1.26137
20222771	chr19:20222771:A:G	7.38117e-10	-4.09779e-10	-1.26703
20223126	chr19:20223126:G:A	8.86063e-10	-4.09779e-10	-1.08435
20223151	chr19:20223151:T:G	8.90426e-10	-4.09779e-10	-1.07943
20223288	chr19:20223288:T:C	2.28055e-10	-1.34546	-1.09609
20223450	chr19:20223450:C:T	8.86942e-10	-4.09779e-10	-1.08335
20223718	chr19:20223718:T:G	1.38644e-09	-1.8188	1.18216
20223924	chr19:20223924:A:G	7.48919e-10	-4.09779e-10	-1.2525
20223945	chr19:20223945:A:T	7.77548e-10	-4.09779e-10	-1.21499
20224414	chr19:20224414:G:A	6.46662e-10	-1.88503	0.485718
20224610	chr19:20224610:TA:T	2.36423e-10	-1.8869	-0.518607
20224674	chr19:20224674:C:T	7.44778e-10	-4.09779e-10	-1.25805
20224932	chr19:20224932:T:C	2.10723e-10	-1.83979	-0.6808
20225128	chr19:20225128:G:A	7.41543e-10	-4.09779e-10	-1.2624
20225250	chr19:20225250:A:T	2.29991e-10	-1.87715	-0.555941
20225418	chr19:20225418:C:T	5.55298e-10	-1.8942	0.342575
20225811	chr19:20225811:T:C	1.24675e-10	-1.77859	-1.26683
20225879	chr19:20225879:T:C	9.02791e-10	-4.09779e-10	-1.06564
20226124	chr19:20226124:T:A	2.42481e-10	-1.87166	-0.508548
20226698	chr19:20226698:T:C	2.68449e-10	-1.56474	-0.713728
20227118	chr19:20227118:G:T	2.33893e-10	-1.88861	-0.527662
20227430	chr19:20227430:G:A	2.21321e-10	-1.38916	-1.08236
20227719	chr19:20227719:C:T	5.96661e-10	-1.57034	0.090551
20227720	chr19:20227720:G:A	2.63159e-10	-1.31297	-0.985407
20227726	chr19:20227726:G:T	4.00414e-10	-1.85883	-0.0198011
20227764	chr19:20227764:T:C	1.70459e-09	-4.09779e-10	-0.430052
20228618	chr19:20228618:C:T	1.84683e-09	-4.09779e-10	-0.349909
20229067	chr19:20229067:G:A	1.32558e-09	-4.09779e-10	-0.68153
20229075	chr19:20229075:C:T	8.5962e-10	-4.09779e-10	-1.11464
20229109	chr19:20229109:C:T	2.19716e-10	-1.89957	-0.57923
20229176	chr19:20229176:T:C	2.38816e-10	-1.87237	-0.523073
20229552	chr19:20229552:T:C	1.26986e-10	-1.79683	-1.23022
20229951	chr19:20229951:G:A	1.0152e-09	-1.67851	0.730222
20229955	chr19:20229955:G:A	4.3965e-10	-1.78515	-5.44374e-10
20230178	chr19:20230178:T:C	1.19254e-09	-4.09779e-10	-0.787293
20230192	chr19:20230192:C:T	3.02887e-10	-1.59605	-0.561727
20230285	chr19:20230285:C:T	7.39e-10	-4.09779e-10	-1.26584
20230532	chr19:20230532:G:A	5.9446e-10	-1.89601	0.412528
20230840	chr19:20230840:C:A	1.66539e-10	-1.54701	-1.20889
20230930	chr19:20230930:A:G	1.05102e-09	-4.09779e-10	-0.913618
20231037	chr19:20231037:G:T	1.56951e-09	-0.512613	-5.44374e-10
20231178	chr19:20231178:A:G	2.68938e-10	-1.55787	-0.718782
20231206	chr19:20231206:A:G	1.25068e-10	-1.77593	-1.26634
20231386	chr19:20231386:A:C	2.26077e-10	-1.89781	-0.552447
20231525	chr19:20231525:GT:G	7.46395e-10	-4.09779e-10	-1.25588
20231598	chr19:20231598:C:A	8.91901e-10	-4.09779e-10	-1.07778
20231794	chr19:20231794:A:G	9.26873e-10	-4.09779e-10	-1.03932
20232646	chr19:20232646:C:T	7.44778e-10	-4.09779e-10	-1.25805
20232843	chr19:20232843:C:T	2.79225e-10	-1.61968	-0.619438
20232908	chr19:20232908:G:A	4.35254e-10	-1.7952	-5.44374e-10
20232976	chr19:20232976:T:A	4.33557e-10	-1.79911	-5.44374e-10
20233191	chr19:20233191:G:A	1.70843e-09	-4.09779e-10	-0.427805
20233272	chr19:20233272:TCG:T	1.28003e-09	-4.09779e-10	-0.716492
20233519	chr19:20233519:C:T	7.44778e-10	-4.09779e-10	-1.25805
20233553	chr19:20233553:A:G	2.46678e-10	-1.89796	-0.465086
20233800	chr19:20233800:G:T	1.18699e-09	-4.09779e-10	-0.791961
20233801	chr19:20233801:C:T	7.37531e-10	-4.09779e-10	-1.26783
20234176	chr19:20234176:C:T	7.59536e-10	-4.09779e-10	-1.23843
20234325	chr19:20234325:A:T	1.22469e-09	-4.09779e-10	-0.760691
20234492	chr19:20234492:G:A	1.18519e-09	-4.09779e-10	-0.793476
20234641	chr19:20234641:T:G	7.62715e-10	-4.09779e-10	-1.23425
20234697	chr19:20234697:G:T	7.62618e-10	-4.09779e-10	-1.23438
20235002	chr19:20235002:C:A	4.12321e-10	-1.84933	-5.44374e-10
20235345	chr19:20235345:G:A	7.68097e-10	-1.22722	-5.44374e-10
20235352	chr19:20235352:T:A	9.20816e-10	-4.09779e-10	-1.04587
20235768	chr19:20235768:T:C	1.88152e-10	-1.37043	-1.26345
20235862	chr19:20235862:A:G	1.85848e-09	-4.09779e-10	-0.343619
20235981	chr19:20235981:AAAG:A	2.84305e-10	-1.30693	-0.914154
20236560	chr19:20236560:A:G	1.24363e-10	-1.92278	-1.12515
20236589	chr19:20236589:T:A	3.54999e-10	-1.44348	-0.555538
20236740	chr19:20236740:AG:A	1.21472e-09	-4.09779e-10	-0.768868
20236763	chr19:20236763:A:C	7.89849e-10	-4.09779e-10	-1.19929
20237265	chr19:20237265:A:T	7.83666e-10	-4.09779e-10	-1.20715
20237430	chr19:20237430:G:A	2.29337e-10	-1.4665	-0.969443
20237582	chr19:20237582:G:A	5.04101e-10	-1.64836	-5.44374e-10
20237686	chr19:20237686:C:T	7.3997e-10	-4.09779e-10	-1.26452
20237691	chr19:20237691:T:C	7.85273e-10	-4.09779e-10	-1.2051
20237943	chr19:20237943:AT:A	7.48241e-10	-4.09779e-10	-1.25341
20238231	chr19:20238231:C:G	1.90981e-10	-1.39836	-1.2206
20238249	chr19:20238249:C:T	5.8975e-10	-1.49144	-5.44374e-10
20238307	chr19:20238307:T:A	4.02817e-10	-1.87265	-5.44374e-10
20238354	chr19:20238354:G:A	1.0806e-09	-4.09779e-10	-0.885863
20238376	chr19:20238376:G:A	2.03902e-10	-1.66423	-0.889266
20239086	chr19:20239086:A:G	8.11401e-10	-4.09779e-10	-1.17237
20239225	chr19:20239225:C:T	8.138e-10	-4.09779e-10	-1.16942
20240122	chr19:20240122:T:G	1.61977e-10	-1.8645	-0.91918
20240268	chr19:20240268:A:G	1.56362e-10	-1.74115	-1.0778
20240481	chr19:20240481:T:A	1.04372e-09	-4.09779e-10	-0.920586
20240613	chr19:20240613:G:A	1.45594e-10	-1.6298	-1.26051
20240977	chr19:20240977:A:G	1.62407e-10	-1.5851	-1.19593
20241204	chr19:20241204:G:A	1.19374e-09	-4.09779e-10	-0.786288
20241232	chr19:20241232:G:A	8.00523e-10	-4.09779e-10	-1.18587
20241308	chr19:20241308:A:C	1.61964e-10	-1.53045	-1.25331
20241397	chr19:20241397:T:C	1.48126e-10	-1.92416	-0.948908
20241432	chr19:20241432:A:G	4.22638e-10	-1.82462	-5.44374e-10
20241613	chr19:20241613:C:T	1.04873e-09	-4.09779e-10	-0.915802
20241698	chr19:20241698:C:T	7.43577e-10	-4.09779e-10	-1.25966
20241762	chr19:20241762:T:C	7.43419e-10	-4.09779e-10	-1.25987
20242186	chr19:20242186:T:C	5.02502e-10	-1.65153	-5.44374e-10
20242475	chr19:20242475:G:A	7.8899e-10	-4.09779e-10	-1.20038
20242547	chr19:20242547:G:A	2.18224e-09	-4.09779e-10	-0.183025
20242836	chr19:20242836:A:G	4.78861e-09	-4.09779e-10	0.602863
20242870	chr19:20242870:T:C	9.70652e-10	-4.09779e-10	-0.993166
20242958	chr19:20242958:G:C	2.62371e-10	-1.16967	-1.1317
20243221	chr19:20243221:C:T	1.6242e-10	-1.52452	-1.25642
20243348	chr19:20243348:A:G	1.56509e-10	-1.89307	-0.924947
20243441	chr19:20243441:C:T	1.17997e-09	-4.09779e-10	-0.797892
20243809	chr19:20243809:A:T	1.62398e-10	-1.52757	-1.25351
20244803	chr19:20244803:G:C	4.36996e-09	-4.09779e-10	0.511375
20245319	chr19:20245319:G:C	9.20622e-10	-4.09779e-10	-1.04608
20245361	chr19:20245361:C:T	7.99275e-10	-4.09779e-10	-1.18743
20245372	chr19:20245372:T:C	7.70102e-10	-4.09779e-10	-1.22461
20245655	chr19:20245655:C:A	7.38342e-10	-4.09779e-10	-1.26673
20246117	chr19:20246117:T:A	1.68209e-10	-1.5978	-1.14813
20246384	chr19:20246384:G:T	1.3355e-09	-4.09779e-10	-0.674076
20246394	chr19:20246394:AG:A	1.31332e-09	-4.09779e-10	-0.690823
20246503	chr19:20246503:C:A	2.18376e-10	-1.22153	-1.26338
20246937	chr19:20246937:C:T	7.87084e-10	-4.09779e-10	-1.2028
20246960	chr19:20246960:C:T	7.56713e-10	-4.09779e-10	-1.24215
20246998	chr19:20246998:C:T	1.88352e-09	-4.09779e-10	-0.330235
20247344	chr19:20247344:C:T	4.11818e-10	-0.973111	-0.87744
20247402	chr19:20247402:G:A	7.81176e-10	-4.09779e-10	-1.21033
20247419	chr19:20247419:G:A	1.84192e-09	-4.09779e-10	-0.35257
20247420	chr19:20247420:G:C	3.95365e-10	-1.89132	-5.44374e-10
20247747	chr19:20247747:G:A	3.13501e-10	-1.41015	-0.713185
20247976	chr19:20247976:C:T	7.67328e-10	-4.09779e-10	-1.22822
20248023	chr19:20248023:C:T	1.50722e-10	-1.90109	-0.954602
20248482	chr19:20248482:T:C	7.37019e-10	-4.09779e-10	-1.26852
20248497	chr19:20248497:G:A	7.81176e-10	-4.09779e-10	-1.21033
20248915	chr19:20248915:T:C	3.88664e-09	-4.09779e-10	0.394166
20249006	chr19:20249006:G:A	1.45041e-10	-1.91427	-0.979852
20249141	chr19:20249141:T:C	1.53274e-10	-1.62781	-1.21109
20249260	chr19:20249260:G:C	1.65127e-10	-1.55128	-1.21314
20249439	chr19:20249439:T:A	1.53827e-10	-1.61002	-1.22528
20250295	chr19:20250295:A:G	4.25589e-10	-0.873834	-0.943825
20250577	chr19:20250577:C:A	3.94753e-10	-1.17642	-0.716458
20250768	chr19:20250768:G:A	7.85209e-10	-4.09779e-10	-1.20518
20250793	chr19:20250793:A:G	1.6419e-10	-1.56295	-1.20715
20251503	chr19:20251503:G:A	4.36224e-10	-0.899454	-0.893523
20251922	chr19:20251922:A:G	1.66389e-10	-1.54835	-1.20845
20251994	chr19:20251994:G:A	1.22411e-09	-4.09779e-10	-0.761165
20252013	chr19:20252013:G:A	7.64313e-10	-4.09779e-10	-1.23216
20252128	chr19:20252128:C:A	4.10812e-10	-0.915631	-0.937367
20252173	chr19:20252173:G:A	4.20159e-10	-0.908115	-0.922385
20252475	chr19:20252475:G:GT	1.6844e-10	-1.53923	-1.20532
20252613	chr19:20252613:T:C	4.44696e-10	-0.879873	-0.893869
20253241	chr19:20253241:G:GCCTGATTCTCT	4.57265e-10	-0.84345	-0.902421
20253617	chr19:20253617:C:T	1.0549e-09	-4.09779e-10	-0.909931
20253618	chr19:20253618:G:A	4.08135e-10	-0.939222	-0.920313
20253684	chr19:20253684:A:T	7.82515e-10	-4.09779e-10	-1.20862
20253779	chr19:20253779:T:C	1.46389e-10	-1.9145	-0.970365
20254196	chr19:20254196:G:A	2.76143e-10	-1.22954	-1.02068
20254293	chr19:20254293:T:A	1.10133e-10	-1.91546	-1.25398
20254318	chr19:20254318:G:A	4.3844e-10	-0.863991	-0.92392
20254742	chr19:20254742:C:T	4.27424e-10	-0.897814	-0.915544
20254750	chr19:20254750:G:A	3.70243e-10	-1.12288	-0.834095
20255298	chr19:20255298:G:GGA	9.2276e-10	-4.09779e-10	-1.04376
20255384	chr19:20255384:G:A	3.66734e-09	-4.09779e-10	0.336089
20256227	chr19:20256227:A:G	7.80877e-10	-4.09779e-10	-1.21072
20256337	chr19:20256337:C:T	1.61989e-09	-4.09779e-10	-0.481022
20256378	chr19:20256378:G:T	7.85883e-10	-4.09779e-10	-1.20433
20256379	chr19:20256379:A:T	7.8524e-10	-4.09779e-10	-1.20514
20256609	chr19:20256609:T:A	3.75099e-10	-1.05083	-0.893109
20257106	chr19:20257106:A:G	4.58433e-10	-0.839307	-0.904011
20257122	chr19:20257122:A:T	4.3354e-10	-1.09067	-0.708482
20257335	chr19:20257335:A:G	3.09966e-09	-4.09779e-10	0.167916
20257523	chr19:20257523:TTC:T	8.30699e-10	-4.09779e-10	-1.14887
20257564	chr19:20257564:T:G	3.28193e-10	-0.831401	-1.24613
20257751	chr19:20257751:G:C	1.23769e-09	-0.45433	-0.295798
20258042	chr19:20258042:C:G	7.39296e-10	-4.09779e-10	-1.26543
20258440	chr19:20258440:A:C	7.3694e-10	-4.09779e-10	-1.26863
20258588	chr19:20258588:A:T	7.36948e-10	-4.09779e-10	-1.26862
20258777	chr19:20258777:C:CT	7.36849e-10	-4.09779e-10	-1.26875
20259521	chr19:20259521:A:G	7.3746e-10	-4.09779e-10	-1.26792
20259850	chr19:20259850:A:T	1.45507e-09	-0.588325	-5.44374e-10
20260016	chr19:20260016:G:A	7.36856e-10	-4.09779e-10	-1.26874
20260283	chr19:20260283:C:T	1.57561e-10	-1.88351	-0.927814
20260387	chr19:20260387:C:T	7.37263e-10	-4.09779e-10	-1.26819
20260816	chr19:20260816:T:C	1.28179e-10	-1.77714	-1.24056
20260921	chr19:20260921:T:C	7.38087e-10	-4.09779e-10	-1.26707
20260970	chr19:20260970:C:T	7.37464e-10	-4.09779e-10	-1.26792
20261003	chr19:20261003:G:A	7.61232e-10	-4.09779e-10	-1.23619
20261043	chr19:20261043:C:T	7.37193e-10	-4.09779e-10	-1.26828
20261049	chr19:20261049:G:A	1.29075e-10	-1.75413	-1.25661
20261094	chr19:20261094:T:C	7.37339e-10	-4.09779e-10	-1.26809
20261111	chr19:20261111:T:C	7.72812e-10	-4.09779e-10	-1.2211
20261176	chr19:20261176:C:T	7.38189e-10	-4.09779e-10	-1.26693
20261177	chr19:20261177:A:G	7.37934e-10	-4.09779e-10	-1.26728
20261215	chr19:20261215:T:G	7.37311e-10	-4.09779e-10	-1.26812
20261399	chr19:20261399:G:GAA	7.37311e-10	-4.09779e-10	-1.26812
20261454	chr19:20261454:G:A	1.47086e-09	-4.09779e-10	-0.577532
20261467	chr19:20261467:G:A	3.84579e-10	-1.91898	-5.44374e-10
20261623	chr19:20261623:G:T	7.37302e-10	-4.09779e-10	-1.26814
20261826	chr19:20261826:TA:T	5.68765e-09	-4.09779e-10	0.774919
20261883	chr19:20261883:C:CT	7.37311e-10	-4.09779e-10	-1.26812
20261902	chr19:20261902:T:C	1.41337e-09	-4.09779e-10	-0.617403
20261958	chr19:20261958:A:G	7.37118e-10	-4.09779e-10	-1.26839
20262234	chr19:20262234:A:T	7.36876e-10	-4.09779e-10	-1.26871
20262243	chr19:20262243:T:C	7.37277e-10	-4.09779e-10	-1.26817
20262884	chr19:20262884:G:A	7.37239e-10	-4.09779e-10	-1.26822
20262919	chr19:20262919:T:C	1.47985e-09	-4.09779e-10	-0.571441
20262963	chr19:20262963:CTT:C	7.37276e-10	-4.09779e-10	-1.26817
20262966	chr19:20262966:G:A	7.37218e-10	-4.09779e-10	-1.26825
20262975	chr19:20262975:C:T	7.36952e-10	-4.09779e-10	-1.26861
20263176	chr19:20263176:T:C	7.3893e-10	-4.09779e-10	-1.26593
20263270	chr19:20263270:G:GAAAATT	7.38734e-10	-4.09779e-10	-1.2662
20263456	chr19:20263456:G:A	7.37631e-10	-4.09779e-10	-1.26769
20263624	chr19:20263624:G:A	7.36861e-10	-4.09779e-10	-1.26873
20263828	chr19:20263828:T:C	7.37311e-10	-4.09779e-10	-1.26812
20263829	chr19:20263829:A:G	7.3718e-10	-4.09779e-10	-1.2683
20263935	chr19:20263935:A:G	7.37311e-10	-4.09779e-10	-1.26812
20263954	chr19:20263954:G:A	7.37401e-10	-4.09779e-10	-1.268
20264003	chr19:20264003:C:T	3.85347e-10	-1.91699	-5.44374e-10
20264054	chr19:20264054:T:C	1.30731e-10	-1.84596	-1.15203
20264102	chr19:20264102:T:TA	7.37354e-10	-4.09779e-10	-1.26806
20264157	chr19:20264157:AC:A	1.24255e-10	-1.79225	-1.25655
20264263	chr19:20264263:C:T	7.37462e-10	-4.09779e-10	-1.26792
20264292	chr19:20264292:G:T	7.97727e-10	-4.09779e-10	-1.18937
20264294	chr19:20264294:TG:T	7.37823e-10	-4.09779e-10	-1.26743
20264298	chr19:20264298:T:C	7.37055e-10	-4.09779e-10	-1.26847
20264305	chr19:20264305:G:A	8.22151e-10	-4.09779e-10	-1.15921
20264417	chr19:20264417:A:C	7.41318e-10	-4.09779e-10	-1.2627
20264872	chr19:20264872:C:T	5.59994e-09	-4.09779e-10	0.759378
20264940	chr19:20264940:T:C	1.40875e-09	-4.09779e-10	-0.620672
20264984	chr19:20264984:A:G	7.38509e-10	-4.09779e-10	-1.2665
20265090	chr19:20265090:T:C	7.37311e-10	-4.09779e-10	-1.26812
20265367	chr19:20265367:A:G	1.47961e-09	-4.09779e-10	-0.5716
20265408	chr19:20265408:A:G	7.37311e-10	-4.09779e-10	-1.26812
20265511	chr19:20265511:C:T	1.47422e-09	-4.09779e-10	-0.575246
20265671	chr19:20265671:A:G	7.37459e-10	-4.09779e-10	-1.26792
20265760	chr19:20265760:G:A	7.43994e-10	-4.09779e-10	-1.2591
20265802	chr19:20265802:T:C	2.97871e-09	0.77414	-0.64603
20265870	chr19:20265870:G:T	4.00619e-10	-1.87812	-5.44374e-10
20265941	chr19:20265941:G:A	7.36923e-10	-4.09779e-10	-1.26865
20266063	chr19:20266063:G:A	8.24884e-10	-4.09779e-10	-1.15589
20266345	chr19:20266345:A:G	5.00582e-10	-0.568443	-1.08692
20266505	chr19:20266505:T:C	5.68765e-09	-4.09779e-10	0.774919
20266821	chr19:20266821:C:T	7.4741e-10	-4.09779e-10	-1.25452
20267079	chr19:20267079:C:T	1.41281e-10	-1.86625	-1.05413
20267193	chr19:20267193:T:C	7.37311e-10	-4.09779e-10	-1.26812
20267365	chr19:20267365:C:T	7.40517e-10	-4.09779e-10	-1.26378
20267517	chr19:20267517:A:T	5.68765e-09	-4.09779e-10	0.774919
20267807	chr19:20267807:C:G	3.8281e-10	-1.92359	-5.44374e-10
20267963	chr19:20267963:C:T	5.70431e-09	-4.09779e-10	0.777844
20268380	chr19:20268380:A:G	7.93442e-10	-4.09779e-10	-1.19475
20268402	chr19:20268402:G:A	7.36857e-10	-4.09779e-10	-1.26874
20269089	chr19:20269089:G:C	3.9262e-10	-1.89829	-5.44374e-10
20269235	chr19:20269235:G:A	5.76151e-09	-4.09779e-10	0.787822
20269648	chr19:20269648:G:A	1.41812e-09	-4.09779e-10	-0.614049
20269797	chr19:20269797:C:T	7.72508e-10	-4.09779e-10	-1.22149
20269900	chr19:20269900:A:G	6.37867e-10	-0.340446	-1.07256
20270629	chr19:20270629:G:A	1.4678e-09	-4.09779e-10	-0.579616
20270825	chr19:20270825:A:G	1.39399e-09	-4.09779e-10	-0.631209
20270910	chr19:20270910:A:G	8.37861e-10	-4.09779e-10	-1.14028
20271053	chr19:20271053:A:T	7.37509e-10	-4.09779e-10	-1.26785
20271054	chr19:20271054:G:C	7.37498e-10	-4.09779e-10	-1.26787
20271104	chr19:20271104:A:T	7.45676e-10	-4.09779e-10	-1.25684
20271356	chr19:20271356:GCTAT:G	9.22583e-09	-4.09779e-10	1.25863
20271538	chr19:20271538:G:A	7.37143e-10	-4.09779e-10	-1.26835
20271679	chr19:20271679:A:C	7.79871e-10	-4.09779e-10	-1.212
20271936	chr19:20271936:G:A	1.45744e-09	-4.09779e-10	-0.586695
20272423	chr19:20272423:AC:A	1.635e-09	-4.09779e-10	-0.471738
20272618	chr19:20272618:C:T	7.47921e-10	-4.09779e-10	-1.25384
20272698	chr19:20272698:C:T	1.15838e-09	-4.09779e-10	-0.816355
20272741	chr19:20272741:T:C	7.62755e-10	-4.09779e-10	-1.2342
20272792	chr19:20272792:G:A	1.2194e-09	-4.09779e-10	-0.765016
20272797	chr19:20272797:C:T	7.49016e-10	-4.09779e-10	-1.25237
20273043	chr19:20273043:C:T	6.80667e-09	-4.09779e-10	0.954525
20273357	chr19:20273357:A:G	1.18654e-10	-1.8317	-1.26322
20273416	chr19:20273416:C:T	1.28549e-10	-1.85355	-1.16128
20273824	chr19:20273824:A:G	4.98045e-10	-0.502653	-1.15779
20274334	chr19:20274334:T:C	1.62054e-09	-4.09779e-10	-0.480619
20274384	chr19:20274384:A:G	1.24716e-10	-1.77689	-1.26821
20274823	chr19:20274823:C:T	1.30611e-10	-1.81895	-1.17996
20274847	chr19:20274847:T:C	1.24677e-10	-1.77926	-1.26614
20275000	chr19:20275000:A:T	1.23706e-10	-1.78448	-1.26875
20275096	chr19:20275096:C:A	1.26105e-10	-1.76577	-1.26825
20275107	chr19:20275107:T:C	1.92398e-09	-4.09779e-10	-0.308982
20275126	chr19:20275126:T:C	1.15687e-09	-0.300143	-0.51752
20275268	chr19:20275268:A:G	2.36305e-10	-1.86709	-0.538919
20275319	chr19:20275319:T:G	1.22877e-10	-1.79119	-1.26876
20275419	chr19:20275419:C:A	1.25578e-10	-1.76953	-1.26867
20275473	chr19:20275473:T:A	1.22785e-10	-1.79194	-1.26875
20275494	chr19:20275494:T:G	7.3799e-10	-4.09779e-10	-1.2672
20275826	chr19:20275826:G:T	1.27824e-10	-1.75173	-1.26876
20275898	chr19:20275898:T:A	1.23074e-10	-1.79148	-1.26687
20275983	chr19:20275983:A:G	2.50494e-10	-1.87591	-0.471792
20275984	chr19:20275984:G:A	1.83169e-09	-4.09779e-10	-0.358141
20275997	chr19:20275997:C:G	1.22492e-10	-1.79476	-1.26833
20276129	chr19:20276129:A:T	1.24668e-10	-1.77704	-1.26844
20276261	chr19:20276261:A:G	1.24134e-10	-1.78191	-1.26786
20276277	chr19:20276277:T:C	1.25788e-10	-1.76822	-1.26831
20276331	chr19:20276331:C:T	6.04179e-09	-4.09779e-10	0.835321
20276698	chr19:20276698:G:A	3.05754e-09	-4.09779e-10	0.154234
20276723	chr19:20276723:C:A	1.24878e-10	-1.77504	-1.26876
20276907	chr19:20276907:A:G	1.23185e-10	-1.78881	-1.26863
20276989	chr19:20276989:C:A	1.15658e-09	-0.392307	-0.425608
20277030	chr19:20277030:G:T	1.23938e-10	-1.7829	-1.26845
20277061	chr19:20277061:C:T	2.54654e-10	-1.86091	-0.470314
20277071	chr19:20277071:G:A	7.36919e-10	-4.09779e-10	-1.26866
20277187	chr19:20277187:C:T	1.31914e-10	-1.74449	-1.24449
20277220	chr19:20277220:T:G	1.22926e-10	-1.79257	-1.26698
20277331	chr19:20277331:T:C	1.23351e-10	-1.78906	-1.26704
20277468	chr19:20277468:A:G	1.20535e-10	-1.81044	-1.26875
20277564	chr19:20277564:A:C	1.27852e-10	-1.75338	-1.26688
20277901	chr19:20277901:T:TA	1.30773e-10	-1.76229	-1.23538
20277903	chr19:20277903:A:C	3.21802e-09	0.3041	-0.0987104
20278215	chr19:20278215:C:A	2.89386e-09	-4.09779e-10	0.0992144
20278464	chr19:20278464:C:A	1.09173e-10	-1.91011	-1.26809
20278501	chr19:20278501:C:A	3.42393e-09	-4.09779e-10	0.267411
20278569	chr19:20278569:A:G	1.27886e-10	-1.76711	-1.25288
20278910	chr19:20278910:T:C	1.33143e-10	-1.71978	-1.25993
20279038	chr19:20279038:G:A	1.29701e-10	-1.75444	-1.25146
20279186	chr19:20279186:A:G	1.3306e-10	-1.72695	-1.25339
20279374	chr19:20279374:A:G	8.99842e-10	-4.09779e-10	-1.06891
20279680	chr19:20279680:G:A	1.28801e-10	-1.76009	-1.25277
20279681	chr19:20279681:G:C	1.08922e-10	-1.91241	-1.26809
20279769	chr19:20279769:T:C	1.27157e-10	-1.76355	-1.26217
20279796	chr19:20279796:C:T	1.27735e-10	-1.77029	-1.25089
20280121	chr19:20280121:T:C	3.83291e-10	-1.92234	-5.44374e-10
20280155	chr19:20280155:T:A	7.37135e-10	-4.09779e-10	-1.26836
20280658	chr19:20280658:G:C	1.18015e-10	-1.8322	-1.26813
20280690	chr19:20280690:G:A	9.53735e-10	-4.09779e-10	-1.01075
20280878	chr19:20280878:C:T	4.0945e-09	-4.09779e-10	0.446267
20280924	chr19:20280924:A:G	1.84369e-10	-1.90583	-0.748368
20280928	chr19:20280928:C:T	4.29215e-09	0.829509	-0.3361
20281016	chr19:20281016:G:A	1.15277e-10	-1.85708	-1.26671
20281185	chr19:20281185:T:C	3.23483e-10	-1.86354	-0.228447
20281192	chr19:20281192:A:G	7.49662e-10	-4.09779e-10	-1.25151
20281370	chr19:20281370:G:A	7.51441e-10	-4.09779e-10	-1.24914
20281686	chr19:20281686:A:G	5.2364e-09	-0.600316	1.29257
20281795	chr19:20281795:C:G	2.79366e-09	-4.09779e-10	0.0639752
20281834	chr19:20281834:T:G	1.88896e-10	-1.90639	-0.723548
20281936	chr19:20281936:T:C	1.16644e-10	-1.85028	-1.26173
20282106	chr19:20282106:C:T	1.21095e-10	-1.8117	-1.26286
20282556	chr19:20282556:G:A	2.9391e-10	-1.86567	-0.322187
20282614	chr19:20282614:C:T	3.83024e-10	-1.92304	-5.44374e-10
20282629	chr19:20282629:T:C	7.46008e-10	-4.09779e-10	-1.2564
20282783	chr19:20282783:T:C	7.37104e-10	-4.09779e-10	-1.2684
20282837	chr19:20282837:G:T	1.21713e-09	-4.09779e-10	-0.766885
20282852	chr19:20282852:G:A	7.69552e-10	-4.09779e-10	-1.22532
20282859	chr19:20282859:C:T	7.37501e-10	-4.09779e-10	-1.26787
20282902	chr19:20282902:A:G	7.45273e-10	-4.09779e-10	-1.25738
20283010	chr19:20283010:A:G	9.55854e-10	-4.09779e-10	-1.00853
20283169	chr19:20283169:G:A	1.26506e-10	-1.77483	-1.25601
20283272	chr19:20283272:T:TA	7.67024e-10	-4.09779e-10	-1.22862
20283298	chr19:20283298:A:G	3.16756e-09	-4.09779e-10	0.189584
20283576	chr19:20283576:C:T	5.02804e-09	-0.618059	1.26971
20283840	chr19:20283840:GGCCCTACAGATGATC:G	1.28388e-10	-1.76331	-1.25277
20284184	chr19:20284184:G:T	3.03579e-10	-1.86164	-0.293856
20284660	chr19:20284660:G:T	9.42435e-10	-4.09779e-10	-1.02267
20284975	chr19:20284975:C:T	3.86997e-10	-1.91272	-5.44374e-10
20285020	chr19:20285020:T:G	5.35032e-09	-0.561892	1.27567
20285029	chr19:20285029:T:C	5.52324e-09	-0.531888	1.27747
20285038	chr19:20285038:G:A	8.73021e-10	-4.09779e-10	-1.09917
20285614	chr19:20285614:A:G	3.24105e-09	-4.09779e-10	0.212519
20285724	chr19:20285724:T:C	3.29289e-10	-1.87543	-0.198771
20285827	chr19:20285827:G:T	3.29188e-10	-1.85091	-0.223592
20286185	chr19:20286185:G:A	2.05874e-10	-1.89916	-0.644714
20286746	chr19:20286746:A:C	1.27855e-10	-1.90294	-1.1173
20286779	chr19:20286779:TC:T	1.00338e-09	-4.09779e-10	-0.960004
20287205	chr19:20287205:G:T	2.9951e-10	-1.86749	-0.301492
20287299	chr19:20287299:C:G	2.68011e-09	-0.905389	0.92787
20287360	chr19:20287360:G:T	8.75165e-10	-4.09779e-10	-1.09672
20287650	chr19:20287650:C:T	1.16865e-10	-1.84223	-1.26788
20287829	chr19:20287829:G:A	3.33356e-10	-1.86608	-0.195845
20287871	chr19:20287871:T:C	1.31691e-10	-1.90349	-1.08719
20287911	chr19:20287911:C:A	1.26937e-10	-1.90253	-1.12492
20287919	chr19:20287919:T:C	2.67439e-09	-1.0409	1.06125
20288093	chr19:20288093:C:T	7.38328e-10	-4.09779e-10	-1.26675
20288132	chr19:20288132:C:T	3.06264e-09	0.155899	-5.44374e-10
20288297	chr19:20288297:G:A	3.1085e-09	-0.942892	1.11365
20288607	chr19:20288607:G:C	3.47892e-10	-1.81995	-0.199293
20289118	chr19:20289118:G:C	3.1815e-09	-4.09779e-10	0.193973
20289891	chr19:20289891:G:C	3.85518e-10	-1.801	-0.115548
20290312	chr19:20290312:A:T	7.86188e-10	-4.09779e-10	-1.20394
20290391	chr19:20290391:C:T	3.66212e-09	-4.09779e-10	0.334663
20290437	chr19:20290437:A:G	7.68391e-10	-1.9108	0.683963
20290558	chr19:20290558:T:A	1.25681e-10	-1.92221	-1.11517
20290923	chr19:20290923:G:A	9.59024e-10	-4.09779e-10	-1.00522
20291146	chr19:20291146:C:T	2.39982e-09	-0.71302	0.625036
20291174	chr19:20291174:A:C	3.1148e-09	-4.09779e-10	0.172785
20291528	chr19:20291528:AGAGT:A	1.20365e-09	-4.09779e-10	-0.778022
20291687	chr19:20291687:T:G	7.4709e-10	-4.09779e-10	-1.25495
20291915	chr19:20291915:A:C	7.39647e-10	-4.09779e-10	-1.26496
20292138	chr19:20292138:G:C	1.72067e-10	-1.88867	-0.834583
20292325	chr19:20292325:C:T	3.68625e-10	-1.78122	-0.180132
20292732	chr19:20292732:G:T	3.9359e-10	-1.75102	-0.144806
20293064	chr19:20293064:C:A	7.44012e-10	-1.25908	-5.44374e-10
20293179	chr19:20293179:G:T	1.16356e-10	-1.84681	-1.26767
20293375	chr19:20293375:T:C	9.54921e-10	-4.09779e-10	-1.0095
20293505	chr19:20293505:C:T	9.693e-10	-4.09779e-10	-0.99456
20293572	chr19:20293572:C:T	6.10224e-10	-1.45731	-5.44374e-10
20293851	chr19:20293851:T:C	3.89526e-10	-1.76288	-0.143319
20294086	chr19:20294086:G:A	9.39169e-10	-4.09779e-10	-1.02614
20294126	chr19:20294126:G:T	1.24881e-10	-1.92469	-1.11909
20294316	chr19:20294316:C:T	6.3902e-10	-1.4112	-5.44374e-10
20294722	chr19:20294722:A:G	3.84174e-10	-1.92004	-5.44374e-10
20294860	chr19:20294860:T:C	3.64091e-10	-1.7753	-0.198433
20295877	chr19:20295877:A:C	5.98548e-10	-1.47663	-5.44374e-10
20295898	chr19:20295898:T:G	7.89486e-10	-4.09779e-10	-1.19975
20295962	chr19:20295962:A:G	8.29282e-10	-4.09779e-10	-1.15057
20296085	chr19:20296085:G:A	8.19698e-10	-4.09779e-10	-1.1622
20296095	chr19:20296095:C:T	7.98015e-10	-4.09779e-10	-1.18901
20296795	chr19:20296795:T:C	2.46973e-09	-0.0592676	-5.44374e-10
20296815	chr19:20296815:T:C	3.85149e-10	-1.9175	-5.44374e-10
20297209	chr19:20297209:A:G	6.02929e-09	0.833251	-5.44374e-10
20297249	chr19:20297249:G:C	2.86801e-09	-0.659342	0.749582
20297449	chr19:20297449:C:T	2.97233e-09	-0.614898	0.740865
20297526	chr19:20297526:A:G	2.03974e-09	-0.948656	0.698102
20297893	chr19:20297893:A:G	1.18137e-08	-4.09779e-10	1.50589
20297903	chr19:20297903:A:T	9.02033e-10	-4.09779e-10	-1.06648
20298162	chr19:20298162:C:T	7.36841e-10	-4.09779e-10	-1.26876
20298182	chr19:20298182:C:A	7.80209e-10	-4.09779e-10	-1.21157
20298260	chr19:20298260:G:A	8.24714e-10	-4.09779e-10	-1.1561
20298791	chr19:20298791:C:T	3.92073e-10	-1.89969	-5.44374e-10
20298808	chr19:20298808:A:G	9.88116e-10	-4.09779e-10	-0.975334
20299369	chr19:20299369:T:C	1.57994e-10	-1.90551	-0.903063
20300003	chr19:20300003:A:G	7.85909e-10	-4.09779e-10	-1.20429
20300062	chr19:20300062:T:TA	2.80723e-10	-1.92324	-0.310522
20300539	chr19:20300539:G:T	7.37324e-10	-4.09779e-10	-1.26811
20300676	chr19:20300676:C:T	1.03333e-09	-4.09779e-10	-0.930587
20300734	chr19:20300734:A:G	1.51596e-10	-1.90918	-0.940735
20301027	chr19:20301027:A:G	1.54683e-10	-1.57585	-1.25391
20301135	chr19:20301135:C:T	8.44945e-10	-4.09779e-10	-1.13186
20301340	chr19:20301340:C:T	1.50258e-10	-1.60549	-1.25328
20301465	chr19:20301465:G:T	1.60078e-09	-1.48378	0.990895
20301748	chr19:20301748:A:C	2.04444e-09	-1.26617	1.01792
20301840	chr19:20301840:A:G	8.52108e-10	-4.09779e-10	-1.12342
20302049	chr19:20302049:C:T	8.2377e-10	-4.09779e-10	-1.15724
20302114	chr19:20302114:A:G	1.06931e-09	-4.09779e-10	-0.896365
20302304	chr19:20302304:A:G	1.36474e-10	-1.78532	-1.16968
20302864	chr19:20302864:G:C	4.32214e-10	-1.80221	-5.44374e-10
20303388	chr19:20303388:C:T	2.08081e-09	-1.28255	1.05193
20303445	chr19:20303445:A:G	1.53069e-10	-1.90972	-0.930526
20303620	chr19:20303620:G:T	1.61601e-08	-4.09779e-10	1.81917
20303854	chr19:20303854:C:T	5.45865e-10	-1.56876	-5.44374e-10
20304092	chr19:20304092:C:T	7.7904e-10	-4.09779e-10	-1.21307
20304376	chr19:20304376:A:G	1.40034e-10	-1.76808	-1.16117
20305224	chr19:20305224:C:T	1.47951e-09	-4.09779e-10	-0.571666
20305345	chr19:20305345:G:A	9.41069e-10	-4.09779e-10	-1.02412
20305570	chr19:20305570:G:A	2.1403e-09	-1.27175	1.06932
20305760	chr19:20305760:G:A	9.02455e-10	-4.09779e-10	-1.06601
20305917	chr19:20305917:T:C	1.05349e-09	-4.09779e-10	-0.911273
20306033	chr19:20306033:A:T	1.99707e-09	-1.27362	1.00192
20306315	chr19:20306315:T:C	3.87285e-09	-4.09779e-10	0.390612
20306391	chr19:20306391:G:A	1.18135e-09	-1.17416	0.37744
20306522	chr19:20306522:G:A	8.28583e-09	-4.09779e-10	1.15117
20306709	chr19:20306709:T:TTCAAAGAAAA	7.72931e-10	-4.09779e-10	-1.22094
20306713	chr19:20306713:T:G	7.73083e-10	-4.09779e-10	-1.22075
20306912	chr19:20306912:A:G	1.32383e-09	-1.15615	0.473296
20307027	chr19:20307027:A:G	1.91709e-09	-1.31703	1.00447
20307050	chr19:20307050:A:G	1.0518e-09	-4.09779e-10	-0.912878
20307062	chr19:20307062:A:G	1.06266e-09	-4.09779e-10	-0.902601
20307533	chr19:20307533:A:G	4.07712e-10	-1.86057	-5.44374e-10
20307569	chr19:20307569:C:G	1.59848e-09	-1.144	0.649672
20307898	chr19:20307898:C:T	7.4465e-10	-4.09779e-10	-1.25822
20307929	chr19:20307929:T:C	1.46536e-10	-1.90181	-0.982053
20308102	chr19:20308102:T:A	8.13259e-10	-4.09779e-10	-1.17008
20308146	chr19:20308146:A:T	1.90999e-10	-1.92454	-0.694319
20308163	chr19:20308163:G:A	1.22765e-09	-1.83578	1.07751
20308180	chr19:20308180:G:T	9.82878e-10	-4.09779e-10	-0.980649
20308237	chr19:20308237:T:A	1.30359e-09	-4.09779e-10	-0.69826
20308266	chr19:20308266:C:T	1.32964e-10	-1.91891	-1.06215
20308406	chr19:20308406:A:G	8.60531e-10	-4.09779e-10	-1.11358
20308486	chr19:20308486:A:C	7.00276e-10	-0.103197	-1.21646
20308925	chr19:20308925:G:A	1.69986e-10	-1.46861	-1.26681
20309043	chr19:20309043:C:T	9.44175e-10	-4.09779e-10	-1.02082
20309079	chr19:20309079:A:C	8.66294e-10	-4.09779e-10	-1.10691
20309711	chr19:20309711:C:T	2.40154e-08	-4.09779e-10	2.21532
20309822	chr19:20309822:A:C	1.22821e-10	-1.80682	-1.25359
20309828	chr19:20309828:G:A	1.61728e-10	-1.51646	-1.26876
20310437	chr19:20310437:A:G	1.05542e-09	-0.742217	-0.167221
20310730	chr19:20310730:A:G	1.23959e-10	-1.89269	-1.1585
20310926	chr19:20310926:T:C	4.97816e-10	-1.6609	-5.44374e-10
20311061	chr19:20311061:T:C	7.58183e-10	-4.09779e-10	-1.24021
20311098	chr19:20311098:C:T	5.16379e-10	-1.35241	-0.271879
20311106	chr19:20311106:C:G	6.21678e-10	-1.62818	0.189473
20311200	chr19:20311200:T:C	1.46801e-10	-1.72365	-1.15841
20311340	chr19:20311340:G:T	6.1367e-10	-1.66471	0.213038
20311626	chr19:20311626:T:C	4.33635e-10	-1.79893	-5.44374e-10
20311835	chr19:20311835:T:C	1.25787e-09	-0.0123139	-0.721643
20311864	chr19:20311864:T:C	1.42933e-10	-1.83336	-1.0754
20311932	chr19:20311932:C:T	7.61386e-10	-4.09779e-10	-1.23599
20311954	chr19:20311954:G:T	1.22874e-10	-1.92477	-1.1352
20311974	chr19:20311974:G:T	4.92568e-10	-1.40548	-0.266016
20312407	chr19:20312407:C:T	7.45787e-10	-4.09779e-10	-1.25669
20312604	chr19:20312604:G:T	7.46817e-10	-4.09779e-10	-1.25531
20313875	chr19:20313875:T:C	2.85465e-09	0.0855723	-5.44374e-10
20314042	chr19:20314042:G:A	3.8478e-10	-1.91846	-5.44374e-10
20314201	chr19:20314201:A:G	1.78001e-09	-4.09779e-10	-0.386757
20314319	chr19:20314319:T:C	1.54904e-10	-1.91257	-0.915761
20315194	chr19:20315194:G:A	1.56629e-10	-1.91417	-0.903087
20315257	chr19:20315257:C:A	6.58187e-10	-1.38164	-5.44374e-10
20315265	chr19:20315265:A:G	4.02929e-10	-1.87237	-5.44374e-10
20315466	chr19:20315466:T:C	1.40164e-10	-1.66005	-1.26827
20315579	chr19:20315579:C:T	7.55348e-10	-4.09779e-10	-1.24395
20316302	chr19:20316302:G:A	1.13434e-09	-4.09779e-10	-0.837325
20316421	chr19:20316421:G:A	7.46654e-10	-4.09779e-10	-1.25553
20316702	chr19:20316702:A:T	4.04388e-09	-4.09779e-10	0.433825
20316749	chr19:20316749:A:G	1.31951e-10	-1.9248	-1.0639
20316851	chr19:20316851:G:A	4.56515e-09	-4.09779e-10	0.555073
20317324	chr19:20317324:A:AC	7.44171e-10	-4.09779e-10	-1.25886
20317373	chr19:20317373:A:C	1.31377e-10	-1.82846	-1.1646
20317697	chr19:20317697:G:A	4.28048e-09	-4.09779e-10	0.490686
20317855	chr19:20317855:C:T	4.77105e-09	-4.09779e-10	0.599189
20318358	chr19:20318358:A:G	3.92685e-09	-4.09779e-10	0.40446
20318783	chr19:20318783:C:T	1.47533e-10	-1.85735	-1.01973
20318844	chr19:20318844:A:C	1.96434e-10	-1.83298	-0.757822
20319110	chr19:20319110:CCATA:C	1.48227e-10	-1.84849	-1.0239
20319722	chr19:20319722:A:G	1.55512e-09	-4.09779e-10	-0.521823
20319736	chr19:20319736:T:A	1.35646e-10	-1.69332	-1.26776
20319856	chr19:20319856:T:C	1.71827e-10	-1.49684	-1.2278
20320044	chr19:20320044:C:G	1.92159e-10	-1.75225	-0.860559
20320151	chr19:20320151:C:T	2.1739e-09	-4.09779e-10	-0.186854
20320430	chr19:20320430:C:G	1.19907e-10	-1.82832	-1.2561
20320505	chr19:20320505:C:T	3.91939e-10	-1.90003	-5.44374e-10
20321005	chr19:20321005:C:T	1.93929e-10	-1.76287	-0.840773
20321035	chr19:20321035:T:C	7.49436e-10	-4.09779e-10	-1.25181
20321296	chr19:20321296:C:T	6.96961e-09	-4.09779e-10	0.97818
20321297	chr19:20321297:C:A	2.01325e-10	-1.77152	-0.794688
20321699	chr19:20321699:G:A	8.28572e-09	-4.09779e-10	1.15116
20322121	chr19:20322121:C:T	1.56018e-10	-1.66862	-1.15255
20323116	chr19:20323116:A:C	1.38915e-10	-1.89835	-1.03892
20323755	chr19:20323755:T:C	7.41235e-10	-4.09779e-10	-1.26282
20324213	chr19:20324213:C:A	1.4229e-10	-1.91278	-1.00049
20324266	chr19:20324266:T:C	1.35279e-10	-1.90437	-1.05942
20324300	chr19:20324300:T:G	5.47556e-10	-1.56567	-5.44374e-10
20324317	chr19:20324317:G:T	9.73275e-10	-0.990467	-5.44374e-10
20324624	chr19:20324624:G:A	7.56251e-10	-4.09779e-10	-1.24276
20324851	chr19:20324851:G:T	3.97452e-10	-0.851471	-1.03459
20324957	chr19:20324957:C:G	6.2772e-10	-0.421928	-1.00711
20325005	chr19:20325005:G:T	4.99878e-10	-0.460779	-1.19599
20325021	chr19:20325021:T:G	1.34308e-09	-0.668416	-5.44374e-10
20325125	chr19:20325125:C:A	7.71786e-10	-4.09779e-10	-1.22243
20325948	chr19:20325948:C:A	1.18416e-10	-1.86834	-1.22859
20325994	chr19:20325994:C:T	7.63266e-10	-4.09779e-10	-1.23353
20326087	chr19:20326087:A:C	1.88827e-09	-4.09779e-10	-0.327718
20326266	chr19:20326266:G:A	9.08398e-10	-4.09779e-10	-1.05945
20326530	chr19:20326530:G:A	4.37776e-10	-1.78943	-5.44374e-10
20326727	chr19:20326727:T:C	4.10369e-10	-0.879062	-0.975015
20327117	chr19:20327117:A:G	4.16705e-10	-0.851141	-0.987613
20327456	chr19:20327456:T:A	1.1172e-10	-1.8998	-1.25534
20327537	chr19:20327537:T:C	9.39539e-10	-4.09779e-10	-1.02574
20327923	chr19:20327923:A:G	1.32523e-09	-4.09779e-10	-0.681794
20328011	chr19:20328011:G:C	2.9676e-10	-1.21487	-0.963336
20328030	chr19:20328030:G:A	1.89551e-09	0.550777	-0.874665
20328202	chr19:20328202:T:G	1.42007e-09	-4.09779e-10	-0.612673
20328383	chr19:20328383:T:C	1.42737e-10	-1.67909	-1.23104
20328482	chr19:20328482:G:T	1.40118e-09	-4.09779e-10	-0.626064
20328483	chr19:20328483:C:T	1.4028e-09	-4.09779e-10	-0.624907
20328865	chr19:20328865:T:A	7.41961e-10	-4.09779e-10	-1.26184
20328936	chr19:20328936:T:C	7.41977e-10	-4.09779e-10	-1.26181
20329182	chr19:20329182:C:T	3.7194e-10	-0.897458	-1.05494
20329221	chr19:20329221:A:G	1.84149e-09	-4.09779e-10	-0.352802
20329271	chr19:20329271:A:T	7.61724e-10	-4.09779e-10	-1.23555
20329358	chr19:20329358:T:C	8.92548e-10	-4.09779e-10	-1.07705
20329387	chr19:20329387:C:T	7.62503e-10	-4.09779e-10	-1.23453
20330719	chr19:20330719:A:C	1.17547e-10	-1.85314	-1.25116
20331022	chr19:20331022:C:A	1.7831e-09	0.375908	-0.760933
20331143	chr19:20331143:C:A	1.13483e-09	-4.09779e-10	-0.836899
20331209	chr19:20331209:A:T	9.84877e-10	0.138583	-1.1172
20331279	chr19:20331279:C:T	1.10035e-10	-1.90504	-1.2653
20331359	chr19:20331359:T:C	2.19812e-10	-1.24606	-1.23231
20331366	chr19:20331366:A:G	2.17691e-10	-1.25715	-1.23091
20331368	chr19:20331368:A:G	2.25515e-10	-1.22455	-1.2282
20331491	chr19:20331491:T:C	3.82682e-09	1.37079	-0.992131
20331638	chr19:20331638:T:C	1.58644e-09	0.546393	-1.04828
20331654	chr19:20331654:T:G	1.48478e-09	0.503118	-1.07123
20331655	chr19:20331655:G:A	1.74577e-09	0.640594	-1.04678
20331998	chr19:20331998:T:TTTTG	1.99954e-09	-4.09779e-10	-0.270459
20332240	chr19:20332240:G:T	4.63813e-10	-1.05651	-0.675138
20332572	chr19:20332572:A:G	1.10059e-09	0.290767	-1.1583
20332676	chr19:20332676:A:C	8.27194e-10	-4.09779e-10	-1.15309
20332886	chr19:20332886:TTTTG:T	7.66258e-10	-4.09779e-10	-1.22961
20333205	chr19:20333205:G:A	7.77113e-10	-4.09779e-10	-1.21555
20333232	chr19:20333232:C:T	1.1075e-09	0.271165	-1.13244
20333451	chr19:20333451:C:T	1.80766e-09	0.379725	-0.751068
20333759	chr19:20333759:G:A	8.66335e-10	0.029607	-1.13647
20333905	chr19:20333905:A:C	8.06025e-10	-4.09779e-10	-1.17902
20334394	chr19:20334394:T:C	4.44674e-10	-1.02605	-0.747742
20334658	chr19:20334658:C:T	2.7787e-10	-1.13575	-1.10823
20335048	chr19:20335048:T:C	1.63423e-09	0.343182	-0.815389
20335168	chr19:20335168:G:C	1.6778e-10	-1.48226	-1.26622
20335410	chr19:20335410:G:GA	6.89398e-10	-0.262515	-1.0728
20335495	chr19:20335495:A:C	7.83944e-10	-4.09779e-10	-1.2068
20335633	chr19:20335633:C:T	1.17044e-09	0.237032	-1.04303
20335921	chr19:20335921:A:G	1.15503e-10	-1.89172	-1.23011
20336139	chr19:20336139:T:C	1.60102e-10	-1.63849	-1.15683
20336273	chr19:20336273:T:C	7.91727e-10	-4.09779e-10	-1.19692
20336331	chr19:20336331:T:TTAAAAA	7.90912e-10	-4.09779e-10	-1.19795
20336624	chr19:20336624:G:C	7.42164e-10	-4.09779e-10	-1.26156
20336702	chr19:20336702:G:A	1.39995e-09	-4.09779e-10	-0.626943
20336711	chr19:20336711:T:C	3.33551e-10	-0.794833	-1.2665
20336796	chr19:20336796:C:T	5.09773e-10	-1.63717	-5.44374e-10
20337062	chr19:20337062:G:A	8.31602e-10	-4.09779e-10	-1.14778
20337070	chr19:20337070:G:A	1.75133e-10	-1.53422	-1.17136
20337476	chr19:20337476:C:T	1.13647e-10	-1.88036	-1.25768
20337743	chr19:20337743:C:T	3.99504e-10	-1.88091	-5.44374e-10
20337744	chr19:20337744:G:A	2.02178e-10	-1.39929	-1.16269
20337754	chr19:20337754:A:G	1.76095e-10	-1.52213	-1.17798
20337863	chr19:20337863:T:C	2.83417e-10	-1.06763	-1.15658
20338102	chr19:20338102:G:A	7.79714e-10	-4.09779e-10	-1.21221
20338313	chr19:20338313:T:C	1.85688e-10	-1.44394	-1.20313
20338925	chr19:20338925:A:G	7.86248e-10	-4.09779e-10	-1.20386
20339031	chr19:20339031:A:G	8.05645e-10	-4.09779e-10	-1.17949
20340528	chr19:20340528:C:T	2.90173e-10	-0.954079	-1.24658
20340542	chr19:20340542:C:T	7.86308e-10	-4.09779e-10	-1.20378
20340735	chr19:20340735:G:C	3.12366e-10	-0.923474	-1.20348
20341078	chr19:20341078:C:T	7.86248e-10	-4.09779e-10	-1.20386
20341480	chr19:20341480:T:C	1.28533e-10	-1.8849	-1.13004
20341587	chr19:20341587:G:A	1.86343e-10	-1.4063	-1.23725
20341764	chr19:20341764:T:C	8.05044e-10	-4.09779e-10	-1.18024
20342012	chr19:20342012:T:C	1.22882e-09	-4.09779e-10	-0.757327
20342398	chr19:20342398:T:C	1.91255e-10	-1.63616	-0.981362
20342537	chr19:20342537:C:T	7.44148e-10	-4.09779e-10	-1.25889
20343151	chr19:20343151:A:C	7.98529e-10	-4.09779e-10	-1.18836
20343832	chr19:20343832:T:C	2.24036e-10	-1.32467	-1.13465
20344219	chr19:20344219:T:C	8.31571e-10	-4.09779e-10	-1.14782
20344257	chr19:20344257:G:A	2.35324e-09	-4.09779e-10	-0.107584
20344608	chr19:20344608:G:C	2.59582e-10	-1.70759	-0.604472
20344743	chr19:20344743:T:C	2.82299e-10	-1.62335	-0.60482
20344774	chr19:20344774:T:C	2.83007e-10	-1.66758	-0.558085
20344925	chr19:20344925:CAT:C	1.45432e-10	-1.85188	-1.03954
20345078	chr19:20345078:G:A	1.83267e-09	-4.09779e-10	-0.357604
20345387	chr19:20345387:T:G	7.14073e-09	-4.09779e-10	1.00244
20345586	chr19:20345586:C:T	9.48845e-10	-4.09779e-10	-1.01589
20345827	chr19:20345827:A:G	1.36281e-10	-1.84303	-1.11338
20345930	chr19:20345930:C:T	3.01066e-09	-4.09779e-10	0.138781
20346338	chr19:20346338:A:G	7.03519e-10	-1.53375	0.218711
20346373	chr19:20346373:A:C	3.9773e-10	-1.88536	-5.44374e-10
20346485	chr19:20346485:G:A	7.57244e-10	-4.09779e-10	-1.24145
20346600	chr19:20346600:T:C	3.23172e-10	-1.38654	-0.706414
20346644	chr19:20346644:A:G	1.03148e-09	-4.09779e-10	-0.932386
20346653	chr19:20346653:A:G	7.4725e-10	-4.09779e-10	-1.25473
20347274	chr19:20347274:C:T	8.4132e-10	-1.13616	-5.44374e-10
20347295	chr19:20347295:G:A	3.94878e-10	-1.58518	-0.307379
20347440	chr19:20347440:G:A	7.57712e-10	-4.09779e-10	-1.24083
20347464	chr19:20347464:G:A	1.69348e-09	-4.09779e-10	-0.436594
20348280	chr19:20348280:G:A	1.30954e-10	-1.92453	-1.07176
20348597	chr19:20348597:A:G	5.32183e-10	-1.59415	-5.44374e-10
20349264	chr19:20349264:G:A	7.4885e-10	-4.09779e-10	-1.25259
20349439	chr19:20349439:A:G	2.64031e-09	-4.09779e-10	0.00751872
20350345	chr19:20350345:A:T	1.13999e-10	-1.92065	-1.2143
20350356	chr19:20350356:T:C	3.10831e-10	-1.28246	-0.849424
20350444	chr19:20350444:C:T	1.23433e-10	-1.92185	-1.13359
20350526	chr19:20350526:C:T	7.63691e-10	-4.09779e-10	-1.23297
20350636	chr19:20350636:G:A	2.51233e-10	-1.8069	-0.537851
20350878	chr19:20350878:G:A	2.5384e-10	-1.81228	-0.522151
20350949	chr19:20350949:T:C	8.00934e-10	-4.09779e-10	-1.18536
20350953	chr19:20350953:TAAAAG:T	2.65814e-10	-1.79457	-0.493771
20351086	chr19:20351086:A:G	2.52122e-10	-1.79585	-0.545373
20351120	chr19:20351120:C:T	7.57175e-10	-4.09779e-10	-1.24154
20351494	chr19:20351494:C:T	3.12634e-09	-4.09779e-10	0.176484
20351563	chr19:20351563:G:T	2.6083e-10	-1.80963	-0.497636
20351679	chr19:20351679:G:A	2.52112e-10	-1.81049	-0.530771
20351731	chr19:20351731:A:G	7.36973e-10	-4.09779e-10	-1.26858
20351920	chr19:20351920:C:A	3.04116e-09	-4.09779e-10	0.14886
20351995	chr19:20351995:T:C	2.47311e-10	-1.8188	-0.541689
20352168	chr19:20352168:A:G	2.50681e-10	-1.80869	-0.538266
20352186	chr19:20352186:C:T	3.9292e-10	-1.56267	-0.334863
20352212	chr19:20352212:C:T	1.00634e-09	-4.09779e-10	-0.957054
20352384	chr19:20352384:T:A	2.53675e-10	-1.81281	-0.522274
20352676	chr19:20352676:G:A	7.85793e-10	-4.09779e-10	-1.20444
20353398	chr19:20353398:G:GA	8.55579e-10	-4.09779e-10	-1.11935
20353414	chr19:20353414:T:G	4.22641e-10	-1.51584	-0.308773
20353483	chr19:20353483:G:A	4.05144e-10	-1.55228	-0.314615
20353563	chr19:20353563:C:T	7.56694e-10	-4.09779e-10	-1.24217
20353724	chr19:20353724:G:A	2.36228e-10	-1.73449	-0.671845
20353941	chr19:20353941:C:T	2.84841e-10	-1.2939	-0.9253
20353989	chr19:20353989:T:C	4.74846e-10	-1.66692	-0.0412285
20354069	chr19:20354069:T:C	5.84211e-10	-1.50087	-5.44374e-10
20354133	chr19:20354133:A:G	4.18782e-10	-1.46693	-0.366859
20354166	chr19:20354166:A:C	3.8975e-10	-1.76048	-0.145146
20354184	chr19:20354184:G:A	9.82821e-10	-4.09779e-10	-0.980706
20354292	chr19:20354292:A:G	4.32639e-10	-1.51216	-0.289069
20354437	chr19:20354437:G:A	1.57679e-10	-1.92152	-0.889056
20354685	chr19:20354685:T:C	1.56822e-10	-1.92327	-0.892756
20354866	chr19:20354866:G:A	3.12634e-09	-4.09779e-10	0.176484
20354878	chr19:20354878:T:G	3.49813e-10	-1.74054	-0.273193
20354936	chr19:20354936:A:C	4.19677e-10	-1.51302	-0.318628
20355055	chr19:20355055:T:G	3.12634e-09	-4.09779e-10	0.176484
20355343	chr19:20355343:G:T	3.26535e-10	-1.77838	-0.304218
20355369	chr19:20355369:C:T	1.27761e-10	-1.92191	-1.09907
20355390	chr19:20355390:C:T	1.56593e-10	-1.91613	-0.901349
20355888	chr19:20355888:G:A	8.94072e-10	-4.09779e-10	-1.07535
20356075	chr19:20356075:C:A	7.98568e-10	-4.09779e-10	-1.18831
20356239	chr19:20356239:T:C	7.84092e-10	-4.09779e-10	-1.20661
20356357	chr19:20356357:A:G	2.91202e-10	-1.78622	-0.410898
20356510	chr19:20356510:T:C	1.60281e-10	-1.54428	-1.24993
20356969	chr19:20356969:C:T	7.48241e-10	-4.09779e-10	-1.25341
20357107	chr19:20357107:T:A	7.40713e-10	-4.09779e-10	-1.26352
20357173	chr19:20357173:G:A	4.41931e-10	-1.5106	-0.26938
20357298	chr19:20357298:G:A	4.58943e-10	-1.41434	-0.327873
20357460	chr19:20357460:A:G	7.37784e-10	-4.09779e-10	-1.26748
20357677	chr19:20357677:C:T	8.15548e-10	-4.09779e-10	-1.16727
20358077	chr19:20358077:C:T	8.67871e-10	-4.09779e-10	-1.10509
20358150	chr19:20358150:C:T	2.39779e-10	-1.77465	-0.616768
20358205	chr19:20358205:C:T	2.37374e-10	-1.38457	-1.01693
20358269	chr19:20358269:T:G	1.34431e-10	-1.92388	-1.0462
20358639	chr19:20358639:T:C	8.65297e-10	-4.09779e-10	-1.10806
20358877	chr19:20358877:C:T	7.4509e-10	-4.09779e-10	-1.25763
20359035	chr19:20359035:C:A	1.25392e-09	-4.09779e-10	-0.737101
20359098	chr19:20359098:G:C	1.29886e-09	-4.09779e-10	-0.701895
20359110	chr19:20359110:T:C	3.81996e-09	0.376862	-5.44374e-10
20359460	chr19:20359460:C:T	3.9172e-10	-1.4952	-0.405389
20359551	chr19:20359551:T:TATTACAC	5.07871e-10	-1.64091	-5.44374e-10
20359552	chr19:20359552:G:A	1.77339e-10	-1.46724	-1.22583
20359640	chr19:20359640:T:C	7.55711e-10	-4.09779e-10	-1.24347
20359755	chr19:20359755:A:G	1.58154e-10	-1.87084	-0.936721
20359777	chr19:20359777:G:C	1.25479e-09	-4.09779e-10	-0.736412
20360076	chr19:20360076:A:G	7.50124e-10	-4.09779e-10	-1.2509
20360122	chr19:20360122:A:G	2.55734e-10	-1.05844	-1.26855
20360432	chr19:20360432:T:C	8.59599e-10	-4.09779e-10	-1.11467
20360514	chr19:20360514:C:T	1.53758e-10	-1.83958	-0.996173
20360574	chr19:20360574:A:AG	7.69438e-10	-4.09779e-10	-1.22547
20360873	chr19:20360873:A:G	1.9577e-10	-1.92461	-0.669587
20361264	chr19:20361264:C:G	7.45896e-10	-4.09779e-10	-1.25655
20361444	chr19:20361444:A:G	1.7086e-10	-1.4626	-1.26769
20361697	chr19:20361697:T:G	8.53683e-10	-4.09779e-10	-1.12157
20361769	chr19:20361769:T:G	2.05881e-10	-1.32853	-1.21531
20361846	chr19:20361846:CA:C	1.39856e-09	-4.09779e-10	-0.627937
20362003	chr19:20362003:A:G	5.6833e-10	-1.52843	-5.44374e-10
20362036	chr19:20362036:T:C	7.47705e-10	-4.09779e-10	-1.25412
20362086	chr19:20362086:G:A	8.62827e-10	-4.09779e-10	-1.11092
20362233	chr19:20362233:C:T	2.67427e-10	-1.01704	-1.26524
20362246	chr19:20362246:C:T	1.92106e-10	-1.35486	-1.25823
20362307	chr19:20362307:C:G	2.65755e-10	-1.03207	-1.25649
20362410	chr19:20362410:C:T	4.89887e-10	-1.67696	-5.44374e-10
20362411	chr19:20362411:A:G	1.28227e-10	-1.75796	-1.25937
20362452	chr19:20362452:A:G	1.4697e-10	-1.61233	-1.26858
20362586	chr19:20362586:G:A	3.15133e-10	-0.895834	-1.2223
20362672	chr19:20362672:C:T	3.00582e-10	-0.92094	-1.24447
20362744	chr19:20362744:T:G	1.59308e-10	-1.54387	-1.25642
20362867	chr19:20362867:G:T	2.17283e-10	-1.29841	-1.19153
20363081	chr19:20363081:T:C	2.81034e-10	-0.969564	-1.2631
20363179	chr19:20363179:G:A	8.09194e-10	-4.09779e-10	-1.17509
20363377	chr19:20363377:A:G	2.77462e-10	-0.989122	-1.25633
20363425	chr19:20363425:G:A	1.59137e-10	-1.53603	-1.26534
20363637	chr19:20363637:G:A	1.5841e-10	-1.53721	-1.26874
20363654	chr19:20363654:T:C	8.78603e-10	-4.09779e-10	-1.0928
20363716	chr19:20363716:G:C	1.5269e-10	-1.58748	-1.25524
20363777	chr19:20363777:T:C	2.17252e-10	-1.2942	-1.19587
20363846	chr19:20363846:C:T	1.54399e-10	-1.5642	-1.26739
20364101	chr19:20364101:G:A	1.68973e-10	-1.4805	-1.2609
20364220	chr19:20364220:A:G	1.96176e-10	-1.3837	-1.20842
20364249	chr19:20364249:C:T	1.58896e-10	-1.53876	-1.26412
20364376	chr19:20364376:A:G	6.22219e-10	-0.175525	-1.26232
20364841	chr19:20364841:C:T	1.18344e-10	-1.832	-1.26554
20364858	chr19:20364858:G:A	1.10659e-10	-1.91757	-1.24711
20364960	chr19:20364960:G:T	1.28188e-10	-1.90829	-1.10934
20365065	chr19:20365065:T:C	1.18564e-10	-1.85528	-1.2404
20365260	chr19:20365260:G:C	1.58917e-10	-1.76126	-1.04149
20365265	chr19:20365265:A:G	1.20175e-10	-1.91816	-1.16402
20365277	chr19:20365277:T:G	1.38265e-10	-1.90821	-1.03375
20365279	chr19:20365279:A:G	1.67526e-10	-1.89427	-0.855722
20365352	chr19:20365352:C:T	1.19052e-10	-1.89276	-1.19881
20365376	chr19:20365376:A:G	7.36927e-10	-4.09779e-10	-1.26864
20365542	chr19:20365542:A:G	1.19833e-10	-1.91997	-1.16507
20365580	chr19:20365580:A:G	1.20296e-10	-1.81381	-1.26736
20365591	chr19:20365591:G:C	2.84165e-10	-1.90858	-0.313001
20365594	chr19:20365594:T:G	1.38712e-10	-1.91095	-1.02778
20365683	chr19:20365683:A:G	1.1758e-09	-4.09779e-10	-0.801428
20365904	chr19:20365904:T:C	1.35249e-10	-1.91927	-1.04475
20365988	chr19:20365988:T:C	1.37749e-10	-1.91756	-1.02814
20366296	chr19:20366296:C:T	1.70605e-10	-1.90139	-0.830387
20366564	chr19:20366564:G:A	7.93889e-10	-4.09779e-10	-1.19419
20366739	chr19:20366739:A:G	1.73922e-10	-1.90685	-0.805676
20366898	chr19:20366898:C:T	8.26757e-10	-4.09779e-10	-1.15362
20366983	chr19:20366983:A:G	1.20553e-10	-1.91493	-1.16412
20367019	chr19:20367019:G:A	1.6954e-10	-1.90919	-0.828851
20367053	chr19:20367053:T:C	1.66285e-10	-1.9104	-0.847032
20367089	chr19:20367089:C:A	1.66342e-10	-1.91119	-0.845901
20367144	chr19:20367144:G:A	1.43774e-10	-1.92048	-0.98241
20367186	chr19:20367186:A:G	1.71378e-10	-1.91194	-0.815322
20367345	chr19:20367345:C:T	1.1974e-10	-1.81706	-1.26875
20367361	chr19:20367361:A:C	1.37377e-10	-1.92104	-1.02736
20367362	chr19:20367362:T:A	1.36063e-10	-1.92169	-1.03633
20367393	chr19:20367393:G:A	7.93889e-10	-4.09779e-10	-1.19419
20367416	chr19:20367416:G:T	1.20236e-10	-1.91756	-1.16412
20367427	chr19:20367427:C:T	1.71096e-10	-1.90626	-0.822648
20367491	chr19:20367491:T:C	1.27321e-09	-4.09779e-10	-0.721836
20367508	chr19:20367508:T:C	1.2094e-10	-1.91173	-1.16412
20367521	chr19:20367521:A:C	1.20314e-10	-1.92367	-1.15736
20367542	chr19:20367542:G:A	1.69035e-10	-1.9072	-0.833832
20367642	chr19:20367642:C:T	1.72708e-10	-1.90506	-0.814467
20367686	chr19:20367686:C:T	1.38737e-10	-1.92016	-1.01839
20367712	chr19:20367712:C:T	1.59007e-09	-4.09779e-10	-0.499597
20367726	chr19:20367726:C:T	1.69836e-10	-1.90674	-0.829563
20367931	chr19:20367931:C:T	5.82304e-10	-0.307975	-1.19617
20368021	chr19:20368021:G:A	2.20288e-10	-1.66111	-0.815088
20368097	chr19:20368097:G:T	1.20532e-10	-1.9151	-1.16412
20368244	chr19:20368244:C:T	1.26113e-09	-4.09779e-10	-0.73137
20368245	chr19:20368245:A:G	1.1877e-10	-1.83707	-1.25688
20368248	chr19:20368248:A:G	1.37587e-10	-1.91898	-1.0279
20368278	chr19:20368278:AC:A	1.3746e-10	-1.91855	-1.02925
20368321	chr19:20368321:A:G	1.41945e-10	-1.9188	-0.996896
20368323	chr19:20368323:A:G	1.38195e-10	-1.91953	-1.02294
20368361	chr19:20368361:G:A	1.36319e-09	-4.09779e-10	-0.65355
20368365	chr19:20368365:AAATAAAAATC:A	1.72244e-10	-1.90808	-0.814143
20368520	chr19:20368520:A:G	1.38026e-10	-1.9181	-1.02559
20368676	chr19:20368676:G:A	7.7137e-10	-4.09779e-10	-1.22297
20369092	chr19:20369092:C:T	5.24203e-10	-1.60925	-5.44374e-10
20369500	chr19:20369500:T:A	1.62303e-09	-4.09779e-10	-0.479086
20369618	chr19:20369618:G:A	3.79237e-09	-4.09779e-10	0.369612
20369951	chr19:20369951:C:T	1.14002e-10	-1.89883	-1.23609
20369955	chr19:20369955:T:C	1.40417e-10	-1.91506	-1.01146
20370146	chr19:20370146:G:A	1.1399e-10	-1.91138	-1.22364
20370216	chr19:20370216:T:A	1.22142e-10	-1.91355	-1.15241
20370401	chr19:20370401:C:T	1.25776e-10	-1.78374	-1.25289
20370543	chr19:20370543:C:A	1.16025e-10	-1.9018	-1.21552
20370556	chr19:20370556:A:C	4.34044e-10	-1.79799	-5.44374e-10
20370571	chr19:20370571:A:G	1.4589e-10	-1.89029	-0.99799
20370643	chr19:20370643:C:A	1.70658e-10	-1.89464	-0.836828
20370981	chr19:20370981:G:A	1.78523e-09	-4.09779e-10	-0.38383
20371012	chr19:20371012:T:C	1.73323e-09	-4.09779e-10	-0.413392
20371084	chr19:20371084:C:T	1.721e-09	-4.09779e-10	-0.420473
20371966	chr19:20371966:G:A	1.39714e-09	-4.09779e-10	-0.628947
20372008	chr19:20372008:G:A	1.20666e-10	-1.88905	-1.18905
20372091	chr19:20372091:G:A	1.23823e-10	-1.83134	-1.22094
20372112	chr19:20372112:G:T	1.25716e-10	-1.90101	-1.1361
20372259	chr19:20372259:T:C	1.5492e-09	-4.09779e-10	-0.525642
20372562	chr19:20372562:A:G	9.06235e-10	-4.09779e-10	-1.06183
20372625	chr19:20372625:T:TA	7.48536e-10	-4.09779e-10	-1.25301
20372640	chr19:20372640:C:T	1.44309e-10	-1.88514	-1.01404
20373154	chr19:20373154:G:A	1.06056e-09	-4.09779e-10	-0.904585
20373376	chr19:20373376:A:G	8.06888e-10	-4.09779e-10	-1.17795
20373522	chr19:20373522:G:A	1.39504e-09	-4.09779e-10	-0.630456
20373548	chr19:20373548:C:A	1.87984e-10	-1.79661	-0.838161
20373865	chr19:20373865:T:C	1.4235e-10	-1.79068	-1.12217
20373867	chr19:20373867:T:C	1.4313e-10	-1.92111	-0.986272
20374166	chr19:20374166:C:T	4.40436e-10	-1.78337	-5.44374e-10
20374257	chr19:20374257:C:T	9.11976e-10	-4.09779e-10	-1.05552
20374268	chr19:20374268:T:C	3.5482e-10	-1.92257	-0.0769562
20374705	chr19:20374705:C:T	1.12913e-10	-1.87711	-1.26741
20374784	chr19:20374784:A:G	7.55907e-10	-4.09779e-10	-1.24321
20374842	chr19:20374842:G:A	8.21742e-10	-4.09779e-10	-1.15971
20374856	chr19:20374856:A:G	7.90207e-10	-4.09779e-10	-1.19884
20374887	chr19:20374887:C:T	2.21027e-09	-4.09779e-10	-0.170266
20375113	chr19:20375113:G:A	7.97798e-10	-4.09779e-10	-1.18928
20375261	chr19:20375261:T:C	7.93038e-10	-4.09779e-10	-1.19526
20375390	chr19:20375390:T:C	1.214e-10	-1.92085	-1.1512
20375551	chr19:20375551:A:T	7.91963e-10	-4.09779e-10	-1.19662
20375663	chr19:20375663:CT:C	7.91889e-10	-4.09779e-10	-1.19671
20375889	chr19:20375889:A:G	8.13529e-10	-4.09779e-10	-1.16975
20375916	chr19:20375916:A:G	7.74553e-10	-4.09779e-10	-1.21885
20375933	chr19:20375933:A:C	2.28849e-10	-1.85304	-0.585029
20376427	chr19:20376427:G:A	2.17673e-09	-4.09779e-10	-0.185552
20376593	chr19:20376593:T:C	7.38243e-10	-4.09779e-10	-1.26686
20376764	chr19:20376764:A:AC	8.80274e-10	-4.09779e-10	-1.0909
20376806	chr19:20376806:AAAT:A	1.98676e-09	-4.09779e-10	-0.276873
20376885	chr19:20376885:G:C	1.47099e-10	-1.87963	-1.0004
20377004	chr19:20377004:C:T	2.38453e-09	-4.09779e-10	-0.0943776
20377061	chr19:20377061:A:G	2.77225e-09	-4.09779e-10	0.0562812
20377121	chr19:20377121:G:A	1.11483e-10	-1.89065	-1.26662
20377375	chr19:20377375:C:T	1.14641e-10	-1.91655	-1.21277
20377556	chr19:20377556:A:G	7.44264e-10	-4.09779e-10	-1.25874
20377915	chr19:20377915:C:T	4.73527e-09	-4.09779e-10	0.59166
20378036	chr19:20378036:A:G	4.4256e-10	-1.91343	0.134873
20378072	chr19:20378072:A:T	3.42109e-10	-1.91535	-0.120648
20378073	chr19:20378073:T:A	1.08559e-10	-1.92422	-1.25962
20378159	chr19:20378159:A:G	8.18316e-10	-4.09779e-10	-1.16389
20378227	chr19:20378227:T:A	7.4631e-10	-4.09779e-10	-1.25599
20378286	chr19:20378286:T:A	7.66757e-10	-4.09779e-10	-1.22896
20378430	chr19:20378430:GCTTT:G	4.98711e-10	-1.65911	-5.44374e-10
20378533	chr19:20378533:G:A	8.87254e-10	-1.083	-5.44374e-10
20378752	chr19:20378752:C:T	1.25592e-09	-4.09779e-10	-0.735513
```
