## Supplementary material for "Characterization of shared and ancestry-specific signals driving complex traits using multi-ancestry fine-mapping": susiex_nc2.cs80.cs

```
CS_ID	SNP	BP	REF_ALLELE	ALT_ALLELE	REF_FRQ	BETA	SE	-LOG10P	CS_PIP	OVRL_PIP
1	chr19:19282905:G:A	19282905	A,A	G,G	1,1	inf,-inf	inf,inf	10.9143,0.396434	0.906981	0.906982
2	chr19:20076373:T:A	20076373	A,A	T,T	1,1	-inf,inf	inf,inf	2.84254,1.21036	0.018242	0.018242
2	chr19:18714036:G:A	18714036	NA,A	NA,G	NA,1	NA,-inf	NA,inf	NA,3.07143	0.0146995	0.0146995
2	chr19:20073465:C:T	20073465	T,T	C,C	1,1	inf,-inf	inf,inf	0.663299,3.1921	0.0128426	0.0128427
2	chr19:18715767:A:G	18715767	NA,G	NA,A	NA,1	NA,-inf	NA,inf	NA,2.99525	0.0126601	0.0126601
2	chr19:18723018:A:G	18723018	NA,G	NA,A	NA,1	NA,-inf	NA,inf	NA,2.95537	0.0116799	0.01168
2	chr19:18708425:G:A	18708425	NA,A	NA,G	NA,1	NA,-inf	NA,inf	NA,2.86955	0.00989448	0.00989451
2	chr19:18706487:G:A	18706487	NA,A	NA,G	NA,1	NA,-inf	NA,inf	NA,2.74394	0.00774286	0.00774289
2	chr19:18704597:A:T	18704597	NA,T	NA,A	NA,1	NA,-inf	NA,inf	NA,2.73688	0.00763324	0.00763327
2	chr19:18490722:C:T	18490722	NA,T	NA,C	NA,1	NA,-inf	NA,inf	NA,2.69963	0.007194	0.00719405
2	chr19:18731930:G:A	18731930	NA,A	NA,G	NA,1	NA,-inf	NA,inf	NA,2.69798	0.00696383	0.00696385
2	chr19:18732526:A:T	18732526	NA,T	NA,A	NA,1	NA,-inf	NA,inf	NA,2.61892	0.00596963	0.00596965
2	chr19:18732498:T:C	18732498	NA,C	NA,T	NA,1	NA,-inf	NA,inf	NA,2.56679	0.0053938	0.00539382
2	chr19:20085502:T:C	20085502	C,C	T,T	1,1	-inf,inf	inf,inf	0.450082,2.96507	0.00492571	0.00492573
2	chr19:20070794:A:C	20070794	C,C	A,A	1,1	inf,-inf	inf,inf	0.518907,2.70042	0.00343742	0.00343743
2	chr19:19495234:T:C	19495234	C,C	T,T	1,1	inf,inf	inf,inf	0.342092,1.28118	0.00338998	0.00338998
2	chr19:20214468:C:T	20214468	NA,T	NA,C	NA,1	NA,-inf	NA,inf	NA,2.25716	0.00301707	0.00301709
2	chr19:20309711:C:T	20309711	NA,T	NA,C	NA,1	NA,inf	NA,inf	NA,2.22575	0.00277644	0.00277646
2	chr19:19451444:C:T	19451444	T,T	C,C	1,1	inf,inf	inf,inf	0.372278,1.20554	0.00266978	0.00266978
2	chr19:19403220:G:T	19403220	T,T	G,G	1,1	inf,inf	inf,inf	0.415947,1.28112	0.00258831	0.00258831
2	chr19:19696850:G:A	19696850	A,NA	G,NA	1,NA	-inf,NA	inf,NA	2.88512,NA	0.00257945	0.0025795
2	chr19:20087172:T:TG	20087172	TG,TG	T,T	1,1	-inf,inf	inf,inf	0.443125,2.61392	0.00244248	0.00244248
2	chr19:18727412:T:A	18727412	NA,A	NA,T	NA,1	NA,-inf	NA,inf	NA,2.1287	0.00232209	0.0023221
2	chr19:18589910:C:T	18589910	NA,T	NA,C	NA,1	NA,inf	NA,inf	NA,2.12455	0.00225393	0.00225395
2	chr19:19369764:G:A	19369764	A,A	G,G	1,1	inf,inf	inf,inf	0.399417,1.26105	0.00221126	0.00221126
2	chr19:19506325:G:A	19506325	A,A	G,G	1,1	inf,inf	inf,inf	0.461616,1.35009	0.00205225	0.00205225
2	chr19:18693187:G:A	18693187	A,A	G,G	1,1	-inf,inf	inf,inf	0.0753114,3.08065	0.00204756	0.00204757
2	chr19:18804062:C:T	18804062	NA,T	NA,C	NA,1	NA,-inf	NA,inf	NA,2.04104	0.00204082	0.00204083
2	chr19:18616508:T:G	18616508	NA,G	NA,T	NA,1	NA,inf	NA,inf	NA,2.06196	0.00203979	0.00203981
2	chr19:18723925:T:C	18723925	NA,C	NA,T	NA,1	NA,-inf	NA,inf	NA,2.03485	0.00201593	0.00201594
2	chr19:18759761:C:G	18759761	NA,G	NA,C	NA,1	NA,-inf	NA,inf	NA,2.03617	0.00196399	0.001964
2	chr19:20303620:G:T	20303620	NA,T	NA,G	NA,1	NA,inf	NA,inf	NA,2.01737	0.0018838	0.00188381
2	chr19:18731783:C:T	18731783	NA,T	NA,C	NA,1	NA,-inf	NA,inf	NA,1.99727	0.00181187	0.00181188
2	chr19:18695858:T:C	18695858	C,C	T,T	1,1	-inf,-inf	inf,inf	0.21253,2.77224	0.00179713	0.00179713
2	chr19:19375608:G:A	19375608	A,A	G,G	1,1	inf,inf	inf,inf	0.419146,1.16115	0.0017921	0.0017921
2	chr19:18981525:T:G	18981525	NA,G	NA,T	NA,1	NA,-inf	NA,inf	NA,1.94884	0.00177816	0.00177817
2	chr19:19412337:A:T	19412337	NA,T	NA,A	NA,1	NA,inf	NA,inf	NA,2.02729	0.00171509	0.0017151
2	chr19:18638273:C:G	18638273	NA,G	NA,C	NA,1	NA,inf	NA,inf	NA,1.97001	0.00171316	0.00171317
2	chr19:18541321:A:C	18541321	NA,C	NA,A	NA,1	NA,-inf	NA,inf	NA,1.94908	0.00169596	0.00169597
2	chr19:19997025:C:T	19997025	NA,T	NA,C	NA,1	NA,inf	NA,inf	NA,1.94407	0.00167366	0.00167367
2	chr19:19487404:G:A	19487404	A,A	G,G	1,1	inf,inf	inf,inf	0.452046,1.20607	0.00163695	0.00163695
2	chr19:20072999:G:A	20072999	A,A	G,G	1,1	-inf,inf	inf,inf	1.15638,1.52208	0.00160247	0.00160247
2	chr19:19359472:T:C	19359472	C,NA	T,NA	1,NA	inf,NA	inf,NA	5.01475,NA	0.0015956	0.00159967
2	chr19:20076092:G:C	20076092	C,C	G,G	1,1	-inf,inf	inf,inf	1.12775,1.55449	0.00159356	0.00159356
2	chr19:19115248:C:T	19115248	NA,T	NA,C	NA,1	NA,-inf	NA,inf	NA,1.87625	0.00151133	0.00151133
2	chr19:18739576:T:C	18739576	NA,C	NA,T	NA,1	NA,-inf	NA,inf	NA,1.90482	0.00148712	0.00148713
2	chr19:19771642:A:G	19771642	NA,G	NA,A	NA,1	NA,inf	NA,inf	NA,1.89482	0.00147235	0.00147236
2	chr19:19364740:G:A	19364740	A,A	G,G	1,1	inf,inf	inf,inf	0.44603,1.02949	0.0014459	0.0014459
2	chr19:18734051:A:G	18734051	NA,G	NA,A	NA,1	NA,-inf	NA,inf	NA,1.85882	0.00144213	0.00144214
2	chr19:18682411:G:C	18682411	NA,C	NA,G	NA,1	NA,-inf	NA,inf	NA,1.856	0.00141149	0.0014115
2	chr19:18814171:G:A	18814171	NA,A	NA,G	NA,1	NA,inf	NA,inf	NA,1.89741	0.00141085	0.00141086
2	chr19:19399554:C:G	19399554	G,G	C,C	1,1	inf,inf	inf,inf	0.560985,1.33809	0.00141044	0.00141044
2	chr19:19510580:G:T	19510580	T,T	G,G	1,1	inf,inf	inf,inf	0.477677,1.17473	0.00140481	0.00140481
2	chr19:20103719:G:A	20103719	A,A	G,G	1,1	-inf,inf	inf,inf	0.501968,2.42342	0.00138611	0.00138612
2	chr19:20297893:A:G	20297893	NA,G	NA,A	NA,1	NA,inf	NA,inf	NA,1.85084	0.00137907	0.00137907
2	chr19:18739714:G:A	18739714	NA,A	NA,G	NA,1	NA,-inf	NA,inf	NA,1.84712	0.00137265	0.00137265
2	chr19:19423071:A:G	19423071	G,G	A,A	1,1	inf,inf	inf,inf	0.504679,1.17789	0.00132248	0.00132249
2	chr19:19954248:C:T	19954248	NA,T	NA,C	NA,1	NA,inf	NA,inf	NA,1.82036	0.00132116	0.00132117
2	chr19:18705559:T:C	18705559	C,NA	T,NA	1,NA	inf,NA	inf,NA	1.74325,NA	0.00131816	0.00131816
2	chr19:19429374:C:T	19429374	T,T	C,C	1,1	inf,inf	inf,inf	0.521855,1.20731	0.00129832	0.00129833
2	chr19:20107368:C:T	20107368	T,T	C,C	1,1	-inf,inf	inf,inf	0.55054,2.35568	0.00129125	0.00129125
2	chr19:19321481:AG:A	19321481	A,A	AG,AG	1,1	inf,inf	inf,inf	8.62883,0.592416	0.00128456	0.00633192
2	chr19:18705611:G:A	18705611	NA,A	NA,G	NA,1	NA,-inf	NA,inf	NA,1.78508	0.00126587	0.00126588
2	chr19:19397329:G:A	19397329	A,A	G,G	1,1	inf,inf	inf,inf	0.632986,1.36699	0.00125621	0.00125621
2	chr19:19363681:G:A	19363681	A,A	G,G	1,1	inf,inf	inf,inf	0.462771,0.951925	0.00121893	0.00121893
2	chr19:20133555:C:T	20133555	NA,T	NA,C	NA,1	NA,inf	NA,inf	NA,1.80615	0.00121886	0.00121887
2	chr19:19297355:G:A	19297355	A,A	G,G	1,1	inf,inf	inf,inf	0.625431,1.03229	0.00121162	0.00121162
2	chr19:18578432:T:C	18578432	NA,C	NA,T	NA,1	NA,-inf	NA,inf	NA,1.77336	0.00120756	0.00120756
2	chr19:19775487:C:T	19775487	NA,T	NA,C	NA,1	NA,inf	NA,inf	NA,1.77955	0.00118894	0.00118894
2	chr19:19774615:T:G	19774615	NA,G	NA,T	NA,1	NA,inf	NA,inf	NA,1.77375	0.00117613	0.00117614
2	chr19:18740244:C:T	18740244	NA,T	NA,C	NA,1	NA,-inf	NA,inf	NA,1.76266	0.00116954	0.00116955
2	chr19:20056150:G:A	20056150	NA,A	NA,G	NA,1	NA,inf	NA,inf	NA,1.75891	0.00115846	0.00115847
2	chr19:20271356:GCTAT:G	20271356	NA,G	NA,GCTAT	NA,1	NA,-inf	NA,inf	NA,1.7181	0.00115839	0.00115839
2	chr19:18615374:C:T	18615374	NA,T	NA,C	NA,1	NA,inf	NA,inf	NA,1.75833	0.00115775	0.00115775
2	chr19:19349732:G:C	19349732	C,C	G,G	1,1	inf,inf	inf,inf	8.54182,0.57561	0.00115747	0.00522814
2	chr19:19924631:C:T	19924631	T,T	C,C	1,1	-inf,inf	inf,inf	1.99538,0.455723	0.00109216	0.00109217
2	chr19:18543459:G:T	18543459	NA,T	NA,G	NA,1	NA,inf	NA,inf	NA,1.72357	0.00109001	0.00109002
2	chr19:18737234:G:A	18737234	NA,A	NA,G	NA,1	NA,-inf	NA,inf	NA,1.72231	0.00108713	0.00108714
2	chr19:20117261:C:G	20117261	NA,G	NA,C	NA,1	NA,-inf	NA,inf	NA,1.70766	0.00108538	0.00108538
2	chr19:19919356:C:G	19919356	G,G	C,C	1,1	-inf,inf	inf,inf	1.9662,0.495146	0.00108335	0.00108336
2	chr19:19922243:C:A	19922243	A,A	C,C	1,1	-inf,inf	inf,inf	1.98833,0.459218	0.00107774	0.00107774
2	chr19:18841366:A:G	18841366	NA,G	NA,A	NA,1	NA,-inf	NA,inf	NA,1.70648	0.00106192	0.00106193
2	chr19:19925046:G:A	19925046	A,A	G,G	1,1	-inf,inf	inf,inf	1.9692,0.471549	0.00105018	0.00105018
2	chr19:19533098:C:G	19533098	G,G	C,C	1,1	inf,inf	inf,inf	0.495847,1.08143	0.00104692	0.00104692
2	chr19:18694401:A:G	18694401	G,NA	A,NA	1,NA	inf,NA	inf,NA	1.625,NA	0.00102329	0.0010233
2	chr19:19506416:CTAT:C	19506416	NA,C	NA,CTAT	NA,1	NA,inf	NA,inf	NA,1.73765	0.00100385	0.00100386
2	chr19:19921998:A:G	19921998	G,G	A,A	1,1	-inf,inf	inf,inf	1.94394,0.475902	0.000998377	0.00099838
2	chr19:19437157:T:A	19437157	NA,A	NA,T	NA,1	NA,inf	NA,inf	NA,1.73462	0.00099835	0.000998357
2	chr19:19833055:G:A	19833055	NA,A	NA,G	NA,1	NA,inf	NA,inf	NA,1.66949	0.000997692	0.000997698
2	chr19:19920609:C:T	19920609	T,T	C,C	1,1	-inf,inf	inf,inf	1.93684,0.481362	0.000989718	0.00098972
2	chr19:20321699:G:A	20321699	NA,A	NA,G	NA,1	NA,inf	NA,inf	NA,1.65998	0.000987834	0.00098784
2	chr19:20072204:A:G	20072204	G,G	A,A	1,1	-inf,inf	inf,inf	0.832667,1.68602	0.000984718	0.00098472
2	chr19:19301105:G:C	19301105	NA,C	NA,G	NA,1	NA,-inf	NA,inf	NA,2.06564	0.000976017	0.00097603
2	chr19:18635655:G:A	18635655	NA,A	NA,G	NA,1	NA,-inf	NA,inf	NA,1.65617	0.000968631	0.000968638
2	chr19:18795736:A:G	18795736	NA,G	NA,A	NA,1	NA,-inf	NA,inf	NA,1.66338	0.000965395	0.000965401
2	chr19:20306522:G:A	20306522	NA,A	NA,G	NA,1	NA,inf	NA,inf	NA,1.65999	0.000965257	0.000965263
2	chr19:20207252:A:G	20207252	NA,G	NA,A	NA,1	NA,-inf	NA,inf	NA,1.65106	0.000955389	0.000955395
2	chr19:18581863:A:G	18581863	NA,G	NA,A	NA,1	NA,-inf	NA,inf	NA,1.65287	0.000953392	0.000953398
2	chr19:20070307:A:G	20070307	NA,G	NA,A	NA,1	NA,inf	NA,inf	NA,1.59478	0.000924732	0.000924737
2	chr19:19345455:C:T	19345455	T,T	C,C	1,1	inf,inf	inf,inf	0.82825,1.88778	0.000918881	0.000918885
2	chr19:18795410:T:G	18795410	NA,G	NA,T	NA,1	NA,-inf	NA,inf	NA,1.6096	0.000906526	0.000906531
2	chr19:18795407:T:C	18795407	NA,C	NA,T	NA,1	NA,-inf	NA,inf	NA,1.6051	0.000899001	0.000899005
2	chr19:18794744:C:T	18794744	NA,T	NA,C	NA,1	NA,-inf	NA,inf	NA,1.6051	0.000899001	0.000899005
2	chr19:18761094:ACAT:A	18761094	NA,A	NA,ACAT	NA,1	NA,-inf	NA,inf	NA,1.60408	0.000889654	0.000889658
2	chr19:20070506:A:G	20070506	NA,G	NA,A	NA,1	NA,inf	NA,inf	NA,1.57219	0.000887088	0.000887092
2	chr19:20345387:T:G	20345387	NA,G	NA,T	NA,1	NA,-inf	NA,inf	NA,1.5791	0.000887062	0.000887067
2	chr19:18985154:G:A	18985154	A,A	G,G	1,1	inf,-inf	inf,inf	1.01034,1.57488	0.000883702	0.000883705
2	chr19:19927857:T:C	19927857	C,C	T,T	1,1	-inf,inf	inf,inf	1.89889,0.458944	0.000883444	0.000883446
2	chr19:20070380:A:G	20070380	NA,G	NA,A	NA,1	NA,inf	NA,inf	NA,1.56388	0.000873723	0.000873728
2	chr19:19804647:G:A	19804647	A,A	G,G	1,1	-inf,-inf	inf,inf	1.42021,1.52958	0.000869632	0.000869639
2	chr19:18747025:G:A	18747025	NA,A	NA,G	NA,1	NA,-inf	NA,inf	NA,1.58637	0.000856552	0.000856555
2	chr19:19296461:A:G	19296461	G,G	A,A	1,1	inf,inf	inf,inf	0.815808,1.21988	0.000855598	0.000855599
2	chr19:18793838:C:T	18793838	NA,T	NA,C	NA,1	NA,-inf	NA,inf	NA,1.57613	0.000855099	0.000855103
2	chr19:20160946:C:T	20160946	NA,T	NA,C	NA,1	NA,inf	NA,inf	NA,1.59127	0.000846751	0.000846756
2	chr19:20056962:A:G	20056962	G,G	A,A	1,1	inf,-inf	inf,inf	0.140806,2.37871	0.00084539	0.000845393
2	chr19:18796273:C:G	18796273	NA,G	NA,C	NA,1	NA,-inf	NA,inf	NA,1.56624	0.000837101	0.000837105
2	chr19:18932045:G:A	18932045	NA,A	NA,G	NA,1	NA,-inf	NA,inf	NA,1.62851	0.000835231	0.000835237
2	chr19:20179261:TATCTA:T	20179261	T,T	TATCTA,TATCTA	1,1	-inf,inf	inf,inf	2.6639,0.354327	0.0008336	0.000833611
2	chr19:20321296:C:T	20321296	NA,T	NA,C	NA,1	NA,inf	NA,inf	NA,1.56586	0.000833117	0.000833122
2	chr19:19295317:G:A	19295317	A,A	G,G	1,1	inf,inf	inf,inf	0.728688,1.06771	0.000830227	0.000830228
2	chr19:18590395:T:G	18590395	NA,G	NA,T	NA,1	NA,inf	NA,inf	NA,1.57547	0.000827381	0.000827386
2	chr19:20070044:T:C	20070044	NA,C	NA,T	NA,1	NA,inf	NA,inf	NA,1.53027	0.000819523	0.000819527
2	chr19:18538796:C:T	18538796	NA,T	NA,C	NA,1	NA,-inf	NA,inf	NA,1.54947	0.000802918	0.000802923
2	chr19:20056977:T:C	20056977	C,C	T,T	1,1	inf,-inf	inf,inf	0.147743,2.34584	0.000801765	0.000801768
2	chr19:18960162:T:TA	18960162	NA,TA	NA,T	NA,1	NA,-inf	NA,inf	NA,1.52237	0.000790354	0.000790359
2	chr19:19310031:C:G	19310031	G,G	C,C	1,1	inf,inf	inf,inf	0.745707,1.06687	0.000788508	0.000788509
2	chr19:19335060:G:A	19335060	A,A	G,G	1,1	inf,inf	inf,inf	0.742084,1.06507	0.000787546	0.000787546
2	chr19:20273043:C:T	20273043	NA,T	NA,C	NA,1	NA,inf	NA,inf	NA,1.55293	0.000786657	0.000786662
2	chr19:19332292:C:T	19332292	T,T	C,C	1,1	inf,inf	inf,inf	0.800421,0.980079	0.000784246	0.000784247
2	chr19:20057290:A:G	20057290	G,G	A,A	1,1	inf,-inf	inf,inf	0.135274,2.33908	0.00077443	0.000774433
2	chr19:18881575:A:T	18881575	NA,T	NA,A	NA,1	NA,inf	NA,inf	NA,1.56136	0.000759912	0.000759917
2	chr19:19283081:A:AG	19283081	AG,AG	A,A	1,1	inf,inf	inf,inf	9.3138,0.596349	0.000759125	0.0237208
2	chr19:20276331:C:T	20276331	NA,T	NA,C	NA,1	NA,-inf	NA,inf	NA,1.48751	0.000757373	0.000757377
2	chr19:18601131:T:G	18601131	NA,G	NA,T	NA,1	NA,-inf	NA,inf	NA,1.51139	0.000744169	0.000744174
2	chr19:18925301:A:G	18925301	G,G	A,A	1,1	-inf,inf	inf,inf	1.21991,1.94265	0.00073698	0.000736989
2	chr19:20093599:G:A	20093599	NA,A	NA,G	NA,1	NA,inf	NA,inf	NA,1.49307	0.000736463	0.000736467
2	chr19:19750655:A:G	19750655	NA,G	NA,A	NA,1	NA,inf	NA,inf	NA,1.50124	0.000718403	0.000718408
2	chr19:19902887:C:T	19902887	NA,T	NA,C	NA,1	NA,inf	NA,inf	NA,1.50317	0.000714278	0.000714283
2	chr19:18526698:C:T	18526698	NA,T	NA,C	NA,1	NA,inf	NA,inf	NA,1.47566	0.00070937	0.000709374
2	chr19:19268740:C:T	19268740	T,T	C,C	1,1	inf,inf	inf,inf	9.1306,0.601031	0.00069287	0.0161177
2	chr19:19325758:C:T	19325758	T,T	C,C	1,1	inf,inf	inf,inf	0.754195,1.0119	0.000691378	0.000691379
2	chr19:20063574:A:G	20063574	G,G	A,A	1,1	-inf,-inf	inf,inf	0.150844,2.41688	0.00068991	0.000689913
2	chr19:20085408:T:C	20085408	NA,C	NA,T	NA,1	NA,inf	NA,inf	NA,1.45211	0.00068299	0.000682994
2	chr19:18585162:T:G	18585162	NA,G	NA,T	NA,1	NA,-inf	NA,inf	NA,1.45143	0.000674158	0.000674162
2	chr19:19997534:G:A	19997534	NA,A	NA,G	NA,1	NA,inf	NA,inf	NA,1.42715	0.000674039	0.000674043
2	chr19:20058978:G:A	20058978	A,A	G,G	1,1	-inf,-inf	inf,inf	0.176425,2.40408	0.0006736	0.000673604
2	chr19:18944314:AG:A	18944314	NA,A	NA,AG	NA,1	NA,inf	NA,inf	NA,1.49886	0.000673302	0.000673307
2	chr19:20154331:A:G	20154331	NA,G	NA,A	NA,1	NA,inf	NA,inf	NA,1.46461	0.00067106	0.000671065
2	chr19:20269235:G:A	20269235	NA,A	NA,G	NA,1	NA,inf	NA,inf	NA,1.46132	0.000666369	0.000666373
2	chr19:18712239:C:T	18712239	T,T	C,C	1,1	-inf,inf	inf,inf	0.871072,1.74798	0.000665053	0.000665056
2	chr19:19323257:C:T	19323257	T,T	C,C	1,1	inf,inf	inf,inf	0.758281,0.974952	0.000664689	0.00066469
2	chr19:18784560:G:A	18784560	A,A	G,G	1,1	-inf,inf	inf,inf	1.5089,1.09587	0.000661889	0.000661892
2	chr19:20267963:C:T	20267963	NA,T	NA,C	NA,1	NA,inf	NA,inf	NA,1.45581	0.000659738	0.000659742
2	chr19:20267517:A:T	20267517	NA,T	NA,A	NA,1	NA,inf	NA,inf	NA,1.45419	0.000657792	0.000657796
2	chr19:20266505:T:C	20266505	NA,C	NA,T	NA,1	NA,inf	NA,inf	NA,1.45419	0.000657792	0.000657796
2	chr19:20261826:TA:T	20261826	NA,T	NA,TA	NA,1	NA,inf	NA,inf	NA,1.45419	0.000657792	0.000657796
2	chr19:20071972:C:T	20071972	NA,T	NA,C	NA,1	NA,inf	NA,inf	NA,1.43001	0.000651336	0.00065134
2	chr19:20264872:C:T	20264872	NA,T	NA,C	NA,1	NA,inf	NA,inf	NA,1.4456	0.000647689	0.000647693
2	chr19:18708250:T:A	18708250	A,A	T,T	1,1	-inf,inf	inf,inf	1.22368,0.968499	0.000647167	0.000647168
2	chr19:20058231:A:G	20058231	G,G	A,A	1,1	-inf,-inf	inf,inf	0.183802,2.38357	0.000646472	0.000646475
2	chr19:20072335:C:G	20072335	NA,G	NA,C	NA,1	NA,inf	NA,inf	NA,1.41798	0.000637574	0.000637578
2	chr19:18672653:C:T	18672653	NA,T	NA,C	NA,1	NA,-inf	NA,inf	NA,1.42487	0.000636712	0.000636717
2	chr19:20147136:T:C	20147136	NA,C	NA,T	NA,1	NA,inf	NA,inf	NA,1.42548	0.000625622	0.000625626
2	chr19:19932366:C:T	19932366	T,T	C,C	1,1	-inf,inf	inf,inf	1.92938,0.0315961	0.000625622	0.000625623
2	chr19:20071653:A:C	20071653	NA,C	NA,A	NA,1	NA,inf	NA,inf	NA,1.40725	0.000625221	0.000625224
2	chr19:18567206:C:T	18567206	NA,T	NA,C	NA,1	NA,-inf	NA,inf	NA,1.40977	0.000621384	0.000621388
2	chr19:20061262:A:G	20061262	G,G	A,A	1,1	-inf,-inf	inf,inf	0.121964,2.35683	0.000620127	0.00062013
2	chr19:18569228:A:G	18569228	NA,G	NA,A	NA,1	NA,-inf	NA,inf	NA,1.40616	0.000617369	0.000617373
2	chr19:18481971:G:A	18481971	NA,A	NA,G	NA,1	NA,inf	NA,inf	NA,1.41252	0.000617024	0.000617028
2	chr19:18568775:C:T	18568775	NA,T	NA,C	NA,1	NA,-inf	NA,inf	NA,1.40574	0.000616912	0.000616916
2	chr19:20088212:G:C	20088212	NA,C	NA,G	NA,1	NA,inf	NA,inf	NA,1.39432	0.000615247	0.000615251
2	chr19:18813159:A:G	18813159	NA,G	NA,A	NA,1	NA,-inf	NA,inf	NA,1.40112	0.000611536	0.00061154
2	chr19:18736506:CAG:C	18736506	NA,C	NA,CAG	NA,1	NA,-inf	NA,inf	NA,1.39808	0.000609971	0.000609974
2	chr19:18566549:G:C	18566549	NA,C	NA,G	NA,1	NA,-inf	NA,inf	NA,1.3992	0.000609671	0.000609675
2	chr19:18930214:C:T	18930214	T,T	C,C	1,1	-inf,inf	inf,inf	0.901015,1.88936	0.000601179	0.000601184
2	chr19:19883414:G:A	19883414	NA,A	NA,G	NA,1	NA,inf	NA,inf	NA,1.40716	0.000599842	0.000599845
2	chr19:20285029:T:C	20285029	C,C	T,T	1,1	-inf,-inf	inf,inf	1.03763,1.72826	0.000599405	0.000599409
2	chr19:19320397:G:A	19320397	A,NA	G,NA	1,NA	-inf,NA	inf,NA	0.344035,NA	0.00059876	0.000598761
2	chr19:20155589:TCTC:T	20155589	NA,T	NA,TCTC	NA,1	NA,inf	NA,inf	NA,1.39988	0.000597153	0.000597157
2	chr19:20153076:G:A	20153076	NA,A	NA,G	NA,1	NA,inf	NA,inf	NA,1.39892	0.000596288	0.000596291
2	chr19:20148048:T:G	20148048	NA,G	NA,T	NA,1	NA,inf	NA,inf	NA,1.39825	0.000595575	0.000595579
2	chr19:19461774:C:T	19461774	NA,T	NA,C	NA,1	NA,-inf	NA,inf	NA,1.34516	0.000594954	0.000594958
2	chr19:20147782:C:T	20147782	NA,T	NA,C	NA,1	NA,inf	NA,inf	NA,1.39719	0.000594416	0.00059442
2	chr19:20070982:T:C	20070982	NA,C	NA,T	NA,1	NA,inf	NA,inf	NA,1.37516	0.000594301	0.000594304
2	chr19:20153431:G:A	20153431	NA,A	NA,G	NA,1	NA,inf	NA,inf	NA,1.39636	0.000593509	0.000593513
2	chr19:20079607:G:A	20079607	NA,A	NA,G	NA,1	NA,inf	NA,inf	NA,1.3736	0.000592603	0.000592606
2	chr19:20084959:C:T	20084959	NA,T	NA,C	NA,1	NA,inf	NA,inf	NA,1.36833	0.000587015	0.000587019
2	chr19:20090506:C:T	20090506	NA,T	NA,C	NA,1	NA,inf	NA,inf	NA,1.36831	0.000586979	0.000586983
2	chr19:18765557:GA:G	18765557	NA,G	NA,GA	NA,1	NA,-inf	NA,inf	NA,1.37526	0.000586726	0.000586729
2	chr19:20095647:A:T	20095647	NA,T	NA,A	NA,1	NA,inf	NA,inf	NA,1.36803	0.000586616	0.000586619
2	chr19:20093494:G:A	20093494	NA,A	NA,G	NA,1	NA,inf	NA,inf	NA,1.36747	0.000586087	0.00058609
2	chr19:20100101:C:G	20100101	NA,G	NA,C	NA,1	NA,inf	NA,inf	NA,1.36747	0.000586087	0.00058609
2	chr19:20094131:G:A	20094131	NA,A	NA,G	NA,1	NA,inf	NA,inf	NA,1.36747	0.000586087	0.00058609
2	chr19:20101738:T:C	20101738	NA,C	NA,T	NA,1	NA,inf	NA,inf	NA,1.36747	0.000586087	0.00058609
2	chr19:20086967:T:C	20086967	NA,C	NA,T	NA,1	NA,inf	NA,inf	NA,1.36747	0.000586087	0.00058609
2	chr19:20093939:G:A	20093939	NA,A	NA,G	NA,1	NA,inf	NA,inf	NA,1.36747	0.000586087	0.00058609
2	chr19:20087411:C:T	20087411	NA,T	NA,C	NA,1	NA,inf	NA,inf	NA,1.36747	0.000586087	0.00058609
2	chr19:20084965:G:T	20084965	NA,T	NA,G	NA,1	NA,inf	NA,inf	NA,1.36643	0.000584974	0.000584978
2	chr19:18490449:G:T	18490449	NA,T	NA,G	NA,1	NA,inf	NA,inf	NA,1.38995	0.000584656	0.00058466
2	chr19:18675005:C:T	18675005	T,NA	C,NA	1,NA	-inf,NA	inf,NA	1.71047,NA	0.000584426	0.000584431
2	chr19:20087412:T:C	20087412	NA,C	NA,T	NA,1	NA,inf	NA,inf	NA,1.36493	0.000583479	0.000583483
2	chr19:19765541:A:G	19765541	NA,G	NA,A	NA,1	NA,inf	NA,inf	NA,1.37508	0.000583161	0.000583164
2	chr19:20084945:T:C	20084945	NA,C	NA,T	NA,1	NA,inf	NA,inf	NA,1.36453	0.000582996	0.000583
2	chr19:20085345:C:T	20085345	NA,T	NA,C	NA,1	NA,inf	NA,inf	NA,1.36385	0.000582427	0.00058243
2	chr19:20242836:A:G	20242836	NA,G	NA,A	NA,1	NA,-inf	NA,inf	NA,1.35863	0.00058161	0.000581614
2	chr19:20285020:T:G	20285020	G,G	T,T	1,1	-inf,-inf	inf,inf	1.02105,1.72729	0.000581454	0.000581458
2	chr19:18666605:C:T	18666605	NA,T	NA,C	NA,1	NA,inf	NA,inf	NA,1.38389	0.000581092	0.000581096
2	chr19:20058742:C:G	20058742	G,G	C,C	1,1	-inf,-inf	inf,inf	0.203216,2.32746	0.000578965	0.000578969
2	chr19:20053195:G:C	20053195	C,C	G,G	1,1	inf,-inf	inf,inf	0.166258,2.15587	0.0005786	0.000578602
2	chr19:18641170:A:G	18641170	NA,G	NA,A	NA,1	NA,inf	NA,inf	NA,1.36578	0.000574176	0.00057418
2	chr19:20281686:A:G	20281686	G,G	A,A	1,1	-inf,-inf	inf,inf	0.999728,1.7364	0.000571283	0.000571286
2	chr19:20317855:C:T	20317855	NA,T	NA,C	NA,1	NA,-inf	NA,inf	NA,1.35658	0.000571215	0.000571218
2	chr19:18699273:C:T	18699273	NA,T	NA,C	NA,1	NA,-inf	NA,inf	NA,1.36368	0.000569574	0.000569577
2	chr19:18725796:C:T	18725796	NA,T	NA,C	NA,1	NA,-inf	NA,inf	NA,1.36512	0.00056794	0.000567943
2	chr19:18577012:C:T	18577012	NA,T	NA,C	NA,1	NA,-inf	NA,inf	NA,1.35333	0.000567466	0.00056747
2	chr19:20331491:T:C	20331491	C,C	T,T	1,1	-inf,-inf	inf,inf	2.02301,0.358243	0.000561979	0.000561981
2	chr19:19212791:C:T	19212791	NA,T	NA,C	NA,1	NA,-inf	NA,inf	NA,1.54986	0.000561911	0.000561916
2	chr19:18701156:A:G	18701156	G,G	A,A	1,1	-inf,-inf	inf,inf	0.324103,2.04107	0.000561502	0.000561504
2	chr19:20377915:C:T	20377915	NA,T	NA,C	NA,1	NA,-inf	NA,inf	NA,1.35238	0.000556289	0.000556293
2	chr19:18725931:G:A	18725931	A,A	G,G	1,1	-inf,inf	inf,inf	0.304295,2.06405	0.000553806	0.000553808
2	chr19:20283576:C:T	20283576	T,T	C,C	1,1	-inf,-inf	inf,inf	0.989852,1.72407	0.000551944	0.000551947
2	chr19:19030343:A:C	19030343	NA,C	NA,A	NA,1	NA,-inf	NA,inf	NA,1.29401	0.000551796	0.000551799
2	chr19:18792798:G:A	18792798	NA,A	NA,G	NA,1	NA,-inf	NA,inf	NA,1.36802	0.000550514	0.000550518
2	chr19:20092233:T:C	20092233	NA,C	NA,T	NA,1	NA,inf	NA,inf	NA,1.3338	0.000550394	0.000550397
2	chr19:20316851:G:A	20316851	NA,A	NA,G	NA,1	NA,-inf	NA,inf	NA,1.3319	0.000550179	0.000550182
2	chr19:18931879:T:C	18931879	NA,C	NA,T	NA,1	NA,-inf	NA,inf	NA,1.34283	0.000544831	0.000544835
2	chr19:18736676:A:G	18736676	NA,G	NA,A	NA,1	NA,-inf	NA,inf	NA,1.32198	0.000544564	0.000544567
2	chr19:19844597:G:A	19844597	A,A	G,G	1,1	inf,-inf	inf,inf	1.60967,0.356012	0.000544488	0.00054449
2	chr19:18711629:C:G	18711629	NA,G	NA,C	NA,1	NA,-inf	NA,inf	NA,1.33512	0.000543139	0.000543142
2	chr19:20244803:G:C	20244803	NA,C	NA,G	NA,1	NA,-inf	NA,inf	NA,1.30738	0.000539401	0.000539404
2	chr19:18788939:C:T	18788939	NA,T	NA,C	NA,1	NA,-inf	NA,inf	NA,1.35422	0.000538836	0.000538839
2	chr19:19781659:TTTTTC:T	19781659	NA,T	NA,TTTTTC	NA,1	NA,inf	NA,inf	NA,1.34502	0.000537585	0.000537588
2	chr19:20137523:G:A	20137523	NA,A	NA,G	NA,1	NA,inf	NA,inf	NA,1.31969	0.000534354	0.000534357
2	chr19:20071161:C:T	20071161	NA,T	NA,C	NA,1	NA,inf	NA,inf	NA,1.31199	0.000530863	0.000530866
2	chr19:18488982:G:A	18488982	NA,A	NA,G	NA,1	NA,inf	NA,inf	NA,1.314	0.000530566	0.00053057
2	chr19:19917933:CTTCCTTCT:C	19917933	NA,C	NA,CTTCCTTCT	NA,1	NA,inf	NA,inf	NA,1.33706	0.00053049	0.000530493
2	chr19:19852309:T:C	19852309	C,C	T,T	1,1	-inf,inf	inf,inf	2.32727,0.0379217	0.000526505	0.000526508
2	chr19:18926260:C:T	18926260	NA,T	NA,C	NA,1	NA,-inf	NA,inf	NA,1.36766	0.000525139	0.000525143
2	chr19:19781072:C:T	19781072	T,T	C,C	1,1	-inf,-inf	inf,inf	1.58902,1.05844	0.000521523	0.000521527
2	chr19:18898073:G:A	18898073	A,NA	G,NA	1,NA	-inf,NA	inf,NA	1.06733,NA	0.000517214	0.000517215
2	chr19:18782520:TG:T	18782520	NA,T	NA,TG	NA,1	NA,inf	NA,inf	NA,1.31145	0.000513014	0.000513017
2	chr19:20095391:G:A	20095391	NA,A	NA,G	NA,1	NA,inf	NA,inf	NA,1.29076	0.000510737	0.00051074
2	chr19:19685358:C:T	19685358	T,NA	C,NA	1,NA	-inf,NA	inf,NA	2.03987,NA	0.000510502	0.000510511
2	chr19:20317697:G:A	20317697	NA,A	NA,G	NA,1	NA,inf	NA,inf	NA,1.29574	0.000510182	0.000510185
2	chr19:19089426:G:T	19089426	NA,T	NA,G	NA,1	NA,-inf	NA,inf	NA,1.27365	0.000505976	0.000505979
2	chr19:19225799:C:T	19225799	T,T	C,C	1,1	inf,inf	inf,inf	6.59382,0.212426	0.000505863	0.000543866
2	chr19:19190423:T:C	19190423	C,C	T,T	1,1	-inf,inf	inf,inf	2.6581,0.785796	0.000498936	0.000498956
2	chr19:18726933:A:G	18726933	NA,G	NA,A	NA,1	NA,-inf	NA,inf	NA,1.26831	0.000496984	0.000496987
2	chr19:19927145:C:T	19927145	NA,T	NA,C	NA,1	NA,inf	NA,inf	NA,1.29878	0.000496204	0.000496207
2	chr19:18908991:G:A	18908991	A,A	G,G	1,1	-inf,inf	inf,inf	0.29447,2.32158	0.000495926	0.00049593
2	chr19:20065389:GTGGA:G	20065389	G,G	GTGGA,GTGGA	1,1	-inf,-inf	inf,inf	0.135586,2.23508	0.00048758	0.000487582
2	chr19:19314216:C:T	19314216	T,T	C,C	1,1	inf,inf	inf,inf	5.59429,1.16875	0.000484863	0.000502276
2	chr19:20280878:C:T	20280878	NA,T	NA,C	NA,1	NA,inf	NA,inf	NA,1.2707	0.000484796	0.000484799
2	chr19:19012682:T:C	19012682	NA,C	NA,T	NA,1	NA,-inf	NA,inf	NA,1.24458	0.00048474	0.000484743
2	chr19:18892904:C:T	18892904	T,T	C,C	1,1	-inf,inf	inf,inf	0.680082,2.11854	0.000484079	0.000484084
2	chr19:19362441:G:A	19362441	NA,A	NA,G	NA,1	NA,inf	NA,inf	NA,1.32794	0.000483456	0.000483459
2	chr19:19811034:C:G	19811034	G,G	C,C	1,1	-inf,-inf	inf,inf	1.42544,1.19813	0.000483056	0.00048306
2	chr19:18566939:G:C	18566939	NA,C	NA,G	NA,1	NA,inf	NA,inf	NA,1.26114	0.000482635	0.000482638
2	chr19:18743721:A:G	18743721	NA,G	NA,A	NA,1	NA,-inf	NA,inf	NA,1.26503	0.000479224	0.000479228
2	chr19:20248915:T:C	20248915	NA,C	NA,T	NA,1	NA,-inf	NA,inf	NA,1.24121	0.00047888	0.000478883
2	chr19:18711066:A:G	18711066	NA,G	NA,A	NA,1	NA,-inf	NA,inf	NA,1.26317	0.000477957	0.000477959
2	chr19:18491654:C:T	18491654	NA,T	NA,C	NA,1	NA,inf	NA,inf	NA,1.27266	0.000474046	0.00047405
2	chr19:19861633:C:A	19861633	NA,A	NA,C	NA,1	NA,inf	NA,inf	NA,1.27709	0.000473007	0.00047301
2	chr19:19755245:C:A	19755245	NA,A	NA,C	NA,1	NA,inf	NA,inf	NA,1.28875	0.000471312	0.000471315
2	chr19:19158619:G:T	19158619	T,T	G,G	1,1	-inf,-inf	inf,inf	2.25846,0.311028	0.00047114	0.000471144
2	chr19:18579756:G:A	18579756	NA,A	NA,G	NA,1	NA,inf	NA,inf	NA,1.26373	0.000470246	0.000470249
2	chr19:18782914:C:G	18782914	NA,G	NA,C	NA,1	NA,inf	NA,inf	NA,1.26147	0.000469014	0.000469017
2	chr19:20318358:A:G	20318358	NA,G	NA,A	NA,1	NA,inf	NA,inf	NA,1.24705	0.00046783	0.000467833
2	chr19:18745102:A:T	18745102	NA,T	NA,A	NA,1	NA,-inf	NA,inf	NA,1.2421	0.000467713	0.000467717
2	chr19:18736356:A:G	18736356	NA,G	NA,A	NA,1	NA,-inf	NA,inf	NA,1.23575	0.000466636	0.000466639
2	chr19:20076673:G:A	20076673	NA,A	NA,G	NA,1	NA,inf	NA,inf	NA,1.23826	0.00046391	0.000463913
2	chr19:19588589:GA:G	19588589	G,G	GA,GA	1,1	inf,inf	inf,inf	7.46575,0.540371	0.000462396	0.000828229
2	chr19:20359110:T:C	20359110	C,NA	T,NA	1,NA	-inf,NA	inf,NA	1.52049,NA	0.000460955	0.000460958
2	chr19:18863192:C:T	18863192	T,NA	C,NA	1,NA	-inf,NA	inf,NA	1.43681,NA	0.000459057	0.000459059
2	chr19:20077809:C:T	20077809	NA,T	NA,C	NA,1	NA,inf	NA,inf	NA,1.24643	0.000458067	0.00045807
2	chr19:19325420:C:G	19325420	G,G	C,C	1,1	inf,inf	inf,inf	5.84601,1.05747	0.000455429	0.000480409
2	chr19:19164895:CCT:C	19164895	C,NA	CCT,NA	1,NA	inf,NA	inf,NA	1.23627,NA	0.000454395	0.000454397
2	chr19:20316702:A:T	20316702	NA,T	NA,A	NA,1	NA,inf	NA,inf	NA,1.26367	0.000454296	0.000454299
2	chr19:18950148:G:A	18950148	NA,A	NA,G	NA,1	NA,-inf	NA,inf	NA,1.23073	0.000452845	0.000452848
2	chr19:19109324:G:T	19109324	NA,T	NA,G	NA,1	NA,-inf	NA,inf	NA,1.20388	0.000452049	0.000452052
2	chr19:20306315:T:C	20306315	NA,C	NA,T	NA,1	NA,inf	NA,inf	NA,1.2392	0.000451842	0.000451845
2	chr19:20255384:G:A	20255384	NA,A	NA,G	NA,1	NA,-inf	NA,inf	NA,1.2082	0.000451399	0.000451401
2	chr19:19606247:A:G	19606247	G,G	A,A	1,1	inf,inf	inf,inf	7.41925,0.545635	0.000450247	0.000783359
2	chr19:20109271:A:G	20109271	NA,G	NA,A	NA,1	NA,-inf	NA,inf	NA,1.23882	0.000445127	0.00044513
2	chr19:19642985:G:A	19642985	NA,A	NA,G	NA,1	NA,inf	NA,inf	NA,1.25544	0.00044436	0.000444363
2	chr19:19155518:A:T	19155518	NA,T	NA,A	NA,1	NA,inf	NA,inf	NA,1.04397	0.00044435	0.000444352
2	chr19:19038817:A:G	19038817	G,NA	A,NA	1,NA	inf,NA	inf,NA	1.29018,NA	0.000444095	0.000444097
2	chr19:20085551:C:T	20085551	NA,T	NA,C	NA,1	NA,inf	NA,inf	NA,1.2367	0.000443976	0.000443979
2	chr19:20280928:C:T	20280928	T,T	C,C	1,1	-inf,-inf	inf,inf	1.75166,0.810571	0.000441539	0.000441542
2	chr19:20369618:G:A	20369618	NA,A	NA,G	NA,1	NA,inf	NA,inf	NA,1.22728	0.000439001	0.000439004
2	chr19:19946690:C:T	19946690	NA,T	NA,C	NA,1	NA,inf	NA,inf	NA,1.23011	0.000435236	0.000435239
2	chr19:19591575:G:A	19591575	A,A	G,G	1,1	inf,inf	inf,inf	7.49932,0.479255	0.000434817	0.000796654
2	chr19:18915683:T:C	18915683	NA,C	NA,T	NA,1	NA,inf	NA,inf	NA,1.25404	0.000433528	0.000433531
2	chr19:18810295:C:A	18810295	NA,A	NA,C	NA,1	NA,-inf	NA,inf	NA,1.2162	0.000432578	0.000432581
2	chr19:18847661:C:T	18847661	NA,T	NA,C	NA,1	NA,inf	NA,inf	NA,1.21521	0.000432387	0.00043239
2	chr19:20070440:G:A	20070440	NA,A	NA,G	NA,1	NA,inf	NA,inf	NA,1.17463	0.000430683	0.000430686
2	chr19:20052115:C:CT	20052115	CT,CT	C,C	1,1	inf,-inf	inf,inf	0.0475998,2.10209	0.000429216	0.000429218
2	chr19:18786370:C:T	18786370	NA,T	NA,C	NA,1	NA,-inf	NA,inf	NA,1.22414	0.000428475	0.000428478
2	chr19:20077011:A:G	20077011	NA,G	NA,A	NA,1	NA,inf	NA,inf	NA,1.20741	0.000427839	0.000427841
2	chr19:20052132:A:G	20052132	G,G	A,A	1,1	inf,-inf	inf,inf	0.053418,2.0962	0.000427824	0.000427826
2	chr19:20290391:C:T	20290391	NA,T	NA,C	NA,1	NA,inf	NA,inf	NA,1.20739	0.000426692	0.000426694
2	chr19:18782922:T:C	18782922	NA,C	NA,T	NA,1	NA,inf	NA,inf	NA,1.20674	0.000426336	0.000426339
2	chr19:20137430:G:A	20137430	NA,A	NA,G	NA,1	NA,inf	NA,inf	NA,1.21647	0.000425531	0.000425534
2	chr19:18853820:G:A	18853820	NA,A	NA,G	NA,1	NA,inf	NA,inf	NA,1.21598	0.000424646	0.000424649
2	chr19:18603447:A:G	18603447	NA,G	NA,A	NA,1	NA,-inf	NA,inf	NA,1.19311	0.000424404	0.000424406
2	chr19:19220014:G:A	19220014	A,NA	G,NA	1,NA	inf,NA	inf,NA	1.10525,NA	0.000423098	0.000423099
2	chr19:18509120:T:A	18509120	NA,A	NA,T	NA,1	NA,inf	NA,inf	NA,1.19875	0.000422648	0.000422651
2	chr19:18825201:C:T	18825201	NA,T	NA,C	NA,1	NA,-inf	NA,inf	NA,1.18619	0.000422518	0.00042252
2	chr19:20095961:A:G	20095961	NA,G	NA,A	NA,1	NA,inf	NA,inf	NA,1.18411	0.000421845	0.000421848
2	chr19:18787186:G:A	18787186	NA,A	NA,G	NA,1	NA,-inf	NA,inf	NA,1.20105	0.000421272	0.000421274
2	chr19:19342901:G:A	19342901	NA,A	NA,G	NA,1	NA,inf	NA,inf	NA,1.27512	0.000419187	0.00041919
2	chr19:18931578:A:G	18931578	NA,G	NA,A	NA,1	NA,-inf	NA,inf	NA,1.19421	0.000418787	0.00041879
2	chr19:18511303:G:A	18511303	NA,A	NA,G	NA,1	NA,inf	NA,inf	NA,1.19052	0.000416622	0.000416624
2	chr19:18584932:G:T	18584932	NA,T	NA,G	NA,1	NA,-inf	NA,inf	NA,1.17745	0.000414308	0.000414311
2	chr19:18684614:A:G	18684614	NA,G	NA,A	NA,1	NA,inf	NA,inf	NA,1.18384	0.000413171	0.000413174
2	chr19:18813739:C:A	18813739	NA,A	NA,C	NA,1	NA,inf	NA,inf	NA,1.21782	0.000412058	0.000412061
2	chr19:18919621:TGGGACCACGCA:T	18919621	NA,T	NA,TGGGACCACGCA	NA,1	NA,inf	NA,inf	NA,1.18402	0.000410182	0.000410185
2	chr19:18748947:G:A	18748947	A,A	G,G	1,1	-inf,-inf	inf,inf	1.35845,0.721651	0.00040938	0.000409381
2	chr19:18701571:T:G	18701571	NA,G	NA,T	NA,1	NA,-inf	NA,inf	NA,1.17522	0.000407349	0.000407351
2	chr19:19388820:C:T	19388820	NA,T	NA,C	NA,1	NA,inf	NA,inf	NA,1.22975	0.000406744	0.000406747
2	chr19:18720530:T:G	18720530	NA,G	NA,T	NA,1	NA,-inf	NA,inf	NA,1.16112	0.000406353	0.000406356
2	chr19:18856820:C:T	18856820	NA,T	NA,C	NA,1	NA,inf	NA,inf	NA,1.183	0.000406309	0.000406312
2	chr19:18484229:C:T	18484229	NA,T	NA,C	NA,1	NA,inf	NA,inf	NA,1.17446	0.00040522	0.000405223
2	chr19:18704315:C:G	18704315	NA,G	NA,C	NA,1	NA,inf	NA,inf	NA,1.17973	0.000405143	0.000405146
2	chr19:18483328:A:G	18483328	NA,G	NA,A	NA,1	NA,inf	NA,inf	NA,1.1734	0.000404456	0.000404459
2	chr19:19053967:C:A	19053967	NA,A	NA,C	NA,1	NA,inf	NA,inf	NA,1.17475	0.00040291	0.000402913
2	chr19:20278501:C:A	20278501	NA,A	NA,C	NA,1	NA,inf	NA,inf	NA,1.16895	0.00039965	0.000399652
2	chr19:19856092:T:C	19856092	C,C	T,T	1,1	-inf,inf	inf,inf	2.18101,0.00479004	0.000398635	0.000398638
2	chr19:18515713:T:C	18515713	NA,C	NA,T	NA,1	NA,inf	NA,inf	NA,1.16115	0.000395267	0.00039527
2	chr19:18822139:T:C	18822139	NA,C	NA,T	NA,1	NA,-inf	NA,inf	NA,1.14818	0.000395103	0.000395106
2	chr19:20053356:T:C	20053356	C,C	T,T	1,1	inf,-inf	inf,inf	0.138484,1.98169	0.000393625	0.000393626
2	chr19:20156430:A:G	20156430	NA,G	NA,A	NA,1	NA,inf	NA,inf	NA,1.1641	0.000393204	0.000393206
2	chr19:20297209:A:G	20297209	G,NA	A,NA	1,NA	-inf,NA	inf,NA	1.75355,NA	0.000393175	0.000393179
2	chr19:18484568:C:T	18484568	NA,T	NA,C	NA,1	NA,inf	NA,inf	NA,1.15787	0.000392195	0.000392197
2	chr19:19915833:T:C	19915833	NA,C	NA,T	NA,1	NA,inf	NA,inf	NA,1.16881	0.000391756	0.000391759
2	chr19:19146871:C:T	19146871	NA,T	NA,C	NA,1	NA,inf	NA,inf	NA,1.02289	0.000389937	0.000389939
2	chr19:18843856:C:T	18843856	NA,T	NA,C	NA,1	NA,-inf	NA,inf	NA,1.13734	0.000389197	0.000389199
2	chr19:19209865:C:T	19209865	NA,T	NA,C	NA,1	NA,-inf	NA,inf	NA,1.35904	0.000387085	0.000387089
2	chr19:20051886:A:C	20051886	C,C	A,A	1,1	inf,-inf	inf,inf	0.0425785,2.05044	0.00038604	0.000386042
2	chr19:20158477:C:T	20158477	T,T	C,C	1,1	-inf,-inf	inf,inf	0.0588787,2.1704	0.000383962	0.000383965
2	chr19:19936047:A:C	19936047	NA,C	NA,A	NA,1	NA,inf	NA,inf	NA,1.15528	0.000382567	0.000382569
2	chr19:18493344:C:T	18493344	NA,T	NA,C	NA,1	NA,inf	NA,inf	NA,1.1379	0.000380102	0.000380105
2	chr19:20285614:A:G	20285614	NA,G	NA,A	NA,1	NA,inf	NA,inf	NA,1.1374	0.000378118	0.00037812
2	chr19:19911182:A:G	19911182	NA,G	NA,A	NA,1	NA,-inf	NA,inf	NA,1.12039	0.000375979	0.000375982
2	chr19:18852609:C:T	18852609	NA,T	NA,C	NA,1	NA,inf	NA,inf	NA,1.13507	0.000375928	0.00037593
2	chr19:18662479:A:G	18662479	NA,G	NA,A	NA,1	NA,inf	NA,inf	NA,1.14371	0.000374493	0.000374495
2	chr19:20257335:A:G	20257335	NA,G	NA,A	NA,1	NA,-inf	NA,inf	NA,1.11164	0.0003742	0.000374202
2	chr19:19990702:A:G	19990702	NA,G	NA,A	NA,1	NA,inf	NA,inf	NA,1.13823	0.000373665	0.000373668
2	chr19:20355055:T:G	20355055	NA,G	NA,T	NA,1	NA,-inf	NA,inf	NA,1.11659	0.000373058	0.00037306
2	chr19:20354866:G:A	20354866	NA,A	NA,G	NA,1	NA,-inf	NA,inf	NA,1.11659	0.000373058	0.00037306
2	chr19:20351494:C:T	20351494	NA,T	NA,C	NA,1	NA,-inf	NA,inf	NA,1.11659	0.000373058	0.00037306
2	chr19:18729600:G:A	18729600	NA,A	NA,G	NA,1	NA,inf	NA,inf	NA,1.11865	0.000372694	0.000372696
2	chr19:20289118:G:C	20289118	NA,C	NA,G	NA,1	NA,inf	NA,inf	NA,1.1267	0.000371179	0.000371181
2	chr19:20080452:A:C	20080452	NA,C	NA,A	NA,1	NA,inf	NA,inf	NA,1.12225	0.000369659	0.000369661
2	chr19:20283298:A:G	20283298	NA,G	NA,A	NA,1	NA,inf	NA,inf	NA,1.12417	0.000369561	0.000369563
2	chr19:19161028:C:T	19161028	T,NA	C,NA	1,NA	-inf,NA	inf,NA	1.60874,NA	0.000369166	0.000369169
2	chr19:19622352:A:G	19622352	NA,G	NA,A	NA,1	NA,-inf	NA,inf	NA,1.41354	0.000367793	0.000367797
2	chr19:19435679:G:A	19435679	NA,A	NA,G	NA,1	NA,-inf	NA,inf	NA,1.33423	0.000366157	0.000366161
2	chr19:19389851:C:T	19389851	NA,T	NA,C	NA,1	NA,-inf	NA,inf	NA,1.33423	0.000366157	0.000366161
2	chr19:20291174:A:C	20291174	NA,C	NA,A	NA,1	NA,inf	NA,inf	NA,1.11445	0.000363062	0.000363064
2	chr19:20351920:C:A	20351920	NA,A	NA,C	NA,1	NA,-inf	NA,inf	NA,1.1006	0.000362832	0.000362835
2	chr19:18481968:G:A	18481968	NA,A	NA,G	NA,1	NA,inf	NA,inf	NA,1.09717	0.00036246	0.000362463
2	chr19:18730481:C:T	18730481	NA,T	NA,C	NA,1	NA,inf	NA,inf	NA,1.10125	0.000361651	0.000361653
2	chr19:18764758:C:T	18764758	NA,T	NA,C	NA,1	NA,inf	NA,inf	NA,1.08129	0.000360267	0.00036027
2	chr19:20313875:T:C	20313875	C,NA	T,NA	1,NA	-inf,NA	inf,NA	1.36901,NA	0.000360239	0.000360241
2	chr19:19421383:A:ACTGTCCCTTCGC	19421383	NA,ACTGTCCCTTCGC	NA,A	NA,1	NA,-inf	NA,inf	NA,1.32243	0.00035928	0.000359284
2	chr19:20345930:C:T	20345930	NA,T	NA,C	NA,1	NA,-inf	NA,inf	NA,1.09475	0.000359024	0.000359026
2	chr19:19756420:G:A	19756420	NA,A	NA,G	NA,1	NA,inf	NA,inf	NA,1.13137	0.000358873	0.000358875
2	chr19:20081486:C:T	20081486	NA,T	NA,C	NA,1	NA,inf	NA,inf	NA,1.10245	0.000357285	0.000357287
2	chr19:20276698:G:A	20276698	NA,A	NA,G	NA,1	NA,inf	NA,inf	NA,1.10371	0.000356723	0.000356726
2	chr19:18605871:C:T	18605871	NA,T	NA,C	NA,1	NA,inf	NA,inf	NA,1.09412	0.000356095	0.000356098
2	chr19:20051699:C:T	20051699	T,T	C,C	1,1	inf,-inf	inf,inf	0.0423701,2.00869	0.00035607	0.000356071
2	chr19:19383721:T:G	19383721	NA,G	NA,T	NA,1	NA,-inf	NA,inf	NA,1.3198	0.0003545	0.000354503
2	chr19:18837349:C:G	18837349	NA,G	NA,C	NA,1	NA,-inf	NA,inf	NA,1.09749	0.000353121	0.000353123
2	chr19:19146118:C:T	19146118	NA,T	NA,C	NA,1	NA,inf	NA,inf	NA,0.931486	0.000352691	0.000352693
2	chr19:20081487:A:G	20081487	NA,G	NA,A	NA,1	NA,inf	NA,inf	NA,1.09485	0.000352648	0.00035265
2	chr19:19442957:G:A	19442957	NA,A	NA,G	NA,1	NA,-inf	NA,inf	NA,1.30755	0.000350922	0.000350926
2	chr19:19921412:T:C	19921412	NA,C	NA,T	NA,1	NA,inf	NA,inf	NA,1.10521	0.000350781	0.000350783
2	chr19:18563754:A:G	18563754	NA,G	NA,A	NA,1	NA,-inf	NA,inf	NA,1.08145	0.000350295	0.000350297
2	chr19:19773221:T:C	19773221	C,C	T,T	1,1	-inf,-inf	inf,inf	1.35398,1.09145	0.000350146	0.000350148
2	chr19:19417860:T:A	19417860	NA,A	NA,T	NA,1	NA,-inf	NA,inf	NA,1.30295	0.000348386	0.000348389
2	chr19:19159501:AG:A	19159501	NA,A	NA,AG	NA,1	NA,inf	NA,inf	NA,0.916308	0.00034656	0.000346562
2	chr19:19365829:A:G	19365829	G,NA	A,NA	1,NA	-inf,NA	inf,NA	1.75814,NA	0.000344373	0.000344378
2	chr19:20151224:G:A	20151224	NA,A	NA,G	NA,1	NA,inf	NA,inf	NA,1.08473	0.000343436	0.000343438
2	chr19:20277903:A:C	20277903	C,C	A,A	1,1	-inf,-inf	inf,inf	1.48288,0.954985	0.000343345	0.000343347
2	chr19:18885770:C:T	18885770	NA,T	NA,C	NA,1	NA,inf	NA,inf	NA,1.10562	0.000342623	0.000342626
2	chr19:19157654:C:A	19157654	NA,A	NA,C	NA,1	NA,inf	NA,inf	NA,0.910282	0.000341829	0.000341831
2	chr19:20079615:C:CA	20079615	NA,CA	NA,C	NA,1	NA,inf	NA,inf	NA,1.07598	0.000341443	0.000341445
2	chr19:18859018:C:T	18859018	NA,T	NA,C	NA,1	NA,-inf	NA,inf	NA,1.07792	0.000341279	0.000341281
2	chr19:19627498:A:G	19627498	NA,G	NA,A	NA,1	NA,-inf	NA,inf	NA,1.27117	0.000340506	0.000340509
2	chr19:20157760:A:G	20157760	NA,G	NA,A	NA,1	NA,inf	NA,inf	NA,1.08051	0.000340251	0.000340254
2	chr19:19988976:C:T	19988976	NA,T	NA,C	NA,1	NA,inf	NA,inf	NA,1.08237	0.000339378	0.00033938
2	chr19:20288297:G:A	20288297	A,A	G,G	1,1	-inf,-inf	inf,inf	0.804717,1.63964	0.000338682	0.000338684
2	chr19:20052153:G:A	20052153	A,A	G,G	1,1	inf,-inf	inf,inf	0.06173,1.96591	0.00033672	0.000336721
2	chr19:18716165:C:T	18716165	T,T	C,C	1,1	-inf,inf	inf,inf	0.689028,1.29928	0.000336488	0.000336489
2	chr19:20155273:C:CAA	20155273	CAA,CAA	C,C	1,1	-inf,-inf	inf,inf	0.0214734,2.09458	0.000335231	0.000335233
2	chr19:19388113:A:G	19388113	NA,G	NA,A	NA,1	NA,-inf	NA,inf	NA,1.27978	0.000335219	0.000335222
2	chr19:19404753:T:C	19404753	C,NA	T,NA	1,NA	inf,NA	inf,NA	0.959132,NA	0.000335093	0.000335094
2	chr19:20083516:A:G	20083516	NA,G	NA,A	NA,1	NA,inf	NA,inf	NA,1.06454	0.000334664	0.000334666
2	chr19:19137984:C:T	19137984	NA,T	NA,C	NA,1	NA,-inf	NA,inf	NA,1.02819	0.000334621	0.000334623
2	chr19:19553268:C:T	19553268	T,T	C,C	1,1	inf,inf	inf,inf	7.20052,0.741497	0.000334305	0.000613431
2	chr19:19616283:T:A	19616283	NA,A	NA,T	NA,1	NA,inf	NA,inf	NA,1.11047	0.00033374	0.000333742
2	chr19:20281795:C:G	20281795	NA,G	NA,C	NA,1	NA,-inf	NA,inf	NA,1.05115	0.000333075	0.000333077
2	chr19:19280492:G:A	19280492	NA,A	NA,G	NA,1	NA,inf	NA,inf	NA,1.1215	0.000332248	0.00033225
2	chr19:18520446:G:C	18520446	NA,C	NA,G	NA,1	NA,inf	NA,inf	NA,1.05905	0.000331341	0.000331344
2	chr19:19589606:C:T	19589606	NA,T	NA,C	NA,1	NA,-inf	NA,inf	NA,1.24892	0.000330084	0.000330087
2	chr19:18869822:TGAC:T	18869822	NA,T	NA,TGAC	NA,1	NA,-inf	NA,inf	NA,1.05658	0.000328974	0.000328976
2	chr19:20086459:T:C	20086459	NA,C	NA,T	NA,1	NA,inf	NA,inf	NA,1.05428	0.0003289	0.000328902
2	chr19:19535518:G:A	19535518	NA,A	NA,G	NA,1	NA,-inf	NA,inf	NA,1.00224	0.000328329	0.000328331
2	chr19:20077936:T:C	20077936	C,C	T,T	1,1	-inf,inf	inf,inf	0.313531,1.79581	0.000327485	0.000327486
2	chr19:20077247:C:T	20077247	T,T	C,C	1,1	-inf,inf	inf,inf	1.40369,0.326154	0.000327354	0.000327354
2	chr19:20085360:T:C	20085360	NA,C	NA,T	NA,1	NA,inf	NA,inf	NA,1.051	0.000326986	0.000326988
2	chr19:19063253:G:A	19063253	NA,A	NA,G	NA,1	NA,inf	NA,inf	NA,1.05539	0.000326986	0.000326988
2	chr19:19044900:C:T	19044900	NA,T	NA,C	NA,1	NA,inf	NA,inf	NA,1.05539	0.000326986	0.000326988
2	chr19:19858523:T:C	19858523	C,C	T,T	1,1	inf,-inf	inf,inf	1.25958,0.575539	0.000326705	0.000326706
2	chr19:20278215:C:A	20278215	NA,A	NA,C	NA,1	NA,inf	NA,inf	NA,1.07173	0.000326234	0.000326236
2	chr19:20083037:C:G	20083037	NA,G	NA,C	NA,1	NA,inf	NA,inf	NA,1.04662	0.000324594	0.000324596
2	chr19:20083020:C:A	20083020	NA,A	NA,C	NA,1	NA,inf	NA,inf	NA,1.04662	0.000324594	0.000324596
2	chr19:20083131:A:C	20083131	NA,C	NA,A	NA,1	NA,inf	NA,inf	NA,1.04571	0.000324072	0.000324074
2	chr19:20377061:A:G	20377061	NA,G	NA,A	NA,1	NA,inf	NA,inf	NA,1.04664	0.000322969	0.000322971
2	chr19:19776309:T:G	19776309	NA,G	NA,T	NA,1	NA,inf	NA,inf	NA,1.05392	0.000322659	0.000322661
2	chr19:18523093:C:T	18523093	NA,T	NA,C	NA,1	NA,inf	NA,inf	NA,1.04182	0.000321756	0.000321758
2	chr19:19795685:G:T	19795685	NA,T	NA,G	NA,1	NA,inf	NA,inf	NA,0.994581	0.000321296	0.000321298
2	chr19:20297449:C:T	20297449	T,T	C,C	1,1	-inf,-inf	inf,inf	0.991613,1.43536	0.000320944	0.000320946
2	chr19:20085678:T:C	20085678	NA,C	NA,T	NA,1	NA,inf	NA,inf	NA,1.03996	0.00032094	0.000320942
2	chr19:20084348:C:T	20084348	NA,T	NA,C	NA,1	NA,inf	NA,inf	NA,1.04008	0.000320923	0.000320925
2	chr19:20006154:C:T	20006154	T,T	C,C	1,1	inf,-inf	inf,inf	1.26339,1.30969	0.000320644	0.000320647
2	chr19:19257673:G:A	19257673	A,NA	G,NA	1,NA	inf,NA	inf,NA	0.909677,NA	0.000318985	0.000318986
2	chr19:19969583:A:G	19969583	NA,G	NA,A	NA,1	NA,inf	NA,inf	NA,0.983172	0.000317994	0.000317996
2	chr19:19968640:A:G	19968640	NA,G	NA,A	NA,1	NA,inf	NA,inf	NA,0.982843	0.000317807	0.000317808
2	chr19:19958660:G:T	19958660	NA,T	NA,G	NA,1	NA,inf	NA,inf	NA,1.04271	0.000316716	0.000316718
2	chr19:18510869:C:T	18510869	NA,T	NA,C	NA,1	NA,inf	NA,inf	NA,1.0243	0.000314271	0.000314273
2	chr19:20349439:A:G	20349439	NA,G	NA,A	NA,1	NA,-inf	NA,inf	NA,1.01799	0.00031424	0.000314242
2	chr19:20078879:T:C	20078879	C,C	T,T	1,1	-inf,inf	inf,inf	1.39084,0.306761	0.000312178	0.000312179
2	chr19:20124521:A:G	20124521	NA,G	NA,A	NA,1	NA,inf	NA,inf	NA,1.01121	0.000310938	0.00031094
2	chr19:20151877:A:G	20151877	NA,G	NA,A	NA,1	NA,inf	NA,inf	NA,1.0257	0.000310527	0.000310529
2	chr19:20297249:G:C	20297249	C,C	G,G	1,1	-inf,-inf	inf,inf	0.966789,1.44018	0.000310514	0.000310516
2	chr19:18631326:G:T	18631326	NA,T	NA,G	NA,1	NA,inf	NA,inf	NA,1.02486	0.000310147	0.000310149
2	chr19:19964302:A:T	19964302	NA,T	NA,A	NA,1	NA,inf	NA,inf	NA,0.968987	0.000309892	0.000309894
2	chr19:18933351:T:G	18933351	NA,G	NA,T	NA,1	NA,-inf	NA,inf	NA,1.01316	0.00030822	0.000308222
2	chr19:18736902:C:T	18736902	NA,T	NA,C	NA,1	NA,-inf	NA,inf	NA,1.00257	0.000308043	0.000308044
2	chr19:20087762:T:G	20087762	NA,G	NA,T	NA,1	NA,inf	NA,inf	NA,1.01578	0.000308027	0.000308029
2	chr19:20085612:T:C	20085612	NA,C	NA,T	NA,1	NA,inf	NA,inf	NA,1.01232	0.000306349	0.000306351
2	chr19:19059135:C:T	19059135	NA,T	NA,C	NA,1	NA,inf	NA,inf	NA,1.01651	0.000305807	0.000305809
2	chr19:18560234:C:T	18560234	NA,T	NA,C	NA,1	NA,-inf	NA,inf	NA,0.995921	0.000304795	0.000304797
2	chr19:18520910:C:T	18520910	NA,T	NA,C	NA,1	NA,inf	NA,inf	NA,1.0117	0.000301967	0.000301969
2	chr19:20080669:A:G	20080669	NA,G	NA,A	NA,1	NA,inf	NA,inf	NA,1.00234	0.00030076	0.000300762
2	chr19:19152646:G:C	19152646	NA,C	NA,G	NA,1	NA,inf	NA,inf	NA,1.02986	0.000300281	0.000300283
2	chr19:19770340:A:G	19770340	NA,G	NA,A	NA,1	NA,inf	NA,inf	NA,0.980401	0.000300109	0.000300111
2	chr19:18725207:T:C	18725207	NA,C	NA,T	NA,1	NA,-inf	NA,inf	NA,0.991971	0.00030003	0.000300031
2	chr19:18695723:G:A	18695723	NA,A	NA,G	NA,1	NA,-inf	NA,inf	NA,0.999562	0.000299669	0.000299671
2	chr19:20161562:A:G	20161562	NA,G	NA,A	NA,1	NA,inf	NA,inf	NA,0.984005	0.000299067	0.000299069
2	chr19:20265802:T:C	20265802	C,C	T,T	1,1	-inf,-inf	inf,inf	1.72362,0.611087	0.000298605	0.000298607
2	chr19:19966071:T:C	19966071	NA,C	NA,T	NA,1	NA,inf	NA,inf	NA,0.946577	0.00029826	0.000298261
2	chr19:18781318:AC:A	18781318	NA,A	NA,AC	NA,1	NA,-inf	NA,inf	NA,1.01168	0.00029784	0.000297842
2	chr19:20147154:A:G	20147154	G,G	A,A	1,1	-inf,-inf	inf,inf	0.0257656,2.03286	0.000297731	0.000297733
2	chr19:18537265:G:T	18537265	NA,T	NA,G	NA,1	NA,-inf	NA,inf	NA,0.993592	0.000297531	0.000297533
2	chr19:18750852:T:C	18750852	C,C	T,T	1,1	-inf,-inf	inf,inf	1.29424,0.591132	0.000296724	0.000296725
2	chr19:19459990:C:T	19459990	NA,T	NA,C	NA,1	NA,-inf	NA,inf	NA,0.96175	0.000296137	0.000296139
2	chr19:19790800:C:T	19790800	NA,T	NA,C	NA,1	NA,inf	NA,inf	NA,0.993908	0.000296101	0.000296103
2	chr19:18920943:C:A	18920943	NA,A	NA,C	NA,1	NA,inf	NA,inf	NA,0.992406	0.000295182	0.000295184
2	chr19:19429906:T:C	19429906	C,NA	T,NA	1,NA	inf,NA	inf,NA	0.874109,NA	0.000294976	0.000294977
2	chr19:20098718:T:C	20098718	NA,C	NA,T	NA,1	NA,inf	NA,inf	NA,0.973375	0.000294612	0.000294614
2	chr19:20098684:G:C	20098684	NA,C	NA,G	NA,1	NA,inf	NA,inf	NA,0.972989	0.000294413	0.000294415
2	chr19:20098923:A:G	20098923	NA,G	NA,A	NA,1	NA,inf	NA,inf	NA,0.972989	0.000294413	0.000294415
2	chr19:20101286:G:A	20101286	NA,A	NA,G	NA,1	NA,inf	NA,inf	NA,0.972989	0.000294413	0.000294415
2	chr19:20099597:G:T	20099597	NA,T	NA,G	NA,1	NA,inf	NA,inf	NA,0.972989	0.000294413	0.000294415
2	chr19:20099087:C:T	20099087	NA,T	NA,C	NA,1	NA,inf	NA,inf	NA,0.972989	0.000294413	0.000294415
2	chr19:19357215:A:G	19357215	NA,G	NA,A	NA,1	NA,-inf	NA,inf	NA,1.19637	0.000294295	0.000294298
2	chr19:18922814:G:A	18922814	NA,A	NA,G	NA,1	NA,inf	NA,inf	NA,0.989155	0.000293558	0.00029356
2	chr19:18920278:C:G	18920278	NA,G	NA,C	NA,1	NA,inf	NA,inf	NA,0.989155	0.000293558	0.00029356
2	chr19:20088150:T:C	20088150	NA,C	NA,T	NA,1	NA,inf	NA,inf	NA,0.971105	0.000293463	0.000293464
2	chr19:20287919:T:C	20287919	C,C	T,T	1,1	-inf,-inf	inf,inf	0.746855,1.61116	0.000292896	0.000292898
2	chr19:20077798:A:G	20077798	G,G	A,A	1,1	-inf,inf	inf,inf	0.329245,1.72036	0.000292773	0.000292774
2	chr19:19939557:CAT:C	19939557	NA,C	NA,CAT	NA,1	NA,inf	NA,inf	NA,1.00272	0.000292514	0.000292516
2	chr19:20287299:C:G	20287299	G,G	C,C	1,1	-inf,-inf	inf,inf	0.826574,1.53833	0.000291847	0.000291849
2	chr19:18956509:A:G	18956509	NA,G	NA,A	NA,1	NA,inf	NA,inf	NA,1.00034	0.000290509	0.000290511
2	chr19:19345619:C:T	19345619	NA,T	NA,C	NA,1	NA,-inf	NA,inf	NA,1.18751	0.000290117	0.00029012
2	chr19:20015571:T:G	20015571	G,G	T,T	1,1	inf,-inf	inf,inf	1.30278,1.21449	0.000289743	0.000289745
2	chr19:18827240:G:A	18827240	NA,A	NA,G	NA,1	NA,-inf	NA,inf	NA,0.966596	0.000289671	0.000289672
2	chr19:19321413:G:A	19321413	NA,A	NA,G	NA,1	NA,-inf	NA,inf	NA,1.33581	0.000288063	0.000288066
2	chr19:19060388:G:A	19060388	NA,A	NA,G	NA,1	NA,inf	NA,inf	NA,0.979626	0.000288	0.000288002
2	chr19:19344941:G:A	19344941	A,NA	G,NA	1,NA	inf,NA	inf,NA	3.97856,NA	0.000287253	0.000287717
2	chr19:18793196:G:A	18793196	NA,A	NA,G	NA,1	NA,inf	NA,inf	NA,0.955277	0.000287121	0.000287122
2	chr19:19840869:G:A	19840869	NA,A	NA,G	NA,1	NA,-inf	NA,inf	NA,0.954389	0.000286634	0.000286636
2	chr19:19932656:G:A	19932656	NA,A	NA,G	NA,1	NA,-inf	NA,inf	NA,0.963312	0.000283898	0.0002839
2	chr19:19132041:A:G	19132041	NA,G	NA,A	NA,1	NA,inf	NA,inf	NA,1.00429	0.000282912	0.000282914
2	chr19:20344257:G:A	20344257	NA,A	NA,G	NA,1	NA,-inf	NA,inf	NA,0.949681	0.000281615	0.000281617
2	chr19:19353874:T:C	19353874	NA,C	NA,T	NA,1	NA,-inf	NA,inf	NA,1.16764	0.000281384	0.000281387
2	chr19:19133000:A:AG	19133000	AG,NA	A,NA	1,NA	-inf,NA	inf,NA	0.891018,NA	0.00028057	0.000280571
2	chr19:19283559:A:G	19283559	G,NA	A,NA	1,NA	inf,NA	inf,NA	5.36968,NA	0.00028046	0.000288995
2	chr19:19867407:G:A	19867407	NA,A	NA,G	NA,1	NA,inf	NA,inf	NA,0.982894	0.000280433	0.000280435
2	chr19:18753449:T:C	18753449	NA,C	NA,T	NA,1	NA,-inf	NA,inf	NA,0.971827	0.000280322	0.000280324
2	chr19:19248139:C:T	19248139	T,NA	C,NA	1,NA	inf,NA	inf,NA	0.85189,NA	0.000279764	0.000279765
2	chr19:18925351:C:T	18925351	NA,T	NA,C	NA,1	NA,-inf	NA,inf	NA,0.937137	0.000279525	0.000279527
2	chr19:18959434:T:C	18959434	NA,C	NA,T	NA,1	NA,-inf	NA,inf	NA,0.923566	0.000279378	0.00027938
2	chr19:19104322:G:A	19104322	NA,A	NA,G	NA,1	NA,-inf	NA,inf	NA,0.917527	0.000279285	0.000279287
2	chr19:20099213:A:G	20099213	G,G	A,A	1,1	-inf,inf	inf,inf	0.820505,0.957562	0.000278403	0.000278403
2	chr19:18547015:G:A	18547015	NA,A	NA,G	NA,1	NA,-inf	NA,inf	NA,0.961098	0.000278351	0.000278353
2	chr19:19596894:G:A	19596894	NA,A	NA,G	NA,1	NA,inf	NA,inf	NA,0.998801	0.000277701	0.000277703
2	chr19:20377004:C:T	20377004	NA,T	NA,C	NA,1	NA,inf	NA,inf	NA,0.957572	0.000277252	0.000277254
2	chr19:20077218:A:C	20077218	C,C	A,A	1,1	-inf,inf	inf,inf	0.277917,1.74029	0.000276913	0.000276914
2	chr19:19386069:C:T	19386069	NA,T	NA,C	NA,1	NA,-inf	NA,inf	NA,1.15161	0.000276348	0.000276351
2	chr19:18752547:G:A	18752547	NA,A	NA,G	NA,1	NA,inf	NA,inf	NA,0.929723	0.000276303	0.000276305
2	chr19:19935293:C:A	19935293	A,A	C,C	1,1	-inf,inf	inf,inf	1.37403,0.0252431	0.000276296	0.000276297
2	chr19:18699372:G:A	18699372	NA,A	NA,G	NA,1	NA,-inf	NA,inf	NA,0.943324	0.000275924	0.000275926
2	chr19:19344394:A:G	19344394	NA,G	NA,A	NA,1	NA,-inf	NA,inf	NA,1.15351	0.00027558	0.000275583
2	chr19:19774042:G:A	19774042	A,A	G,G	1,1	-inf,-inf	inf,inf	1.27868,1.03072	0.000275497	0.000275499
2	chr19:20152447:A:G	20152447	NA,G	NA,A	NA,1	NA,inf	NA,inf	NA,0.956969	0.000275205	0.000275207
2	chr19:19670837:G:A	19670837	NA,A	NA,G	NA,1	NA,inf	NA,inf	NA,0.984025	0.000275204	0.000275206
2	chr19:20006842:C:T	20006842	NA,T	NA,C	NA,1	NA,inf	NA,inf	NA,0.898726	0.000275054	0.000275056
2	chr19:19618385:C:T	19618385	T,T	C,C	1,1	inf,inf	inf,inf	0.191221,0.39133	0.000274662	0.000274662
2	chr19:19529019:C:T	19529019	T,NA	C,NA	1,NA	-inf,NA	inf,NA	1.62208,NA	0.00027392	0.000273924
2	chr19:18974412:G:C	18974412	NA,C	NA,G	NA,1	NA,-inf	NA,inf	NA,0.967021	0.000273917	0.000273919
2	chr19:18548278:G:C	18548278	NA,C	NA,G	NA,1	NA,-inf	NA,inf	NA,0.945075	0.000273025	0.000273027
2	chr19:19374810:G:T	19374810	NA,T	NA,G	NA,1	NA,-inf	NA,inf	NA,1.14109	0.000271811	0.000271813
2	chr19:18934168:G:A	18934168	NA,A	NA,G	NA,1	NA,-inf	NA,inf	NA,0.937427	0.000271622	0.000271623
2	chr19:18953382:A:G	18953382	G,G	A,A	1,1	inf,-inf	inf,inf	1.16647,0.339196	0.000271439	0.000271439
2	chr19:20078845:A:G	20078845	G,G	A,A	1,1	-inf,inf	inf,inf	1.35362,0.257953	0.000270965	0.000270966
2	chr19:19551411:C:T	19551411	T,T	C,C	1,1	inf,inf	inf,inf	7.10304,0.691895	0.00027086	0.000480493
2	chr19:20173897:T:C	20173897	C,C	T,T	1,1	inf,-inf	inf,inf	0.0279061,1.96421	0.000269073	0.000269075
2	chr19:20138605:T:C	20138605	NA,C	NA,T	NA,1	NA,inf	NA,inf	NA,0.924026	0.000268543	0.000268544
2	chr19:19116592:G:A	19116592	NA,A	NA,G	NA,1	NA,-inf	NA,inf	NA,0.893616	0.000268514	0.000268516
2	chr19:19127837:G:A	19127837	NA,A	NA,G	NA,1	NA,inf	NA,inf	NA,0.829019	0.000268089	0.000268091
2	chr19:19529605:T:C	19529605	NA,C	NA,T	NA,1	NA,-inf	NA,inf	NA,0.902499	0.000267808	0.00026781
2	chr19:19485897:G:A	19485897	NA,A	NA,G	NA,1	NA,-inf	NA,inf	NA,0.902499	0.000267808	0.00026781
2	chr19:18934248:C:T	18934248	NA,T	NA,C	NA,1	NA,-inf	NA,inf	NA,0.928167	0.000267478	0.00026748
2	chr19:19412052:A:G	19412052	NA,G	NA,A	NA,1	NA,-inf	NA,inf	NA,0.900914	0.000267267	0.000267268
2	chr19:18920724:C:T	18920724	T,NA	C,NA	1,NA	inf,NA	inf,NA	1.11784,NA	0.00026694	0.000266942
2	chr19:19509096:G:A	19509096	NA,A	NA,G	NA,1	NA,-inf	NA,inf	NA,0.899843	0.000266603	0.000266605
2	chr19:18489120:G:A	18489120	NA,A	NA,G	NA,1	NA,inf	NA,inf	NA,0.944692	0.000266489	0.000266491
2	chr19:19600655:C:T	19600655	NA,T	NA,C	NA,1	NA,-inf	NA,inf	NA,1.11114	0.000266214	0.000266217
2	chr19:20102955:C:T	20102955	NA,T	NA,C	NA,1	NA,inf	NA,inf	NA,0.912513	0.000266099	0.000266101
2	chr19:19205885:G:A	19205885	NA,A	NA,G	NA,1	NA,-inf	NA,inf	NA,1.0952	0.000265639	0.000265642
2	chr19:19588748:A:G	19588748	NA,G	NA,A	NA,1	NA,-inf	NA,inf	NA,1.11037	0.000265579	0.000265582
2	chr19:19625672:A:T	19625672	NA,T	NA,A	NA,1	NA,-inf	NA,inf	NA,1.11334	0.000265522	0.000265525
2	chr19:20177829:G:C	20177829	C,C	G,G	1,1	inf,-inf	inf,inf	0.465052,1.61439	0.000264619	0.00026462
2	chr19:20043010:A:G	20043010	NA,G	NA,A	NA,1	NA,-inf	NA,inf	NA,0.894598	0.000264594	0.000264595
2	chr19:20328030:G:A	20328030	A,A	G,G	1,1	-inf,-inf	inf,inf	1.60985,0.449899	0.000264313	0.000264315
2	chr19:18661617:G:T	18661617	NA,T	NA,G	NA,1	NA,-inf	NA,inf	NA,0.921955	0.000263676	0.000263678
2	chr19:18660453:T:G	18660453	NA,G	NA,T	NA,1	NA,-inf	NA,inf	NA,0.921955	0.000263676	0.000263678
2	chr19:19588609:A:T	19588609	NA,T	NA,A	NA,1	NA,-inf	NA,inf	NA,1.10454	0.000263402	0.000263405
2	chr19:19983563:T:C	19983563	NA,C	NA,T	NA,1	NA,inf	NA,inf	NA,0.873537	0.000263282	0.000263284
2	chr19:18525888:C:T	18525888	NA,T	NA,C	NA,1	NA,inf	NA,inf	NA,0.938175	0.000263261	0.000263263
2	chr19:20196393:A:G	20196393	NA,G	NA,A	NA,1	NA,inf	NA,inf	NA,0.905066	0.000263044	0.000263046
2	chr19:18778649:C:G	18778649	G,NA	C,NA	1,NA	inf,NA	inf,NA	1.20577,NA	0.000262455	0.000262457
2	chr19:20079052:G:C	20079052	NA,C	NA,G	NA,1	NA,-inf	NA,inf	NA,0.939868	0.000262177	0.000262179
2	chr19:19981694:G:A	19981694	NA,A	NA,G	NA,1	NA,inf	NA,inf	NA,0.871226	0.00026217	0.000262171
2	chr19:20291146:C:T	20291146	T,T	C,C	1,1	-inf,-inf	inf,inf	0.93662,1.37101	0.000261869	0.000261871
2	chr19:18953125:G:A	18953125	NA,A	NA,G	NA,1	NA,-inf	NA,inf	NA,0.899219	0.000260936	0.000260937
2	chr19:19588106:C:T	19588106	NA,T	NA,C	NA,1	NA,-inf	NA,inf	NA,1.09653	0.000260576	0.000260579
2	chr19:20105855:A:G	20105855	NA,G	NA,A	NA,1	NA,inf	NA,inf	NA,0.895111	0.000259743	0.000259745
2	chr19:18927932:C:T	18927932	NA,T	NA,C	NA,1	NA,-inf	NA,inf	NA,0.956883	0.000259458	0.00025946
2	chr19:19578488:G:C	19578488	NA,C	NA,G	NA,1	NA,inf	NA,inf	NA,0.956015	0.000259325	0.000259327
2	chr19:19043590:G:A	19043590	NA,A	NA,G	NA,1	NA,inf	NA,inf	NA,0.842015	0.000259182	0.000259183
2	chr19:18582062:A:G	18582062	NA,G	NA,A	NA,1	NA,inf	NA,inf	NA,0.900048	0.000258745	0.000258747
2	chr19:19381749:C:T	19381749	NA,T	NA,C	NA,1	NA,-inf	NA,inf	NA,1.10766	0.0002586	0.000258602
2	chr19:18938124:G:A	18938124	A,A	G,G	1,1	-inf,inf	inf,inf	0.51505,1.87806	0.000258064	0.000258066
2	chr19:20157992:A:G	20157992	NA,G	NA,A	NA,1	NA,inf	NA,inf	NA,0.915333	0.000258044	0.000258046
2	chr19:18509625:A:G	18509625	NA,G	NA,A	NA,1	NA,inf	NA,inf	NA,0.909166	0.000257936	0.000257937
2	chr19:20374887:C:T	20374887	NA,T	NA,C	NA,1	NA,inf	NA,inf	NA,0.912026	0.000257664	0.000257666
2	chr19:20104604:G:C	20104604	NA,C	NA,G	NA,1	NA,inf	NA,inf	NA,0.889663	0.000257506	0.000257508
2	chr19:19793205:C:G	19793205	NA,G	NA,C	NA,1	NA,-inf	NA,inf	NA,0.888058	0.000257272	0.000257274
2	chr19:18748870:A:G	18748870	G,G	A,A	1,1	-inf,-inf	inf,inf	1.27166,0.347206	0.000257121	0.000257121
2	chr19:18546238:C:T	18546238	NA,T	NA,C	NA,1	NA,-inf	NA,inf	NA,0.908365	0.000256574	0.000256576
2	chr19:20095330:C:T	20095330	NA,T	NA,C	NA,1	NA,inf	NA,inf	NA,0.915226	0.000255992	0.000255994
2	chr19:19250452:C:T	19250452	NA,T	NA,C	NA,1	NA,-inf	NA,inf	NA,1.1026	0.000255108	0.000255111
2	chr19:19207180:G:C	19207180	NA,C	NA,G	NA,1	NA,-inf	NA,inf	NA,1.08087	0.000254754	0.000254756
2	chr19:19906674:G:A	19906674	NA,A	NA,G	NA,1	NA,inf	NA,inf	NA,0.921161	0.000254301	0.000254303
2	chr19:18517636:G:A	18517636	NA,A	NA,G	NA,1	NA,inf	NA,inf	NA,0.897413	0.000254113	0.000254115
2	chr19:19009827:G:C	19009827	NA,C	NA,G	NA,1	NA,inf	NA,inf	NA,0.923343	0.000253891	0.000253893
2	chr19:20376427:G:A	20376427	NA,A	NA,G	NA,1	NA,inf	NA,inf	NA,0.902789	0.000253735	0.000253737
2	chr19:18519100:C:T	18519100	NA,T	NA,C	NA,1	NA,inf	NA,inf	NA,0.898231	0.000253548	0.000253549
2	chr19:19937056:T:G	19937056	NA,G	NA,T	NA,1	NA,inf	NA,inf	NA,0.853658	0.00025354	0.000253542
2	chr19:20050620:G:A	20050620	NA,A	NA,G	NA,1	NA,inf	NA,inf	NA,0.848736	0.000253319	0.00025332
2	chr19:20144406:C:G	20144406	NA,G	NA,C	NA,1	NA,inf	NA,inf	NA,0.91752	0.000253204	0.000253206
2	chr19:20320151:C:T	20320151	NA,T	NA,C	NA,1	NA,inf	NA,inf	NA,0.902002	0.000253029	0.00025303
2	chr19:19156063:G:A	19156063	NA,A	NA,G	NA,1	NA,-inf	NA,inf	NA,0.87787	0.000252786	0.000252787
2	chr19:19154793:C:T	19154793	NA,T	NA,C	NA,1	NA,-inf	NA,inf	NA,0.87787	0.000252786	0.000252787
2	chr19:19119050:C:G	19119050	NA,G	NA,C	NA,1	NA,-inf	NA,inf	NA,0.861089	0.000252623	0.000252624
2	chr19:18660517:C:T	18660517	NA,T	NA,C	NA,1	NA,-inf	NA,inf	NA,0.889243	0.000252405	0.000252407
2	chr19:20048863:T:C	20048863	NA,C	NA,T	NA,1	NA,inf	NA,inf	NA,0.872846	0.000251045	0.000251047
2	chr19:19174905:T:C	19174905	NA,C	NA,T	NA,1	NA,-inf	NA,inf	NA,1.05753	0.000250993	0.000250996
2	chr19:18873021:G:A	18873021	NA,A	NA,G	NA,1	NA,-inf	NA,inf	NA,0.891653	0.000249919	0.000249921
2	chr19:18661033:G:A	18661033	NA,A	NA,G	NA,1	NA,-inf	NA,inf	NA,0.888998	0.000249727	0.000249729
2	chr19:18633074:A:G	18633074	NA,G	NA,A	NA,1	NA,inf	NA,inf	NA,0.893851	0.00024907	0.000249072
2	chr19:19519101:G:A	19519101	A,NA	G,NA	1,NA	-inf,NA	inf,NA	1.55888,NA	0.000248555	0.000248558
2	chr19:20015213:T:C	20015213	NA,C	NA,T	NA,1	NA,inf	NA,inf	NA,0.83776	0.000247882	0.000247884
2	chr19:20242547:G:A	20242547	NA,A	NA,G	NA,1	NA,inf	NA,inf	NA,0.904318	0.000246515	0.000246517
2	chr19:18940707:T:C	18940707	NA,C	NA,T	NA,1	NA,-inf	NA,inf	NA,0.896372	0.000245469	0.00024547
2	chr19:18518110:T:C	18518110	NA,C	NA,T	NA,1	NA,inf	NA,inf	NA,0.897825	0.000245417	0.000245419
2	chr19:20331655:G:A	20331655	A,A	G,G	1,1	-inf,-inf	inf,inf	1.65573,0.312047	0.000245343	0.000245344
2	chr19:20163382:C:T	20163382	NA,T	NA,C	NA,1	NA,inf	NA,inf	NA,0.890978	0.000245291	0.000245292
2	chr19:19586472:C:T	19586472	T,NA	C,NA	1,NA	inf,NA	inf,NA	0.893619,NA	0.000244992	0.000244993
2	chr19:19332514:C:T	19332514	NA,T	NA,C	NA,1	NA,-inf	NA,inf	NA,1.07624	0.000244667	0.000244669
2	chr19:18673258:C:G	18673258	NA,G	NA,C	NA,1	NA,-inf	NA,inf	NA,0.868511	0.000243699	0.000243701
2	chr19:20288132:C:T	20288132	T,NA	C,NA	1,NA	-inf,NA	inf,NA	1.40582,NA	0.000243697	0.000243699
2	chr19:18736698:C:G	18736698	NA,G	NA,C	NA,1	NA,-inf	NA,inf	NA,0.857059	0.000243666	0.000243667
2	chr19:19331698:T:TAA	19331698	NA,TAA	NA,T	NA,1	NA,-inf	NA,inf	NA,1.07312	0.000243519	0.000243521
2	chr19:19415907:C:T	19415907	NA,T	NA,C	NA,1	NA,-inf	NA,inf	NA,1.06178	0.000243402	0.000243404
2	chr19:19343313:T:C	19343313	NA,C	NA,T	NA,1	NA,inf	NA,inf	NA,0.906634	0.00024274	0.000242742
2	chr19:18605343:C:G	18605343	NA,G	NA,C	NA,1	NA,inf	NA,inf	NA,0.871477	0.000242073	0.000242074
2	chr19:19944561:C:T	19944561	T,T	C,C	1,1	-inf,inf	inf,inf	1.29303,0.163676	0.000241022	0.000241022
2	chr19:20102431:A:G	20102431	NA,G	NA,A	NA,1	NA,inf	NA,inf	NA,0.85737	0.000241006	0.000241008
2	chr19:19923989:C:T	19923989	NA,T	NA,C	NA,1	NA,-inf	NA,inf	NA,0.868802	0.000240908	0.00024091
2	chr19:19898719:A:G	19898719	G,G	A,A	1,1	-inf,-inf	inf,inf	1.26703,0.248153	0.0002407	0.0002407
2	chr19:18887983:C:T	18887983	NA,T	NA,C	NA,1	NA,-inf	NA,inf	NA,0.873009	0.00024068	0.000240682
2	chr19:20085512:G:A	20085512	NA,A	NA,G	NA,1	NA,inf	NA,inf	NA,0.861945	0.000240314	0.000240315
2	chr19:18552747:G:A	18552747	NA,A	NA,G	NA,1	NA,-inf	NA,inf	NA,0.863701	0.000240277	0.000240279
2	chr19:19112601:G:A	19112601	NA,A	NA,G	NA,1	NA,-inf	NA,inf	NA,0.827723	0.000239949	0.00023995
2	chr19:19230351:C:T	19230351	T,T	C,C	1,1	inf,inf	inf,inf	0.713722,1.33376	0.000239907	0.000239909
2	chr19:20104817:A:C	20104817	NA,C	NA,A	NA,1	NA,inf	NA,inf	NA,0.864578	0.000239684	0.000239685
2	chr19:18660504:G:A	18660504	NA,A	NA,G	NA,1	NA,inf	NA,inf	NA,0.852518	0.000237764	0.000237765
2	chr19:18707369:C:T	18707369	NA,T	NA,C	NA,1	NA,-inf	NA,inf	NA,0.87542	0.000237568	0.00023757
2	chr19:18948356:G:A	18948356	NA,A	NA,G	NA,1	NA,inf	NA,inf	NA,0.870048	0.000237428	0.00023743
2	chr19:19938740:AAGG:A	19938740	NA,A	NA,AAGG	NA,1	NA,inf	NA,inf	NA,0.813745	0.000237375	0.000237376
2	chr19:20132981:T:A	20132981	A,A	T,T	1,1	inf,-inf	inf,inf	0.135402,1.84093	0.000237153	0.000237154
2	chr19:19100063:C:T	19100063	NA,T	NA,C	NA,1	NA,-inf	NA,inf	NA,0.820647	0.000237145	0.000237146
2	chr19:18639355:C:T	18639355	NA,T	NA,C	NA,1	NA,-inf	NA,inf	NA,0.85683	0.00023712	0.000237122
2	chr19:19928259:G:T	19928259	T,T	G,G	1,1	-inf,-inf	inf,inf	1.312,0.00624067	0.000236836	0.000236837
2	chr19:19605107:AC:A	19605107	A,NA	AC,NA	1,NA	inf,NA	inf,NA	0.876764,NA	0.000236758	0.000236758
2	chr19:19885407:C:T	19885407	T,NA	C,NA	1,NA	-inf,NA	inf,NA	0.617305,NA	0.000236337	0.000236337
2	chr19:19721118:C:T	19721118	NA,T	NA,C	NA,1	NA,inf	NA,inf	NA,0.893745	0.000236311	0.000236313
2	chr19:19075522:G:A	19075522	NA,A	NA,G	NA,1	NA,-inf	NA,inf	NA,0.81808	0.000236217	0.000236219
2	chr19:20180518:C:T	20180518	T,T	C,C	1,1	inf,-inf	inf,inf	0.0935475,1.86266	0.000235833	0.000235835
2	chr19:19077624:A:C	19077624	NA,C	NA,A	NA,1	NA,inf	NA,inf	NA,0.819294	0.000235591	0.000235593
2	chr19:19919385:A:G	19919385	NA,G	NA,A	NA,1	NA,-inf	NA,inf	NA,0.854397	0.000235355	0.000235357
2	chr19:19055977:G:A	19055977	NA,A	NA,G	NA,1	NA,inf	NA,inf	NA,0.875003	0.000235002	0.000235004
2	chr19:19472363:C:T	19472363	NA,T	NA,C	NA,1	NA,-inf	NA,inf	NA,0.815856	0.000234882	0.000234884
2	chr19:19758687:A:G	19758687	NA,G	NA,A	NA,1	NA,-inf	NA,inf	NA,0.835571	0.000234744	0.000234746
2	chr19:18752419:A:G	18752419	NA,G	NA,A	NA,1	NA,-inf	NA,inf	NA,0.863819	0.000234733	0.000234735
2	chr19:19940995:G:C	19940995	NA,C	NA,G	NA,1	NA,inf	NA,inf	NA,0.807661	0.000234657	0.000234659
2	chr19:20101823:T:C	20101823	NA,C	NA,T	NA,1	NA,inf	NA,inf	NA,0.854057	0.000234478	0.000234479
2	chr19:18727423:T:C	18727423	NA,C	NA,T	NA,1	NA,-inf	NA,inf	NA,0.832602	0.000233907	0.000233909
2	chr19:19304862:C:T	19304862	NA,T	NA,C	NA,1	NA,-inf	NA,inf	NA,1.0387	0.000233869	0.000233871
2	chr19:20078627:TCAAAGACG:T	20078627	NA,T	NA,TCAAAGACG	NA,1	NA,inf	NA,inf	NA,0.840929	0.000233726	0.000233727
2	chr19:18711194:G:A	18711194	NA,A	NA,G	NA,1	NA,-inf	NA,inf	NA,0.845287	0.000233533	0.000233534
2	chr19:18574117:C:T	18574117	NA,T	NA,C	NA,1	NA,-inf	NA,inf	NA,0.854815	0.000233493	0.000233495
2	chr19:19498367:C:T	19498367	NA,T	NA,C	NA,1	NA,-inf	NA,inf	NA,1.033	0.000233367	0.000233369
2	chr19:20143867:C:T	20143867	NA,T	NA,C	NA,1	NA,inf	NA,inf	NA,0.866936	0.000233355	0.000233356
2	chr19:19457991:T:A	19457991	NA,A	NA,T	NA,1	NA,-inf	NA,inf	NA,1.03578	0.000233141	0.000233143
2	chr19:19331946:A:G	19331946	NA,G	NA,A	NA,1	NA,inf	NA,inf	NA,0.881573	0.000233097	0.000233098
2	chr19:19331419:G:A	19331419	NA,A	NA,G	NA,1	NA,inf	NA,inf	NA,0.881242	0.000232945	0.000232946
2	chr19:20331998:T:TTTTG	20331998	NA,TTTTG	NA,T	NA,1	NA,inf	NA,inf	NA,0.851075	0.000232189	0.00023219
2	chr19:20159034:A:C	20159034	NA,C	NA,A	NA,1	NA,inf	NA,inf	NA,0.863446	0.000231975	0.000231976
2	chr19:20066642:G:T	20066642	NA,T	NA,G	NA,1	NA,-inf	NA,inf	NA,0.817579	0.000231226	0.000231228
2	chr19:19894840:G:A	19894840	A,A	G,G	1,1	-inf,-inf	inf,inf	1.25208,0.242191	0.000230824	0.000230825
2	chr19:20125485:G:A	20125485	NA,A	NA,G	NA,1	NA,-inf	NA,inf	NA,0.835109	0.000230759	0.000230761
2	chr19:18668918:C:T	18668918	NA,T	NA,C	NA,1	NA,-inf	NA,inf	NA,0.834265	0.000230722	0.000230724
2	chr19:19367068:A:C	19367068	C,C	A,A	1,1	inf,inf	inf,inf	7.50188,0.464111	0.000230245	0.000592864
2	chr19:19046026:C:T	19046026	NA,T	NA,C	NA,1	NA,-inf	NA,inf	NA,0.802019	0.000230134	0.000230136
2	chr19:20326087:A:C	20326087	NA,C	NA,A	NA,1	NA,-inf	NA,inf	NA,0.81577	0.000230094	0.000230095
2	chr19:19465896:C:T	19465896	NA,T	NA,C	NA,1	NA,-inf	NA,inf	NA,1.02348	0.000229967	0.000229969
2	chr19:19471084:C:T	19471084	NA,T	NA,C	NA,1	NA,-inf	NA,inf	NA,1.02348	0.000229967	0.000229969
2	chr19:19229851:G:A	19229851	NA,A	NA,G	NA,1	NA,-inf	NA,inf	NA,1.01898	0.000229583	0.000229586
2	chr19:20335048:T:C	20335048	C,C	T,T	1,1	-inf,-inf	inf,inf	1.5031,0.493408	0.000228869	0.00022887
2	chr19:18573052:C:T	18573052	NA,T	NA,C	NA,1	NA,inf	NA,inf	NA,0.825652	0.000228751	0.000228752
2	chr19:20046967:G:A	20046967	A,A	G,G	1,1	-inf,inf	inf,inf	0.793025,1.41717	0.000228532	0.000228534
2	chr19:18764450:C:T	18764450	T,NA	C,NA	1,NA	inf,NA	inf,NA	1.13136,NA	0.000228467	0.000228469
2	chr19:20028410:C:T	20028410	NA,T	NA,C	NA,1	NA,inf	NA,inf	NA,0.833469	0.000228385	0.000228386
2	chr19:18823626:A:C	18823626	NA,C	NA,A	NA,1	NA,-inf	NA,inf	NA,0.844575	0.000228363	0.000228364
2	chr19:20376806:AAAT:A	20376806	NA,A	NA,AAAT	NA,1	NA,-inf	NA,inf	NA,0.847138	0.000228191	0.000228193
2	chr19:19082975:C:T	19082975	T,NA	C,NA	1,NA	inf,NA	inf,NA	0.941011,NA	0.000228048	0.000228049
2	chr19:19809438:T:C	19809438	C,C	T,T	1,1	-inf,-inf	inf,inf	1.41553,0.136956	0.000227658	0.000227659
2	chr19:18668069:C:T	18668069	NA,T	NA,C	NA,1	NA,-inf	NA,inf	NA,0.825586	0.000227387	0.000227388
2	chr19:19515278:C:T	19515278	NA,T	NA,C	NA,1	NA,inf	NA,inf	NA,0.845605	0.000227085	0.000227086
2	chr19:19059922:G:A	19059922	NA,A	NA,G	NA,1	NA,-inf	NA,inf	NA,0.792496	0.000226391	0.000226392
2	chr19:19755109:C:T	19755109	NA,T	NA,C	NA,1	NA,inf	NA,inf	NA,0.783082	0.000226321	0.000226323
2	chr19:19051313:T:C	19051313	NA,C	NA,T	NA,1	NA,-inf	NA,inf	NA,0.791812	0.000226206	0.000226207
2	chr19:18553164:C:T	18553164	NA,T	NA,C	NA,1	NA,inf	NA,inf	NA,0.818659	0.000226046	0.000226047
2	chr19:20102737:A:C	20102737	NA,C	NA,A	NA,1	NA,-inf	NA,inf	NA,0.840856	0.00022599	0.000225991
2	chr19:19500693:A:G	19500693	NA,G	NA,A	NA,1	NA,-inf	NA,inf	NA,1.0134	0.000225502	0.000225504
2	chr19:19056781:G:T	19056781	NA,T	NA,G	NA,1	NA,-inf	NA,inf	NA,0.789558	0.000225422	0.000225424
2	chr19:19529094:C:T	19529094	NA,T	NA,C	NA,1	NA,-inf	NA,inf	NA,1.01248	0.00022536	0.000225362
2	chr19:19549665:G:T	19549665	NA,T	NA,G	NA,1	NA,-inf	NA,inf	NA,0.789084	0.000224909	0.000224911
2	chr19:20305570:G:A	20305570	A,A	G,G	1,1	-inf,-inf	inf,inf	0.605237,1.61555	0.000224751	0.000224752
2	chr19:19258680:T:C	19258680	NA,C	NA,T	NA,1	NA,-inf	NA,inf	NA,1.00907	0.000224608	0.00022461
2	chr19:20071054:A:T	20071054	NA,T	NA,A	NA,1	NA,-inf	NA,inf	NA,0.801928	0.00022442	0.000224421
2	chr19:20003456:G:A	20003456	A,A	G,G	1,1	inf,-inf	inf,inf	1.20982,1.16199	0.000224119	0.000224121
2	chr19:20329221:A:G	20329221	NA,G	NA,A	NA,1	NA,-inf	NA,inf	NA,0.800184	0.000223935	0.000223936
2	chr19:19542015:A:G	19542015	NA,G	NA,A	NA,1	NA,-inf	NA,inf	NA,1.00563	0.000223924	0.000223926
2	chr19:19452465:T:TC	19452465	NA,TC	NA,T	NA,1	NA,-inf	NA,inf	NA,1.00563	0.000223924	0.000223926
2	chr19:20297526:A:G	20297526	G,G	A,A	1,1	-inf,-inf	inf,inf	0.801344,1.41166	0.000223871	0.000223873
2	chr19:18751602:C:T	18751602	NA,T	NA,C	NA,1	NA,inf	NA,inf	NA,0.811957	0.000223804	0.000223806
2	chr19:20157350:T:A	20157350	NA,A	NA,T	NA,1	NA,inf	NA,inf	NA,0.840633	0.000223734	0.000223736
2	chr19:20156999:T:A	20156999	NA,A	NA,T	NA,1	NA,inf	NA,inf	NA,0.839673	0.000223385	0.000223386
2	chr19:20155769:AG:A	20155769	NA,A	NA,AG	NA,1	NA,inf	NA,inf	NA,0.839489	0.000223302	0.000223303
2	chr19:20139768:G:A	20139768	NA,A	NA,G	NA,1	NA,inf	NA,inf	NA,0.811942	0.000223265	0.000223266
2	chr19:19087591:C:T	19087591	NA,T	NA,C	NA,1	NA,-inf	NA,inf	NA,0.786332	0.000222979	0.00022298
2	chr19:20331638:T:C	20331638	C,C	T,T	1,1	-inf,-inf	inf,inf	1.60761,0.310735	0.000222887	0.000222888
2	chr19:19680067:CAT:C	19680067	C,NA	CAT,NA	1,NA	-inf,NA	inf,NA	1.63062,NA	0.000222831	0.000222835
2	chr19:19048856:T:C	19048856	NA,C	NA,T	NA,1	NA,-inf	NA,inf	NA,0.782171	0.000222635	0.000222637
2	chr19:19432643:A:G	19432643	NA,G	NA,A	NA,1	NA,-inf	NA,inf	NA,1.00116	0.000222456	0.000222458
2	chr19:18823965:C:A	18823965	NA,A	NA,C	NA,1	NA,inf	NA,inf	NA,0.827369	0.000222434	0.000222435
2	chr19:19835552:C:G	19835552	NA,G	NA,C	NA,1	NA,inf	NA,inf	NA,0.838347	0.000221657	0.000221659
2	chr19:20022221:A:G	20022221	NA,G	NA,A	NA,1	NA,inf	NA,inf	NA,0.814387	0.000221593	0.000221595
2	chr19:18799438:T:C	18799438	NA,C	NA,T	NA,1	NA,-inf	NA,inf	NA,0.834636	0.000221572	0.000221574
2	chr19:18568665:G:A	18568665	NA,A	NA,G	NA,1	NA,-inf	NA,inf	NA,0.820579	0.000221364	0.000221365
2	chr19:19817435:T:A	19817435	A,NA	T,NA	1,NA	-inf,NA	inf,NA	1.06644,NA	0.000221201	0.000221202
2	chr19:20275107:T:C	20275107	NA,C	NA,T	NA,1	NA,inf	NA,inf	NA,0.827363	0.000221155	0.000221156
2	chr19:20133375:C:T	20133375	NA,T	NA,C	NA,1	NA,-inf	NA,inf	NA,0.806896	0.000220425	0.000220426
2	chr19:18959051:G:A	18959051	NA,A	NA,G	NA,1	NA,-inf	NA,inf	NA,0.779199	0.000220422	0.000220424
2	chr19:19853209:G:A	19853209	NA,A	NA,G	NA,1	NA,inf	NA,inf	NA,0.83404	0.000220205	0.000220206
2	chr19:18635627:G:A	18635627	A,A	G,G	1,1	inf,inf	inf,inf	0.22473,1.79576	0.000219975	0.000219977
2	chr19:19882495:C:T	19882495	NA,T	NA,C	NA,1	NA,inf	NA,inf	NA,0.761716	0.000219949	0.000219951
2	chr19:18568302:A:G	18568302	NA,G	NA,A	NA,1	NA,-inf	NA,inf	NA,0.815234	0.000219445	0.000219447
2	chr19:19502590:C:T	19502590	NA,T	NA,C	NA,1	NA,-inf	NA,inf	NA,0.994245	0.000219392	0.000219394
2	chr19:20109261:G:A	20109261	A,A	G,G	1,1	-inf,inf	inf,inf	0.0447648,1.82734	0.00021927	0.000219271
2	chr19:19069852:CTCT:C	19069852	NA,C	NA,CTCT	NA,1	NA,inf	NA,inf	NA,0.822137	0.000219251	0.000219252
2	chr19:20104784:C:A	20104784	NA,A	NA,C	NA,1	NA,inf	NA,inf	NA,0.8162	0.000219206	0.000219207
2	chr19:18534916:T:C	18534916	NA,C	NA,T	NA,1	NA,-inf	NA,inf	NA,0.808788	0.000218735	0.000218736
2	chr19:20104560:C:A	20104560	NA,A	NA,C	NA,1	NA,inf	NA,inf	NA,0.814268	0.000218694	0.000218695
2	chr19:20303388:C:T	20303388	T,T	C,C	1,1	-inf,-inf	inf,inf	0.598383,1.60608	0.000218538	0.000218539
2	chr19:19984397:G:A	19984397	NA,A	NA,G	NA,1	NA,inf	NA,inf	NA,0.761665	0.000218516	0.000218517
2	chr19:20228618:C:T	20228618	NA,T	NA,C	NA,1	NA,inf	NA,inf	NA,0.801986	0.000218493	0.000218494
2	chr19:19135572:T:A	19135572	NA,A	NA,T	NA,1	NA,-inf	NA,inf	NA,0.789865	0.000218491	0.000218492
2	chr19:19253522:T:G	19253522	NA,G	NA,T	NA,1	NA,-inf	NA,inf	NA,0.997079	0.000218399	0.000218401
2	chr19:19520237:C:T	19520237	NA,T	NA,C	NA,1	NA,-inf	NA,inf	NA,0.989879	0.000217991	0.000217993
2	chr19:20113960:CTT:C	20113960	NA,C	NA,CTT	NA,1	NA,inf	NA,inf	NA,0.79721	0.000217916	0.000217917
2	chr19:19063414:T:G	19063414	G,NA	T,NA	1,NA	-inf,NA	inf,NA	0.709643,NA	0.000217908	0.000217909
2	chr19:18734752:CCA:C	18734752	NA,C	NA,CCA	NA,1	NA,-inf	NA,inf	NA,0.816657	0.000217691	0.000217693
2	chr19:18737970:T:C	18737970	NA,C	NA,T	NA,1	NA,-inf	NA,inf	NA,0.816657	0.000217691	0.000217693
2	chr19:19826295:T:TAA	19826295	NA,TAA	NA,T	NA,1	NA,inf	NA,inf	NA,0.826664	0.000217604	0.000217606
2	chr19:19180375:G:A	19180375	NA,A	NA,G	NA,1	NA,inf	NA,inf	NA,0.833142	0.000217595	0.000217597
2	chr19:19165333:C:T	19165333	NA,T	NA,C	NA,1	NA,inf	NA,inf	NA,0.833142	0.000217595	0.000217597
2	chr19:18582288:A:G	18582288	NA,G	NA,A	NA,1	NA,-inf	NA,inf	NA,0.802203	0.000217264	0.000217266
2	chr19:20235862:A:G	20235862	NA,G	NA,A	NA,1	NA,inf	NA,inf	NA,0.805899	0.000217186	0.000217187
2	chr19:18489148:T:C	18489148	NA,C	NA,T	NA,1	NA,inf	NA,inf	NA,0.801579	0.000217162	0.000217163
2	chr19:20114822:CCTTA:C	20114822	NA,C	NA,CCTTA	NA,1	NA,inf	NA,inf	NA,0.795332	0.000217107	0.000217108
2	chr19:20092706:G:A	20092706	NA,A	NA,G	NA,1	NA,inf	NA,inf	NA,0.818976	0.000217039	0.000217041
2	chr19:20314201:A:G	20314201	NA,G	NA,A	NA,1	NA,-inf	NA,inf	NA,0.778963	0.000216892	0.000216893
2	chr19:19517511:A:G	19517511	NA,G	NA,A	NA,1	NA,inf	NA,inf	NA,0.817677	0.000216767	0.000216768
2	chr19:19273657:CAG:C	19273657	NA,C	NA,CAG	NA,1	NA,-inf	NA,inf	NA,1.14321	0.000216312	0.000216315
2	chr19:18908034:A:C	18908034	NA,C	NA,A	NA,1	NA,inf	NA,inf	NA,0.812438	0.00021625	0.000216251
2	chr19:18563455:C:G	18563455	NA,G	NA,C	NA,1	NA,-inf	NA,inf	NA,0.805713	0.000216151	0.000216152
2	chr19:20161277:G:A	20161277	NA,A	NA,G	NA,1	NA,inf	NA,inf	NA,0.799915	0.000216027	0.000216028
2	chr19:20071990:G:A	20071990	NA,A	NA,G	NA,1	NA,inf	NA,inf	NA,0.792459	0.000216014	0.000216016
2	chr19:20048753:T:G	20048753	NA,G	NA,T	NA,1	NA,inf	NA,inf	NA,0.815186	0.000215978	0.000215979
2	chr19:18672616:C:T	18672616	T,T	C,C	1,1	inf,-inf	inf,inf	1.45122,0.239821	0.000215967	0.000215968
2	chr19:19286165:C:T	19286165	NA,T	NA,C	NA,1	NA,inf	NA,inf	NA,0.832746	0.000215866	0.000215867
2	chr19:19102968:G:A	19102968	NA,A	NA,G	NA,1	NA,inf	NA,inf	NA,0.796252	0.000215785	0.000215786
2	chr19:20246998:C:T	20246998	NA,T	NA,C	NA,1	NA,-inf	NA,inf	NA,0.814209	0.000215558	0.00021556
2	chr19:18768383:C:T	18768383	NA,T	NA,C	NA,1	NA,-inf	NA,inf	NA,0.805413	0.000215401	0.000215403
2	chr19:20345078:G:A	20345078	NA,A	NA,G	NA,1	NA,inf	NA,inf	NA,0.797192	0.000215347	0.000215349
2	chr19:20141140:A:G	20141140	NA,G	NA,A	NA,1	NA,-inf	NA,inf	NA,0.791879	0.000215136	0.000215138
2	chr19:19759551:A:G	19759551	NA,G	NA,A	NA,1	NA,inf	NA,inf	NA,0.816089	0.000214928	0.00021493
2	chr19:19048506:G:A	19048506	NA,A	NA,G	NA,1	NA,inf	NA,inf	NA,0.80236	0.000214815	0.000214816
2	chr19:18753973:C:T	18753973	NA,T	NA,C	NA,1	NA,-inf	NA,inf	NA,0.809933	0.00021441	0.000214411
2	chr19:20301748:A:C	20301748	C,C	A,A	1,1	-inf,-inf	inf,inf	0.608772,1.58755	0.000214133	0.000214135
2	chr19:20073365:A:G	20073365	NA,G	NA,A	NA,1	NA,inf	NA,inf	NA,0.776486	0.000214126	0.000214128
2	chr19:19806729:C:T	19806729	NA,T	NA,C	NA,1	NA,inf	NA,inf	NA,0.766238	0.000214122	0.000214123
2	chr19:19042958:TG:T	19042958	NA,T	NA,TG	NA,1	NA,inf	NA,inf	NA,0.804229	0.00021392	0.000213921
2	chr19:18932654:G:A	18932654	NA,A	NA,G	NA,1	NA,-inf	NA,inf	NA,0.778374	0.000213828	0.000213829
2	chr19:20151393:C:T	20151393	NA,T	NA,C	NA,1	NA,inf	NA,inf	NA,0.785587	0.000213695	0.000213697
2	chr19:20057956:C:T	20057956	NA,T	NA,C	NA,1	NA,-inf	NA,inf	NA,0.767156	0.000213522	0.000213523
2	chr19:18894641:G:A	18894641	NA,A	NA,G	NA,1	NA,inf	NA,inf	NA,0.80197	0.000212994	0.000212996
2	chr19:18710354:C:T	18710354	NA,T	NA,C	NA,1	NA,inf	NA,inf	NA,0.78799	0.000212988	0.000212989
2	chr19:20040518:G:C	20040518	NA,C	NA,G	NA,1	NA,inf	NA,inf	NA,0.813099	0.00021268	0.000212682
2	chr19:19898930:T:G	19898930	G,G	T,T	1,1	-inf,-inf	inf,inf	1.23655,0.183354	0.000212567	0.000212568
2	chr19:20161368:G:A	20161368	NA,A	NA,G	NA,1	NA,inf	NA,inf	NA,0.783347	0.0002124	0.000212402
2	chr19:18947977:A:C	18947977	NA,C	NA,A	NA,1	NA,inf	NA,inf	NA,0.79599	0.000212256	0.000212257
2	chr19:20108142:G:GT	20108142	GT,GT	G,G	1,1	-inf,inf	inf,inf	0.0315308,1.81544	0.00021212	0.000212121
2	chr19:18504615:C:T	18504615	NA,T	NA,C	NA,1	NA,-inf	NA,inf	NA,0.783177	0.00021191	0.000211911
2	chr19:20247419:G:A	20247419	NA,A	NA,G	NA,1	NA,inf	NA,inf	NA,0.800329	0.000211773	0.000211774
2	chr19:20127760:G:A	20127760	NA,A	NA,G	NA,1	NA,inf	NA,inf	NA,0.800061	0.000211574	0.000211576
2	chr19:18928350:G:A	18928350	NA,A	NA,G	NA,1	NA,-inf	NA,inf	NA,0.805108	0.000211396	0.000211397
2	chr19:20147692:TATA:T	20147692	NA,T	NA,TATA	NA,1	NA,inf	NA,inf	NA,0.779042	0.000211291	0.000211293
2	chr19:20138549:G:A	20138549	NA,A	NA,G	NA,1	NA,inf	NA,inf	NA,0.80399	0.000211199	0.000211201
2	chr19:20275984:G:A	20275984	NA,A	NA,G	NA,1	NA,inf	NA,inf	NA,0.796857	0.000210972	0.000210973
2	chr19:18731940:C:T	18731940	NA,T	NA,C	NA,1	NA,-inf	NA,inf	NA,0.783613	0.000210912	0.000210914
2	chr19:18709783:C:T	18709783	NA,T	NA,C	NA,1	NA,inf	NA,inf	NA,0.782012	0.000210865	0.000210866
2	chr19:18909906:G:A	18909906	NA,A	NA,G	NA,1	NA,-inf	NA,inf	NA,0.803297	0.000210827	0.000210828
2	chr19:20296795:T:C	20296795	C,NA	T,NA	1,NA	-inf,NA	inf,NA	1.2927,NA	0.000210615	0.000210617
2	chr19:20081763:TTTC:T	20081763	NA,T	NA,TTTC	NA,1	NA,inf	NA,inf	NA,0.782864	0.000210517	0.000210519
2	chr19:20370981:G:A	20370981	NA,A	NA,G	NA,1	NA,inf	NA,inf	NA,0.780798	0.000210177	0.000210178
2	chr19:19925806:G:A	19925806	A,A	G,G	1,1	-inf,inf	inf,inf	1.34325,0.129407	0.000210152	0.000210152
2	chr19:19796613:C:T	19796613	NA,T	NA,C	NA,1	NA,inf	NA,inf	NA,0.754384	0.000210063	0.000210065
2	chr19:18562510:G:A	18562510	NA,A	NA,G	NA,1	NA,-inf	NA,inf	NA,0.796685	0.0002099	0.000209901
2	chr19:20306033:A:T	20306033	T,T	A,A	1,1	-inf,-inf	inf,inf	0.604054,1.57882	0.000209636	0.000209637
2	chr19:18764906:C:T	18764906	NA,T	NA,C	NA,1	NA,-inf	NA,inf	NA,0.79593	0.00020947	0.000209471
2	chr19:18732068:G:A	18732068	A,NA	G,NA	1,NA	inf,NA	inf,NA	1.00095,NA	0.000209401	0.000209402
2	chr19:19951737:G:A	19951737	NA,A	NA,G	NA,1	NA,-inf	NA,inf	NA,0.765725	0.000209255	0.000209256
2	chr19:19832167:A:G	19832167	NA,G	NA,A	NA,1	NA,inf	NA,inf	NA,0.800759	0.000208962	0.000208963
2	chr19:19457067:C:T	19457067	NA,T	NA,C	NA,1	NA,inf	NA,inf	NA,0.799664	0.000208912	0.000208914
2	chr19:20204198:C:A	20204198	NA,A	NA,C	NA,1	NA,-inf	NA,inf	NA,0.783607	0.000208337	0.000208338
2	chr19:20139856:T:G	20139856	NA,G	NA,T	NA,1	NA,inf	NA,inf	NA,0.795531	0.000208197	0.000208198
2	chr19:19296115:A:T	19296115	T,NA	A,NA	1,NA	-inf,NA	inf,NA	1.65792,NA	0.000207837	0.000207841
2	chr19:20331654:T:G	20331654	G,G	T,T	1,1	-inf,-inf	inf,inf	1.58544,0.290318	0.000207828	0.000207829
2	chr19:18748417:C:T	18748417	NA,T	NA,C	NA,1	NA,inf	NA,inf	NA,0.764444	0.000207605	0.000207606
2	chr19:19127923:G:C	19127923	NA,C	NA,G	NA,1	NA,inf	NA,inf	NA,0.679722	0.000207587	0.000207588
2	chr19:18900575:G:A	18900575	NA,A	NA,G	NA,1	NA,-inf	NA,inf	NA,0.782458	0.000207515	0.000207517
2	chr19:18901413:C:T	18901413	NA,T	NA,C	NA,1	NA,-inf	NA,inf	NA,0.782458	0.000207515	0.000207517
2	chr19:19114126:G:A	19114126	NA,A	NA,G	NA,1	NA,inf	NA,inf	NA,0.786154	0.000207259	0.00020726
2	chr19:20042751:T:G	20042751	NA,G	NA,T	NA,1	NA,inf	NA,inf	NA,0.789627	0.000207224	0.000207225
2	chr19:19808733:C:T	19808733	NA,T	NA,C	NA,1	NA,inf	NA,inf	NA,0.793039	0.000207094	0.000207095
2	chr19:20042523:G:A	20042523	NA,A	NA,G	NA,1	NA,inf	NA,inf	NA,0.789143	0.000206995	0.000206997
2	chr19:20152837:G:A	20152837	NA,A	NA,G	NA,1	NA,inf	NA,inf	NA,0.766075	0.000206853	0.000206855
2	chr19:19137744:C:T	19137744	NA,T	NA,C	NA,1	NA,-inf	NA,inf	NA,0.875523	0.000206533	0.000206535
2	chr19:18730857:C:T	18730857	NA,T	NA,C	NA,1	NA,-inf	NA,inf	NA,0.755413	0.000206394	0.000206395
2	chr19:19110990:A:G	19110990	NA,G	NA,A	NA,1	NA,-inf	NA,inf	NA,0.775663	0.000206345	0.000206347
2	chr19:19752172:T:C	19752172	NA,C	NA,T	NA,1	NA,-inf	NA,inf	NA,0.741645	0.000206252	0.000206254
2	chr19:19020604:C:A	19020604	NA,A	NA,C	NA,1	NA,inf	NA,inf	NA,0.783351	0.000206235	0.000206236
2	chr19:19315540:C:G	19315540	NA,G	NA,C	NA,1	NA,-inf	NA,inf	NA,0.957337	0.000206196	0.000206198
2	chr19:19606363:T:C	19606363	NA,C	NA,T	NA,1	NA,inf	NA,inf	NA,0.810431	0.000206073	0.000206075
2	chr19:18571262:A:G	18571262	NA,G	NA,A	NA,1	NA,inf	NA,inf	NA,0.76119	0.000206034	0.000206035
2	chr19:19801693:T:A	19801693	NA,A	NA,T	NA,1	NA,inf	NA,inf	NA,0.7769	0.000205853	0.000205854
2	chr19:20077534:A:T	20077534	NA,T	NA,A	NA,1	NA,inf	NA,inf	NA,0.758482	0.000205726	0.000205727
2	chr19:19390525:T:C	19390525	NA,C	NA,T	NA,1	NA,inf	NA,inf	NA,0.795757	0.000205171	0.000205172
2	chr19:18705220:C:T	18705220	NA,T	NA,C	NA,1	NA,-inf	NA,inf	NA,0.770696	0.000205026	0.000205028
2	chr19:18754750:C:A	18754750	NA,A	NA,C	NA,1	NA,-inf	NA,inf	NA,0.750741	0.000204923	0.000204925
2	chr19:20101300:T:C	20101300	C,C	T,T	1,1	inf,inf	inf,inf	0.152882,1.79819	0.000204839	0.00020484
2	chr19:20109419:A:C	20109419	C,C	A,A	1,1	-inf,inf	inf,inf	0.0565562,1.78537	0.00020478	0.000204781
2	chr19:19879543:C:T	19879543	T,T	C,C	1,1	-inf,-inf	inf,inf	1.22267,0.20427	0.000204668	0.000204669
2	chr19:20082396:A:G	20082396	NA,G	NA,A	NA,1	NA,-inf	NA,inf	NA,0.778178	0.000204647	0.000204648
2	chr19:18787977:G:C	18787977	NA,C	NA,G	NA,1	NA,inf	NA,inf	NA,0.769213	0.000204279	0.00020428
2	chr19:19596206:A:G	19596206	NA,G	NA,A	NA,1	NA,-inf	NA,inf	NA,0.73354	0.000204181	0.000204182
2	chr19:20371012:T:C	20371012	NA,C	NA,T	NA,1	NA,inf	NA,inf	NA,0.762211	0.000204037	0.000204038
2	chr19:19266787:G:A	19266787	NA,A	NA,G	NA,1	NA,-inf	NA,inf	NA,0.723722	0.000203872	0.000203874
2	chr19:20233191:G:A	20233191	NA,A	NA,G	NA,1	NA,inf	NA,inf	NA,0.753106	0.000203482	0.000203484
2	chr19:20199857:C:T	20199857	T,T	C,C	1,1	-inf,-inf	inf,inf	0.146772,1.81743	0.000203085	0.000203086
2	chr19:18737029:T:C	18737029	C,C	T,T	1,1	-inf,-inf	inf,inf	0.839119,1.27131	0.000202808	0.000202809
2	chr19:19920890:T:C	19920890	C,C	T,T	1,1	-inf,inf	inf,inf	1.3364,0.0986066	0.000202715	0.000202716
2	chr19:20371084:C:T	20371084	NA,T	NA,C	NA,1	NA,inf	NA,inf	NA,0.757741	0.000202593	0.000202594
2	chr19:20307027:A:G	20307027	G,G	A,A	1,1	-inf,-inf	inf,inf	0.576324,1.58021	0.000202591	0.000202592
2	chr19:19831500:T:C	19831500	NA,C	NA,T	NA,1	NA,inf	NA,inf	NA,0.780908	0.000202526	0.000202527
2	chr19:20227764:T:C	20227764	NA,C	NA,T	NA,1	NA,inf	NA,inf	NA,0.751683	0.000202345	0.000202347
2	chr19:18738019:G:A	18738019	A,A	G,G	1,1	-inf,inf	inf,inf	0.84875,1.09165	0.000202212	0.000202213
2	chr19:19129570:A:C	19129570	NA,C	NA,A	NA,1	NA,inf	NA,inf	NA,0.784282	0.000201951	0.000201953
2	chr19:19699155:G:A	19699155	NA,A	NA,G	NA,1	NA,inf	NA,inf	NA,0.788372	0.000201912	0.000201913
2	chr19:20151531:GGA:G	20151531	NA,G	NA,GGA	NA,1	NA,inf	NA,inf	NA,0.750115	0.000201896	0.000201897
2	chr19:19820657:G:C	19820657	C,C	G,G	1,1	inf,-inf	inf,inf	0.91497,0.52985	0.00020119	0.000201191
2	chr19:19830073:A:T	19830073	NA,T	NA,A	NA,1	NA,-inf	NA,inf	NA,0.741858	0.000201124	0.000201125
2	chr19:19023106:G:A	19023106	NA,A	NA,G	NA,1	NA,-inf	NA,inf	NA,0.719267	0.000200946	0.000200947
2	chr19:19013793:GC:G	19013793	NA,G	NA,GC	NA,1	NA,-inf	NA,inf	NA,0.719267	0.000200946	0.000200947
2	chr19:18728212:G:T	18728212	NA,T	NA,G	NA,1	NA,-inf	NA,inf	NA,0.738199	0.000200729	0.00020073
2	chr19:18731112:G:GACT	18731112	NA,GACT	NA,G	NA,1	NA,-inf	NA,inf	NA,0.738199	0.000200729	0.00020073
2	chr19:18728383:A:G	18728383	NA,G	NA,A	NA,1	NA,-inf	NA,inf	NA,0.738199	0.000200729	0.00020073
2	chr19:19888715:GA:G	19888715	G,G	GA,GA	1,1	-inf,-inf	inf,inf	1.25592,0.0250776	0.000199935	0.000199935
2	chr19:18992714:G:A	18992714	NA,A	NA,G	NA,1	NA,inf	NA,inf	NA,0.76198	0.000199433	0.000199434
2	chr19:19144545:G:A	19144545	A,NA	G,NA	1,NA	inf,NA	inf,NA	0.890136,NA	0.000199353	0.000199354
2	chr19:18753869:G:GCAGGC	18753869	NA,GCAGGC	NA,G	NA,1	NA,-inf	NA,inf	NA,0.733194	0.000199248	0.000199249
2	chr19:19010493:G:A	19010493	NA,A	NA,G	NA,1	NA,inf	NA,inf	NA,0.706126	0.000199109	0.000199111
2	chr19:19826703:T:C	19826703	NA,C	NA,T	NA,1	NA,inf	NA,inf	NA,0.768791	0.00019907	0.000199072
2	chr19:18855522:G:C	18855522	NA,C	NA,G	NA,1	NA,inf	NA,inf	NA,0.746585	0.000198663	0.000198664
2	chr19:20347464:G:A	20347464	NA,A	NA,G	NA,1	NA,inf	NA,inf	NA,0.747539	0.000198456	0.000198457
2	chr19:20158974:T:TAA	20158974	NA,TAA	NA,T	NA,1	NA,inf	NA,inf	NA,0.763999	0.000198186	0.000198187
2	chr19:19195120:G:A	19195120	NA,A	NA,G	NA,1	NA,-inf	NA,inf	NA,0.723481	0.000197811	0.000197812
2	chr19:18758935:C:T	18758935	NA,T	NA,C	NA,1	NA,-inf	NA,inf	NA,0.757143	0.00019734	0.000197342
2	chr19:18758788:G:A	18758788	NA,A	NA,G	NA,1	NA,-inf	NA,inf	NA,0.757143	0.00019734	0.000197342
2	chr19:19189128:C:T	19189128	NA,T	NA,C	NA,1	NA,-inf	NA,inf	NA,0.893877	0.000197124	0.000197125
2	chr19:18862132:C:T	18862132	NA,T	NA,C	NA,1	NA,-inf	NA,inf	NA,0.751777	0.000197005	0.000197007
2	chr19:20109573:A:G	20109573	G,G	A,A	1,1	-inf,inf	inf,inf	0.0472884,1.76797	0.000196626	0.000196628
2	chr19:20107010:G:A	20107010	A,NA	G,NA	1,NA	-inf,NA	inf,NA	1.16624,NA	0.000196564	0.000196565
2	chr19:18960056:C:T	18960056	T,NA	C,NA	1,NA	inf,NA	inf,NA	1.37253,NA	0.000195918	0.00019592
2	chr19:18873930:C:T	18873930	NA,T	NA,C	NA,1	NA,-inf	NA,inf	NA,0.737532	0.000195434	0.000195436
2	chr19:19830484:A:G	19830484	NA,G	NA,A	NA,1	NA,-inf	NA,inf	NA,0.719352	0.000195334	0.000195336
2	chr19:19079159:G:A	19079159	NA,A	NA,G	NA,1	NA,inf	NA,inf	NA,0.733111	0.00019522	0.000195222
2	chr19:20049864:C:T	20049864	NA,T	NA,C	NA,1	NA,inf	NA,inf	NA,0.746041	0.000194348	0.00019435
2	chr19:20190836:G:A	20190836	A,A	G,G	1,1	inf,-inf	inf,inf	0.0992543,1.75874	0.00019433	0.000194331
2	chr19:18931442:C:T	18931442	NA,T	NA,C	NA,1	NA,-inf	NA,inf	NA,0.718939	0.000194255	0.000194256
2	chr19:18738658:T:C	18738658	C,C	T,T	1,1	-inf,-inf	inf,inf	0.8312,1.25339	0.000194032	0.000194033
2	chr19:19883577:AAAAAAG:A	19883577	NA,A	NA,AAAAAAG	NA,1	NA,inf	NA,inf	NA,0.752015	0.000193937	0.000193938
2	chr19:19827951:T:A	19827951	NA,A	NA,T	NA,1	NA,inf	NA,inf	NA,0.749524	0.000193848	0.000193849
2	chr19:20196968:G:A	20196968	A,A	G,G	1,1	inf,-inf	inf,inf	0.0900951,1.76228	0.000193809	0.00019381
2	chr19:20076325:G:A	20076325	NA,A	NA,G	NA,1	NA,-inf	NA,inf	NA,0.743756	0.000193784	0.000193785
2	chr19:19703271:C:T	19703271	T,NA	C,NA	1,NA	inf,NA	inf,NA	0.84532,NA	0.00019375	0.000193751
2	chr19:19797290:C:A	19797290	NA,A	NA,C	NA,1	NA,-inf	NA,inf	NA,0.714817	0.000193695	0.000193696
2	chr19:20203534:G:A	20203534	NA,A	NA,G	NA,1	NA,inf	NA,inf	NA,0.751477	0.000193538	0.000193539
2	chr19:18557891:C:T	18557891	NA,T	NA,C	NA,1	NA,-inf	NA,inf	NA,0.744634	0.000193459	0.000193461
2	chr19:19020480:G:A	19020480	NA,A	NA,G	NA,1	NA,inf	NA,inf	NA,0.741479	0.000193187	0.000193188
2	chr19:18988454:G:A	18988454	NA,A	NA,G	NA,1	NA,inf	NA,inf	NA,0.741139	0.000193103	0.000193104
2	chr19:20047121:G:A	20047121	NA,A	NA,G	NA,1	NA,inf	NA,inf	NA,0.751911	0.000193038	0.000193039
2	chr19:18725924:T:C	18725924	NA,C	NA,T	NA,1	NA,-inf	NA,inf	NA,0.743684	0.000192959	0.00019296
2	chr19:19716638:G:A	19716638	NA,A	NA,G	NA,1	NA,inf	NA,inf	NA,0.763818	0.0001928	0.000192802
2	chr19:20144653:G:A	20144653	NA,A	NA,G	NA,1	NA,inf	NA,inf	NA,0.741338	0.000192498	0.000192499
2	chr19:18711221:T:C	18711221	C,C	T,T	1,1	inf,-inf	inf,inf	8.2102e-05,1.79579	0.000192358	0.00019236
2	chr19:19949070:G:A	19949070	NA,A	NA,G	NA,1	NA,inf	NA,inf	NA,0.683694	0.000192268	0.000192269
2	chr19:18991850:C:T	18991850	NA,T	NA,C	NA,1	NA,inf	NA,inf	NA,0.770515	0.000192239	0.000192241
2	chr19:19833060:G:A	19833060	A,A	G,G	1,1	-inf,-inf	inf,inf	1.27496,0.441843	0.000192116	0.000192117
2	chr19:20104126:C:G	20104126	NA,G	NA,C	NA,1	NA,-inf	NA,inf	NA,0.703683	0.000192025	0.000192026
2	chr19:19219213:G:A	19219213	NA,A	NA,G	NA,1	NA,-inf	NA,inf	NA,1.0337	0.000191888	0.00019189
2	chr19:19839014:G:A	19839014	NA,A	NA,G	NA,1	NA,inf	NA,inf	NA,0.742486	0.000191842	0.000191843
2	chr19:19993115:C:G	19993115	NA,G	NA,C	NA,1	NA,-inf	NA,inf	NA,0.718125	0.000191802	0.000191803
2	chr19:19550762:C:T	19550762	T,NA	C,NA	1,NA	-inf,NA	inf,NA	1.41197,NA	0.000191482	0.000191485
2	chr19:19125115:C:T	19125115	NA,T	NA,C	NA,1	NA,-inf	NA,inf	NA,0.811503	0.000191463	0.000191465
2	chr19:19888416:TTCTG:T	19888416	T,T	TTCTG,TTCTG	1,1	-inf,-inf	inf,inf	1.23885,0.0287012	0.000191405	0.000191406
2	chr19:20152643:G:A	20152643	NA,A	NA,G	NA,1	NA,-inf	NA,inf	NA,0.717958	0.000191404	0.000191405
2	chr19:20223718:T:G	20223718	G,G	T,T	1,1	inf,-inf	inf,inf	0.192666,1.67678	0.000191186	0.000191187
2	chr19:19791210:TGA:T	19791210	NA,T	NA,TGA	NA,1	NA,inf	NA,inf	NA,0.697833	0.000190978	0.000190979
2	chr19:20052852:C:G	20052852	NA,G	NA,C	NA,1	NA,inf	NA,inf	NA,0.739131	0.000190966	0.000190968
2	chr19:18942509:C:T	18942509	NA,T	NA,C	NA,1	NA,-inf	NA,inf	NA,0.722381	0.000190864	0.000190866
2	chr19:20125127:C:T	20125127	NA,T	NA,C	NA,1	NA,inf	NA,inf	NA,0.7395	0.000190851	0.000190852
2	chr19:18900970:T:C	18900970	NA,C	NA,T	NA,1	NA,inf	NA,inf	NA,0.728772	0.000190703	0.000190704
2	chr19:20104432:A:G	20104432	NA,G	NA,A	NA,1	NA,inf	NA,inf	NA,0.729266	0.000190001	0.000190003
2	chr19:20272423:AC:A	20272423	NA,A	NA,AC	NA,1	NA,inf	NA,inf	NA,0.725167	0.000189933	0.000189934
2	chr19:20210832:G:A	20210832	NA,A	NA,G	NA,1	NA,inf	NA,inf	NA,0.73975	0.000189906	0.000189907
2	chr19:20256337:C:T	20256337	NA,T	NA,C	NA,1	NA,-inf	NA,inf	NA,0.719225	0.00018984	0.000189842
2	chr19:19141868:C:T	19141868	T,T	C,C	1,1	-inf,inf	inf,inf	1.7264,0.0244788	0.000189838	0.000189839
2	chr19:20182849:G:A	20182849	A,A	G,G	1,1	inf,-inf	inf,inf	0.165089,1.70318	0.000189646	0.000189647
2	chr19:19968641:T:C	19968641	NA,C	NA,T	NA,1	NA,inf	NA,inf	NA,0.735927	0.00018951	0.000189511
2	chr19:20148338:A:G	20148338	NA,G	NA,A	NA,1	NA,-inf	NA,inf	NA,0.710027	0.000189503	0.000189505
2	chr19:20369500:T:A	20369500	NA,A	NA,T	NA,1	NA,inf	NA,inf	NA,0.720465	0.000189452	0.000189453
2	chr19:19171212:A:G	19171212	NA,G	NA,A	NA,1	NA,inf	NA,inf	NA,0.694899	0.000189377	0.000189378
2	chr19:20274334:T:C	20274334	NA,C	NA,T	NA,1	NA,inf	NA,inf	NA,0.719483	0.000189111	0.000189112
2	chr19:19172994:G:A	19172994	NA,A	NA,G	NA,1	NA,inf	NA,inf	NA,0.693652	0.000189006	0.000189007
2	chr19:18771216:C:T	18771216	NA,T	NA,C	NA,1	NA,inf	NA,inf	NA,0.714836	0.000188821	0.000188823
2	chr19:18571807:C:T	18571807	NA,T	NA,C	NA,1	NA,-inf	NA,inf	NA,0.714831	0.000188818	0.000188819
2	chr19:19479800:T:C	19479800	NA,C	NA,T	NA,1	NA,-inf	NA,inf	NA,0.681662	0.000188815	0.000188816
2	chr19:18758866:C:T	18758866	NA,T	NA,C	NA,1	NA,-inf	NA,inf	NA,0.716521	0.000188745	0.000188746
2	chr19:18736927:T:C	18736927	C,C	T,T	1,1	-inf,-inf	inf,inf	0.817802,1.2513	0.000188602	0.000188603
2	chr19:18936537:G:A	18936537	NA,A	NA,G	NA,1	NA,-inf	NA,inf	NA,0.699449	0.000188559	0.000188561
2	chr19:20161470:GT:G	20161470	NA,G	NA,GT	NA,1	NA,inf	NA,inf	NA,0.72339	0.000187785	0.000187787
2	chr19:20109609:C:G	20109609	G,G	C,C	1,1	-inf,inf	inf,inf	0.0440536,1.74513	0.000187775	0.000187776
2	chr19:18999316:GC:G	18999316	NA,G	NA,GC	NA,1	NA,-inf	NA,inf	NA,0.67534	0.000187275	0.000187276
2	chr19:20083431:G:A	20083431	NA,A	NA,G	NA,1	NA,inf	NA,inf	NA,0.702917	0.000187141	0.000187142
2	chr19:18736617:G:A	18736617	NA,A	NA,G	NA,1	NA,-inf	NA,inf	NA,0.7071	0.000187112	0.000187113
2	chr19:20166848:A:G	20166848	NA,G	NA,A	NA,1	NA,inf	NA,inf	NA,0.729349	0.000186983	0.000186985
2	chr19:18869231:C:T	18869231	NA,T	NA,C	NA,1	NA,-inf	NA,inf	NA,0.695399	0.000186939	0.00018694
2	chr19:20071361:A:G	20071361	NA,G	NA,A	NA,1	NA,inf	NA,inf	NA,0.716173	0.000186797	0.000186798
2	chr19:19785272:C:T	19785272	NA,T	NA,C	NA,1	NA,inf	NA,inf	NA,0.713206	0.00018668	0.000186682
2	chr19:18749601:G:A	18749601	NA,A	NA,G	NA,1	NA,-inf	NA,inf	NA,0.691308	0.00018651	0.000186511
2	chr19:19188098:T:C	19188098	NA,C	NA,T	NA,1	NA,-inf	NA,inf	NA,0.666236	0.000186043	0.000186044
2	chr19:19785579:C:A	19785579	NA,A	NA,C	NA,1	NA,inf	NA,inf	NA,0.710663	0.000186003	0.000186004
2	chr19:19141719:A:G	19141719	NA,G	NA,A	NA,1	NA,-inf	NA,inf	NA,0.830835	0.000185832	0.000185834
2	chr19:18745175:A:G	18745175	NA,G	NA,A	NA,1	NA,-inf	NA,inf	NA,0.689143	0.000185818	0.000185819
2	chr19:19715067:A:C	19715067	NA,C	NA,A	NA,1	NA,inf	NA,inf	NA,0.736937	0.000185763	0.000185765
2	chr19:19876309:T:C	19876309	NA,C	NA,T	NA,1	NA,-inf	NA,inf	NA,0.696312	0.000185725	0.000185726
2	chr19:18773941:G:C	18773941	NA,C	NA,G	NA,1	NA,inf	NA,inf	NA,0.704715	0.000185641	0.000185642
2	chr19:19117371:G:A	19117371	NA,A	NA,G	NA,1	NA,-inf	NA,inf	NA,0.791732	0.000185526	0.000185528
2	chr19:20367712:C:T	20367712	NA,T	NA,C	NA,1	NA,inf	NA,inf	NA,0.707297	0.000185464	0.000185465
2	chr19:19900969:C:T	19900969	NA,T	NA,C	NA,1	NA,-inf	NA,inf	NA,0.704031	0.000185165	0.000185166
2	chr19:18542483:A:G	18542483	G,NA	A,NA	1,NA	-inf,NA	inf,NA	0.994229,NA	0.000185054	0.000185056
2	chr19:20108471:G:A	20108471	A,A	G,G	1,1	-inf,inf	inf,inf	0.0260348,1.74581	0.000185025	0.000185026
2	chr19:20073196:G:A	20073196	NA,A	NA,G	NA,1	NA,-inf	NA,inf	NA,0.712456	0.000184653	0.000184654
2	chr19:19529325:C:G	19529325	NA,G	NA,C	NA,1	NA,inf	NA,inf	NA,0.713774	0.000184623	0.000184625
2	chr19:20000266:C:T	20000266	NA,T	NA,C	NA,1	NA,inf	NA,inf	NA,0.718477	0.000184606	0.000184607
2	chr19:20111546:TAAAG:T	20111546	NA,T	NA,TAAAG	NA,1	NA,inf	NA,inf	NA,0.662134	0.000184476	0.000184477
2	chr19:19282524:G:A	19282524	NA,A	NA,G	NA,1	NA,inf	NA,inf	NA,0.731185	0.000184413	0.000184414
2	chr19:20051289:T:C	20051289	NA,C	NA,T	NA,1	NA,inf	NA,inf	NA,0.714295	0.000184286	0.000184287
2	chr19:18572985:G:T	18572985	NA,T	NA,G	NA,1	NA,inf	NA,inf	NA,0.705964	0.000184153	0.000184155
2	chr19:19519782:C:T	19519782	NA,T	NA,C	NA,1	NA,-inf	NA,inf	NA,0.87059	0.000184089	0.000184091
2	chr19:19948684:G:A	19948684	A,A	G,G	1,1	-inf,inf	inf,inf	1.37765,0.100354	0.000183989	0.00018399
2	chr19:20151841:G:C	20151841	NA,C	NA,G	NA,1	NA,inf	NA,inf	NA,0.695802	0.00018389	0.000183892
2	chr19:19739120:G:T	19739120	NA,T	NA,G	NA,1	NA,inf	NA,inf	NA,0.724092	0.000183806	0.000183808
2	chr19:18733366:C:T	18733366	T,T	C,C	1,1	-inf,-inf	inf,inf	0.78625,1.26682	0.000183748	0.000183749
2	chr19:20319722:A:G	20319722	NA,G	NA,A	NA,1	NA,-inf	NA,inf	NA,0.69295	0.000183556	0.000183557
2	chr19:20126396:G:A	20126396	NA,A	NA,G	NA,1	NA,inf	NA,inf	NA,0.708057	0.000183379	0.00018338
2	chr19:19777230:CAT:C	19777230	NA,C	NA,CAT	NA,1	NA,inf	NA,inf	NA,0.700885	0.000183311	0.000183312
2	chr19:19788723:CATATCT:C	19788723	NA,C	NA,CATATCT	NA,1	NA,inf	NA,inf	NA,0.700885	0.000183311	0.000183312
2	chr19:19414983:T:C	19414983	C,C	T,T	1,1	inf,inf	inf,inf	3.20463,0.445245	0.000183283	0.000183317
2	chr19:19317985:A:G	19317985	G,NA	A,NA	1,NA	inf,NA	inf,NA	3.60666,NA	0.000183073	0.000183285
2	chr19:19921866:T:C	19921866	C,C	T,T	1,1	-inf,inf	inf,inf	1.29349,0.0874338	0.000182957	0.000182958
2	chr19:19320796:G:A	19320796	NA,A	NA,G	NA,1	NA,-inf	NA,inf	NA,0.664806	0.000182854	0.000182855
2	chr19:19720198:T:C	19720198	NA,C	NA,T	NA,1	NA,inf	NA,inf	NA,0.728774	0.000182773	0.000182774
2	chr19:19935987:G:A	19935987	A,A	G,G	1,1	-inf,inf	inf,inf	1.02988,0.336843	0.000182694	0.000182695
2	chr19:19898879:T:C	19898879	C,C	T,T	1,1	-inf,-inf	inf,inf	1.16899,0.188368	0.000182378	0.000182378
2	chr19:19150256:G:A	19150256	A,A	G,G	1,1	inf,-inf	inf,inf	1.59611,0.587379	0.000182342	0.000182343
2	chr19:18749703:G:A	18749703	NA,A	NA,G	NA,1	NA,-inf	NA,inf	NA,0.690466	0.000182215	0.000182216
2	chr19:19285249:TC:T	19285249	NA,T	NA,TC	NA,1	NA,inf	NA,inf	NA,0.736797	0.000182156	0.000182157
2	chr19:19050233:C:T	19050233	NA,T	NA,C	NA,1	NA,inf	NA,inf	NA,0.702826	0.000182064	0.000182065
2	chr19:19034212:G:A	19034212	NA,A	NA,G	NA,1	NA,inf	NA,inf	NA,0.702826	0.000182064	0.000182065
2	chr19:18985887:G:C	18985887	NA,C	NA,G	NA,1	NA,inf	NA,inf	NA,0.702826	0.000182064	0.000182065
2	chr19:19090009:T:C	19090009	NA,C	NA,T	NA,1	NA,inf	NA,inf	NA,0.702826	0.000182064	0.000182065
2	chr19:19003587:C:T	19003587	NA,T	NA,C	NA,1	NA,inf	NA,inf	NA,0.702826	0.000182064	0.000182065
2	chr19:19078145:G:A	19078145	NA,A	NA,G	NA,1	NA,inf	NA,inf	NA,0.702014	0.000181827	0.000181828
2	chr19:19099414:A:C	19099414	NA,C	NA,A	NA,1	NA,inf	NA,inf	NA,0.700825	0.000181503	0.000181504
2	chr19:18698901:G:A	18698901	A,A	G,G	1,1	-inf,inf	inf,inf	0.199108,1.77112	0.000181461	0.000181462
2	chr19:20372259:T:C	20372259	NA,C	NA,T	NA,1	NA,inf	NA,inf	NA,0.690476	0.000181421	0.000181423
2	chr19:20093614:G:A	20093614	NA,A	NA,G	NA,1	NA,-inf	NA,inf	NA,0.700112	0.000181284	0.000181286
2	chr19:19115525:T:C	19115525	NA,C	NA,T	NA,1	NA,inf	NA,inf	NA,0.699126	0.000181125	0.000181127
2	chr19:18620979:C:A	18620979	NA,A	NA,C	NA,1	NA,inf	NA,inf	NA,0.694615	0.000181118	0.000181119
2	chr19:19152339:T:C	19152339	NA,C	NA,T	NA,1	NA,inf	NA,inf	NA,0.642934	0.000180968	0.000180969
2	chr19:19994244:T:C	19994244	NA,C	NA,T	NA,1	NA,inf	NA,inf	NA,0.703062	0.000180387	0.000180388
2	chr19:18878909:T:C	18878909	NA,C	NA,T	NA,1	NA,-inf	NA,inf	NA,0.676863	0.000180224	0.000180225
2	chr19:19550666:C:A	19550666	NA,A	NA,C	NA,1	NA,-inf	NA,inf	NA,0.847643	0.000180164	0.000180166
2	chr19:19736115:A:T	19736115	NA,T	NA,A	NA,1	NA,inf	NA,inf	NA,0.716483	0.000180024	0.000180025
2	chr19:19718210:T:C	19718210	NA,C	NA,T	NA,1	NA,inf	NA,inf	NA,0.718717	0.000179904	0.000179905
2	chr19:18738763:A:G	18738763	G,G	A,A	1,1	-inf,-inf	inf,inf	0.815277,1.22548	0.000179739	0.00017974
2	chr19:18765398:C:G	18765398	G,G	C,C	1,1	inf,inf	inf,inf	1.23906,0.359907	0.000179733	0.000179734
2	chr19:18669722:G:A	18669722	NA,A	NA,G	NA,1	NA,-inf	NA,inf	NA,0.680347	0.000179651	0.000179652
2	chr19:18695916:C:T	18695916	NA,T	NA,C	NA,1	NA,-inf	NA,inf	NA,0.67378	0.000179451	0.000179452
2	chr19:19826634:G:A	19826634	NA,A	NA,G	NA,1	NA,-inf	NA,inf	NA,0.665293	0.000179407	0.000179408
2	chr19:19852277:T:C	19852277	C,C	T,T	1,1	-inf,-inf	inf,inf	1.7392,0.00880857	0.000179234	0.000179235
2	chr19:18962123:C:T	18962123	NA,T	NA,C	NA,1	NA,inf	NA,inf	NA,0.703052	0.000179227	0.000179228
2	chr19:20063163:C:T	20063163	NA,T	NA,C	NA,1	NA,inf	NA,inf	NA,0.676966	0.000179114	0.000179115
2	chr19:19704944:C:G	19704944	NA,G	NA,C	NA,1	NA,-inf	NA,inf	NA,0.80357	0.000179107	0.000179108
2	chr19:18783046:C:T	18783046	NA,T	NA,C	NA,1	NA,-inf	NA,inf	NA,0.683828	0.000178979	0.00017898
2	chr19:18731742:C:T	18731742	NA,T	NA,C	NA,1	NA,inf	NA,inf	NA,0.665362	0.000178917	0.000178918
2	chr19:20103497:T:G	20103497	NA,G	NA,T	NA,1	NA,inf	NA,inf	NA,0.685901	0.000178583	0.000178584
2	chr19:18760188:G:A	18760188	NA,A	NA,G	NA,1	NA,-inf	NA,inf	NA,0.664658	0.000178556	0.000178557
2	chr19:19022266:G:A	19022266	NA,A	NA,G	NA,1	NA,inf	NA,inf	NA,0.690051	0.000178417	0.000178418
2	chr19:19473861:G:A	19473861	NA,A	NA,G	NA,1	NA,-inf	NA,inf	NA,0.847054	0.000178163	0.000178165
2	chr19:18756192:G:A	18756192	NA,A	NA,G	NA,1	NA,inf	NA,inf	NA,0.668429	0.000177822	0.000177823
2	chr19:19718598:T:C	19718598	NA,C	NA,T	NA,1	NA,-inf	NA,inf	NA,0.797133	0.000177444	0.000177445
2	chr19:20103978:G:T	20103978	T,NA	G,NA	1,NA	-inf,NA	inf,NA	1.10473,NA	0.000177436	0.000177437
2	chr19:18766914:T:C	18766914	NA,C	NA,T	NA,1	NA,inf	NA,inf	NA,0.676644	0.000177348	0.000177349
2	chr19:19736290:C:T	19736290	NA,T	NA,C	NA,1	NA,-inf	NA,inf	NA,0.796581	0.00017729	0.000177292
2	chr19:18506983:G:A	18506983	NA,A	NA,G	NA,1	NA,inf	NA,inf	NA,0.668275	0.000177053	0.000177054
2	chr19:19737154:TTG:T	19737154	NA,T	NA,TTG	NA,1	NA,-inf	NA,inf	NA,0.795561	0.000177019	0.00017702
2	chr19:18740961:C:T	18740961	NA,T	NA,C	NA,1	NA,-inf	NA,inf	NA,0.669427	0.000176342	0.000176344
2	chr19:18743672:G:A	18743672	NA,A	NA,G	NA,1	NA,-inf	NA,inf	NA,0.667793	0.0001759	0.000175901
2	chr19:18746610:T:C	18746610	NA,C	NA,T	NA,1	NA,-inf	NA,inf	NA,0.667736	0.000175895	0.000175896
2	chr19:20073313:A:G	20073313	G,G	A,A	1,1	-inf,inf	inf,inf	1.09519,0.392255	0.000175846	0.000175846
2	chr19:18742786:C:T	18742786	NA,T	NA,C	NA,1	NA,-inf	NA,inf	NA,0.667176	0.000175736	0.000175737
2	chr19:18767195:A:G	18767195	NA,G	NA,A	NA,1	NA,inf	NA,inf	NA,0.669995	0.000175639	0.00017564
2	chr19:18905475:A:G	18905475	NA,G	NA,A	NA,1	NA,-inf	NA,inf	NA,0.689068	0.00017553	0.000175531
2	chr19:18972674:A:G	18972674	G,NA	A,NA	1,NA	inf,NA	inf,NA	3.05087,NA	0.00017548	0.000175544
2	chr19:20074124:G:A	20074124	NA,A	NA,G	NA,1	NA,inf	NA,inf	NA,0.688366	0.00017547	0.000175471
2	chr19:20086929:A:G	20086929	NA,G	NA,A	NA,1	NA,-inf	NA,inf	NA,0.668459	0.000175446	0.000175447
2	chr19:18591742:C:G	18591742	NA,G	NA,C	NA,1	NA,inf	NA,inf	NA,0.666531	0.000175329	0.00017533
2	chr19:18503751:C:G	18503751	NA,G	NA,C	NA,1	NA,-inf	NA,inf	NA,0.667316	0.000175293	0.000175295
2	chr19:18615799:G:C	18615799	NA,C	NA,G	NA,1	NA,-inf	NA,inf	NA,0.660026	0.000174958	0.000174959
2	chr19:20203327:C:T	20203327	T,T	C,C	1,1	inf,-inf	inf,inf	0.180507,1.64822	0.000174916	0.000174917
2	chr19:19136547:T:C	19136547	NA,C	NA,T	NA,1	NA,inf	NA,inf	NA,0.694873	0.000174742	0.000174743
2	chr19:18875924:C:T	18875924	NA,T	NA,C	NA,1	NA,-inf	NA,inf	NA,0.671922	0.000174722	0.000174723
2	chr19:18482598:G:A	18482598	NA,A	NA,G	NA,1	NA,-inf	NA,inf	NA,0.668184	0.000174699	0.0001747
2	chr19:20033724:A:C	20033724	C,C	A,A	1,1	-inf,-inf	inf,inf	0.00777691,1.67835	0.000174667	0.000174668
2	chr19:18732284:G:A	18732284	NA,A	NA,G	NA,1	NA,-inf	NA,inf	NA,0.649988	0.000174223	0.000174224
2	chr19:18530860:C:T	18530860	NA,T	NA,C	NA,1	NA,-inf	NA,inf	NA,0.663038	0.000174197	0.000174198
2	chr19:20080715:G:A	20080715	NA,A	NA,G	NA,1	NA,inf	NA,inf	NA,0.658846	0.000174125	0.000174126
2	chr19:20301465:G:T	20301465	T,T	G,G	1,1	-inf,-inf	inf,inf	0.465185,1.5728	0.000174058	0.000174059
2	chr19:19846074:C:T	19846074	T,NA	C,NA	1,NA	-inf,NA	inf,NA	1.15944,NA	0.000173942	0.000173943
2	chr19:18931187:C:T	18931187	NA,T	NA,C	NA,1	NA,-inf	NA,inf	NA,0.678155	0.000173881	0.000173882
2	chr19:20305224:C:T	20305224	NA,T	NA,C	NA,1	NA,inf	NA,inf	NA,0.660462	0.00017311	0.000173111
2	chr19:18604999:C:T	18604999	T,T	C,C	1,1	-inf,inf	inf,inf	0.953716,1.10908	0.000173071	0.000173072
2	chr19:19788308:C:T	19788308	NA,T	NA,C	NA,1	NA,inf	NA,inf	NA,0.634537	0.000172961	0.000172962
2	chr19:19676129:G:A	19676129	NA,A	NA,G	NA,1	NA,inf	NA,inf	NA,0.701912	0.000172937	0.000172938
2	chr19:20059351:C:T	20059351	NA,T	NA,C	NA,1	NA,inf	NA,inf	NA,0.672315	0.000172932	0.000172934
2	chr19:19937669:G:T	19937669	NA,T	NA,G	NA,1	NA,inf	NA,inf	NA,0.671511	0.000172759	0.00017276
2	chr19:19011705:C:T	19011705	NA,T	NA,C	NA,1	NA,inf	NA,inf	NA,0.668226	0.000172701	0.000172703
2	chr19:19974429:A:G	19974429	NA,G	NA,A	NA,1	NA,inf	NA,inf	NA,0.614001	0.000172632	0.000172633
2	chr19:19940423:A:G	19940423	NA,G	NA,A	NA,1	NA,inf	NA,inf	NA,0.670781	0.000172563	0.000172564
2	chr19:19706618:G:A	19706618	NA,A	NA,G	NA,1	NA,inf	NA,inf	NA,0.68732	0.000172514	0.000172516
2	chr19:20047838:T:C	20047838	NA,C	NA,T	NA,1	NA,inf	NA,inf	NA,0.613111	0.000172117	0.000172118
2	chr19:19502073:C:T	19502073	NA,T	NA,C	NA,1	NA,inf	NA,inf	NA,0.693461	0.000172034	0.000172035
2	chr19:19091182:C:T	19091182	NA,T	NA,C	NA,1	NA,inf	NA,inf	NA,0.666865	0.000172017	0.000172018
2	chr19:19117077:C:G	19117077	NA,G	NA,C	NA,1	NA,inf	NA,inf	NA,0.597783	0.000171998	0.000171999
2	chr19:18820471:A:G	18820471	NA,G	NA,A	NA,1	NA,inf	NA,inf	NA,0.646742	0.000171987	0.000171989
2	chr19:20006494:C:T	20006494	NA,T	NA,C	NA,1	NA,inf	NA,inf	NA,0.671891	0.000171971	0.000171973
2	chr19:19472352:A:G	19472352	NA,G	NA,A	NA,1	NA,inf	NA,inf	NA,0.670397	0.000171667	0.000171669
2	chr19:19787818:C:T	19787818	NA,T	NA,C	NA,1	NA,inf	NA,inf	NA,0.629074	0.0001715	0.000171501
2	chr19:18582890:C:T	18582890	NA,T	NA,C	NA,1	NA,inf	NA,inf	NA,0.655657	0.000171082	0.000171083
2	chr19:20151579:G:T	20151579	NA,T	NA,G	NA,1	NA,inf	NA,inf	NA,0.655084	0.000170588	0.000170589
2	chr19:18892451:A:G	18892451	NA,G	NA,A	NA,1	NA,-inf	NA,inf	NA,0.66746	0.000170533	0.000170534
2	chr19:19052631:G:A	19052631	NA,A	NA,G	NA,1	NA,-inf	NA,inf	NA,0.60758	0.000170196	0.000170197
2	chr19:19526941:G:A	19526941	NA,A	NA,G	NA,1	NA,inf	NA,inf	NA,0.540086	0.000170105	0.000170106
2	chr19:20176607:G:A	20176607	NA,A	NA,G	NA,1	NA,-inf	NA,inf	NA,0.652131	0.000170013	0.000170014
2	chr19:19923204:G:A	19923204	NA,A	NA,G	NA,1	NA,inf	NA,inf	NA,0.645928	0.000169982	0.000169983
2	chr19:20079600:G:C	20079600	NA,C	NA,G	NA,1	NA,inf	NA,inf	NA,0.607251	0.000169861	0.000169863
2	chr19:19835628:C:A	19835628	NA,A	NA,C	NA,1	NA,inf	NA,inf	NA,0.614005	0.000169812	0.000169813
2	chr19:20082981:T:C	20082981	NA,C	NA,T	NA,1	NA,inf	NA,inf	NA,0.639223	0.000169372	0.000169373
2	chr19:20336702:G:A	20336702	NA,A	NA,G	NA,1	NA,-inf	NA,inf	NA,0.623872	0.000169241	0.000169242
2	chr19:19438898:G:A	19438898	NA,A	NA,G	NA,1	NA,inf	NA,inf	NA,0.686658	0.000169228	0.000169229
2	chr19:19630261:T:A	19630261	NA,A	NA,T	NA,1	NA,-inf	NA,inf	NA,0.82276	0.000169117	0.000169118
2	chr19:20262919:T:C	20262919	NA,C	NA,T	NA,1	NA,-inf	NA,inf	NA,0.66061	0.000169058	0.000169059
2	chr19:20265367:A:G	20265367	NA,G	NA,A	NA,1	NA,-inf	NA,inf	NA,0.660505	0.000169045	0.000169046
2	chr19:20328202:T:G	20328202	NA,G	NA,T	NA,1	NA,inf	NA,inf	NA,0.633378	0.000169014	0.000169015
2	chr19:18637780:C:T	18637780	NA,T	NA,C	NA,1	NA,-inf	NA,inf	NA,0.662108	0.000168812	0.000168813
2	chr19:19912834:T:C	19912834	C,C	T,T	1,1	-inf,inf	inf,inf	1.15956,0.131961	0.000168579	0.000168579
2	chr19:20265511:C:T	20265511	NA,T	NA,C	NA,1	NA,-inf	NA,inf	NA,0.65811	0.000168439	0.00016844
2	chr19:20261454:G:A	20261454	NA,A	NA,G	NA,1	NA,-inf	NA,inf	NA,0.656608	0.00016806	0.000168061
2	chr19:19466081:C:T	19466081	NA,T	NA,C	NA,1	NA,-inf	NA,inf	NA,0.800344	0.000168051	0.000168052
2	chr19:19734365:C:T	19734365	NA,T	NA,C	NA,1	NA,-inf	NA,inf	NA,0.757869	0.000168041	0.000168042
2	chr19:19998720:T:C	19998720	C,NA	T,NA	1,NA	inf,NA	inf,NA	0.750585,NA	0.000168014	0.000168015
2	chr19:19886148:A:G	19886148	NA,G	NA,A	NA,1	NA,inf	NA,inf	NA,0.584046	0.000167971	0.000167972
2	chr19:18517334:T:C	18517334	NA,C	NA,T	NA,1	NA,inf	NA,inf	NA,0.650855	0.00016792	0.000167921
2	chr19:20142961:G:A	20142961	A,A	G,G	1,1	-inf,-inf	inf,inf	0.0380781,1.7314	0.000167719	0.00016772
2	chr19:20270629:G:A	20270629	NA,A	NA,G	NA,1	NA,-inf	NA,inf	NA,0.655238	0.000167709	0.00016771
2	chr19:19884009:A:T	19884009	NA,T	NA,A	NA,1	NA,-inf	NA,inf	NA,0.634749	0.000167445	0.000167446
2	chr19:20002700:T:C	20002700	NA,C	NA,T	NA,1	NA,inf	NA,inf	NA,0.658385	0.000167248	0.000167249
2	chr19:19401319:A:G	19401319	NA,G	NA,A	NA,1	NA,-inf	NA,inf	NA,0.589814	0.000167181	0.000167182
2	chr19:20084116:C:T	20084116	NA,T	NA,C	NA,1	NA,inf	NA,inf	NA,0.630806	0.000167146	0.000167147
2	chr19:19010686:C:T	19010686	NA,T	NA,C	NA,1	NA,inf	NA,inf	NA,0.646138	0.000167119	0.00016712
2	chr19:19975162:T:G	19975162	G,NA	T,NA	1,NA	-inf,NA	inf,NA	1.16643,NA	0.000167114	0.000167116
2	chr19:20328483:C:T	20328483	NA,T	NA,C	NA,1	NA,inf	NA,inf	NA,0.625231	0.000166874	0.000166875
2	chr19:20328482:G:T	20328482	NA,T	NA,G	NA,1	NA,inf	NA,inf	NA,0.624459	0.000166678	0.000166679
2	chr19:20271936:G:A	20271936	NA,A	NA,G	NA,1	NA,-inf	NA,inf	NA,0.650575	0.000166626	0.000166627
2	chr19:19776672:A:T	19776672	NA,T	NA,A	NA,1	NA,inf	NA,inf	NA,0.637524	0.00016658	0.000166581
2	chr19:19906581:C:T	19906581	T,T	C,C	1,1	-inf,inf	inf,inf	1.15775,0.119647	0.000166562	0.000166563
2	chr19:18793640:G:A	18793640	NA,A	NA,G	NA,1	NA,inf	NA,inf	NA,0.629109	0.000166523	0.000166524
2	chr19:18794212:G:A	18794212	NA,A	NA,G	NA,1	NA,-inf	NA,inf	NA,0.624953	0.000166451	0.000166453
2	chr19:19176681:G:A	19176681	A,NA	G,NA	1,NA	-inf,NA	inf,NA	0.226175,NA	0.000166402	0.000166402
2	chr19:20084107:G:A	20084107	NA,A	NA,G	NA,1	NA,inf	NA,inf	NA,0.617057	0.000166274	0.000166275
2	chr19:19177906:C:T	19177906	NA,T	NA,C	NA,1	NA,-inf	NA,inf	NA,0.616702	0.00016624	0.000166241
2	chr19:20361846:CA:C	20361846	NA,C	NA,CA	NA,1	NA,-inf	NA,inf	NA,0.623208	0.000166128	0.000166129
2	chr19:19355612:G:A	19355612	A,NA	G,NA	1,NA	inf,NA	inf,NA	3.48119,NA	0.000166093	0.000166255
2	chr19:19507037:AAG:A	19507037	NA,A	NA,AAG	NA,1	NA,inf	NA,inf	NA,0.651281	0.000166015	0.000166016
2	chr19:19802475:T:C	19802475	NA,C	NA,T	NA,1	NA,inf	NA,inf	NA,0.638896	0.000165977	0.000165978
2	chr19:18698207:G:A	18698207	NA,A	NA,G	NA,1	NA,inf	NA,inf	NA,0.622192	0.000165963	0.000165964
2	chr19:19801703:AT:A	19801703	NA,A	NA,AT	NA,1	NA,inf	NA,inf	NA,0.637503	0.000165953	0.000165955
2	chr19:20335633:C:T	20335633	T,T	C,C	1,1	-inf,-inf	inf,inf	1.44808,0.31531	0.000165858	0.000165858
2	chr19:20130698:A:C	20130698	NA,C	NA,A	NA,1	NA,inf	NA,inf	NA,0.642475	0.000165802	0.000165803
2	chr19:19323080:G:A	19323080	A,NA	G,NA	1,NA	inf,NA	inf,NA	3.50988,NA	0.000165633	0.000165806
2	chr19:19986898:G:A	19986898	A,NA	G,NA	1,NA	-inf,NA	inf,NA	1.16055,NA	0.000165528	0.000165529
2	chr19:20269648:G:A	20269648	NA,A	NA,G	NA,1	NA,inf	NA,inf	NA,0.632464	0.000165508	0.000165509
2	chr19:18661942:C:T	18661942	T,T	C,C	1,1	inf,-inf	inf,inf	1.39303,0.0793309	0.000165459	0.00016546
2	chr19:19004096:C:T	19004096	NA,T	NA,C	NA,1	NA,inf	NA,inf	NA,0.661299	0.000165305	0.000165306
2	chr19:20119834:T:C	20119834	NA,C	NA,T	NA,1	NA,-inf	NA,inf	NA,0.633382	0.000165018	0.000165019
2	chr19:20261902:T:C	20261902	NA,C	NA,T	NA,1	NA,inf	NA,inf	NA,0.630232	0.000164958	0.000164959
2	chr19:18712294:C:T	18712294	NA,T	NA,C	NA,1	NA,-inf	NA,inf	NA,0.647139	0.000164948	0.00016495
2	chr19:19142808:A:G	19142808	NA,G	NA,A	NA,1	NA,inf	NA,inf	NA,0.635587	0.00016491	0.000164911
2	chr19:20178457:T:C	20178457	NA,C	NA,T	NA,1	NA,inf	NA,inf	NA,0.645472	0.000164809	0.00016481
2	chr19:19840922:A:C	19840922	NA,C	NA,A	NA,1	NA,inf	NA,inf	NA,0.594479	0.000164658	0.000164659
2	chr19:19801699:A:G	19801699	NA,G	NA,A	NA,1	NA,inf	NA,inf	NA,0.630666	0.000164502	0.000164503
2	chr19:20264940:T:C	20264940	NA,C	NA,T	NA,1	NA,inf	NA,inf	NA,0.628055	0.000164416	0.000164417
2	chr19:19711757:G:A	19711757	NA,A	NA,G	NA,1	NA,inf	NA,inf	NA,0.653421	0.000164292	0.000164293
2	chr19:18662625:C:T	18662625	NA,T	NA,C	NA,1	NA,-inf	NA,inf	NA,0.644008	0.000164246	0.000164247
2	chr19:20307569:C:G	20307569	G,G	C,C	1,1	-inf,-inf	inf,inf	0.684664,1.38474	0.000164236	0.000164237
2	chr19:19007078:C:T	19007078	NA,T	NA,C	NA,1	NA,inf	NA,inf	NA,0.633675	0.000163934	0.000163935
2	chr19:18766358:C:T	18766358	NA,T	NA,C	NA,1	NA,inf	NA,inf	NA,0.624664	0.000163868	0.000163869
2	chr19:19007572:C:T	19007572	NA,T	NA,C	NA,1	NA,inf	NA,inf	NA,0.632876	0.000163739	0.00016374
2	chr19:19424946:T:C	19424946	NA,C	NA,T	NA,1	NA,-inf	NA,inf	NA,0.781629	0.000163619	0.00016362
2	chr19:18546248:A:G	18546248	NA,G	NA,A	NA,1	NA,inf	NA,inf	NA,0.636739	0.000163597	0.000163598
2	chr19:20073613:T:C	20073613	NA,C	NA,T	NA,1	NA,inf	NA,inf	NA,0.629759	0.000163578	0.000163579
2	chr19:18734056:C:T	18734056	NA,T	NA,C	NA,1	NA,-inf	NA,inf	NA,0.63404	0.000163576	0.000163577
2	chr19:18516331:C:A	18516331	NA,A	NA,C	NA,1	NA,-inf	NA,inf	NA,0.624364	0.000163527	0.000163528
2	chr19:19554222:G:A	19554222	NA,A	NA,G	NA,1	NA,-inf	NA,inf	NA,0.778733	0.000163299	0.000163301
2	chr19:20110232:A:G	20110232	NA,G	NA,A	NA,1	NA,inf	NA,inf	NA,0.631172	0.000163262	0.000163264
2	chr19:19204793:C:T	19204793	T,NA	C,NA	1,NA	-inf,NA	inf,NA	1.29926,NA	0.000163204	0.000163206
2	chr19:20373522:G:A	20373522	NA,A	NA,G	NA,1	NA,inf	NA,inf	NA,0.621525	0.000163132	0.000163133
2	chr19:19700347:T:C	19700347	NA,C	NA,T	NA,1	NA,-inf	NA,inf	NA,0.737065	0.000163128	0.00016313
2	chr19:19780066:TTTTA:T	19780066	NA,T	NA,TTTTA	NA,1	NA,inf	NA,inf	NA,0.647535	0.000163004	0.000163005
2	chr19:18907024:A:G	18907024	NA,G	NA,A	NA,1	NA,-inf	NA,inf	NA,0.613875	0.000162925	0.000162926
2	chr19:20109421:TTAATA:T	20109421	NA,T	NA,TTAATA	NA,1	NA,inf	NA,inf	NA,0.639286	0.000162893	0.000162894
2	chr19:19699767:T:TG	19699767	NA,TG	NA,T	NA,1	NA,-inf	NA,inf	NA,0.751146	0.000162811	0.000162812
2	chr19:18484031:C:T	18484031	NA,T	NA,C	NA,1	NA,-inf	NA,inf	NA,0.618496	0.000162809	0.00016281
2	chr19:18846296:C:T	18846296	NA,T	NA,C	NA,1	NA,inf	NA,inf	NA,0.635192	0.000162737	0.000162738
2	chr19:20150709:GCCCTCGGGC:G	20150709	NA,G	NA,GCCCTCGGGC	NA,1	NA,inf	NA,inf	NA,0.626696	0.000162735	0.000162737
2	chr19:20075936:A:G	20075936	NA,G	NA,A	NA,1	NA,inf	NA,inf	NA,0.626278	0.0001627	0.000162701
2	chr19:19736802:C:T	19736802	NA,T	NA,C	NA,1	NA,inf	NA,inf	NA,0.645818	0.000162696	0.000162698
2	chr19:19721204:C:T	19721204	NA,T	NA,C	NA,1	NA,-inf	NA,inf	NA,0.656208	0.000162329	0.00016233
2	chr19:20371966:G:A	20371966	NA,A	NA,G	NA,1	NA,-inf	NA,inf	NA,0.622533	0.000162257	0.000162258
2	chr19:18517165:G:T	18517165	NA,T	NA,G	NA,1	NA,inf	NA,inf	NA,0.61341	0.00016197	0.000161971
2	chr19:20182704:C:T	20182704	NA,T	NA,C	NA,1	NA,inf	NA,inf	NA,0.610251	0.000161937	0.000161938
2	chr19:18977560:T:A	18977560	A,A	T,T	1,1	-inf,inf	inf,inf	0.367848,1.29858	0.000161779	0.00016178
2	chr19:18989345:A:G	18989345	NA,G	NA,A	NA,1	NA,inf	NA,inf	NA,0.6449	0.000161406	0.000161407
2	chr19:18581127:C:T	18581127	NA,T	NA,C	NA,1	NA,inf	NA,inf	NA,0.616354	0.000161337	0.000161338
2	chr19:19057038:G:A	19057038	NA,A	NA,G	NA,1	NA,-inf	NA,inf	NA,0.572111	0.000161113	0.000161114
2	chr19:20199308:C:T	20199308	T,T	C,C	1,1	inf,-inf	inf,inf	0.192526,1.59512	0.000161069	0.00016107
2	chr19:20327923:A:G	20327923	NA,G	NA,A	NA,1	NA,inf	NA,inf	NA,0.586902	0.000161021	0.000161022
2	chr19:19405594:C:A	19405594	NA,A	NA,C	NA,1	NA,inf	NA,inf	NA,0.629631	0.000160565	0.000160566
2	chr19:18557682:T:C	18557682	NA,C	NA,T	NA,1	NA,inf	NA,inf	NA,0.612403	0.000160369	0.00016037
2	chr19:18879789:C:G	18879789	NA,G	NA,C	NA,1	NA,-inf	NA,inf	NA,0.614471	0.000160336	0.000160337
2	chr19:19425195:T:C	19425195	NA,C	NA,T	NA,1	NA,inf	NA,inf	NA,0.62853	0.000160309	0.00016031
2	chr19:19047849:C:T	19047849	NA,T	NA,C	NA,1	NA,inf	NA,inf	NA,0.551652	0.000160199	0.0001602
2	chr19:19949634:C:T	19949634	NA,T	NA,C	NA,1	NA,-inf	NA,inf	NA,0.58213	0.00016016	0.000160161
2	chr19:18586673:T:C	18586673	NA,C	NA,T	NA,1	NA,inf	NA,inf	NA,0.606872	0.000160123	0.000160124
2	chr19:19782616:G:A	19782616	NA,A	NA,G	NA,1	NA,-inf	NA,inf	NA,0.594596	0.000160042	0.000160043
2	chr19:18779672:G:A	18779672	NA,A	NA,G	NA,1	NA,-inf	NA,inf	NA,0.608847	0.000159899	0.0001599
2	chr19:19706763:TCAAA:T	19706763	NA,T	NA,TCAAA	NA,1	NA,inf	NA,inf	NA,0.63857	0.000159812	0.000159813
2	chr19:20033878:C:T	20033878	NA,T	NA,C	NA,1	NA,-inf	NA,inf	NA,0.596048	0.000159714	0.000159715
2	chr19:19587687:A:AG	19587687	NA,AG	NA,A	NA,1	NA,inf	NA,inf	NA,0.633665	0.000159714	0.000159715
2	chr19:20333451:C:T	20333451	T,T	C,C	1,1	-inf,-inf	inf,inf	1.52197,0.539109	0.000159639	0.000159641
2	chr19:19997686:G:A	19997686	A,NA	G,NA	1,NA	-inf,NA	inf,NA	1.13771,NA	0.000159625	0.000159626
2	chr19:19989540:G:A	19989540	A,NA	G,NA	1,NA	-inf,NA	inf,NA	1.13771,NA	0.000159625	0.000159626
2	chr19:18949498:G:T	18949498	NA,T	NA,G	NA,1	NA,inf	NA,inf	NA,0.558547	0.000159498	0.000159499
2	chr19:20270825:A:G	20270825	NA,G	NA,A	NA,1	NA,-inf	NA,inf	NA,0.621022	0.000159434	0.000159436
2	chr19:18579532:C:G	18579532	NA,G	NA,C	NA,1	NA,inf	NA,inf	NA,0.595198	0.000159324	0.000159325
2	chr19:19795409:A:G	19795409	NA,G	NA,A	NA,1	NA,inf	NA,inf	NA,0.579092	0.00015932	0.000159321
2	chr19:20368361:G:A	20368361	NA,A	NA,G	NA,1	NA,inf	NA,inf	NA,0.606027	0.000159304	0.000159305
2	chr19:20073759:G:A	20073759	NA,A	NA,G	NA,1	NA,inf	NA,inf	NA,0.611625	0.000159176	0.000159177
2	chr19:19894455:A:C	19894455	NA,C	NA,A	NA,1	NA,inf	NA,inf	NA,0.618347	0.000159156	0.000159157
2	chr19:19964866:G:C	19964866	NA,C	NA,G	NA,1	NA,-inf	NA,inf	NA,0.605269	0.000159112	0.000159113
2	chr19:18933532:G:T	18933532	NA,T	NA,G	NA,1	NA,-inf	NA,inf	NA,0.617732	0.000159035	0.000159036
2	chr19:18947307:G:A	18947307	NA,A	NA,G	NA,1	NA,inf	NA,inf	NA,0.610564	0.000158753	0.000158754
2	chr19:19317999:T:C	19317999	NA,C	NA,T	NA,1	NA,inf	NA,inf	NA,0.643589	0.000158732	0.000158733
2	chr19:20199670:T:C	20199670	C,C	T,T	1,1	inf,-inf	inf,inf	0.18639,1.58986	0.000158167	0.000158168
2	chr19:18593968:T:A	18593968	NA,A	NA,T	NA,1	NA,inf	NA,inf	NA,0.598827	0.000158165	0.000158166
2	chr19:18700995:T:C	18700995	NA,C	NA,T	NA,1	NA,-inf	NA,inf	NA,0.613896	0.000158155	0.000158156
2	chr19:19741460:G:A	19741460	NA,A	NA,G	NA,1	NA,inf	NA,inf	NA,0.646664	0.000158048	0.000158049
2	chr19:18981994:G:A	18981994	A,NA	G,NA	1,NA	-inf,NA	inf,NA	1.0608,NA	0.00015792	0.000157921
2	chr19:20186568:T:G	20186568	G,G	T,T	1,1	inf,-inf	inf,inf	0.179073,1.59349	0.00015785	0.000157851
2	chr19:19869043:T:G	19869043	NA,G	NA,T	NA,1	NA,inf	NA,inf	NA,0.547746	0.000157719	0.00015772
2	chr19:18802729:T:C	18802729	NA,C	NA,T	NA,1	NA,inf	NA,inf	NA,0.578005	0.000157705	0.000157706
2	chr19:18910303:G:A	18910303	NA,A	NA,G	NA,1	NA,inf	NA,inf	NA,0.608865	0.0001577	0.000157701
2	chr19:19284723:G:T	19284723	NA,T	NA,G	NA,1	NA,inf	NA,inf	NA,0.63822	0.000157698	0.000157699
2	chr19:20331022:C:A	20331022	A,A	C,C	1,1	-inf,-inf	inf,inf	1.52,0.532189	0.000157692	0.000157693
2	chr19:18577187:C:T	18577187	NA,T	NA,C	NA,1	NA,inf	NA,inf	NA,0.602514	0.000157568	0.000157569
2	chr19:18712221:G:C	18712221	C,C	G,G	1,1	-inf,inf	inf,inf	0.798295,0.830681	0.00015751	0.000157511
2	chr19:18541621:G:A	18541621	NA,A	NA,G	NA,1	NA,-inf	NA,inf	NA,0.598078	0.000157385	0.000157386
2	chr19:18694898:T:G	18694898	G,G	T,T	1,1	inf,-inf	inf,inf	0.389937,1.57672	0.000157339	0.00015734
2	chr19:19828626:C:T	19828626	NA,T	NA,C	NA,1	NA,-inf	NA,inf	NA,0.574282	0.000157308	0.000157309
2	chr19:20094410:G:A	20094410	NA,A	NA,G	NA,1	NA,inf	NA,inf	NA,0.601723	0.000157303	0.000157304
2	chr19:19070125:C:CT	19070125	NA,CT	NA,C	NA,1	NA,inf	NA,inf	NA,0.537097	0.000157031	0.000157032
2	chr19:18960038:C:T	18960038	NA,T	NA,C	NA,1	NA,inf	NA,inf	NA,0.575995	0.000156798	0.000156799
2	chr19:19088449:G:A	19088449	NA,A	NA,G	NA,1	NA,inf	NA,inf	NA,0.536151	0.000156757	0.000156758
2	chr19:18509629:A:G	18509629	NA,G	NA,A	NA,1	NA,inf	NA,inf	NA,0.604254	0.000156705	0.000156707
2	chr19:19089156:G:C	19089156	NA,C	NA,G	NA,1	NA,inf	NA,inf	NA,0.536916	0.000156629	0.00015663
2	chr19:19127873:A:C	19127873	NA,C	NA,A	NA,1	NA,inf	NA,inf	NA,0.620783	0.000156556	0.000156557
2	chr19:20229067:G:A	20229067	NA,A	NA,G	NA,1	NA,inf	NA,inf	NA,0.587082	0.000156515	0.000156516
2	chr19:19850447:A:C	19850447	NA,C	NA,A	NA,1	NA,inf	NA,inf	NA,0.576084	0.0001564	0.000156401
2	chr19:20359098:G:C	20359098	NA,C	NA,G	NA,1	NA,inf	NA,inf	NA,0.57317	0.000156127	0.000156128
2	chr19:19040466:G:A	19040466	NA,A	NA,G	NA,1	NA,inf	NA,inf	NA,0.53494	0.000156114	0.000156115
2	chr19:18898818:C:T	18898818	NA,T	NA,C	NA,1	NA,-inf	NA,inf	NA,0.584763	0.000156097	0.000156098
2	chr19:19554651:C:T	19554651	NA,T	NA,C	NA,1	NA,-inf	NA,inf	NA,0.558964	0.000155969	0.00015597
2	chr19:19114350:G:A	19114350	NA,A	NA,G	NA,1	NA,inf	NA,inf	NA,0.532421	0.000155896	0.000155897
2	chr19:19965940:A:G	19965940	G,NA	A,NA	1,NA	-inf,NA	inf,NA	1.1223,NA	0.000155854	0.000155855
2	chr19:20332572:A:G	20332572	G,G	A,A	1,1	-inf,-inf	inf,inf	1.47597,0.204616	0.000155805	0.000155806
2	chr19:20246384:G:T	20246384	NA,T	NA,G	NA,1	NA,inf	NA,inf	NA,0.592148	0.000155799	0.0001558
2	chr19:20333232:C:T	20333232	T,T	C,C	1,1	-inf,-inf	inf,inf	1.46581,0.231834	0.000155772	0.000155773
2	chr19:18513479:A:G	18513479	NA,G	NA,A	NA,1	NA,inf	NA,inf	NA,0.575366	0.000155563	0.000155564
2	chr19:18675932:G:A	18675932	NA,A	NA,G	NA,1	NA,-inf	NA,inf	NA,0.58656	0.000155432	0.000155433
2	chr19:19089421:A:G	19089421	NA,G	NA,A	NA,1	NA,inf	NA,inf	NA,0.531319	0.000155399	0.0001554
2	chr19:20186388:C:T	20186388	T,T	C,C	1,1	inf,-inf	inf,inf	0.179083,1.58498	0.000155356	0.000155357
2	chr19:18566177:G:A	18566177	NA,A	NA,G	NA,1	NA,inf	NA,inf	NA,0.591497	0.000155341	0.000155342
2	chr19:19053225:T:A	19053225	NA,A	NA,T	NA,1	NA,inf	NA,inf	NA,0.531338	0.000155272	0.000155273
2	chr19:20035941:G:C	20035941	NA,C	NA,G	NA,1	NA,inf	NA,inf	NA,0.583465	0.00015515	0.000155151
2	chr19:20231037:G:T	20231037	T,NA	G,NA	1,NA	-inf,NA	inf,NA	1.04825,NA	0.000154814	0.000154816
2	chr19:18652072:T:C	18652072	C,C	T,T	1,1	-inf,-inf	inf,inf	0.0949159,1.68182	0.000154553	0.000154554
2	chr19:19909122:G:A	19909122	A,A	G,G	1,1	-inf,inf	inf,inf	1.12465,0.122959	0.000154509	0.000154509
2	chr19:18598174:G:A	18598174	NA,A	NA,G	NA,1	NA,inf	NA,inf	NA,0.589157	0.000154424	0.000154425
2	chr19:19011224:C:T	19011224	NA,T	NA,C	NA,1	NA,-inf	NA,inf	NA,0.544064	0.000154397	0.000154398
2	chr19:20219716:C:T	20219716	NA,T	NA,C	NA,1	NA,inf	NA,inf	NA,0.577767	0.00015439	0.000154391
2	chr19:19056269:T:TG	19056269	NA,TG	NA,T	NA,1	NA,-inf	NA,inf	NA,0.544198	0.000154332	0.000154333
2	chr19:19947440:T:C	19947440	NA,C	NA,T	NA,1	NA,inf	NA,inf	NA,0.547909	0.000154303	0.000154304
2	chr19:19512398:C:T	19512398	NA,T	NA,C	NA,1	NA,-inf	NA,inf	NA,0.551549	0.000154229	0.00015423
2	chr19:18806732:G:A	18806732	NA,A	NA,G	NA,1	NA,-inf	NA,inf	NA,0.573094	0.000154209	0.00015421
2	chr19:19706524:C:G	19706524	NA,G	NA,C	NA,1	NA,inf	NA,inf	NA,0.613363	0.000154098	0.000154099
2	chr19:18795799:G:C	18795799	NA,C	NA,G	NA,1	NA,inf	NA,inf	NA,0.576891	0.000154069	0.00015407
2	chr19:20020516:A:T	20020516	T,NA	A,NA	1,NA	inf,NA	inf,NA	0.770644,NA	0.000153618	0.000153619
2	chr19:19176920:A:G	19176920	NA,G	NA,A	NA,1	NA,inf	NA,inf	NA,0.583482	0.000153399	0.0001534
2	chr19:19072854:G:A	19072854	NA,A	NA,G	NA,1	NA,inf	NA,inf	NA,0.521562	0.000153293	0.000153294
2	chr19:18922633:G:A	18922633	NA,A	NA,G	NA,1	NA,inf	NA,inf	NA,0.554099	0.000153252	0.000153253
2	chr19:19792688:A:C	19792688	NA,C	NA,A	NA,1	NA,inf	NA,inf	NA,0.55294	0.000153155	0.000153156
2	chr19:20246394:AG:A	20246394	NA,A	NA,AG	NA,1	NA,inf	NA,inf	NA,0.580747	0.000153144	0.000153145
2	chr19:19073062:A:G	19073062	NA,G	NA,A	NA,1	NA,inf	NA,inf	NA,0.520785	0.000153142	0.000153143
2	chr19:19272758:C:G	19272758	NA,G	NA,C	NA,1	NA,-inf	NA,inf	NA,0.540299	0.00015295	0.000152951
2	chr19:19083859:G:A	19083859	NA,A	NA,G	NA,1	NA,inf	NA,inf	NA,0.519791	0.0001529	0.000152901
2	chr19:19263135:C:T	19263135	T,NA	C,NA	1,NA	inf,NA	inf,NA	1.27929,NA	0.000152856	0.000152858
2	chr19:19084795:T:C	19084795	NA,C	NA,T	NA,1	NA,inf	NA,inf	NA,0.519328	0.000152796	0.000152797
2	chr19:19925367:T:C	19925367	C,C	T,T	1,1	-inf,inf	inf,inf	1.11399,0.123232	0.000152794	0.000152794
2	chr19:19072425:TG:T	19072425	NA,T	NA,TG	NA,1	NA,inf	NA,inf	NA,0.518455	0.000152595	0.000152596
2	chr19:19074090:A:C	19074090	NA,C	NA,A	NA,1	NA,inf	NA,inf	NA,0.518455	0.000152595	0.000152596
2	chr19:19641299:GTCTCGA:G	19641299	NA,G	NA,GTCTCGA	NA,1	NA,-inf	NA,inf	NA,0.520229	0.000152582	0.000152583
2	chr19:19952746:A:G	19952746	NA,G	NA,A	NA,1	NA,-inf	NA,inf	NA,0.594777	0.000152407	0.000152408
2	chr19:20086296:G:A	20086296	A,A	G,G	1,1	-inf,inf	inf,inf	0.0700291,1.62253	0.000152388	0.000152389
2	chr19:19989662:G:A	19989662	A,NA	G,NA	1,NA	-inf,NA	inf,NA	1.11044,NA	0.000152359	0.00015236
2	chr19:18957038:G:A	18957038	A,A	G,G	1,1	inf,-inf	inf,inf	1.14117,0.176714	0.000152334	0.000152334
2	chr19:19936152:A:G	19936152	NA,G	NA,A	NA,1	NA,-inf	NA,inf	NA,0.564555	0.000152321	0.000152322
2	chr19:20229951:G:A	20229951	A,A	G,G	1,1	inf,-inf	inf,inf	0.320393,1.42947	0.000152123	0.000152124
2	chr19:19975088:GCA:G	19975088	G,NA	GCA,NA	1,NA	-inf,NA	inf,NA	1.1093,NA	0.000152089	0.00015209
2	chr19:19072759:G:C	19072759	NA,C	NA,G	NA,1	NA,inf	NA,inf	NA,0.515379	0.000151887	0.000151888
2	chr19:19056560:A:C	19056560	NA,C	NA,A	NA,1	NA,inf	NA,inf	NA,0.516499	0.000151873	0.000151874
2	chr19:18694762:G:C	18694762	NA,C	NA,G	NA,1	NA,inf	NA,inf	NA,0.573643	0.000151859	0.00015186
2	chr19:19060754:C:G	19060754	NA,G	NA,C	NA,1	NA,-inf	NA,inf	NA,0.533068	0.000151728	0.000151729
2	chr19:19681522:G:T	19681522	NA,T	NA,G	NA,1	NA,-inf	NA,inf	NA,0.706363	0.000151712	0.000151713
2	chr19:18799394:A:G	18799394	G,NA	A,NA	1,NA	inf,NA	inf,NA	0.863108,NA	0.000151701	0.000151702
2	chr19:18801275:TATC:T	18801275	NA,T	NA,TATC	NA,1	NA,inf	NA,inf	NA,0.556045	0.00015164	0.000151641
2	chr19:18990264:C:A	18990264	NA,A	NA,C	NA,1	NA,-inf	NA,inf	NA,0.531703	0.000151535	0.000151536
2	chr19:18931799:C:T	18931799	T,T	C,C	1,1	-inf,inf	inf,inf	0.872121,1.11265	0.000151478	0.000151479
2	chr19:20308237:T:A	20308237	NA,A	NA,T	NA,1	NA,inf	NA,inf	NA,0.575661	0.000151282	0.000151283
2	chr19:19062065:A:C	19062065	NA,C	NA,A	NA,1	NA,-inf	NA,inf	NA,0.530893	0.000151231	0.000151231
2	chr19:18758917:T:C	18758917	C,NA	T,NA	1,NA	inf,NA	inf,NA	0.925122,NA	0.000151143	0.000151144
2	chr19:20233272:TCG:T	20233272	NA,T	NA,TCG	NA,1	NA,inf	NA,inf	NA,0.56313	0.000151101	0.000151102
2	chr19:19204254:G:A	19204254	NA,A	NA,G	NA,1	NA,-inf	NA,inf	NA,0.543383	0.000151096	0.000151097
2	chr19:19285636:G:A	19285636	NA,A	NA,G	NA,1	NA,inf	NA,inf	NA,0.603489	0.000151047	0.000151048
2	chr19:19043759:C:T	19043759	NA,T	NA,C	NA,1	NA,inf	NA,inf	NA,0.513383	0.000151033	0.000151034
2	chr19:19187027:G:A	19187027	NA,A	NA,G	NA,1	NA,inf	NA,inf	NA,0.564982	0.000150868	0.000150869
2	chr19:20042954:A:C	20042954	C,C	A,A	1,1	inf,-inf	inf,inf	0.0571718,1.5587	0.000150834	0.000150834
2	chr19:19774931:T:C	19774931	C,C	T,T	1,1	-inf,-inf	inf,inf	1.23533,0.124606	0.000150682	0.000150682
2	chr19:19895880:A:G	19895880	NA,G	NA,A	NA,1	NA,-inf	NA,inf	NA,0.549314	0.000150659	0.00015066
2	chr19:18737993:A:C	18737993	NA,C	NA,A	NA,1	NA,-inf	NA,inf	NA,0.571361	0.000150623	0.000150624
2	chr19:20036751:A:G	20036751	G,G	A,A	1,1	inf,-inf	inf,inf	0.0368963,1.56999	0.000150476	0.000150476
2	chr19:18974227:G:A	18974227	NA,A	NA,G	NA,1	NA,inf	NA,inf	NA,0.5844	0.000150461	0.000150462
2	chr19:19046449:G:A	19046449	NA,A	NA,G	NA,1	NA,-inf	NA,inf	NA,0.526565	0.000150277	0.000150278
2	chr19:20028179:G:A	20028179	NA,A	NA,G	NA,1	NA,inf	NA,inf	NA,0.561761	0.000150222	0.000150223
2	chr19:18797309:G:A	18797309	NA,A	NA,G	NA,1	NA,inf	NA,inf	NA,0.549	0.000150138	0.000150139
2	chr19:19943937:A:G	19943937	G,G	A,A	1,1	-inf,inf	inf,inf	1.09966,0.137359	0.000150107	0.000150108
2	chr19:19697329:GC:G	19697329	NA,G	NA,GC	NA,1	NA,inf	NA,inf	NA,0.587094	0.000150064	0.000150065
2	chr19:18657717:C:T	18657717	NA,T	NA,C	NA,1	NA,-inf	NA,inf	NA,0.562159	0.000149951	0.000149952
2	chr19:18568590:G:A	18568590	NA,A	NA,G	NA,1	NA,inf	NA,inf	NA,0.573385	0.000149897	0.000149898
2	chr19:19448369:C:T	19448369	NA,T	NA,C	NA,1	NA,inf	NA,inf	NA,0.59832	0.000149857	0.000149858
2	chr19:18496583:C:G	18496583	NA,G	NA,C	NA,1	NA,-inf	NA,inf	NA,0.561691	0.000149857	0.000149858
2	chr19:20378752:C:T	20378752	NA,T	NA,C	NA,1	NA,inf	NA,inf	NA,0.549959	0.000149857	0.000149858
2	chr19:19966998:C:T	19966998	T,NA	C,NA	1,NA	-inf,NA	inf,NA	1.09818,NA	0.000149781	0.000149782
2	chr19:19189152:C:A	19189152	A,A	C,C	1,1	-inf,inf	inf,inf	3.93131,0.385865	0.000149758	0.000149924
2	chr19:19652456:A:T	19652456	NA,T	NA,A	NA,1	NA,-inf	NA,inf	NA,0.684787	0.000149484	0.000149485
2	chr19:18518323:G:A	18518323	NA,A	NA,G	NA,1	NA,-inf	NA,inf	NA,0.563235	0.000149446	0.000149447
2	chr19:20070961:T:A	20070961	NA,A	NA,T	NA,1	NA,-inf	NA,inf	NA,0.576035	0.00014937	0.000149371
2	chr19:19678718:C:T	19678718	NA,T	NA,C	NA,1	NA,-inf	NA,inf	NA,0.744926	0.000149325	0.000149326
2	chr19:20047141:G:A	20047141	A,NA	G,NA	1,NA	-inf,NA	inf,NA	1.08265,NA	0.000149259	0.000149261
2	chr19:20367491:T:C	20367491	NA,C	NA,T	NA,1	NA,inf	NA,inf	NA,0.55944	0.000149241	0.000149242
2	chr19:19900968:C:T	19900968	NA,T	NA,C	NA,1	NA,-inf	NA,inf	NA,0.552048	0.000149231	0.000149232
2	chr19:18659067:T:C	18659067	NA,C	NA,T	NA,1	NA,inf	NA,inf	NA,0.555914	0.000149223	0.000149224
2	chr19:18748809:A:G	18748809	NA,G	NA,A	NA,1	NA,-inf	NA,inf	NA,0.554424	0.000149144	0.000149145
2	chr19:19922841:A:G	19922841	G,G	A,A	1,1	-inf,inf	inf,inf	1.10723,0.104482	0.000149024	0.000149025
2	chr19:19467934:A:G	19467934	G,G	A,A	1,1	inf,inf	inf,inf	6.69765,0.48801	0.000148927	0.000214343
2	chr19:20020140:G:C	20020140	NA,C	NA,G	NA,1	NA,-inf	NA,inf	NA,0.560271	0.000148768	0.000148769
2	chr19:20368244:C:T	20368244	NA,T	NA,C	NA,1	NA,-inf	NA,inf	NA,0.552836	0.000148742	0.000148742
2	chr19:19030464:A:C	19030464	NA,C	NA,A	NA,1	NA,-inf	NA,inf	NA,0.518826	0.000148686	0.000148687
2	chr19:18624025:C:T	18624025	NA,T	NA,C	NA,1	NA,-inf	NA,inf	NA,0.556261	0.000148646	0.000148647
2	chr19:19299941:G:A	19299941	A,NA	G,NA	1,NA	inf,NA	inf,NA	3.38411,NA	0.000148576	0.000148708
2	chr19:18801051:G:A	18801051	A,NA	G,NA	1,NA	inf,NA	inf,NA	0.853023,NA	0.000148451	0.000148451
2	chr19:18703947:T:G	18703947	NA,G	NA,T	NA,1	NA,-inf	NA,inf	NA,0.569408	0.000148325	0.000148326
2	chr19:19032823:T:C	19032823	NA,C	NA,T	NA,1	NA,-inf	NA,inf	NA,0.516723	0.000148215	0.000148216
2	chr19:19030887:C:T	19030887	NA,T	NA,C	NA,1	NA,-inf	NA,inf	NA,0.516666	0.000148204	0.000148205
2	chr19:19004193:T:C	19004193	NA,C	NA,T	NA,1	NA,-inf	NA,inf	NA,0.516666	0.000148204	0.000148205
2	chr19:19529245:C:T	19529245	NA,T	NA,C	NA,1	NA,inf	NA,inf	NA,0.595484	0.00014814	0.000148141
2	chr19:19081323:G:A	19081323	A,NA	G,NA	1,NA	inf,NA	inf,NA	0.75033,NA	0.000148085	0.000148086
2	chr19:20117637:G:A	20117637	A,NA	G,NA	1,NA	-inf,NA	inf,NA	1.00043,NA	0.000148056	0.000148057
2	chr19:19851379:T:C	19851379	NA,C	NA,T	NA,1	NA,-inf	NA,inf	NA,0.551994	0.000147896	0.000147897
2	chr19:18577774:G:A	18577774	NA,A	NA,G	NA,1	NA,inf	NA,inf	NA,0.555889	0.000147745	0.000147746
2	chr19:18886094:GCCA:G	18886094	NA,G	NA,GCCA	NA,1	NA,-inf	NA,inf	NA,0.542111	0.000147674	0.000147675
2	chr19:19206628:A:C	19206628	NA,C	NA,A	NA,1	NA,-inf	NA,inf	NA,0.831822	0.000147664	0.000147665
2	chr19:18569672:A:G	18569672	NA,G	NA,A	NA,1	NA,inf	NA,inf	NA,0.55575	0.000147597	0.000147598
2	chr19:18719444:C:T	18719444	NA,T	NA,C	NA,1	NA,-inf	NA,inf	NA,0.568227	0.000147556	0.000147557
2	chr19:19167062:G:T	19167062	NA,T	NA,G	NA,1	NA,-inf	NA,inf	NA,0.517096	0.000147538	0.000147539
2	chr19:18989213:T:G	18989213	NA,G	NA,T	NA,1	NA,-inf	NA,inf	NA,0.513412	0.00014749	0.000147491
2	chr19:18818056:G:A	18818056	NA,A	NA,G	NA,1	NA,-inf	NA,inf	NA,0.552303	0.000147347	0.000147348
2	chr19:20059851:T:C	20059851	C,C	T,T	1,1	-inf,-inf	inf,inf	1.13789,0.153347	0.000147237	0.000147238
2	chr19:19963220:C:T	19963220	T,NA	C,NA	1,NA	-inf,NA	inf,NA	1.08773,NA	0.00014716	0.000147161
2	chr19:19100612:C:T	19100612	NA,T	NA,C	NA,1	NA,-inf	NA,inf	NA,0.649767	0.000147144	0.000147145
2	chr19:18902996:G:A	18902996	NA,A	NA,G	NA,1	NA,inf	NA,inf	NA,0.552625	0.000147024	0.000147025
2	chr19:18992826:G:A	18992826	NA,A	NA,G	NA,1	NA,inf	NA,inf	NA,0.495011	0.000147016	0.000147017
2	chr19:19956140:T:C	19956140	NA,C	NA,T	NA,1	NA,-inf	NA,inf	NA,0.550964	0.000146949	0.00014695
2	chr19:18990855:C:A	18990855	NA,A	NA,C	NA,1	NA,inf	NA,inf	NA,0.494542	0.000146914	0.000146915
2	chr19:19882496:A:G	19882496	NA,G	NA,A	NA,1	NA,inf	NA,inf	NA,0.507864	0.000146845	0.000146846
2	chr19:20217963:C:G	20217963	NA,G	NA,C	NA,1	NA,inf	NA,inf	NA,0.535295	0.000146793	0.000146794
2	chr19:20012520:C:A	20012520	NA,A	NA,C	NA,1	NA,-inf	NA,inf	NA,0.548845	0.000146731	0.000146732
2	chr19:19172264:G:A	19172264	NA,A	NA,G	NA,1	NA,-inf	NA,inf	NA,0.515959	0.000146703	0.000146704
2	chr19:19232984:G:A	19232984	A,NA	G,NA	1,NA	inf,NA	inf,NA	0.615853,NA	0.000146516	0.000146517
2	chr19:19522324:T:C	19522324	NA,C	NA,T	NA,1	NA,inf	NA,inf	NA,0.595474	0.000146469	0.00014647
2	chr19:19044952:G:A	19044952	NA,A	NA,G	NA,1	NA,-inf	NA,inf	NA,0.509307	0.000146452	0.000146453
2	chr19:18722027:G:A	18722027	NA,A	NA,G	NA,1	NA,inf	NA,inf	NA,0.546088	0.000146432	0.000146432
2	chr19:20217979:A:G	20217979	NA,G	NA,A	NA,1	NA,inf	NA,inf	NA,0.541992	0.000146373	0.000146374
2	chr19:19496039:C:T	19496039	T,NA	C,NA	1,NA	-inf,NA	inf,NA	1.23152,NA	0.000146276	0.000146278
2	chr19:19186781:T:A	19186781	NA,A	NA,T	NA,1	NA,-inf	NA,inf	NA,0.514005	0.000146275	0.000146276
2	chr19:19186612:G:C	19186612	NA,C	NA,G	NA,1	NA,-inf	NA,inf	NA,0.514005	0.000146275	0.000146276
2	chr19:19894704:A:G	19894704	NA,G	NA,A	NA,1	NA,inf	NA,inf	NA,0.504515	0.000146218	0.000146219
2	chr19:18949441:T:A	18949441	NA,A	NA,T	NA,1	NA,-inf	NA,inf	NA,0.522902	0.000146105	0.000146106
2	chr19:19627504:C:T	19627504	NA,T	NA,C	NA,1	NA,-inf	NA,inf	NA,0.652814	0.000146011	0.000146012
2	chr19:19673950:C:T	19673950	NA,T	NA,C	NA,1	NA,-inf	NA,inf	NA,0.727189	0.000145957	0.000145958
2	chr19:19268388:TAG:T	19268388	NA,T	NA,TAG	NA,1	NA,inf	NA,inf	NA,0.584021	0.000145953	0.000145954
2	chr19:18710001:T:C	18710001	NA,C	NA,T	NA,1	NA,-inf	NA,inf	NA,0.537682	0.000145917	0.000145918
2	chr19:18907191:G:C	18907191	NA,C	NA,G	NA,1	NA,inf	NA,inf	NA,0.546978	0.000145893	0.000145894
2	chr19:18914903:T:C	18914903	NA,C	NA,T	NA,1	NA,inf	NA,inf	NA,0.545818	0.000145878	0.000145879
2	chr19:19264015:C:A	19264015	NA,A	NA,C	NA,1	NA,-inf	NA,inf	NA,0.511313	0.00014577	0.000145771
2	chr19:19952994:G:A	19952994	NA,A	NA,G	NA,1	NA,inf	NA,inf	NA,0.556979	0.000145351	0.000145352
2	chr19:19956102:A:T	19956102	NA,T	NA,A	NA,1	NA,inf	NA,inf	NA,0.556355	0.000145218	0.000145219
2	chr19:19663825:G:C	19663825	NA,C	NA,G	NA,1	NA,inf	NA,inf	NA,0.570685	0.000145184	0.000145185
2	chr19:19818078:T:C	19818078	NA,C	NA,T	NA,1	NA,-inf	NA,inf	NA,0.525004	0.000145041	0.000145042
2	chr19:20251994:G:A	20251994	NA,A	NA,G	NA,1	NA,inf	NA,inf	NA,0.532026	0.000145013	0.000145014
2	chr19:20210340:C:A	20210340	NA,A	NA,C	NA,1	NA,inf	NA,inf	NA,0.534848	0.00014501	0.000145011
2	chr19:19506730:G:A	19506730	NA,A	NA,G	NA,1	NA,inf	NA,inf	NA,0.55601	0.000144965	0.000144966
2	chr19:19884667:TC:T	19884667	NA,T	NA,TC	NA,1	NA,-inf	NA,inf	NA,0.540624	0.00014496	0.000144961
2	chr19:19187620:C:A	19187620	NA,A	NA,C	NA,1	NA,-inf	NA,inf	NA,0.495427	0.000144834	0.000144835
2	chr19:20234325:A:T	20234325	NA,T	NA,A	NA,1	NA,inf	NA,inf	NA,0.532359	0.00014481	0.000144811
2	chr19:19195123:A:G	19195123	G,NA	A,NA	1,NA	-inf,NA	inf,NA	1.23271,NA	0.000144629	0.000144631
2	chr19:20359777:G:C	20359777	NA,C	NA,G	NA,1	NA,-inf	NA,inf	NA,0.549334	0.000144601	0.000144602
2	chr19:18739388:A:G	18739388	NA,G	NA,A	NA,1	NA,-inf	NA,inf	NA,0.548422	0.000144536	0.000144537
2	chr19:20359035:C:A	20359035	NA,A	NA,C	NA,1	NA,-inf	NA,inf	NA,0.548855	0.000144503	0.000144503
2	chr19:19957379:C:A	19957379	A,NA	C,NA	1,NA	-inf,NA	inf,NA	1.04723,NA	0.000144429	0.000144431
2	chr19:19997215:A:T	19997215	NA,T	NA,A	NA,1	NA,inf	NA,inf	NA,0.548453	0.000144364	0.000144365
2	chr19:19086375:C:T	19086375	NA,T	NA,C	NA,1	NA,inf	NA,inf	NA,0.481777	0.000144127	0.000144127
2	chr19:20324317:G:T	20324317	T,NA	G,NA	1,NA	inf,NA	inf,NA	0.776771,NA	0.000144077	0.000144078
2	chr19:19126279:CACTT:C	19126279	NA,C	NA,CACTT	NA,1	NA,inf	NA,inf	NA,0.456075	0.000143916	0.000143917
2	chr19:20078698:C:T	20078698	T,NA	C,NA	1,NA	-inf,NA	inf,NA	1.05781,NA	0.000143814	0.000143815
2	chr19:18625258:A:G	18625258	NA,G	NA,A	NA,1	NA,inf	NA,inf	NA,0.536638	0.000143811	0.000143812
2	chr19:19421101:A:G	19421101	G,G	A,A	1,1	inf,inf	inf,inf	4.61175,0.70347	0.000143734	0.000144729
2	chr19:19305886:G:A	19305886	NA,A	NA,G	NA,1	NA,inf	NA,inf	NA,0.568204	0.000143726	0.000143727
2	chr19:20135091:G:A	20135091	NA,A	NA,G	NA,1	NA,inf	NA,inf	NA,0.543532	0.000143725	0.000143726
2	chr19:18578544:TTCTC:T	18578544	NA,T	NA,TTCTC	NA,1	NA,inf	NA,inf	NA,0.538689	0.000143688	0.000143689
2	chr19:20037444:T:C	20037444	NA,C	NA,T	NA,1	NA,inf	NA,inf	NA,0.493206	0.000143605	0.000143606
2	chr19:19049146:G:A	19049146	NA,A	NA,G	NA,1	NA,inf	NA,inf	NA,0.478808	0.000143495	0.000143496
2	chr19:20085296:TTGGCCGAGACTGGAGTGCAG:T	20085296	T,T	TTGGCCGAGACTGGAGTGCAG,TTGGCCGAGACTGGAGTGCAG	1,1	-inf,inf	inf,inf	1.00767,0.387911	0.000143435	0.000143435
2	chr19:20037445:G:T	20037445	NA,T	NA,G	NA,1	NA,inf	NA,inf	NA,0.492332	0.000143409	0.00014341
2	chr19:18713719:T:TA	18713719	NA,TA	NA,T	NA,1	NA,-inf	NA,inf	NA,0.548297	0.000143342	0.000143343
2	chr19:20236740:AG:A	20236740	NA,A	NA,AG	NA,1	NA,-inf	NA,inf	NA,0.526601	0.000143211	0.000143212
2	chr19:18761437:G:A	18761437	NA,A	NA,G	NA,1	NA,-inf	NA,inf	NA,0.535847	0.000143205	0.000143206
2	chr19:20079411:G:A	20079411	NA,A	NA,G	NA,1	NA,inf	NA,inf	NA,0.50509	0.000143165	0.000143166
2	chr19:18734027:G:A	18734027	NA,A	NA,G	NA,1	NA,inf	NA,inf	NA,0.54128	0.000143061	0.000143062
2	chr19:19153549:C:T	19153549	NA,T	NA,C	NA,1	NA,inf	NA,inf	NA,0.555112	0.000142957	0.000142958
2	chr19:18868509:C:T	18868509	NA,T	NA,C	NA,1	NA,-inf	NA,inf	NA,0.520854	0.000142946	0.000142947
2	chr19:20010616:G:A	20010616	NA,A	NA,G	NA,1	NA,-inf	NA,inf	NA,0.521017	0.000142928	0.000142929
2	chr19:18751704:G:A	18751704	NA,A	NA,G	NA,1	NA,inf	NA,inf	NA,0.529374	0.000142794	0.000142794
2	chr19:20342012:T:C	20342012	NA,C	NA,T	NA,1	NA,inf	NA,inf	NA,0.534722	0.0001427	0.000142701
2	chr19:20187615:C:T	20187615	NA,T	NA,C	NA,1	NA,-inf	NA,inf	NA,0.518582	0.00014269	0.00014269
2	chr19:18723914:C:T	18723914	NA,T	NA,C	NA,1	NA,-inf	NA,inf	NA,0.545153	0.000142657	0.000142658
2	chr19:18723706:G:C	18723706	NA,C	NA,G	NA,1	NA,-inf	NA,inf	NA,0.545153	0.000142657	0.000142658
2	chr19:18703715:G:A	18703715	NA,A	NA,G	NA,1	NA,-inf	NA,inf	NA,0.532628	0.000142647	0.000142648
2	chr19:19773509:C:T	19773509	NA,T	NA,C	NA,1	NA,inf	NA,inf	NA,0.52612	0.000142557	0.000142558
2	chr19:20217961:A:C	20217961	NA,C	NA,A	NA,1	NA,inf	NA,inf	NA,0.514863	0.000142525	0.000142526
2	chr19:18695375:G:A	18695375	NA,A	NA,G	NA,1	NA,inf	NA,inf	NA,0.526234	0.000142512	0.000142513
2	chr19:19969799:C:T	19969799	T,NA	C,NA	1,NA	-inf,NA	inf,NA	1.0671,NA	0.000142436	0.000142437
2	chr19:18909143:T:G	18909143	NA,G	NA,T	NA,1	NA,inf	NA,inf	NA,0.529397	0.000142271	0.000142272
2	chr19:20230178:T:C	20230178	NA,C	NA,T	NA,1	NA,inf	NA,inf	NA,0.513545	0.00014226	0.000142261
2	chr19:20272792:G:A	20272792	NA,A	NA,G	NA,1	NA,inf	NA,inf	NA,0.529316	0.000142247	0.000142247
2	chr19:19099342:G:A	19099342	NA,A	NA,G	NA,1	NA,inf	NA,inf	NA,0.470357	0.000142016	0.000142017
2	chr19:19453614:G:A	19453614	NA,A	NA,G	NA,1	NA,-inf	NA,inf	NA,0.663976	0.000141911	0.000141912
2	chr19:20106728:C:T	20106728	NA,T	NA,C	NA,1	NA,inf	NA,inf	NA,0.532609	0.00014189	0.00014189
2	chr19:19099541:A:G	19099541	NA,G	NA,A	NA,1	NA,inf	NA,inf	NA,0.46934	0.000141802	0.000141803
2	chr19:20173549:G:A	20173549	NA,A	NA,G	NA,1	NA,inf	NA,inf	NA,0.516934	0.000141635	0.000141636
2	chr19:19911247:A:G	19911247	G,G	A,A	1,1	-inf,inf	inf,inf	1.08436,0.126117	0.000141531	0.000141532
2	chr19:19307582:TG:T	19307582	T,NA	TG,NA	1,NA	inf,NA	inf,NA	3.32449,NA	0.000141503	0.00014162
2	chr19:19091847:A:G	19091847	NA,G	NA,A	NA,1	NA,inf	NA,inf	NA,0.467669	0.00014145	0.000141451
2	chr19:19093955:C:T	19093955	NA,T	NA,C	NA,1	NA,inf	NA,inf	NA,0.467669	0.00014145	0.000141451
2	chr19:20086083:C:T	20086083	NA,T	NA,C	NA,1	NA,inf	NA,inf	NA,0.507637	0.000141408	0.000141408
2	chr19:20000800:T:C	20000800	C,NA	T,NA	1,NA	-inf,NA	inf,NA	1.06331,NA	0.000141341	0.000141342
2	chr19:19102109:C:T	19102109	NA,T	NA,C	NA,1	NA,inf	NA,inf	NA,0.46703	0.000141319	0.00014132
2	chr19:20234492:G:A	20234492	NA,A	NA,G	NA,1	NA,inf	NA,inf	NA,0.509138	0.00014131	0.000141311
2	chr19:19487802:A:T	19487802	T,NA	A,NA	1,NA	-inf,NA	inf,NA	1.26249,NA	0.000141298	0.000141299
2	chr19:20282837:G:T	20282837	NA,T	NA,G	NA,1	NA,inf	NA,inf	NA,0.527999	0.000141108	0.000141109
2	chr19:18665662:G:A	18665662	NA,A	NA,G	NA,1	NA,inf	NA,inf	NA,0.522915	0.000140895	0.000140896
2	chr19:19039706:T:C	19039706	NA,C	NA,T	NA,1	NA,-inf	NA,inf	NA,0.602356	0.00014086	0.000140861
2	chr19:18907549:G:A	18907549	NA,A	NA,G	NA,1	NA,inf	NA,inf	NA,0.52227	0.000140851	0.000140852
2	chr19:19630999:G:A	19630999	NA,A	NA,G	NA,1	NA,inf	NA,inf	NA,0.574092	0.000140786	0.000140788
2	chr19:18943775:C:T	18943775	NA,T	NA,C	NA,1	NA,-inf	NA,inf	NA,0.53523	0.000140764	0.000140765
2	chr19:20241204:G:A	20241204	NA,A	NA,G	NA,1	NA,inf	NA,inf	NA,0.51426	0.000140753	0.000140754
2	chr19:19510195:T:C	19510195	C,C	T,T	1,1	inf,inf	inf,inf	4.12417,1.01951	0.000140607	0.000141199
2	chr19:18616076:C:T	18616076	NA,T	NA,C	NA,1	NA,inf	NA,inf	NA,0.522013	0.000140586	0.000140587
2	chr19:20068526:G:A	20068526	NA,A	NA,G	NA,1	NA,inf	NA,inf	NA,0.527628	0.00014039	0.000140391
2	chr19:19178371:G:A	19178371	NA,A	NA,G	NA,1	NA,-inf	NA,inf	NA,0.485432	0.000140327	0.000140328
2	chr19:19082000:A:G	19082000	G,NA	A,NA	1,NA	-inf,NA	inf,NA	0.502521,NA	0.000140245	0.000140245
2	chr19:20082739:C:T	20082739	NA,T	NA,C	NA,1	NA,inf	NA,inf	NA,0.501103	0.000140193	0.000140194
2	chr19:18819756:G:A	18819756	NA,A	NA,G	NA,1	NA,inf	NA,inf	NA,0.533276	0.000140103	0.000140104
2	chr19:19958053:C:T	19958053	NA,T	NA,C	NA,1	NA,inf	NA,inf	NA,0.529202	0.000139781	0.000139782
2	chr19:19044863:G:A	19044863	A,NA	G,NA	1,NA	inf,NA	inf,NA	3.24944,NA	0.000139757	0.000139853
2	chr19:19003431:G:A	19003431	NA,A	NA,G	NA,1	NA,-inf	NA,inf	NA,0.494515	0.000139756	0.000139757
2	chr19:19061452:T:C	19061452	NA,C	NA,T	NA,1	NA,-inf	NA,inf	NA,0.494483	0.000139621	0.000139622
2	chr19:19229575:G:A	19229575	NA,A	NA,G	NA,1	NA,-inf	NA,inf	NA,0.474007	0.000139584	0.000139585
2	chr19:19699048:T:C	19699048	NA,C	NA,T	NA,1	NA,-inf	NA,inf	NA,0.619822	0.000139568	0.000139569
2	chr19:18695296:C:T	18695296	NA,T	NA,C	NA,1	NA,inf	NA,inf	NA,0.511406	0.000139562	0.000139563
2	chr19:20291528:AGAGT:A	20291528	NA,A	NA,AGAGT	NA,1	NA,inf	NA,inf	NA,0.520129	0.000139521	0.000139522
2	chr19:19917415:A:G	19917415	NA,G	NA,A	NA,1	NA,inf	NA,inf	NA,0.521865	0.00013941	0.000139411
2	chr19:19958630:T:A	19958630	NA,A	NA,T	NA,1	NA,inf	NA,inf	NA,0.52669	0.0001393	0.000139301
2	chr19:20054893:G:C	20054893	C,NA	G,NA	1,NA	-inf,NA	inf,NA	1.04798,NA	0.000139286	0.000139287
2	chr19:18873488:G:C	18873488	NA,C	NA,G	NA,1	NA,-inf	NA,inf	NA,0.518048	0.000139255	0.000139256
2	chr19:18616585:G:T	18616585	NA,T	NA,G	NA,1	NA,inf	NA,inf	NA,0.515857	0.000139226	0.000139227
2	chr19:20233800:G:T	20233800	NA,T	NA,G	NA,1	NA,inf	NA,inf	NA,0.510219	0.000139084	0.000139085
2	chr19:20257751:G:C	20257751	C,C	G,G	1,1	-inf,-inf	inf,inf	1.08025,0.835497	0.000138987	0.000138988
2	chr19:19119311:T:G	19119311	G,G	T,T	1,1	-inf,inf	inf,inf	1.04589,1.05672	0.000138828	0.000138829
2	chr19:19959542:T:C	19959542	NA,C	NA,T	NA,1	NA,inf	NA,inf	NA,0.524204	0.000138823	0.000138824
2	chr19:20136703:C:A	20136703	NA,A	NA,C	NA,1	NA,-inf	NA,inf	NA,0.500797	0.000138766	0.000138767
2	chr19:19170715:C:A	19170715	NA,A	NA,C	NA,1	NA,inf	NA,inf	NA,0.51389	0.000138709	0.00013871
2	chr19:19106857:C:T	19106857	NA,T	NA,C	NA,1	NA,inf	NA,inf	NA,0.45449	0.000138603	0.000138604
2	chr19:20075418:AT:A	20075418	A,NA	AT,NA	1,NA	-inf,NA	inf,NA	1.03557,NA	0.000138536	0.000138537
2	chr19:18667429:C:T	18667429	NA,T	NA,C	NA,1	NA,-inf	NA,inf	NA,0.507231	0.000138246	0.000138247
2	chr19:20209684:A:G	20209684	G,G	A,A	1,1	inf,-inf	inf,inf	0.175261,1.52369	0.000138228	0.000138229
2	chr19:18555789:G:A	18555789	NA,A	NA,G	NA,1	NA,inf	NA,inf	NA,0.509641	0.000138223	0.000138224
2	chr19:19509152:A:G	19509152	G,NA	A,NA	1,NA	-inf,NA	inf,NA	1.19513,NA	0.000138208	0.00013821
2	chr19:19492866:A:C	19492866	NA,C	NA,A	NA,1	NA,inf	NA,inf	NA,0.539317	0.000138124	0.000138125
2	chr19:20325021:T:G	20325021	G,NA	T,NA	1,NA	inf,NA	inf,NA	0.961704,NA	0.000138109	0.00013811
2	chr19:19412988:G:A	19412988	NA,A	NA,G	NA,1	NA,-inf	NA,inf	NA,0.47511	0.000138022	0.000138022
2	chr19:20097227:A:G	20097227	G,NA	A,NA	1,NA	-inf,NA	inf,NA	1.03143,NA	0.000137972	0.000137973
2	chr19:19029173:G:A	19029173	NA,A	NA,G	NA,1	NA,inf	NA,inf	NA,0.540639	0.000137933	0.000137934
2	chr19:20208763:G:A	20208763	NA,A	NA,G	NA,1	NA,inf	NA,inf	NA,0.492786	0.000137851	0.000137852
2	chr19:18769767:G:A	18769767	NA,A	NA,G	NA,1	NA,-inf	NA,inf	NA,0.521149	0.000137748	0.000137749
2	chr19:19984745:A:G	19984745	NA,G	NA,A	NA,1	NA,-inf	NA,inf	NA,0.502338	0.000137729	0.00013773
2	chr19:19982965:C:T	19982965	NA,T	NA,C	NA,1	NA,-inf	NA,inf	NA,0.502319	0.000137723	0.000137724
2	chr19:19669099:G:GGT	19669099	NA,GGT	NA,G	NA,1	NA,inf	NA,inf	NA,0.521933	0.000137713	0.000137714
2	chr19:20243441:C:T	20243441	NA,T	NA,C	NA,1	NA,inf	NA,inf	NA,0.505982	0.000137683	0.000137684
2	chr19:20195312:G:A	20195312	A,A	G,G	1,1	inf,inf	inf,inf	1.25059,0.854025	0.000137579	0.00013758
2	chr19:19277691:A:T	19277691	T,T	A,A	1,1	inf,-inf	inf,inf	8.59714,0.250621	0.000137488	0.00334838
2	chr19:19949776:A:C	19949776	NA,C	NA,A	NA,1	NA,inf	NA,inf	NA,0.517249	0.000137477	0.000137478
2	chr19:20365683:A:G	20365683	NA,G	NA,A	NA,1	NA,inf	NA,inf	NA,0.50345	0.000137398	0.000137399
2	chr19:20331209:A:T	20331209	T,T	A,A	1,1	-inf,-inf	inf,inf	1.39677,0.247062	0.000137313	0.000137314
2	chr19:20259850:A:T	20259850	T,NA	A,NA	1,NA	-inf,NA	inf,NA	1.00639,NA	0.000137311	0.000137312
2	chr19:18574317:A:G	18574317	NA,G	NA,A	NA,1	NA,inf	NA,inf	NA,0.503923	0.000137276	0.000137277
2	chr19:19104883:C:T	19104883	NA,T	NA,C	NA,1	NA,inf	NA,inf	NA,0.447726	0.000137245	0.000137246
2	chr19:18731119:G:A	18731119	NA,A	NA,G	NA,1	NA,-inf	NA,inf	NA,0.493409	0.000136829	0.00013683
2	chr19:18679699:C:T	18679699	T,NA	C,NA	1,NA	inf,NA	inf,NA	0.771788,NA	0.000136785	0.000136786
2	chr19:20061814:A:G	20061814	G,NA	A,NA	1,NA	-inf,NA	inf,NA	1.03727,NA	0.000136772	0.000136774
2	chr19:19821082:T:C	19821082	NA,C	NA,T	NA,1	NA,inf	NA,inf	NA,0.467159	0.000136766	0.000136767
2	chr19:19930838:T:C	19930838	NA,C	NA,T	NA,1	NA,inf	NA,inf	NA,0.521032	0.000136754	0.000136755
2	chr19:19328339:T:C	19328339	NA,C	NA,T	NA,1	NA,inf	NA,inf	NA,0.531461	0.000136703	0.000136704
2	chr19:18893813:C:T	18893813	NA,T	NA,C	NA,1	NA,inf	NA,inf	NA,0.504201	0.000136635	0.000136636
2	chr19:19136408:C:G	19136408	NA,G	NA,C	NA,1	NA,inf	NA,inf	NA,0.516933	0.000136581	0.000136582
2	chr19:20062336:A:G	20062336	G,NA	A,NA	1,NA	-inf,NA	inf,NA	1.03623,NA	0.000136542	0.000136543
2	chr19:20052640:G:T	20052640	T,NA	G,NA	1,NA	-inf,NA	inf,NA	1.03623,NA	0.000136542	0.000136543
2	chr19:19510946:T:C	19510946	NA,C	NA,T	NA,1	NA,inf	NA,inf	NA,0.535391	0.000136508	0.000136509
2	chr19:18544835:C:T	18544835	NA,T	NA,C	NA,1	NA,inf	NA,inf	NA,0.491568	0.000136395	0.000136396
2	chr19:20060670:G:C	20060670	C,NA	G,NA	1,NA	-inf,NA	inf,NA	1.03528,NA	0.000136334	0.000136335
2	chr19:19003834:A:G	19003834	NA,G	NA,A	NA,1	NA,inf	NA,inf	NA,0.52289	0.000136258	0.000136259
2	chr19:20092616:C:T	20092616	T,NA	C,NA	1,NA	-inf,NA	inf,NA	1.02291,NA	0.000135971	0.000135972
2	chr19:18947123:A:G	18947123	NA,G	NA,A	NA,1	NA,inf	NA,inf	NA,0.456649	0.000135967	0.000135968
2	chr19:20157814:C:T	20157814	T,NA	C,NA	1,NA	inf,NA	inf,NA	0.687932,NA	0.000135965	0.000135966
2	chr19:20306912:A:G	20306912	G,G	A,A	1,1	-inf,-inf	inf,inf	0.677231,1.28595	0.000135864	0.000135865
2	chr19:18991934:G:A	18991934	NA,A	NA,G	NA,1	NA,inf	NA,inf	NA,0.529256	0.000135862	0.000135863
2	chr19:18945819:C:T	18945819	NA,T	NA,C	NA,1	NA,inf	NA,inf	NA,0.476295	0.000135665	0.000135666
2	chr19:19122665:C:A	19122665	NA,A	NA,C	NA,1	NA,-inf	NA,inf	NA,0.450231	0.00013562	0.000135621
2	chr19:18712855:G:A	18712855	NA,A	NA,G	NA,1	NA,-inf	NA,inf	NA,0.506812	0.000135393	0.000135394
2	chr19:19785074:G:A	19785074	A,NA	G,NA	1,NA	inf,NA	inf,NA	0.655201,NA	0.000134967	0.000134968
2	chr19:19936502:A:C	19936502	NA,C	NA,A	NA,1	NA,-inf	NA,inf	NA,0.465687	0.000134936	0.000134937
2	chr19:20066455:G:T	20066455	NA,T	NA,G	NA,1	NA,-inf	NA,inf	NA,0.491397	0.000134936	0.000134937
2	chr19:18968797:T:A	18968797	NA,A	NA,T	NA,1	NA,-inf	NA,inf	NA,0.546736	0.000134895	0.000134896
2	chr19:18901444:A:G	18901444	NA,G	NA,A	NA,1	NA,-inf	NA,inf	NA,0.498151	0.000134651	0.000134652
2	chr19:19925873:T:C	19925873	NA,C	NA,T	NA,1	NA,inf	NA,inf	NA,0.491451	0.000134649	0.00013465
2	chr19:20272698:C:T	20272698	NA,T	NA,C	NA,1	NA,-inf	NA,inf	NA,0.492711	0.000134628	0.000134629
2	chr19:20331143:C:A	20331143	NA,A	NA,C	NA,1	NA,inf	NA,inf	NA,0.47779	0.000134626	0.000134627
2	chr19:18563917:C:T	18563917	NA,T	NA,C	NA,1	NA,inf	NA,inf	NA,0.484717	0.000134624	0.000134625
2	chr19:19917443:T:A	19917443	NA,A	NA,T	NA,1	NA,inf	NA,inf	NA,0.490362	0.000134447	0.000134448
2	chr19:19105810:C:G	19105810	NA,G	NA,C	NA,1	NA,inf	NA,inf	NA,0.434152	0.000134427	0.000134428
2	chr19:19982113:C:T	19982113	NA,T	NA,C	NA,1	NA,-inf	NA,inf	NA,0.485033	0.000134425	0.000134426
2	chr19:20098303:C:T	20098303	T,NA	C,NA	1,NA	-inf,NA	inf,NA	1.01535,NA	0.000134238	0.000134239
2	chr19:19166686:G:A	19166686	NA,A	NA,G	NA,1	NA,inf	NA,inf	NA,0.390644	0.000134137	0.000134138
2	chr19:18998748:C:T	18998748	NA,T	NA,C	NA,1	NA,inf	NA,inf	NA,0.519416	0.000134052	0.000134053
2	chr19:19974874:G:A	19974874	NA,A	NA,G	NA,1	NA,inf	NA,inf	NA,0.4841	0.000134044	0.000134045
2	chr19:19526984:C:T	19526984	T,NA	C,NA	1,NA	-inf,NA	inf,NA	1.1731,NA	0.000134026	0.000134028
2	chr19:19664055:G:A	19664055	NA,A	NA,G	NA,1	NA,inf	NA,inf	NA,0.501209	0.000133946	0.000133947
2	chr19:18740177:C:G	18740177	NA,G	NA,C	NA,1	NA,-inf	NA,inf	NA,0.476589	0.000133944	0.000133945
2	chr19:20033824:G:A	20033824	NA,A	NA,G	NA,1	NA,-inf	NA,inf	NA,0.501756	0.000133903	0.000133904
2	chr19:19057864:G:A	19057864	NA,A	NA,G	NA,1	NA,-inf	NA,inf	NA,0.446537	0.000133852	0.000133853
2	chr19:19661688:C:T	19661688	NA,T	NA,C	NA,1	NA,inf	NA,inf	NA,0.512512	0.000133813	0.000133814
2	chr19:20120002:A:G	20120002	NA,G	NA,A	NA,1	NA,-inf	NA,inf	NA,0.478761	0.000133733	0.000133734
2	chr19:18740780:G:A	18740780	NA,A	NA,G	NA,1	NA,-inf	NA,inf	NA,0.475358	0.000133715	0.000133716
2	chr19:18739151:G:A	18739151	NA,A	NA,G	NA,1	NA,-inf	NA,inf	NA,0.475329	0.000133709	0.00013371
2	chr19:20168060:G:T	20168060	NA,T	NA,G	NA,1	NA,inf	NA,inf	NA,0.472841	0.000133704	0.000133705
2	chr19:19990943:GTGGGGTCATAAAAGGAATAGCAAAGTACCT:G	19990943	G,NA	GTGGGGTCATAAAAGGAATAGCAAAGTACCT,NA	1,NA	-inf,NA	inf,NA	1.03024,NA	0.000133698	0.000133699
2	chr19:20050577:G:A	20050577	NA,A	NA,G	NA,1	NA,-inf	NA,inf	NA,0.474756	0.000133649	0.00013365
2	chr19:20196661:C:T	20196661	NA,T	NA,C	NA,1	NA,inf	NA,inf	NA,0.471073	0.000133626	0.000133627
2	chr19:18718719:C:T	18718719	T,T	C,C	1,1	-inf,inf	inf,inf	0.761788,0.729951	0.000133421	0.000133421
2	chr19:18810285:C:T	18810285	NA,T	NA,C	NA,1	NA,inf	NA,inf	NA,0.49305	0.000133378	0.000133379
2	chr19:19055728:T:C	19055728	NA,C	NA,T	NA,1	NA,-inf	NA,inf	NA,0.446913	0.00013337	0.000133371
2	chr19:20316302:G:A	20316302	NA,A	NA,G	NA,1	NA,-inf	NA,inf	NA,0.477478	0.000133284	0.000133284
2	chr19:18660475:G:A	18660475	NA,A	NA,G	NA,1	NA,inf	NA,inf	NA,0.48027	0.000133253	0.000133254
2	chr19:20194069:C:T	20194069	T,T	C,C	1,1	inf,-inf	inf,inf	0.111985,1.54838	0.000133247	0.000133247
2	chr19:20002505:C:T	20002505	NA,T	NA,C	NA,1	NA,-inf	NA,inf	NA,0.479474	0.000133095	0.000133096
2	chr19:20066971:A:G	20066971	NA,G	NA,A	NA,1	NA,inf	NA,inf	NA,0.472731	0.000133066	0.000133067
2	chr19:19934579:T:C	19934579	NA,C	NA,T	NA,1	NA,-inf	NA,inf	NA,0.469863	0.000132958	0.000132959
2	chr19:19028536:C:T	19028536	NA,T	NA,C	NA,1	NA,inf	NA,inf	NA,0.427638	0.00013287	0.00013287
2	chr19:18631372:C:A	18631372	NA,A	NA,C	NA,1	NA,inf	NA,inf	NA,0.476325	0.000132842	0.000132843
2	chr19:19340646:T:A	19340646	NA,A	NA,T	NA,1	NA,inf	NA,inf	NA,0.508075	0.000132823	0.000132824
2	chr19:19835828:A:G	19835828	G,G	A,A	1,1	-inf,-inf	inf,inf	1.74725,0.172407	0.000132729	0.000132731
2	chr19:19631966:T:C	19631966	NA,C	NA,T	NA,1	NA,-inf	NA,inf	NA,0.621065	0.00013272	0.000132721
2	chr19:19126355:G:C	19126355	NA,C	NA,G	NA,1	NA,inf	NA,inf	NA,0.514112	0.000132609	0.00013261
2	chr19:18985697:C:T	18985697	NA,T	NA,C	NA,1	NA,-inf	NA,inf	NA,0.439646	0.000132529	0.000132529
2	chr19:19591070:G:C	19591070	NA,C	NA,G	NA,1	NA,inf	NA,inf	NA,0.502053	0.000132482	0.000132483
2	chr19:19316580:C:T	19316580	NA,T	NA,C	NA,1	NA,inf	NA,inf	NA,0.507722	0.000132435	0.000132436
2	chr19:19806704:A:T	19806704	NA,T	NA,A	NA,1	NA,inf	NA,inf	NA,0.443597	0.000132386	0.000132387
2	chr19:18575237:A:G	18575237	NA,G	NA,A	NA,1	NA,inf	NA,inf	NA,0.471391	0.000132285	0.000132286
2	chr19:18800939:G:A	18800939	NA,A	NA,G	NA,1	NA,inf	NA,inf	NA,0.455683	0.000132249	0.00013225
2	chr19:18937086:G:A	18937086	A,NA	G,NA	1,NA	-inf,NA	inf,NA	1.15059,NA	0.000132195	0.000132197
2	chr19:18789478:C:T	18789478	NA,T	NA,C	NA,1	NA,inf	NA,inf	NA,0.465819	0.000132077	0.000132078
2	chr19:19769209:G:A	19769209	NA,A	NA,G	NA,1	NA,-inf	NA,inf	NA,0.47482	0.000132028	0.000132029
2	chr19:19186245:G:C	19186245	NA,C	NA,G	NA,1	NA,-inf	NA,inf	NA,0.460831	0.000132017	0.000132018
2	chr19:20194060:CAAT:C	20194060	NA,C	NA,CAAT	NA,1	NA,inf	NA,inf	NA,0.471769	0.000131913	0.000131914
2	chr19:18956510:T:C	18956510	NA,C	NA,T	NA,1	NA,-inf	NA,inf	NA,0.456964	0.000131912	0.000131913
2	chr19:18510809:T:C	18510809	NA,C	NA,T	NA,1	NA,-inf	NA,inf	NA,0.46259	0.000131898	0.000131899
2	chr19:18542499:T:C	18542499	NA,C	NA,T	NA,1	NA,inf	NA,inf	NA,0.467462	0.000131837	0.000131837
2	chr19:19091592:T:C	19091592	C,NA	T,NA	1,NA	-inf,NA	inf,NA	0.484993,NA	0.000131774	0.000131775
2	chr19:19065803:G:A	19065803	A,NA	G,NA	1,NA	inf,NA	inf,NA	1.41042,NA	0.000131701	0.000131703
2	chr19:18702164:T:G	18702164	NA,G	NA,T	NA,1	NA,-inf	NA,inf	NA,0.462361	0.0001317	0.0001317
2	chr19:20086583:C:G	20086583	G,G	C,C	1,1	-inf,inf	inf,inf	1.00528,0.323904	0.000131561	0.000131561
2	chr19:19687656:T:C	19687656	NA,C	NA,T	NA,1	NA,inf	NA,inf	NA,0.488988	0.000131544	0.000131545
2	chr19:19124306:T:G	19124306	G,G	T,T	1,1	-inf,inf	inf,inf	0.946262,1.16969	0.000131384	0.000131386
2	chr19:18799983:G:A	18799983	NA,A	NA,G	NA,1	NA,inf	NA,inf	NA,0.450285	0.000131263	0.000131264
2	chr19:19055086:T:C	19055086	NA,C	NA,T	NA,1	NA,-inf	NA,inf	NA,0.458195	0.000131125	0.000131126
2	chr19:20072930:C:T	20072930	NA,T	NA,C	NA,1	NA,inf	NA,inf	NA,0.472927	0.000130961	0.000130961
2	chr19:18909060:T:G	18909060	NA,G	NA,T	NA,1	NA,inf	NA,inf	NA,0.470544	0.000130831	0.000130832
2	chr19:19034693:C:T	19034693	T,T	C,C	1,1	inf,inf	inf,inf	1.10577,0.0508966	0.00013083	0.000130831
2	chr19:19605658:C:T	19605658	NA,T	NA,C	NA,1	NA,-inf	NA,inf	NA,0.540233	0.0001308	0.000130801
2	chr19:19769762:G:A	19769762	NA,A	NA,G	NA,1	NA,-inf	NA,inf	NA,0.467887	0.0001308	0.000130801
2	chr19:20075238:C:T	20075238	NA,T	NA,C	NA,1	NA,inf	NA,inf	NA,0.472008	0.000130668	0.000130669
2	chr19:19908668:C:T	19908668	NA,T	NA,C	NA,1	NA,inf	NA,inf	NA,0.4693	0.000130661	0.000130661
2	chr19:18624092:A:T	18624092	NA,T	NA,A	NA,1	NA,inf	NA,inf	NA,0.464282	0.000130621	0.000130622
2	chr19:19500088:A:G	19500088	NA,G	NA,A	NA,1	NA,-inf	NA,inf	NA,0.642589	0.000130595	0.000130596
2	chr19:18528457:C:T	18528457	NA,T	NA,C	NA,1	NA,-inf	NA,inf	NA,0.46268	0.000130522	0.000130522
2	chr19:20310437:A:G	20310437	G,G	A,A	1,1	-inf,-inf	inf,inf	0.920119,0.913863	0.000130508	0.000130509
2	chr19:20072960:CACATATAAATATATATATACAT:C	20072960	NA,C	NA,CACATATAAATATATATATACAT	NA,1	NA,inf	NA,inf	NA,0.47023	0.000130496	0.000130497
2	chr19:19754708:C:T	19754708	NA,T	NA,C	NA,1	NA,inf	NA,inf	NA,0.443539	0.000130476	0.000130476
2	chr19:19757423:AAACAAACT:A	19757423	NA,A	NA,AAACAAACT	NA,1	NA,inf	NA,inf	NA,0.489807	0.00013042	0.000130421
2	chr19:19179145:G:A	19179145	A,NA	G,NA	1,NA	-inf,NA	inf,NA	1.18164,NA	0.000130357	0.000130359
2	chr19:18577580:G:T	18577580	NA,T	NA,G	NA,1	NA,inf	NA,inf	NA,0.459773	0.000130271	0.000130272
2	chr19:20057378:G:A	20057378	A,A	G,G	1,1	-inf,inf	inf,inf	1.60921,0.27272	0.000130251	0.000130252
2	chr19:18946084:T:C	18946084	NA,C	NA,T	NA,1	NA,inf	NA,inf	NA,0.452213	0.000130201	0.000130201
2	chr19:20075735:A:G	20075735	NA,G	NA,A	NA,1	NA,inf	NA,inf	NA,0.472517	0.000130166	0.000130167
2	chr19:20016865:GAATTT:G	20016865	NA,G	NA,GAATTT	NA,1	NA,inf	NA,inf	NA,0.47545	0.000130108	0.000130109
2	chr19:20105902:A:G	20105902	NA,G	NA,A	NA,1	NA,inf	NA,inf	NA,0.438523	0.000130002	0.000130003
2	chr19:18574668:G:A	18574668	NA,A	NA,G	NA,1	NA,inf	NA,inf	NA,0.458076	0.000129974	0.000129975
2	chr19:19017443:A:G	19017443	NA,G	NA,A	NA,1	NA,-inf	NA,inf	NA,0.425753	0.000129953	0.000129954
2	chr19:18602957:C:T	18602957	NA,T	NA,C	NA,1	NA,-inf	NA,inf	NA,0.467805	0.000129936	0.000129937
2	chr19:19424785:G:T	19424785	NA,T	NA,G	NA,1	NA,inf	NA,inf	NA,0.509376	0.00012991	0.000129911
2	chr19:18658214:G:A	18658214	NA,A	NA,G	NA,1	NA,inf	NA,inf	NA,0.461444	0.000129905	0.000129906
2	chr19:19362996:T:A	19362996	A,NA	T,NA	1,NA	inf,NA	inf,NA	3.206,NA	0.000129898	0.000129989
2	chr19:20069099:T:G	20069099	NA,G	NA,T	NA,1	NA,-inf	NA,inf	NA,0.450297	0.000129894	0.000129895
2	chr19:19756409:A:C	19756409	NA,C	NA,A	NA,1	NA,inf	NA,inf	NA,0.467975	0.000129844	0.000129845
2	chr19:18898799:G:A	18898799	NA,A	NA,G	NA,1	NA,inf	NA,inf	NA,0.465009	0.000129793	0.000129793
2	chr19:19613297:C:T	19613297	NA,T	NA,C	NA,1	NA,-inf	NA,inf	NA,0.599527	0.00012966	0.000129661
2	chr19:20091053:G:A	20091053	NA,A	NA,G	NA,1	NA,-inf	NA,inf	NA,0.449392	0.000129629	0.00012963
2	chr19:19367372:C:G	19367372	NA,G	NA,C	NA,1	NA,inf	NA,inf	NA,0.479947	0.000129526	0.000129527
2	chr19:20141961:A:C	20141961	NA,C	NA,A	NA,1	NA,-inf	NA,inf	NA,0.450213	0.000129522	0.000129523
2	chr19:19388823:C:T	19388823	NA,T	NA,C	NA,1	NA,-inf	NA,inf	NA,0.577046	0.000129431	0.000129432
2	chr19:18847753:A:T	18847753	NA,T	NA,A	NA,1	NA,-inf	NA,inf	NA,0.456632	0.000129384	0.000129385
2	chr19:20087449:T:G	20087449	G,G	T,T	1,1	inf,-inf	inf,inf	0.279576,1.47822	0.000129315	0.000129315
2	chr19:19146829:T:C	19146829	NA,C	NA,T	NA,1	NA,-inf	NA,inf	NA,0.475876	0.000129302	0.000129303
2	chr19:18958998:G:A	18958998	NA,A	NA,G	NA,1	NA,inf	NA,inf	NA,0.399358	0.000129247	0.000129248
2	chr19:19030426:G:A	19030426	NA,A	NA,G	NA,1	NA,inf	NA,inf	NA,0.491708	0.000129199	0.0001292
2	chr19:19044651:G:A	19044651	NA,A	NA,G	NA,1	NA,-inf	NA,inf	NA,0.44177	0.000129138	0.000129139
2	chr19:19569429:G:A	19569429	NA,A	NA,G	NA,1	NA,-inf	NA,inf	NA,0.595824	0.000128994	0.000128995
2	chr19:19869537:T:G	19869537	NA,G	NA,T	NA,1	NA,-inf	NA,inf	NA,0.452338	0.000128942	0.000128943
2	chr19:19614301:C:T	19614301	NA,T	NA,C	NA,1	NA,-inf	NA,inf	NA,0.436707	0.000128917	0.000128918
2	chr19:19600678:G:A	19600678	NA,A	NA,G	NA,1	NA,inf	NA,inf	NA,0.480773	0.000128909	0.00012891
2	chr19:19004457:C:T	19004457	NA,T	NA,C	NA,1	NA,inf	NA,inf	NA,0.381228	0.000128896	0.000128897
2	chr19:18921752:C:T	18921752	NA,T	NA,C	NA,1	NA,-inf	NA,inf	NA,0.454787	0.000128775	0.000128776
2	chr19:19808572:G:A	19808572	NA,A	NA,G	NA,1	NA,-inf	NA,inf	NA,0.453438	0.000128737	0.000128738
2	chr19:19088585:G:A	19088585	NA,A	NA,G	NA,1	NA,-inf	NA,inf	NA,0.483067	0.000128688	0.000128689
2	chr19:19304082:C:A	19304082	NA,A	NA,C	NA,1	NA,inf	NA,inf	NA,0.483527	0.000128277	0.000128278
2	chr19:19011761:C:T	19011761	NA,T	NA,C	NA,1	NA,inf	NA,inf	NA,0.477811	0.000128271	0.000128272
2	chr19:20084798:G:A	20084798	NA,A	NA,G	NA,1	NA,inf	NA,inf	NA,0.462704	0.000128134	0.000128135
2	chr19:20238354:G:A	20238354	NA,A	NA,G	NA,1	NA,-inf	NA,inf	NA,0.441503	0.000128029	0.00012803
2	chr19:19393911:C:CA	19393911	CA,NA	C,NA	1,NA	-inf,NA	inf,NA	1.19916,NA	0.000127949	0.000127951
2	chr19:19852996:G:A	19852996	NA,A	NA,G	NA,1	NA,-inf	NA,inf	NA,0.445874	0.000127845	0.000127846
2	chr19:18658622:T:TC	18658622	NA,TC	NA,T	NA,1	NA,inf	NA,inf	NA,0.443722	0.00012783	0.000127831
2	chr19:19928252:C:T	19928252	NA,T	NA,C	NA,1	NA,-inf	NA,inf	NA,0.435526	0.000127817	0.000127818
2	chr19:18590767:CCT:C	18590767	NA,C	NA,CCT	NA,1	NA,-inf	NA,inf	NA,0.457504	0.000127731	0.000127732
2	chr19:20024688:A:G	20024688	NA,G	NA,A	NA,1	NA,inf	NA,inf	NA,0.445018	0.000127676	0.000127677
2	chr19:19461099:C:T	19461099	NA,T	NA,C	NA,1	NA,-inf	NA,inf	NA,0.416659	0.000127492	0.000127493
2	chr19:20169268:T:G	20169268	NA,G	NA,T	NA,1	NA,inf	NA,inf	NA,0.437661	0.000127404	0.000127405
2	chr19:20106546:C:T	20106546	NA,T	NA,C	NA,1	NA,-inf	NA,inf	NA,0.436344	0.000127312	0.000127313
2	chr19:20046960:C:T	20046960	T,NA	C,NA	1,NA	-inf,NA	inf,NA	0.992413,NA	0.00012726	0.000127261
2	chr19:19035091:C:A	19035091	NA,A	NA,C	NA,1	NA,-inf	NA,inf	NA,0.414113	0.000127103	0.000127103
2	chr19:20115331:G:C	20115331	NA,C	NA,G	NA,1	NA,inf	NA,inf	NA,0.449015	0.000127034	0.000127035
2	chr19:18863056:AC:A	18863056	NA,A	NA,AC	NA,1	NA,-inf	NA,inf	NA,0.450546	0.000126983	0.000126984
2	chr19:20308163:G:A	20308163	A,A	G,G	1,1	inf,-inf	inf,inf	0.174057,1.62	0.000126826	0.000126827
2	chr19:19851664:CAT:C	19851664	NA,C	NA,CAT	NA,1	NA,-inf	NA,inf	NA,0.441219	0.00012679	0.000126791
2	chr19:20135154:T:G	20135154	G,G	T,T	1,1	inf,-inf	inf,inf	0.0257452,1.56232	0.00012678	0.000126781
2	chr19:18789084:A:G	18789084	G,NA	A,NA	1,NA	inf,NA	inf,NA	0.878025,NA	0.000126716	0.000126717
2	chr19:19641347:C:T	19641347	NA,T	NA,C	NA,1	NA,inf	NA,inf	NA,0.471441	0.000126687	0.000126687
2	chr19:18769373:C:T	18769373	NA,T	NA,C	NA,1	NA,-inf	NA,inf	NA,0.458792	0.000126582	0.000126583
2	chr19:20302114:A:G	20302114	NA,G	NA,A	NA,1	NA,-inf	NA,inf	NA,0.433573	0.000126531	0.000126532
2	chr19:19572711:G:A	19572711	NA,A	NA,G	NA,1	NA,-inf	NA,inf	NA,0.422398	0.000126518	0.000126519
2	chr19:18670107:G:A	18670107	A,A	G,G	1,1	-inf,inf	inf,inf	0.912744,1.09843	0.000126488	0.000126489
2	chr19:20135924:G:A	20135924	NA,A	NA,G	NA,1	NA,-inf	NA,inf	NA,0.440643	0.000126478	0.000126479
2	chr19:19177002:T:C	19177002	NA,C	NA,T	NA,1	NA,inf	NA,inf	NA,0.334813	0.000126433	0.000126434
2	chr19:20123817:A:G	20123817	NA,G	NA,A	NA,1	NA,-inf	NA,inf	NA,0.432598	0.000126392	0.000126393
2	chr19:18800342:T:A	18800342	A,A	T,T	1,1	-inf,inf	inf,inf	0.243886,1.59823	0.000126374	0.000126375
2	chr19:18930643:T:C	18930643	NA,C	NA,T	NA,1	NA,-inf	NA,inf	NA,0.45465	0.000126346	0.000126347
2	chr19:19158221:G:A	19158221	NA,A	NA,G	NA,1	NA,-inf	NA,inf	NA,0.399682	0.000126294	0.000126295
2	chr19:18987210:C:T	18987210	NA,T	NA,C	NA,1	NA,inf	NA,inf	NA,0.464988	0.000126276	0.000126277
2	chr19:20127266:T:C	20127266	NA,C	NA,T	NA,1	NA,inf	NA,inf	NA,0.443777	0.000126205	0.000126206
2	chr19:18931996:C:A	18931996	NA,A	NA,C	NA,1	NA,-inf	NA,inf	NA,0.450976	0.000126197	0.000126198
2	chr19:20039366:G:C	20039366	C,C	G,G	1,1	-inf,-inf	inf,inf	0.0805451,1.51539	0.000126084	0.000126084
2	chr19:19569263:T:C	19569263	NA,C	NA,T	NA,1	NA,inf	NA,inf	NA,0.456532	0.000126003	0.000126004
2	chr19:20190179:T:G	20190179	NA,G	NA,T	NA,1	NA,-inf	NA,inf	NA,0.435973	0.000125923	0.000125924
2	chr19:20058196:C:A	20058196	A,NA	C,NA	1,NA	-inf,NA	inf,NA	0.985596,NA	0.000125681	0.000125682
2	chr19:19577599:G:A	19577599	NA,A	NA,G	NA,1	NA,inf	NA,inf	NA,0.460869	0.000125549	0.00012555
2	chr19:18600131:A:G	18600131	NA,G	NA,A	NA,1	NA,-inf	NA,inf	NA,0.438936	0.000125547	0.000125548
2	chr19:20253617:C:T	20253617	NA,T	NA,C	NA,1	NA,inf	NA,inf	NA,0.423245	0.000125534	0.000125535
2	chr19:19852310:G:A	19852310	A,A	G,G	1,1	-inf,inf	inf,inf	1.46955,0.27956	0.000125521	0.000125522
2	chr19:20215054:T:C	20215054	NA,C	NA,T	NA,1	NA,inf	NA,inf	NA,0.441029	0.00012546	0.000125461
2	chr19:20099143:C:T	20099143	NA,T	NA,C	NA,1	NA,inf	NA,inf	NA,0.411134	0.000125395	0.000125396
2	chr19:18915167:C:T	18915167	NA,T	NA,C	NA,1	NA,-inf	NA,inf	NA,0.450302	0.000125348	0.000125349
2	chr19:20167544:C:T	20167544	NA,T	NA,C	NA,1	NA,-inf	NA,inf	NA,0.426092	0.000125314	0.000125315
2	chr19:19855912:T:G	19855912	NA,G	NA,T	NA,1	NA,-inf	NA,inf	NA,0.414815	0.000125138	0.000125139
2	chr19:20066520:T:C	20066520	C,NA	T,NA	1,NA	-inf,NA	inf,NA	0.977807,NA	0.000125076	0.000125077
2	chr19:20051374:C:T	20051374	T,T	C,C	1,1	inf,-inf	inf,inf	0.0414634,1.45852	0.000124976	0.000124976
2	chr19:18642506:G:A	18642506	NA,A	NA,G	NA,1	NA,inf	NA,inf	NA,0.432061	0.000124933	0.000124934
2	chr19:18664454:G:GC	18664454	NA,GC	NA,G	NA,1	NA,-inf	NA,inf	NA,0.431813	0.000124863	0.000124864
2	chr19:18568106:A:G	18568106	NA,G	NA,A	NA,1	NA,inf	NA,inf	NA,0.436864	0.000124805	0.000124806
2	chr19:20172445:C:T	20172445	NA,T	NA,C	NA,1	NA,-inf	NA,inf	NA,0.427047	0.000124692	0.000124693
2	chr19:18598852:C:T	18598852	NA,T	NA,C	NA,1	NA,inf	NA,inf	NA,0.435849	0.000124632	0.000124633
2	chr19:19738382:T:C	19738382	NA,C	NA,T	NA,1	NA,-inf	NA,inf	NA,0.540507	0.000124599	0.0001246
2	chr19:18938689:A:T	18938689	NA,T	NA,A	NA,1	NA,-inf	NA,inf	NA,0.449654	0.000124594	0.000124595
2	chr19:18716559:A:G	18716559	NA,G	NA,A	NA,1	NA,-inf	NA,inf	NA,0.425479	0.000124555	0.000124556
2	chr19:20057553:C:T	20057553	T,T	C,C	1,1	-inf,inf	inf,inf	1.58374,0.273811	0.000124476	0.000124477
2	chr19:20373154:G:A	20373154	NA,A	NA,G	NA,1	NA,inf	NA,inf	NA,0.427326	0.000124458	0.000124459
2	chr19:19363557:G:A	19363557	A,NA	G,NA	1,NA	inf,NA	inf,NA	3.15916,NA	0.000124456	0.000124538
2	chr19:18989327:C:T	18989327	NA,T	NA,C	NA,1	NA,-inf	NA,inf	NA,0.456555	0.000124428	0.000124429
2	chr19:19560457:C:T	19560457	T,T	C,C	1,1	inf,inf	inf,inf	5.99736,0.713925	0.000124406	0.000144314
2	chr19:19692596:A:C	19692596	NA,C	NA,A	NA,1	NA,-inf	NA,inf	NA,0.550119	0.000124388	0.000124389
2	chr19:18709780:C:T	18709780	NA,T	NA,C	NA,1	NA,-inf	NA,inf	NA,0.417393	0.000124383	0.000124384
2	chr19:19204371:G:A	19204371	A,A	G,G	1,1	-inf,inf	inf,inf	2.687,0.436684	0.000124365	0.000124378
2	chr19:18704057:T:G	18704057	NA,G	NA,T	NA,1	NA,inf	NA,inf	NA,0.429707	0.000124354	0.000124354
2	chr19:20187064:T:G	20187064	G,G	T,T	1,1	inf,-inf	inf,inf	0.103999,1.51388	0.000124066	0.000124067
2	chr19:18746816:C:G	18746816	NA,G	NA,C	NA,1	NA,-inf	NA,inf	NA,0.425918	0.000124025	0.000124026
2	chr19:20163619:G:T	20163619	NA,T	NA,G	NA,1	NA,-inf	NA,inf	NA,0.422974	0.000124005	0.000124006
2	chr19:19123343:G:T	19123343	NA,T	NA,G	NA,1	NA,-inf	NA,inf	NA,0.386209	0.000123986	0.000123987
2	chr19:18608071:A:C	18608071	NA,C	NA,A	NA,1	NA,-inf	NA,inf	NA,0.419032	0.000123971	0.000123972
2	chr19:20240481:T:A	20240481	NA,A	NA,T	NA,1	NA,-inf	NA,inf	NA,0.415061	0.000123965	0.000123966
2	chr19:20174956:A:G	20174956	NA,G	NA,A	NA,1	NA,-inf	NA,inf	NA,0.417607	0.000123955	0.000123956
2	chr19:18746914:C:T	18746914	NA,T	NA,C	NA,1	NA,-inf	NA,inf	NA,0.424917	0.000123857	0.000123858
2	chr19:19099373:T:C	19099373	NA,C	NA,T	NA,1	NA,inf	NA,inf	NA,0.351217	0.000123854	0.000123855
2	chr19:18571354:T:C	18571354	NA,C	NA,T	NA,1	NA,inf	NA,inf	NA,0.420079	0.000123786	0.000123787
2	chr19:20057327:C:T	20057327	T,T	C,C	1,1	-inf,inf	inf,inf	1.58314,0.268646	0.000123665	0.000123666
2	chr19:19598907:A:G	19598907	NA,G	NA,A	NA,1	NA,-inf	NA,inf	NA,0.593792	0.000123651	0.000123652
2	chr19:18512951:G:A	18512951	NA,A	NA,G	NA,1	NA,inf	NA,inf	NA,0.422022	0.000123631	0.000123632
2	chr19:20230930:A:G	20230930	NA,G	NA,A	NA,1	NA,-inf	NA,inf	NA,0.42042	0.000123435	0.000123436
2	chr19:19110244:G:A	19110244	NA,A	NA,G	NA,1	NA,-inf	NA,inf	NA,0.405617	0.000123433	0.000123434
2	chr19:19586269:C:T	19586269	NA,T	NA,C	NA,1	NA,-inf	NA,inf	NA,0.589222	0.00012337	0.000123371
2	chr19:20346644:A:G	20346644	NA,G	NA,A	NA,1	NA,inf	NA,inf	NA,0.405922	0.000123369	0.00012337
2	chr19:19408759:C:T	19408759	NA,T	NA,C	NA,1	NA,inf	NA,inf	NA,0.401453	0.000123342	0.000123343
2	chr19:18800065:A:G	18800065	NA,G	NA,A	NA,1	NA,inf	NA,inf	NA,0.4161	0.000123223	0.000123224
2	chr19:19881774:T:A	19881774	NA,A	NA,T	NA,1	NA,inf	NA,inf	NA,0.388171	0.000123208	0.000123209
2	chr19:18878136:C:T	18878136	NA,T	NA,C	NA,1	NA,-inf	NA,inf	NA,0.438331	0.00012319	0.00012319
2	chr19:19645124:G:C	19645124	NA,C	NA,G	NA,1	NA,inf	NA,inf	NA,0.439169	0.000123174	0.000123175
2	chr19:19019445:C:T	19019445	NA,T	NA,C	NA,1	NA,inf	NA,inf	NA,0.373192	0.000123145	0.000123146
2	chr19:20050586:A:G	20050586	NA,G	NA,A	NA,1	NA,inf	NA,inf	NA,0.414401	0.000123135	0.000123136
2	chr19:20119420:T:C	20119420	NA,C	NA,T	NA,1	NA,inf	NA,inf	NA,0.425122	0.000123054	0.000123055
2	chr19:19507866:C:T	19507866	NA,T	NA,C	NA,1	NA,-inf	NA,inf	NA,0.402614	0.000123014	0.000123014
2	chr19:20079939:T:C	20079939	C,NA	T,NA	1,NA	inf,NA	inf,NA	0.580565,NA	0.000122944	0.000122945
2	chr19:19783139:T:C	19783139	NA,C	NA,T	NA,1	NA,inf	NA,inf	NA,0.430826	0.000122935	0.000122936
2	chr19:19140112:G:A	19140112	NA,A	NA,G	NA,1	NA,-inf	NA,inf	NA,0.51298	0.000122883	0.000122884
2	chr19:19085248:G:A	19085248	NA,A	NA,G	NA,1	NA,-inf	NA,inf	NA,0.400394	0.000122804	0.000122805
2	chr19:20050003:T:C	20050003	C,NA	T,NA	1,NA	-inf,NA	inf,NA	0.970457,NA	0.000122731	0.000122732
2	chr19:18830650:C:T	18830650	NA,T	NA,C	NA,1	NA,inf	NA,inf	NA,0.420742	0.000122723	0.000122724
2	chr19:20307062:A:G	20307062	NA,G	NA,A	NA,1	NA,inf	NA,inf	NA,0.428837	0.000122709	0.00012271
2	chr19:20079529:A:G	20079529	NA,G	NA,A	NA,1	NA,inf	NA,inf	NA,0.422994	0.000122706	0.000122707
2	chr19:20077924:A:C	20077924	C,NA	A,NA	1,NA	-inf,NA	inf,NA	0.956856,NA	0.000122619	0.00012262
2	chr19:19194341:T:C	19194341	NA,C	NA,T	NA,1	NA,inf	NA,inf	NA,0.279239	0.000122612	0.000122613
2	chr19:19196467:T:G	19196467	NA,G	NA,T	NA,1	NA,inf	NA,inf	NA,0.279133	0.000122601	0.000122602
2	chr19:20175742:G:C	20175742	NA,C	NA,G	NA,1	NA,inf	NA,inf	NA,0.408976	0.000122571	0.000122572
2	chr19:19560138:C:T	19560138	NA,T	NA,C	NA,1	NA,-inf	NA,inf	NA,0.583702	0.000122537	0.000122538
2	chr19:19740340:A:G	19740340	NA,G	NA,A	NA,1	NA,inf	NA,inf	NA,0.435602	0.000122504	0.000122505
2	chr19:19308262:G:A	19308262	A,A	G,G	1,1	inf,-inf	inf,inf	8.38613,0.347381	0.000122503	0.00236333
2	chr19:18895650:T:C	18895650	NA,C	NA,T	NA,1	NA,-inf	NA,inf	NA,0.425449	0.000122455	0.000122455
2	chr19:19192186:T:C	19192186	NA,C	NA,T	NA,1	NA,inf	NA,inf	NA,0.278122	0.000122415	0.000122416
2	chr19:19871286:TC:T	19871286	NA,T	NA,TC	NA,1	NA,-inf	NA,inf	NA,0.416341	0.000122393	0.000122394
2	chr19:19868292:C:T	19868292	NA,T	NA,C	NA,1	NA,inf	NA,inf	NA,0.385089	0.000122356	0.000122357
2	chr19:19113359:C:T	19113359	NA,T	NA,C	NA,1	NA,-inf	NA,inf	NA,0.386094	0.00012228	0.000122281
2	chr19:18682479:A:T	18682479	NA,T	NA,A	NA,1	NA,inf	NA,inf	NA,0.406217	0.000122252	0.000122253
2	chr19:19767230:T:C	19767230	NA,C	NA,T	NA,1	NA,-inf	NA,inf	NA,0.425507	0.000122203	0.000122204
2	chr19:20081130:A:G	20081130	NA,G	NA,A	NA,1	NA,inf	NA,inf	NA,0.419352	0.000122126	0.000122127
2	chr19:20026611:C:T	20026611	NA,T	NA,C	NA,1	NA,-inf	NA,inf	NA,0.403344	0.000122125	0.000122126
2	chr19:19190006:T:C	19190006	NA,C	NA,T	NA,1	NA,inf	NA,inf	NA,0.276416	0.000122105	0.000122106
2	chr19:18558636:T:A	18558636	NA,A	NA,T	NA,1	NA,inf	NA,inf	NA,0.414883	0.0001221	0.000122101
2	chr19:19764042:G:A	19764042	NA,A	NA,G	NA,1	NA,inf	NA,inf	NA,0.427634	0.000122063	0.000122063
2	chr19:18954034:G:A	18954034	NA,A	NA,G	NA,1	NA,inf	NA,inf	NA,0.42331	0.00012204	0.00012204
2	chr19:19682441:G:A	19682441	NA,A	NA,G	NA,1	NA,-inf	NA,inf	NA,0.529604	0.000122013	0.000122014
2	chr19:20040706:G:A	20040706	A,NA	G,NA	1,NA	-inf,NA	inf,NA	0.963917,NA	0.00012201	0.000122011
2	chr19:19279125:C:T	19279125	NA,T	NA,C	NA,1	NA,inf	NA,inf	NA,0.444273	0.000121991	0.000121992
2	chr19:19848930:T:C	19848930	C,NA	T,NA	1,NA	-inf,NA	inf,NA	0.514017,NA	0.00012197	0.000121971
2	chr19:18983563:C:T	18983563	NA,T	NA,C	NA,1	NA,inf	NA,inf	NA,0.438854	0.000121932	0.000121933
2	chr19:19634757:C:T	19634757	NA,T	NA,C	NA,1	NA,-inf	NA,inf	NA,0.391946	0.000121915	0.000121916
2	chr19:20241613:C:T	20241613	NA,T	NA,C	NA,1	NA,inf	NA,inf	NA,0.418743	0.0001219	0.0001219
2	chr19:20305917:T:C	20305917	NA,C	NA,T	NA,1	NA,inf	NA,inf	NA,0.422217	0.000121702	0.000121703
2	chr19:18703805:C:G	18703805	NA,G	NA,C	NA,1	NA,-inf	NA,inf	NA,0.403183	0.000121517	0.000121518
2	chr19:20306391:G:A	20306391	A,A	G,G	1,1	-inf,-inf	inf,inf	0.666166,1.23172	0.000121516	0.000121516
2	chr19:19841468:T:C	19841468	C,NA	T,NA	1,NA	-inf,NA	inf,NA	0.944677,NA	0.000121513	0.000121514
2	chr19:20307050:A:G	20307050	NA,G	NA,A	NA,1	NA,inf	NA,inf	NA,0.420988	0.000121507	0.000121507
2	chr19:18758763:A:T	18758763	NA,T	NA,A	NA,1	NA,-inf	NA,inf	NA,0.406907	0.000121454	0.000121455
2	chr19:18703367:T:C	18703367	NA,C	NA,T	NA,1	NA,-inf	NA,inf	NA,0.403235	0.000121435	0.000121436
2	chr19:18909051:G:A	18909051	NA,A	NA,G	NA,1	NA,inf	NA,inf	NA,0.384626	0.000121265	0.000121266
2	chr19:20164486:C:T	20164486	NA,T	NA,C	NA,1	NA,inf	NA,inf	NA,0.407708	0.000121224	0.000121225
2	chr19:18989681:T:C	18989681	NA,C	NA,T	NA,1	NA,-inf	NA,inf	NA,0.3937	0.000121113	0.000121113
2	chr19:20205270:T:C	20205270	NA,C	NA,T	NA,1	NA,-inf	NA,inf	NA,0.405422	0.000121021	0.000121022
2	chr19:19121551:G:A	19121551	NA,A	NA,G	NA,1	NA,-inf	NA,inf	NA,0.368172	0.000121003	0.000121004
2	chr19:18616590:G:A	18616590	NA,A	NA,G	NA,1	NA,inf	NA,inf	NA,0.410181	0.000120995	0.000120996
2	chr19:19783511:C:T	19783511	NA,T	NA,C	NA,1	NA,inf	NA,inf	NA,0.417178	0.000120937	0.000120938
2	chr19:18817557:C:T	18817557	NA,T	NA,C	NA,1	NA,-inf	NA,inf	NA,0.415706	0.00012092	0.00012092
2	chr19:19738234:C:T	19738234	NA,T	NA,C	NA,1	NA,-inf	NA,inf	NA,0.389133	0.000120884	0.000120885
2	chr19:20078828:A:ATAAC	20078828	ATAAC,NA	A,NA	1,NA	-inf,NA	inf,NA	0.948716,NA	0.000120866	0.000120866
2	chr19:18629878:C:T	18629878	NA,T	NA,C	NA,1	NA,inf	NA,inf	NA,0.409728	0.00012086	0.00012086
2	chr19:18576229:C:G	18576229	NA,G	NA,C	NA,1	NA,inf	NA,inf	NA,0.394366	0.000120857	0.000120858
2	chr19:18509058:C:T	18509058	NA,T	NA,C	NA,1	NA,inf	NA,inf	NA,0.418287	0.000120731	0.000120732
2	chr19:18604588:G:A	18604588	NA,A	NA,G	NA,1	NA,inf	NA,inf	NA,0.410068	0.000120606	0.000120607
2	chr19:18718167:C:T	18718167	NA,T	NA,C	NA,1	NA,-inf	NA,inf	NA,0.398956	0.000120562	0.000120563
2	chr19:18901906:C:T	18901906	NA,T	NA,C	NA,1	NA,inf	NA,inf	NA,0.407698	0.00012049	0.000120491
2	chr19:18965183:G:A	18965183	A,NA	G,NA	1,NA	inf,NA	inf,NA	0.679096,NA	0.000120485	0.000120485
2	chr19:19712444:G:A	19712444	NA,A	NA,G	NA,1	NA,-inf	NA,inf	NA,0.381502	0.00012045	0.000120451
2	chr19:19648148:G:A	19648148	NA,A	NA,G	NA,1	NA,inf	NA,inf	NA,0.381474	0.000120441	0.000120442
2	chr19:19121930:T:C	19121930	NA,C	NA,T	NA,1	NA,-inf	NA,inf	NA,0.389367	0.000120433	0.000120433
2	chr19:18534756:T:C	18534756	C,NA	T,NA	1,NA	-inf,NA	inf,NA	0.932749,NA	0.000120389	0.00012039
2	chr19:20078961:A:G	20078961	NA,G	NA,A	NA,1	NA,inf	NA,inf	NA,0.411615	0.000120192	0.000120193
2	chr19:19125956:C:T	19125956	NA,T	NA,C	NA,1	NA,-inf	NA,inf	NA,0.362605	0.000120153	0.000120154
2	chr19:20088442:G:A	20088442	NA,A	NA,G	NA,1	NA,inf	NA,inf	NA,0.406488	0.000120138	0.000120139
2	chr19:20018750:C:T	20018750	NA,T	NA,C	NA,1	NA,-inf	NA,inf	NA,0.400664	0.000120121	0.000120122
2	chr19:19232376:G:A	19232376	NA,A	NA,G	NA,1	NA,inf	NA,inf	NA,0.374565	0.000120033	0.000120034
2	chr19:18573898:C:T	18573898	NA,T	NA,C	NA,1	NA,inf	NA,inf	NA,0.39762	0.000120029	0.00012003
2	chr19:19767238:C:G	19767238	NA,G	NA,C	NA,1	NA,-inf	NA,inf	NA,0.411118	0.000120015	0.000120016
2	chr19:20333759:G:A	20333759	A,A	G,G	1,1	-inf,-inf	inf,inf	1.33961,0.227713	0.000119957	0.000119958
2	chr19:19951135:C:G	19951135	G,G	C,C	1,1	inf,-inf	inf,inf	0.735602,0.917092	0.000119945	0.000119946
2	chr19:19781844:A:C	19781844	NA,C	NA,A	NA,1	NA,inf	NA,inf	NA,0.409386	0.000119916	0.000119917
2	chr19:19778179:G:A	19778179	NA,A	NA,G	NA,1	NA,inf	NA,inf	NA,0.409386	0.000119916	0.000119917
2	chr19:18534293:C:T	18534293	NA,T	NA,C	NA,1	NA,inf	NA,inf	NA,0.394228	0.000119891	0.000119892
2	chr19:20095756:C:T	20095756	NA,T	NA,C	NA,1	NA,inf	NA,inf	NA,0.40949	0.000119859	0.000119859
2	chr19:19296909:T:C	19296909	C,C	T,T	1,1	inf,-inf	inf,inf	8.32828,0.42272	0.000119833	0.00229148
2	chr19:18661763:G:A	18661763	A,A	G,G	1,1	-inf,-inf	inf,inf	0.158273,1.47168	0.000119831	0.000119832
2	chr19:20178298:C:T	20178298	NA,T	NA,C	NA,1	NA,-inf	NA,inf	NA,0.40278	0.000119789	0.00011979
2	chr19:18964949:A:G	18964949	NA,G	NA,A	NA,1	NA,inf	NA,inf	NA,0.411301	0.000119713	0.000119714
2	chr19:18977573:T:A	18977573	NA,A	NA,T	NA,1	NA,inf	NA,inf	NA,0.383358	0.00011968	0.000119681
2	chr19:20213439:G:A	20213439	NA,A	NA,G	NA,1	NA,-inf	NA,inf	NA,0.396692	0.000119656	0.000119657
2	chr19:19240622:G:A	19240622	A,NA	G,NA	1,NA	inf,NA	inf,NA	0.803907,NA	0.000119636	0.000119636
2	chr19:18513361:G:A	18513361	NA,A	NA,G	NA,1	NA,-inf	NA,inf	NA,0.399294	0.000119562	0.000119563
2	chr19:19787470:C:T	19787470	NA,T	NA,C	NA,1	NA,inf	NA,inf	NA,0.406835	0.00011953	0.000119531
2	chr19:18572659:T:A	18572659	NA,A	NA,T	NA,1	NA,inf	NA,inf	NA,0.394196	0.000119505	0.000119506
2	chr19:20300676:C:T	20300676	NA,T	NA,C	NA,1	NA,inf	NA,inf	NA,0.407321	0.000119457	0.000119458
2	chr19:19368338:C:G	19368338	NA,G	NA,C	NA,1	NA,-inf	NA,inf	NA,0.385618	0.000119431	0.000119432
2	chr19:19125897:G:A	19125897	A,A	G,G	1,1	-inf,inf	inf,inf	0.940874,1.11978	0.000119187	0.000119188
2	chr19:18525344:A:G	18525344	NA,G	NA,A	NA,1	NA,-inf	NA,inf	NA,0.391538	0.000119157	0.000119157
2	chr19:20036716:C:T	20036716	T,T	C,C	1,1	inf,-inf	inf,inf	0.0727621,1.41649	0.000119123	0.000119124
2	chr19:19720594:C:T	19720594	NA,T	NA,C	NA,1	NA,-inf	NA,inf	NA,0.366136	0.000119029	0.00011903
2	chr19:19767212:A:T	19767212	NA,T	NA,A	NA,1	NA,-inf	NA,inf	NA,0.404481	0.000119022	0.000119023
2	chr19:18496985:C:G	18496985	NA,G	NA,C	NA,1	NA,-inf	NA,inf	NA,0.397407	0.000119012	0.000119012
2	chr19:20023978:C:A	20023978	NA,A	NA,C	NA,1	NA,inf	NA,inf	NA,0.36302	0.000118976	0.000118977
2	chr19:18815687:GAT:G	18815687	NA,G	NA,GAT	NA,1	NA,-inf	NA,inf	NA,0.409781	0.000118945	0.000118946
2	chr19:19309506:G:A	19309506	NA,A	NA,G	NA,1	NA,inf	NA,inf	NA,0.432391	0.000118892	0.000118893
2	chr19:18549955:G:A	18549955	NA,A	NA,G	NA,1	NA,inf	NA,inf	NA,0.388292	0.000118814	0.000118815
2	chr19:20133832:G:C	20133832	NA,C	NA,G	NA,1	NA,inf	NA,inf	NA,0.401805	0.000118753	0.000118754
2	chr19:19120074:C:T	19120074	NA,T	NA,C	NA,1	NA,-inf	NA,inf	NA,0.448543	0.000118739	0.000118739
2	chr19:18810530:C:T	18810530	NA,T	NA,C	NA,1	NA,-inf	NA,inf	NA,0.4038	0.000118716	0.000118716
2	chr19:20092711:C:T	20092711	NA,T	NA,C	NA,1	NA,inf	NA,inf	NA,0.367981	0.000118635	0.000118636
2	chr19:19938534:G:T	19938534	T,NA	G,NA	1,NA	-inf,NA	inf,NA	0.510234,NA	0.000118626	0.000118626
2	chr19:19159098:A:G	19159098	NA,G	NA,A	NA,1	NA,inf	NA,inf	NA,0.413455	0.000118572	0.000118573
2	chr19:20170053:G:A	20170053	NA,A	NA,G	NA,1	NA,-inf	NA,inf	NA,0.387823	0.000118533	0.000118534
2	chr19:18924728:G:T	18924728	NA,T	NA,G	NA,1	NA,-inf	NA,inf	NA,0.376472	0.000118532	0.000118532
2	chr19:19750923:A:G	19750923	G,G	A,A	1,1	-inf,inf	inf,inf	1.41576,0.0683096	0.000118451	0.000118452
2	chr19:20061170:C:T	20061170	NA,T	NA,C	NA,1	NA,inf	NA,inf	NA,0.394604	0.00011842	0.000118421
2	chr19:18802333:T:C	18802333	NA,C	NA,T	NA,1	NA,inf	NA,inf	NA,0.374744	0.000118361	0.000118362
2	chr19:18898744:C:T	18898744	NA,T	NA,C	NA,1	NA,-inf	NA,inf	NA,0.384094	0.000118351	0.000118352
2	chr19:18614273:C:T	18614273	NA,T	NA,C	NA,1	NA,-inf	NA,inf	NA,0.386589	0.000118263	0.000118264
2	chr19:18621662:C:T	18621662	NA,T	NA,C	NA,1	NA,inf	NA,inf	NA,0.386911	0.000118131	0.000118131
2	chr19:19189462:C:T	19189462	NA,T	NA,C	NA,1	NA,-inf	NA,inf	NA,0.419195	0.000118118	0.000118119
2	chr19:18621638:A:G	18621638	NA,G	NA,A	NA,1	NA,-inf	NA,inf	NA,0.379504	0.000118012	0.000118012
2	chr19:19131576:A:G	19131576	NA,G	NA,A	NA,1	NA,-inf	NA,inf	NA,0.443016	0.000117992	0.000117993
2	chr19:18812473:G:A	18812473	NA,A	NA,G	NA,1	NA,-inf	NA,inf	NA,0.399091	0.000117987	0.000117988
2	chr19:20084031:C:T	20084031	NA,T	NA,C	NA,1	NA,inf	NA,inf	NA,0.39214	0.000117963	0.000117964
2	chr19:19150980:G:A	19150980	NA,A	NA,G	NA,1	NA,inf	NA,inf	NA,0.389799	0.00011795	0.000117951
2	chr19:19652124:C:T	19652124	NA,T	NA,C	NA,1	NA,inf	NA,inf	NA,0.404515	0.000117903	0.000117904
2	chr19:19925151:G:A	19925151	NA,A	NA,G	NA,1	NA,inf	NA,inf	NA,0.398988	0.000117798	0.000117799
2	chr19:19780965:T:C	19780965	NA,C	NA,T	NA,1	NA,inf	NA,inf	NA,0.397218	0.000117786	0.000117787
2	chr19:20207592:C:T	20207592	NA,T	NA,C	NA,1	NA,-inf	NA,inf	NA,0.383186	0.000117709	0.00011771
2	chr19:19311260:T:C	19311260	NA,C	NA,T	NA,1	NA,inf	NA,inf	NA,0.428049	0.000117692	0.000117693
2	chr19:18501387:G:A	18501387	NA,A	NA,G	NA,1	NA,-inf	NA,inf	NA,0.388182	0.000117606	0.000117607
2	chr19:20162333:G:A	20162333	A,A	G,G	1,1	inf,-inf	inf,inf	0.0775404,1.4939	0.000117586	0.000117587
2	chr19:19453270:A:G	19453270	NA,G	NA,A	NA,1	NA,inf	NA,inf	NA,0.421032	0.000117557	0.000117558
2	chr19:20076646:T:C	20076646	NA,C	NA,T	NA,1	NA,inf	NA,inf	NA,0.393272	0.000117556	0.000117556
2	chr19:19767222:T:TCTC	19767222	NA,TCTC	NA,T	NA,1	NA,-inf	NA,inf	NA,0.394368	0.000117513	0.000117514
2	chr19:19089279:G:C	19089279	NA,C	NA,G	NA,1	NA,inf	NA,inf	NA,0.417096	0.000117479	0.00011748
2	chr19:20042187:C:A	20042187	NA,A	NA,C	NA,1	NA,inf	NA,inf	NA,0.386977	0.000117477	0.000117478
2	chr19:20097624:TG:T	20097624	NA,T	NA,TG	NA,1	NA,inf	NA,inf	NA,0.393544	0.000117466	0.000117467
2	chr19:19134978:G:C	19134978	NA,C	NA,G	NA,1	NA,-inf	NA,inf	NA,0.340908	0.000117448	0.000117449
2	chr19:20186412:G:A	20186412	NA,A	NA,G	NA,1	NA,-inf	NA,inf	NA,0.381458	0.00011738	0.00011738
2	chr19:20093684:G:C	20093684	NA,C	NA,G	NA,1	NA,inf	NA,inf	NA,0.394047	0.000117363	0.000117364
2	chr19:19124509:A:C	19124509	NA,C	NA,A	NA,1	NA,-inf	NA,inf	NA,0.34496	0.000117328	0.000117329
2	chr19:19636495:G:C	19636495	NA,C	NA,G	NA,1	NA,-inf	NA,inf	NA,0.506031	0.000117304	0.000117305
2	chr19:18567162:C:T	18567162	NA,T	NA,C	NA,1	NA,-inf	NA,inf	NA,0.383135	0.000117296	0.000117297
2	chr19:20037526:A:G	20037526	G,G	A,A	1,1	-inf,-inf	inf,inf	0.114002,1.496	0.00011728	0.000117281
2	chr19:20066822:G:A	20066822	NA,A	NA,G	NA,1	NA,-inf	NA,inf	NA,0.394965	0.000117229	0.00011723
2	chr19:19903033:C:T	19903033	NA,T	NA,C	NA,1	NA,inf	NA,inf	NA,0.350262	0.000117124	0.000117125
2	chr19:20090597:C:G	20090597	NA,G	NA,C	NA,1	NA,inf	NA,inf	NA,0.385535	0.000117026	0.000117027
2	chr19:18844203:G:T	18844203	NA,T	NA,G	NA,1	NA,inf	NA,inf	NA,0.395443	0.000116978	0.000116979
2	chr19:18685276:G:A	18685276	NA,A	NA,G	NA,1	NA,inf	NA,inf	NA,0.380339	0.000116942	0.000116943
2	chr19:19402516:A:C	19402516	NA,C	NA,A	NA,1	NA,-inf	NA,inf	NA,0.357356	0.0001169	0.000116901
2	chr19:18892979:C:T	18892979	NA,T	NA,C	NA,1	NA,inf	NA,inf	NA,0.366749	0.000116847	0.000116848
2	chr19:18811797:G:A	18811797	NA,A	NA,G	NA,1	NA,-inf	NA,inf	NA,0.391374	0.000116814	0.000116814
2	chr19:18539468:T:C	18539468	C,NA	T,NA	1,NA	-inf,NA	inf,NA	0.733734,NA	0.000116691	0.000116691
2	chr19:19156691:G:A	19156691	NA,A	NA,G	NA,1	NA,inf	NA,inf	NA,0.39855	0.000116448	0.000116449
2	chr19:18704339:T:G	18704339	NA,G	NA,T	NA,1	NA,inf	NA,inf	NA,0.37705	0.000116393	0.000116394
2	chr19:19075269:C:T	19075269	NA,T	NA,C	NA,1	NA,inf	NA,inf	NA,0.411309	0.000116386	0.000116387
2	chr19:19963235:A:G	19963235	NA,G	NA,A	NA,1	NA,-inf	NA,inf	NA,0.365466	0.000116377	0.000116378
2	chr19:19939680:C:G	19939680	NA,G	NA,C	NA,1	NA,-inf	NA,inf	NA,0.359551	0.000116358	0.000116358
2	chr19:18569986:G:A	18569986	NA,A	NA,G	NA,1	NA,inf	NA,inf	NA,0.382051	0.000116345	0.000116345
2	chr19:20089191:G:A	20089191	NA,A	NA,G	NA,1	NA,inf	NA,inf	NA,0.385386	0.000116285	0.000116286
2	chr19:20308180:G:T	20308180	NA,T	NA,G	NA,1	NA,-inf	NA,inf	NA,0.367608	0.000116124	0.000116124
2	chr19:19060572:G:A	19060572	NA,A	NA,G	NA,1	NA,inf	NA,inf	NA,0.409424	0.000116112	0.000116112
2	chr19:19073217:T:C	19073217	NA,C	NA,T	NA,1	NA,inf	NA,inf	NA,0.409424	0.000116112	0.000116112
2	chr19:19061655:A:C	19061655	NA,C	NA,A	NA,1	NA,inf	NA,inf	NA,0.409424	0.000116112	0.000116112
2	chr19:18627109:T:C	18627109	NA,C	NA,T	NA,1	NA,inf	NA,inf	NA,0.379085	0.000116045	0.000116046
2	chr19:19059312:G:A	19059312	NA,A	NA,G	NA,1	NA,inf	NA,inf	NA,0.408753	0.000116008	0.000116009
2	chr19:19254710:A:G	19254710	NA,G	NA,A	NA,1	NA,-inf	NA,inf	NA,0.353568	0.00011595	0.00011595
2	chr19:20085507:G:A	20085507	NA,A	NA,G	NA,1	NA,inf	NA,inf	NA,0.378304	0.000115922	0.000115923
2	chr19:20085017:T:A	20085017	NA,A	NA,T	NA,1	NA,inf	NA,inf	NA,0.378033	0.000115906	0.000115907
2	chr19:20085859:T:C	20085859	NA,C	NA,T	NA,1	NA,inf	NA,inf	NA,0.378033	0.000115906	0.000115907
2	chr19:19578302:T:C	19578302	NA,C	NA,T	NA,1	NA,inf	NA,inf	NA,0.293025	0.000115854	0.000115855
2	chr19:18901796:G:A	18901796	NA,A	NA,G	NA,1	NA,inf	NA,inf	NA,0.376136	0.000115815	0.000115816
2	chr19:18729766:A:G	18729766	NA,G	NA,A	NA,1	NA,-inf	NA,inf	NA,0.365287	0.00011576	0.000115761
2	chr19:20162651:C:T	20162651	NA,T	NA,C	NA,1	NA,inf	NA,inf	NA,0.370452	0.000115681	0.000115682
2	chr19:20049446:A:C	20049446	C,NA	A,NA	1,NA	-inf,NA	inf,NA	0.932431,NA	0.000115679	0.00011568
2	chr19:20352212:C:T	20352212	NA,T	NA,C	NA,1	NA,inf	NA,inf	NA,0.386538	0.000115638	0.000115639
2	chr19:19275174:TCTTTG:T	19275174	NA,T	NA,TCTTTG	NA,1	NA,inf	NA,inf	NA,0.396476	0.000115601	0.000115602
2	chr19:18698645:C:T	18698645	NA,T	NA,C	NA,1	NA,-inf	NA,inf	NA,0.357082	0.000115598	0.000115599
2	chr19:18928221:C:T	18928221	NA,T	NA,C	NA,1	NA,-inf	NA,inf	NA,0.363124	0.000115595	0.000115595
2	chr19:20286779:TC:T	20286779	NA,T	NA,TC	NA,1	NA,-inf	NA,inf	NA,0.384194	0.000115478	0.000115479
2	chr19:20087891:A:G	20087891	NA,G	NA,A	NA,1	NA,inf	NA,inf	NA,0.374987	0.000115476	0.000115476
2	chr19:20187749:C:T	20187749	NA,T	NA,C	NA,1	NA,-inf	NA,inf	NA,0.367634	0.000115452	0.000115453
2	chr19:19620640:C:A	19620640	NA,A	NA,C	NA,1	NA,inf	NA,inf	NA,0.386845	0.000115425	0.000115425
2	chr19:20165269:G:A	20165269	NA,A	NA,G	NA,1	NA,inf	NA,inf	NA,0.368661	0.000115401	0.000115402
2	chr19:19054915:C:T	19054915	NA,T	NA,C	NA,1	NA,inf	NA,inf	NA,0.404157	0.000115386	0.000115386
2	chr19:19896433:C:T	19896433	NA,T	NA,C	NA,1	NA,inf	NA,inf	NA,0.337238	0.00011529	0.00011529
2	chr19:20203072:TGA:T	20203072	NA,T	NA,TGA	NA,1	NA,-inf	NA,inf	NA,0.366631	0.000115231	0.000115232
2	chr19:20008923:G:A	20008923	NA,A	NA,G	NA,1	NA,-inf	NA,inf	NA,0.362549	0.000115189	0.00011519
2	chr19:18885503:C:T	18885503	NA,T	NA,C	NA,1	NA,-inf	NA,inf	NA,0.372594	0.000115143	0.000115143
2	chr19:19584110:C:T	19584110	NA,T	NA,C	NA,1	NA,inf	NA,inf	NA,0.388719	0.000115102	0.000115103
2	chr19:20095147:G:A	20095147	NA,A	NA,G	NA,1	NA,inf	NA,inf	NA,0.378444	0.000115057	0.000115058
2	chr19:19689314:C:T	19689314	NA,T	NA,C	NA,1	NA,inf	NA,inf	NA,0.388903	0.000114988	0.000114989
2	chr19:18733923:A:G	18733923	NA,G	NA,A	NA,1	NA,-inf	NA,inf	NA,0.365059	0.000114944	0.000114945
2	chr19:19097834:G:A	19097834	NA,A	NA,G	NA,1	NA,inf	NA,inf	NA,0.388578	0.000114912	0.000114913
2	chr19:19814060:A:G	19814060	NA,G	NA,A	NA,1	NA,inf	NA,inf	NA,0.344278	0.000114826	0.000114827
2	chr19:18642274:C:T	18642274	NA,T	NA,C	NA,1	NA,-inf	NA,inf	NA,0.367434	0.000114788	0.000114789
2	chr19:20293505:C:T	20293505	NA,T	NA,C	NA,1	NA,inf	NA,inf	NA,0.356249	0.000114756	0.000114757
2	chr19:18939596:C:T	18939596	NA,T	NA,C	NA,1	NA,-inf	NA,inf	NA,0.359704	0.000114689	0.000114689
2	chr19:18691237:C:T	18691237	NA,T	NA,C	NA,1	NA,inf	NA,inf	NA,0.363785	0.000114562	0.000114562
2	chr19:19789077:CAT:C	19789077	NA,C	NA,CAT	NA,1	NA,inf	NA,inf	NA,0.37325	0.000114551	0.000114552
2	chr19:20298808:A:G	20298808	NA,G	NA,A	NA,1	NA,inf	NA,inf	NA,0.371908	0.000114478	0.000114479
2	chr19:18500234:C:G	18500234	NA,G	NA,C	NA,1	NA,inf	NA,inf	NA,0.352651	0.000114473	0.000114474
2	chr19:20242870:T:C	20242870	NA,C	NA,T	NA,1	NA,inf	NA,inf	NA,0.357394	0.000114416	0.000114417
2	chr19:18975107:A:G	18975107	G,NA	A,NA	1,NA	inf,NA	inf,NA	0.667173,NA	0.000114414	0.000114415
2	chr19:20170067:AT:A	20170067	NA,A	NA,AT	NA,1	NA,inf	NA,inf	NA,0.365899	0.000114377	0.000114378
2	chr19:20043336:C:A	20043336	A,NA	C,NA	1,NA	-inf,NA	inf,NA	0.922981,NA	0.000114307	0.000114308
2	chr19:20044164:C:CT	20044164	CT,NA	C,NA	1,NA	-inf,NA	inf,NA	0.92284,NA	0.000114287	0.000114288
2	chr19:20113808:A:T	20113808	NA,T	NA,A	NA,1	NA,inf	NA,inf	NA,0.363916	0.000114267	0.000114268
2	chr19:18776207:C:T	18776207	NA,T	NA,C	NA,1	NA,-inf	NA,inf	NA,0.360179	0.000114231	0.000114231
2	chr19:18550082:G:A	18550082	NA,A	NA,G	NA,1	NA,inf	NA,inf	NA,0.350434	0.000114224	0.000114225
2	chr19:19870652:A:C	19870652	NA,C	NA,A	NA,1	NA,-inf	NA,inf	NA,0.356087	0.000114213	0.000114214
2	chr19:20089331:A:C	20089331	NA,C	NA,A	NA,1	NA,inf	NA,inf	NA,0.3659	0.000114206	0.000114207
2	chr19:19195190:C:T	19195190	NA,T	NA,C	NA,1	NA,inf	NA,inf	NA,0.228505	0.000114144	0.000114145
2	chr19:20109016:C:T	20109016	T,T	C,C	1,1	-inf,inf	inf,inf	0.0373516,1.49476	0.000114126	0.000114126
2	chr19:18615757:G:A	18615757	NA,A	NA,G	NA,1	NA,-inf	NA,inf	NA,0.358363	0.00011409	0.000114091
2	chr19:18692972:G:A	18692972	NA,A	NA,G	NA,1	NA,inf	NA,inf	NA,0.354994	0.000114069	0.00011407
2	chr19:20176733:G:A	20176733	NA,A	NA,G	NA,1	NA,-inf	NA,inf	NA,0.362104	0.00011401	0.000114011
2	chr19:18704648:G:A	18704648	NA,A	NA,G	NA,1	NA,-inf	NA,inf	NA,0.355457	0.000114004	0.000114004
2	chr19:19739734:T:C	19739734	NA,C	NA,T	NA,1	NA,inf	NA,inf	NA,0.378519	0.00011389	0.000113891
2	chr19:19173851:C:T	19173851	NA,T	NA,C	NA,1	NA,-inf	NA,inf	NA,0.34431	0.000113877	0.000113878
2	chr19:19046131:G:A	19046131	NA,A	NA,G	NA,1	NA,inf	NA,inf	NA,0.392849	0.000113862	0.000113863
2	chr19:20088380:T:C	20088380	NA,C	NA,T	NA,1	NA,inf	NA,inf	NA,0.363081	0.000113804	0.000113805
2	chr19:20206154:A:G	20206154	NA,G	NA,A	NA,1	NA,inf	NA,inf	NA,0.344705	0.000113731	0.000113732
2	chr19:19045120:C:T	19045120	NA,T	NA,C	NA,1	NA,inf	NA,inf	NA,0.391449	0.000113664	0.000113665
2	chr19:19039795:C:T	19039795	NA,T	NA,C	NA,1	NA,inf	NA,inf	NA,0.391376	0.000113659	0.00011366
2	chr19:18794263:C:T	18794263	NA,T	NA,C	NA,1	NA,inf	NA,inf	NA,0.34584	0.000113614	0.000113614
2	chr19:19716698:C:T	19716698	T,NA	C,NA	1,NA	inf,NA	inf,NA	0.402384,NA	0.000113608	0.000113608
2	chr19:20090117:A:G	20090117	NA,G	NA,A	NA,1	NA,inf	NA,inf	NA,0.361365	0.000113577	0.000113578
2	chr19:19043338:A:G	19043338	NA,G	NA,A	NA,1	NA,inf	NA,inf	NA,0.390715	0.000113568	0.000113569
2	chr19:19815053:C:T	19815053	NA,T	NA,C	NA,1	NA,-inf	NA,inf	NA,0.438555	0.00011347	0.000113471
2	chr19:20089695:A:G	20089695	NA,G	NA,A	NA,1	NA,inf	NA,inf	NA,0.359982	0.000113388	0.000113389
2	chr19:20089984:C:T	20089984	NA,T	NA,C	NA,1	NA,inf	NA,inf	NA,0.359893	0.000113376	0.000113377
2	chr19:19332185:G:A	19332185	NA,A	NA,G	NA,1	NA,inf	NA,inf	NA,0.396211	0.000113355	0.000113356
2	chr19:18763392:T:C	18763392	C,C	T,T	1,1	-inf,-inf	inf,inf	0.861436,0.591072	0.000113296	0.000113296
2	chr19:19047116:G:A	19047116	NA,A	NA,G	NA,1	NA,inf	NA,inf	NA,0.388357	0.000113252	0.000113253
2	chr19:18907487:T:A	18907487	NA,A	NA,T	NA,1	NA,inf	NA,inf	NA,0.356621	0.000113172	0.000113173
2	chr19:19821468:G:A	19821468	NA,A	NA,G	NA,1	NA,inf	NA,inf	NA,0.360465	0.000113134	0.000113135
2	chr19:18681556:T:G	18681556	NA,G	NA,T	NA,1	NA,inf	NA,inf	NA,0.353012	0.000113119	0.00011312
2	chr19:18799116:T:C	18799116	NA,C	NA,T	NA,1	NA,inf	NA,inf	NA,0.34191	0.000112955	0.000112956
2	chr19:19279433:G:C	19279433	NA,C	NA,G	NA,1	NA,-inf	NA,inf	NA,0.331325	0.000112918	0.000112919
2	chr19:18980277:A:G	18980277	G,NA	A,NA	1,NA	-inf,NA	inf,NA	1.02464,NA	0.000112862	0.000112863
2	chr19:18953677:G:C	18953677	NA,C	NA,G	NA,1	NA,-inf	NA,inf	NA,0.33858	0.000112807	0.000112808
2	chr19:19248920:T:C	19248920	NA,C	NA,T	NA,1	NA,-inf	NA,inf	NA,0.330254	0.000112709	0.00011271
2	chr19:19084918:G:A	19084918	NA,A	NA,G	NA,1	NA,inf	NA,inf	NA,0.382481	0.000112696	0.000112697
2	chr19:20354184:G:A	20354184	NA,A	NA,G	NA,1	NA,-inf	NA,inf	NA,0.367562	0.000112687	0.000112688
2	chr19:20276989:C:A	20276989	A,A	C,C	1,1	-inf,-inf	inf,inf	1.11409,0.754496	0.000112685	0.000112686
2	chr19:18593074:A:G	18593074	NA,G	NA,A	NA,1	NA,-inf	NA,inf	NA,0.354196	0.000112681	0.000112681
2	chr19:20089382:G:A	20089382	NA,A	NA,G	NA,1	NA,inf	NA,inf	NA,0.354355	0.000112623	0.000112623
2	chr19:19271210:T:C	19271210	C,NA	T,NA	1,NA	inf,NA	inf,NA	3.09156,NA	0.000112607	0.000112679
2	chr19:20216509:G:A	20216509	NA,A	NA,G	NA,1	NA,-inf	NA,inf	NA,0.343834	0.00011258	0.000112581
2	chr19:19656675:G:A	19656675	NA,A	NA,G	NA,1	NA,-inf	NA,inf	NA,0.316367	0.000112578	0.000112579
2	chr19:19189696:G:T	19189696	NA,T	NA,G	NA,1	NA,-inf	NA,inf	NA,0.428686	0.000112571	0.000112572
2	chr19:19282808:C:T	19282808	NA,T	NA,C	NA,1	NA,inf	NA,inf	NA,0.38934	0.000112522	0.000112523
2	chr19:19285737:T:C	19285737	NA,C	NA,T	NA,1	NA,inf	NA,inf	NA,0.246574	0.000112484	0.000112485
2	chr19:19271209:C:A	19271209	A,NA	C,NA	1,NA	inf,NA	inf,NA	3.08986,NA	0.000112443	0.000112515
2	chr19:19811837:ATG:A	19811837	NA,A	NA,ATG	NA,1	NA,inf	NA,inf	NA,0.367248	0.000112425	0.000112426
2	chr19:19896693:G:A	19896693	NA,A	NA,G	NA,1	NA,-inf	NA,inf	NA,0.333278	0.000112364	0.000112365
2	chr19:20327537:T:C	20327537	NA,C	NA,T	NA,1	NA,inf	NA,inf	NA,0.330175	0.000112348	0.000112349
2	chr19:20090192:T:C	20090192	NA,C	NA,T	NA,1	NA,inf	NA,inf	NA,0.351877	0.000112279	0.00011228
2	chr19:19767225:T:C	19767225	NA,C	NA,T	NA,1	NA,-inf	NA,inf	NA,0.356912	0.000112278	0.000112279
2	chr19:19961074:C:T	19961074	T,NA	C,NA	1,NA	-inf,NA	inf,NA	0.897256,NA	0.000112154	0.000112155
2	chr19:18936111:C:T	18936111	NA,T	NA,C	NA,1	NA,inf	NA,inf	NA,0.352363	0.000112086	0.000112087
2	chr19:18939742:C:G	18939742	NA,G	NA,C	NA,1	NA,-inf	NA,inf	NA,0.340907	0.000112071	0.000112072
2	chr19:20121734:TTATGCTTTA:T	20121734	NA,T	NA,TTATGCTTTA	NA,1	NA,inf	NA,inf	NA,0.349035	0.000111939	0.000111939
2	chr19:20345586:C:T	20345586	NA,T	NA,C	NA,1	NA,inf	NA,inf	NA,0.338514	0.000111921	0.000111922
2	chr19:19300079:CATTTTTT:C	19300079	NA,C	NA,CATTTTTT	NA,1	NA,-inf	NA,inf	NA,0.322696	0.000111859	0.000111859
2	chr19:18589672:C:A	18589672	NA,A	NA,C	NA,1	NA,inf	NA,inf	NA,0.345251	0.000111849	0.00011185
2	chr19:18562912:C:T	18562912	NA,T	NA,C	NA,1	NA,inf	NA,inf	NA,0.339815	0.000111829	0.00011183
2	chr19:20166591:C:T	20166591	NA,T	NA,C	NA,1	NA,inf	NA,inf	NA,0.35998	0.000111809	0.00011181
2	chr19:19763925:A:AT	19763925	NA,AT	NA,A	NA,1	NA,-inf	NA,inf	NA,0.325635	0.000111748	0.000111749
2	chr19:19824630:G:A	19824630	A,NA	G,NA	1,NA	-inf,NA	inf,NA	0.887748,NA	0.000111742	0.000111743
2	chr19:18801779:A:G	18801779	G,G	A,A	1,1	-inf,-inf	inf,inf	1.18363,0.555091	0.000111733	0.000111734
2	chr19:20203919:G:C	20203919	NA,C	NA,G	NA,1	NA,inf	NA,inf	NA,0.328916	0.000111716	0.000111717
2	chr19:19421485:T:C	19421485	NA,C	NA,T	NA,1	NA,inf	NA,inf	NA,0.323541	0.000111716	0.000111717
2	chr19:20089201:T:C	20089201	NA,C	NA,T	NA,1	NA,inf	NA,inf	NA,0.347548	0.000111711	0.000111712
2	chr19:19288514:G:A	19288514	NA,A	NA,G	NA,1	NA,inf	NA,inf	NA,0.373475	0.00011168	0.000111681
2	chr19:19722027:G:A	19722027	NA,A	NA,G	NA,1	NA,inf	NA,inf	NA,0.366027	0.00011165	0.00011165
2	chr19:18871890:G:A	18871890	NA,A	NA,G	NA,1	NA,inf	NA,inf	NA,0.356076	0.000111609	0.00011161
2	chr19:19961563:G:A	19961563	A,A	G,G	1,1	inf,-inf	inf,inf	0.824493,0.74565	0.000111608	0.000111609
2	chr19:18519449:G:A	18519449	NA,A	NA,G	NA,1	NA,inf	NA,inf	NA,0.328955	0.00011159	0.000111591
2	chr19:19934801:AC:A	19934801	NA,A	NA,AC	NA,1	NA,inf	NA,inf	NA,0.31107	0.000111582	0.000111583
2	chr19:19120438:C:T	19120438	NA,T	NA,C	NA,1	NA,-inf	NA,inf	NA,0.305807	0.000111562	0.000111562
2	chr19:18853428:T:C	18853428	NA,C	NA,T	NA,1	NA,-inf	NA,inf	NA,0.331775	0.000111552	0.000111552
2	chr19:19836752:T:G	19836752	G,G	T,T	1,1	-inf,-inf	inf,inf	1.66488,0.126525	0.000111535	0.000111536
2	chr19:19612390:GA:G	19612390	NA,G	NA,GA	NA,1	NA,inf	NA,inf	NA,0.361718	0.000111484	0.000111485
2	chr19:18770287:C:T	18770287	NA,T	NA,C	NA,1	NA,inf	NA,inf	NA,0.351122	0.000111432	0.000111432
2	chr19:19918778:C:T	19918778	NA,T	NA,C	NA,1	NA,inf	NA,inf	NA,0.309926	0.000111429	0.00011143
2	chr19:20010855:C:T	20010855	T,T	C,C	1,1	inf,-inf	inf,inf	1.00592,0.251698	0.000111421	0.000111422
2	chr19:19887984:G:A	19887984	NA,A	NA,G	NA,1	NA,-inf	NA,inf	NA,0.341283	0.000111373	0.000111373
2	chr19:19825939:T:C	19825939	NA,C	NA,T	NA,1	NA,-inf	NA,inf	NA,0.339265	0.000111364	0.000111365
2	chr19:19822644:TA:T	19822644	T,NA	TA,NA	1,NA	-inf,NA	inf,NA	0.885453,NA	0.000111341	0.000111342
2	chr19:19637910:T:C	19637910	NA,C	NA,T	NA,1	NA,-inf	NA,inf	NA,0.458315	0.000111326	0.000111327
2	chr19:18802137:G:C	18802137	NA,C	NA,G	NA,1	NA,inf	NA,inf	NA,0.323876	0.000111321	0.000111322
2	chr19:20275126:T:C	20275126	C,C	T,T	1,1	-inf,-inf	inf,inf	1.16401,0.695734	0.000111248	0.000111249
2	chr19:18510732:C:T	18510732	NA,T	NA,C	NA,1	NA,-inf	NA,inf	NA,0.340983	0.00011124	0.000111241
2	chr19:18571561:A:G	18571561	NA,G	NA,A	NA,1	NA,inf	NA,inf	NA,0.33798	0.000111226	0.000111227
2	chr19:20290923:G:A	20290923	NA,A	NA,G	NA,1	NA,inf	NA,inf	NA,0.347437	0.000111192	0.000111193
2	chr19:19866812:C:G	19866812	NA,G	NA,C	NA,1	NA,-inf	NA,inf	NA,0.332324	0.000111184	0.000111185
2	chr19:19890094:G:A	19890094	NA,A	NA,G	NA,1	NA,-inf	NA,inf	NA,0.416321	0.000111179	0.000111179
2	chr19:20284660:G:T	20284660	NA,T	NA,G	NA,1	NA,-inf	NA,inf	NA,0.33279	0.000111086	0.000111086
2	chr19:18869328:C:T	18869328	NA,T	NA,C	NA,1	NA,inf	NA,inf	NA,0.343145	0.000111057	0.000111057
2	chr19:19429379:T:TGGGTCTGA	19429379	NA,TGGGTCTGA	NA,T	NA,1	NA,inf	NA,inf	NA,0.391177	0.000110979	0.00011098
2	chr19:19812053:A:G	19812053	G,NA	A,NA	1,NA	-inf,NA	inf,NA	0.881406,NA	0.000110969	0.00011097
2	chr19:19968150:C:CA	19968150	NA,CA	NA,C	NA,1	NA,-inf	NA,inf	NA,0.341513	0.000110946	0.000110947
2	chr19:20187117:C:T	20187117	T,NA	C,NA	1,NA	-inf,NA	inf,NA	0.95249,NA	0.000110911	0.000110912
2	chr19:20090267:G:A	20090267	NA,A	NA,G	NA,1	NA,inf	NA,inf	NA,0.341214	0.000110886	0.000110886
2	chr19:19430889:A:G	19430889	NA,G	NA,A	NA,1	NA,inf	NA,inf	NA,0.316714	0.000110819	0.00011082
2	chr19:19637702:G:A	19637702	NA,A	NA,G	NA,1	NA,-inf	NA,inf	NA,0.286721	0.000110813	0.000110814
2	chr19:19769778:T:C	19769778	NA,C	NA,T	NA,1	NA,inf	NA,inf	NA,0.355343	0.000110809	0.000110809
2	chr19:19329890:A:G	19329890	G,NA	A,NA	1,NA	inf,NA	inf,NA	2.2449,NA	0.000110751	0.000110764
2	chr19:19164545:G:A	19164545	NA,A	NA,G	NA,1	NA,inf	NA,inf	NA,0.3417	0.000110731	0.000110732
2	chr19:19152635:C:T	19152635	NA,T	NA,C	NA,1	NA,inf	NA,inf	NA,0.331929	0.000110722	0.000110722
2	chr19:20293375:T:C	20293375	NA,C	NA,T	NA,1	NA,inf	NA,inf	NA,0.343864	0.00011072	0.00011072
2	chr19:19152873:C:T	19152873	NA,T	NA,C	NA,1	NA,inf	NA,inf	NA,0.331705	0.000110693	0.000110694
2	chr19:18539048:TCATGATC:T	18539048	NA,T	NA,TCATGATC	NA,1	NA,-inf	NA,inf	NA,0.332258	0.000110664	0.000110665
2	chr19:18564113:C:T	18564113	NA,T	NA,C	NA,1	NA,inf	NA,inf	NA,0.331423	0.000110625	0.000110626
2	chr19:18613885:G:A	18613885	A,NA	G,NA	1,NA	inf,NA	inf,NA	0.729047,NA	0.000110614	0.000110615
2	chr19:20067882:A:T	20067882	NA,T	NA,A	NA,1	NA,-inf	NA,inf	NA,0.335056	0.000110556	0.000110557
2	chr19:20283010:A:G	20283010	NA,G	NA,A	NA,1	NA,-inf	NA,inf	NA,0.344679	0.00011055	0.000110551
2	chr19:18772783:C:T	18772783	T,T	C,C	1,1	-inf,inf	inf,inf	0.638983,0.778021	0.000110468	0.000110468
2	chr19:19821667:G:A	19821667	NA,A	NA,G	NA,1	NA,inf	NA,inf	NA,0.341936	0.000110458	0.000110459
2	chr19:18560277:G:A	18560277	NA,A	NA,G	NA,1	NA,inf	NA,inf	NA,0.330533	0.000110395	0.000110396
2	chr19:19039936:G:GC	19039936	NA,GC	NA,G	NA,1	NA,inf	NA,inf	NA,0.346354	0.000110387	0.000110388
2	chr19:18785235:C:A	18785235	NA,A	NA,C	NA,1	NA,inf	NA,inf	NA,0.326903	0.000110363	0.000110364
2	chr19:18887190:G:A	18887190	A,A	G,G	1,1	inf,-inf	inf,inf	1.27309,0.0643045	0.000110354	0.000110355
2	chr19:19559801:G:A	19559801	A,A	G,G	1,1	inf,inf	inf,inf	6.06761,0.606858	0.000110348	0.000130054
2	chr19:20280690:G:A	20280690	NA,A	NA,G	NA,1	NA,-inf	NA,inf	NA,0.342825	0.00011032	0.000110321
2	chr19:20231794:A:G	20231794	NA,G	NA,A	NA,1	NA,inf	NA,inf	NA,0.318531	0.000110319	0.00011032
2	chr19:19188320:G:A	19188320	NA,A	NA,G	NA,1	NA,-inf	NA,inf	NA,0.359947	0.000110315	0.000110316
2	chr19:18942208:G:C	18942208	NA,C	NA,G	NA,1	NA,-inf	NA,inf	NA,0.328526	0.000110302	0.000110303
2	chr19:18675869:C:G	18675869	NA,G	NA,C	NA,1	NA,-inf	NA,inf	NA,0.333523	0.000110271	0.000110271
2	chr19:19065375:C:T	19065375	NA,T	NA,C	NA,1	NA,inf	NA,inf	NA,0.348524	0.000110254	0.000110255
2	chr19:19950453:C:T	19950453	T,T	C,C	1,1	inf,-inf	inf,inf	0.721756,0.88072	0.000110254	0.000110254
2	chr19:18564564:A:C	18564564	NA,C	NA,A	NA,1	NA,inf	NA,inf	NA,0.327709	0.000110209	0.00011021
2	chr19:19940281:TGTC:T	19940281	T,NA	TGTC,NA	1,NA	-inf,NA	inf,NA	0.87932,NA	0.000110104	0.000110105
2	chr19:19440631:G:A	19440631	NA,A	NA,G	NA,1	NA,inf	NA,inf	NA,0.311097	0.000110094	0.000110095
2	chr19:20120779:A:G	20120779	NA,G	NA,A	NA,1	NA,inf	NA,inf	NA,0.33792	0.000110085	0.000110086
2	chr19:20305345:G:A	20305345	NA,A	NA,G	NA,1	NA,-inf	NA,inf	NA,0.331558	0.000110073	0.000110074
2	chr19:18578984:T:C	18578984	NA,C	NA,T	NA,1	NA,inf	NA,inf	NA,0.322899	0.000110003	0.000110004
2	chr19:19764415:G:A	19764415	NA,A	NA,G	NA,1	NA,-inf	NA,inf	NA,0.340712	0.000109989	0.00010999
2	chr19:19922430:C:T	19922430	NA,T	NA,C	NA,1	NA,-inf	NA,inf	NA,0.323835	0.000109951	0.000109952
2	chr19:19780752:T:C	19780752	NA,C	NA,T	NA,1	NA,inf	NA,inf	NA,0.339981	0.000109945	0.000109945
2	chr19:18774075:C:G	18774075	NA,G	NA,C	NA,1	NA,inf	NA,inf	NA,0.337276	0.000109908	0.000109908
2	chr19:19600330:C:T	19600330	T,T	C,C	1,1	inf,inf	inf,inf	6.19435,0.454794	0.000109906	0.000130876
2	chr19:20095960:C:T	20095960	NA,T	NA,C	NA,1	NA,-inf	NA,inf	NA,0.339941	0.000109906	0.000109906
2	chr19:18626600:T:A	18626600	NA,A	NA,T	NA,1	NA,-inf	NA,inf	NA,0.31996	0.000109861	0.000109862
2	chr19:19180186:C:T	19180186	NA,T	NA,C	NA,1	NA,inf	NA,inf	NA,0.240959	0.000109842	0.000109843
2	chr19:19072229:C:T	19072229	NA,T	NA,C	NA,1	NA,-inf	NA,inf	NA,0.312219	0.000109833	0.000109834
2	chr19:19750597:C:T	19750597	NA,T	NA,C	NA,1	NA,inf	NA,inf	NA,0.328501	0.000109781	0.000109782
2	chr19:20119875:T:A	20119875	NA,A	NA,T	NA,1	NA,inf	NA,inf	NA,0.335178	0.000109728	0.000109729
2	chr19:18952494:C:T	18952494	NA,T	NA,C	NA,1	NA,-inf	NA,inf	NA,0.311552	0.000109671	0.000109672
2	chr19:19326232:A:G	19326232	NA,G	NA,A	NA,1	NA,-inf	NA,inf	NA,0.311147	0.000109623	0.000109624
2	chr19:19945312:T:C	19945312	NA,C	NA,T	NA,1	NA,inf	NA,inf	NA,0.332541	0.000109493	0.000109494
2	chr19:19117968:C:A	19117968	A,A	C,C	1,1	-inf,inf	inf,inf	1.15732,0.825842	0.000109437	0.000109438
2	chr19:19811436:C:T	19811436	T,NA	C,NA	1,NA	-inf,NA	inf,NA	0.872174,NA	0.00010943	0.000109431
2	chr19:19639438:C:T	19639438	NA,T	NA,C	NA,1	NA,-inf	NA,inf	NA,0.422277	0.000109428	0.000109429
2	chr19:19034547:C:G	19034547	NA,G	NA,C	NA,1	NA,-inf	NA,inf	NA,0.292997	0.000109408	0.000109408
2	chr19:18999481:C:T	18999481	NA,T	NA,C	NA,1	NA,inf	NA,inf	NA,0.355567	0.000109287	0.000109288
2	chr19:18484881:C:T	18484881	NA,T	NA,C	NA,1	NA,-inf	NA,inf	NA,0.327114	0.00010926	0.000109261
2	chr19:18935069:C:T	18935069	NA,T	NA,C	NA,1	NA,inf	NA,inf	NA,0.332542	0.000109247	0.000109248
2	chr19:19814265:G:A	19814265	NA,A	NA,G	NA,1	NA,-inf	NA,inf	NA,0.314093	0.000109232	0.000109232
2	chr19:19816973:G:C	19816973	C,NA	G,NA	1,NA	-inf,NA	inf,NA	0.873526,NA	0.00010916	0.000109161
2	chr19:19501816:G:T	19501816	NA,T	NA,G	NA,1	NA,inf	NA,inf	NA,0.303346	0.000109125	0.000109126
2	chr19:20083272:T:C	20083272	C,C	T,T	1,1	-inf,inf	inf,inf	0.158216,1.35387	0.000109123	0.000109124
2	chr19:19139483:C:T	19139483	NA,T	NA,C	NA,1	NA,inf	NA,inf	NA,0.336704	0.000109123	0.000109124
2	chr19:20255298:G:GGA	20255298	NA,GGA	NA,G	NA,1	NA,inf	NA,inf	NA,0.314673	0.000109115	0.000109116
2	chr19:18820501:G:A	18820501	NA,A	NA,G	NA,1	NA,inf	NA,inf	NA,0.328797	0.000109092	0.000109093
2	chr19:18985320:A:G	18985320	NA,G	NA,A	NA,1	NA,inf	NA,inf	NA,0.278454	0.00010909	0.000109091
2	chr19:19588365:C:G	19588365	NA,G	NA,C	NA,1	NA,-inf	NA,inf	NA,0.271567	0.000109042	0.000109042
2	chr19:18703520:A:G	18703520	G,G	A,A	1,1	-inf,-inf	inf,inf	0.737741,0.623607	0.000108985	0.000108985
2	chr19:19649164:T:C	19649164	NA,C	NA,T	NA,1	NA,-inf	NA,inf	NA,0.301577	0.000108962	0.000108963
2	chr19:20157176:GGGT:G	20157176	NA,G	NA,GGGT	NA,1	NA,-inf	NA,inf	NA,0.319192	0.000108945	0.000108946
2	chr19:20003089:G:A	20003089	NA,A	NA,G	NA,1	NA,inf	NA,inf	NA,0.321568	0.000108923	0.000108924
2	chr19:19307258:C:A	19307258	NA,A	NA,C	NA,1	NA,-inf	NA,inf	NA,0.300326	0.000108918	0.000108919
2	chr19:19766467:T:G	19766467	NA,G	NA,T	NA,1	NA,-inf	NA,inf	NA,0.332041	0.000108913	0.000108914
2	chr19:18970892:A:C	18970892	C,NA	A,NA	1,NA	-inf,NA	inf,NA	0.281464,NA	0.000108908	0.000108909
2	chr19:18673091:G:A	18673091	NA,A	NA,G	NA,1	NA,-inf	NA,inf	NA,0.326952	0.000108865	0.000108866
2	chr19:19839021:A:G	19839021	G,NA	A,NA	1,NA	-inf,NA	inf,NA	0.871162,NA	0.000108834	0.000108835
2	chr19:18855651:G:A	18855651	NA,A	NA,G	NA,1	NA,inf	NA,inf	NA,0.334297	0.000108808	0.000108809
2	chr19:18999280:C:T	18999280	NA,T	NA,C	NA,1	NA,inf	NA,inf	NA,0.333241	0.000108807	0.000108807
2	chr19:18813466:G:A	18813466	NA,A	NA,G	NA,1	NA,-inf	NA,inf	NA,0.328244	0.000108794	0.000108795
2	chr19:18909934:T:C	18909934	NA,C	NA,T	NA,1	NA,inf	NA,inf	NA,0.329011	0.000108775	0.000108775
2	chr19:19520377:A:G	19520377	NA,G	NA,A	NA,1	NA,inf	NA,inf	NA,0.29967	0.000108723	0.000108724
2	chr19:20184420:C:T	20184420	NA,T	NA,C	NA,1	NA,inf	NA,inf	NA,0.323948	0.000108709	0.00010871
2	chr19:19116882:A:G	19116882	NA,G	NA,A	NA,1	NA,-inf	NA,inf	NA,0.294019	0.000108653	0.000108654
2	chr19:20026043:C:T	20026043	NA,T	NA,C	NA,1	NA,inf	NA,inf	NA,0.309872	0.000108629	0.000108629
2	chr19:20061745:C:T	20061745	NA,T	NA,C	NA,1	NA,-inf	NA,inf	NA,0.318998	0.000108604	0.000108605
2	chr19:19018058:A:G	19018058	NA,G	NA,A	NA,1	NA,inf	NA,inf	NA,0.262008	0.000108576	0.000108577
2	chr19:20235352:T:A	20235352	NA,A	NA,T	NA,1	NA,inf	NA,inf	NA,0.312835	0.000108556	0.000108556
2	chr19:18931373:G:A	18931373	NA,A	NA,G	NA,1	NA,-inf	NA,inf	NA,0.322512	0.000108547	0.000108547
2	chr19:18934193:C:T	18934193	NA,T	NA,C	NA,1	NA,-inf	NA,inf	NA,0.326533	0.000108519	0.00010852
2	chr19:19789720:G:A	19789720	NA,A	NA,G	NA,1	NA,inf	NA,inf	NA,0.328413	0.000108496	0.000108497
2	chr19:19142521:G:T	19142521	NA,T	NA,G	NA,1	NA,inf	NA,inf	NA,0.342176	0.000108483	0.000108484
2	chr19:19477756:G:A	19477756	NA,A	NA,G	NA,1	NA,inf	NA,inf	NA,0.370638	0.000108469	0.00010847
2	chr19:19384194:G:A	19384194	NA,A	NA,G	NA,1	NA,inf	NA,inf	NA,0.234401	0.000108459	0.000108459
2	chr19:20214286:A:G	20214286	NA,G	NA,A	NA,1	NA,inf	NA,inf	NA,0.303241	0.000108356	0.000108357
2	chr19:20294086:G:A	20294086	NA,A	NA,G	NA,1	NA,-inf	NA,inf	NA,0.32984	0.000108334	0.000108334
2	chr19:20091098:T:TC	20091098	NA,TC	NA,T	NA,1	NA,inf	NA,inf	NA,0.32132	0.000108322	0.000108323
2	chr19:19517818:C:T	19517818	NA,T	NA,C	NA,1	NA,inf	NA,inf	NA,0.337737	0.000108199	0.0001082
2	chr19:19140375:T:G	19140375	NA,G	NA,T	NA,1	NA,-inf	NA,inf	NA,0.273386	0.000108142	0.000108143
2	chr19:19781113:T:C	19781113	NA,C	NA,T	NA,1	NA,inf	NA,inf	NA,0.325494	0.00010814	0.00010814
2	chr19:20210815:C:T	20210815	NA,T	NA,C	NA,1	NA,inf	NA,inf	NA,0.326309	0.000108127	0.000108127
2	chr19:18690752:G:A	18690752	NA,A	NA,G	NA,1	NA,-inf	NA,inf	NA,0.317454	0.0001081	0.0001081
2	chr19:20193597:G:A	20193597	NA,A	NA,G	NA,1	NA,-inf	NA,inf	NA,0.312353	0.000108077	0.000108078
2	chr19:18936089:G:T	18936089	NA,T	NA,G	NA,1	NA,-inf	NA,inf	NA,0.312989	0.000108055	0.000108056
2	chr19:19819035:C:A	19819035	NA,A	NA,C	NA,1	NA,-inf	NA,inf	NA,0.314093	0.000108043	0.000108044
2	chr19:19417880:G:A	19417880	NA,A	NA,G	NA,1	NA,inf	NA,inf	NA,0.295244	0.000108025	0.000108026
2	chr19:19114222:G:A	19114222	NA,A	NA,G	NA,1	NA,inf	NA,inf	NA,0.345314	0.000107976	0.000107977
2	chr19:18636618:C:T	18636618	NA,T	NA,C	NA,1	NA,-inf	NA,inf	NA,0.316378	0.000107966	0.000107967
2	chr19:20197474:C:T	20197474	NA,T	NA,C	NA,1	NA,inf	NA,inf	NA,0.317534	0.000107887	0.000107887
2	chr19:20043742:T:G	20043742	NA,G	NA,T	NA,1	NA,-inf	NA,inf	NA,0.323974	0.000107848	0.000107848
2	chr19:20042264:C:T	20042264	NA,T	NA,C	NA,1	NA,-inf	NA,inf	NA,0.31088	0.000107843	0.000107844
2	chr19:19783188:C:T	19783188	NA,T	NA,C	NA,1	NA,inf	NA,inf	NA,0.322828	0.000107828	0.000107828
2	chr19:18923477:A:G	18923477	NA,G	NA,A	NA,1	NA,inf	NA,inf	NA,0.308314	0.000107812	0.000107813
2	chr19:18636507:C:T	18636507	NA,T	NA,C	NA,1	NA,-inf	NA,inf	NA,0.307728	0.000107781	0.000107782
2	chr19:18526359:C:T	18526359	NA,T	NA,C	NA,1	NA,inf	NA,inf	NA,0.303244	0.000107781	0.000107781
2	chr19:18668630:G:C	18668630	NA,C	NA,G	NA,1	NA,-inf	NA,inf	NA,0.319417	0.000107736	0.000107737
2	chr19:18912629:C:T	18912629	NA,T	NA,C	NA,1	NA,inf	NA,inf	NA,0.314885	0.000107733	0.000107734
2	chr19:18739050:C:T	18739050	NA,T	NA,C	NA,1	NA,-inf	NA,inf	NA,0.321995	0.000107689	0.000107689
2	chr19:19874389:C:T	19874389	NA,T	NA,C	NA,1	NA,-inf	NA,inf	NA,0.306321	0.000107677	0.000107678
2	chr19:20245319:G:C	20245319	NA,C	NA,G	NA,1	NA,-inf	NA,inf	NA,0.312652	0.000107666	0.000107667
2	chr19:19368250:C:T	19368250	NA,T	NA,C	NA,1	NA,inf	NA,inf	NA,0.228712	0.00010766	0.000107661
2	chr19:18707923:C:G	18707923	NA,G	NA,C	NA,1	NA,-inf	NA,inf	NA,0.302055	0.000107634	0.000107634
2	chr19:18716019:G:A	18716019	NA,A	NA,G	NA,1	NA,-inf	NA,inf	NA,0.302055	0.000107634	0.000107634
2	chr19:18543695:C:T	18543695	NA,T	NA,C	NA,1	NA,-inf	NA,inf	NA,0.310929	0.0001076	0.000107601
2	chr19:18817456:A:G	18817456	G,NA	A,NA	1,NA	inf,NA	inf,NA	0.715702,NA	0.000107596	0.000107597
2	chr19:19472183:C:T	19472183	T,T	C,C	1,1	inf,inf	inf,inf	4.22629,0.798692	0.000107592	0.000108102
2	chr19:19167747:A:G	19167747	NA,G	NA,A	NA,1	NA,inf	NA,inf	NA,0.226181	0.000107563	0.000107563
2	chr19:18806119:G:A	18806119	NA,A	NA,G	NA,1	NA,-inf	NA,inf	NA,0.324144	0.000107546	0.000107546
2	chr19:18782823:C:T	18782823	NA,T	NA,C	NA,1	NA,-inf	NA,inf	NA,0.314236	0.000107529	0.00010753
2	chr19:19818734:G:C	19818734	NA,C	NA,G	NA,1	NA,inf	NA,inf	NA,0.317389	0.000107516	0.000107517
2	chr19:18705092:C:T	18705092	NA,T	NA,C	NA,1	NA,-inf	NA,inf	NA,0.300965	0.000107492	0.000107492
2	chr19:19889216:T:C	19889216	NA,C	NA,T	NA,1	NA,-inf	NA,inf	NA,0.380588	0.000107455	0.000107455
2	chr19:19889537:G:C	19889537	NA,C	NA,G	NA,1	NA,-inf	NA,inf	NA,0.380588	0.000107455	0.000107455
2	chr19:19833525:A:G	19833525	G,NA	A,NA	1,NA	-inf,NA	inf,NA	0.862912,NA	0.000107419	0.00010742
2	chr19:19836224:TA:T	19836224	T,NA	TA,NA	1,NA	-inf,NA	inf,NA	0.862901,NA	0.000107407	0.000107408
2	chr19:19465209:G:A	19465209	NA,A	NA,G	NA,1	NA,inf	NA,inf	NA,0.338685	0.00010738	0.000107381
2	chr19:19382805:C:T	19382805	NA,T	NA,C	NA,1	NA,inf	NA,inf	NA,0.225769	0.000107342	0.000107343
2	chr19:19831047:A:T	19831047	NA,T	NA,A	NA,1	NA,-inf	NA,inf	NA,0.307553	0.000107337	0.000107338
2	chr19:19585768:G:A	19585768	NA,A	NA,G	NA,1	NA,inf	NA,inf	NA,0.234081	0.000107295	0.000107296
2	chr19:19653528:G:C	19653528	NA,C	NA,G	NA,1	NA,inf	NA,inf	NA,0.336332	0.000107253	0.000107254
2	chr19:19838499:T:C	19838499	C,NA	T,NA	1,NA	-inf,NA	inf,NA	0.861808,NA	0.000107244	0.000107245
2	chr19:20091686:T:C	20091686	NA,C	NA,T	NA,1	NA,inf	NA,inf	NA,0.31212	0.000107183	0.000107183
2	chr19:18569944:T:C	18569944	NA,C	NA,T	NA,1	NA,inf	NA,inf	NA,0.306782	0.000107153	0.000107154
2	chr19:19796208:G:A	19796208	NA,A	NA,G	NA,1	NA,-inf	NA,inf	NA,0.290172	0.000107138	0.000107139
2	chr19:19425976:T:C	19425976	NA,C	NA,T	NA,1	NA,inf	NA,inf	NA,0.328839	0.000107036	0.000107037
2	chr19:19000003:G:A	19000003	NA,A	NA,G	NA,1	NA,-inf	NA,inf	NA,0.338543	0.000107024	0.000107025
2	chr19:19742359:C:T	19742359	NA,T	NA,C	NA,1	NA,-inf	NA,inf	NA,0.381499	0.000107003	0.000107004
2	chr19:20088643:G:A	20088643	NA,A	NA,G	NA,1	NA,inf	NA,inf	NA,0.310494	0.000107001	0.000107002
2	chr19:18815135:AT:A	18815135	NA,A	NA,AT	NA,1	NA,inf	NA,inf	NA,0.289685	0.000106994	0.000106994
2	chr19:18720375:A:G	18720375	NA,G	NA,A	NA,1	NA,-inf	NA,inf	NA,0.29665	0.000106968	0.000106968
2	chr19:19702640:A:G	19702640	NA,G	NA,A	NA,1	NA,inf	NA,inf	NA,0.314095	0.000106964	0.000106965
2	chr19:19097149:G:A	19097149	NA,A	NA,G	NA,1	NA,-inf	NA,inf	NA,0.280591	0.000106909	0.00010691
2	chr19:20043247:C:T	20043247	NA,T	NA,C	NA,1	NA,-inf	NA,inf	NA,0.316169	0.000106901	0.000106902
2	chr19:18568589:C:T	18568589	NA,T	NA,C	NA,1	NA,inf	NA,inf	NA,0.310341	0.000106855	0.000106855
2	chr19:19663173:TG:T	19663173	NA,T	NA,TG	NA,1	NA,inf	NA,inf	NA,0.324946	0.00010683	0.000106831
2	chr19:19480507:G:A	19480507	NA,A	NA,G	NA,1	NA,inf	NA,inf	NA,0.284202	0.000106693	0.000106694
2	chr19:18998736:G:A	18998736	A,A	G,G	1,1	inf,-inf	inf,inf	1.23862,0.654019	0.000106693	0.000106694
2	chr19:19826186:C:T	19826186	NA,T	NA,C	NA,1	NA,inf	NA,inf	NA,0.310438	0.000106665	0.000106666
2	chr19:19003818:G:A	19003818	A,NA	G,NA	1,NA	-inf,NA	inf,NA	0.909646,NA	0.000106622	0.000106623
2	chr19:20098969:A:G	20098969	NA,G	NA,A	NA,1	NA,-inf	NA,inf	NA,0.300717	0.000106618	0.000106619
2	chr19:20097273:A:G	20097273	NA,G	NA,A	NA,1	NA,-inf	NA,inf	NA,0.300717	0.000106618	0.000106619
2	chr19:18763873:G:A	18763873	A,NA	G,NA	1,NA	-inf,NA	inf,NA	0.776379,NA	0.000106617	0.000106618
2	chr19:20175944:G:C	20175944	NA,C	NA,G	NA,1	NA,inf	NA,inf	NA,0.307384	0.000106582	0.000106583
2	chr19:20091230:C:T	20091230	NA,T	NA,C	NA,1	NA,inf	NA,inf	NA,0.306877	0.000106567	0.000106568
2	chr19:19934460:T:A	19934460	NA,A	NA,T	NA,1	NA,-inf	NA,inf	NA,0.372258	0.000106536	0.000106537
2	chr19:20372562:A:G	20372562	NA,G	NA,A	NA,1	NA,-inf	NA,inf	NA,0.298756	0.000106528	0.000106529
2	chr19:20305760:G:A	20305760	NA,A	NA,G	NA,1	NA,-inf	NA,inf	NA,0.295016	0.000106513	0.000106514
2	chr19:20046182:A:G	20046182	NA,G	NA,A	NA,1	NA,-inf	NA,inf	NA,0.294352	0.000106508	0.000106509
2	chr19:18539534:C:T	18539534	NA,T	NA,C	NA,1	NA,inf	NA,inf	NA,0.29175	0.000106475	0.000106476
2	chr19:20297903:A:T	20297903	NA,T	NA,A	NA,1	NA,-inf	NA,inf	NA,0.294596	0.000106463	0.000106464
2	chr19:19479213:C:T	19479213	T,NA	C,NA	1,NA	inf,NA	inf,NA	2.42939,NA	0.000106438	0.000106457
2	chr19:18708671:G:A	18708671	NA,A	NA,G	NA,1	NA,-inf	NA,inf	NA,0.303819	0.000106435	0.000106436
2	chr19:18517465:G:A	18517465	NA,A	NA,G	NA,1	NA,inf	NA,inf	NA,0.292359	0.000106395	0.000106396
2	chr19:19920867:T:G	19920867	NA,G	NA,T	NA,1	NA,inf	NA,inf	NA,0.312824	0.000106393	0.000106394
2	chr19:18771310:G:A	18771310	NA,A	NA,G	NA,1	NA,-inf	NA,inf	NA,0.311769	0.000106368	0.000106369
2	chr19:19778562:C:A	19778562	NA,A	NA,C	NA,1	NA,inf	NA,inf	NA,0.310629	0.000106367	0.000106368
2	chr19:20023241:G:A	20023241	A,NA	G,NA	1,NA	-inf,NA	inf,NA	0.877464,NA	0.000106253	0.000106254
2	chr19:20112060:T:C	20112060	NA,C	NA,T	NA,1	NA,-inf	NA,inf	NA,0.294833	0.000106217	0.000106218
2	chr19:19495952:C:T	19495952	NA,T	NA,C	NA,1	NA,-inf	NA,inf	NA,0.247127	0.000106211	0.000106212
2	chr19:20090856:T:C	20090856	NA,C	NA,T	NA,1	NA,inf	NA,inf	NA,0.304117	0.000106208	0.000106209
2	chr19:20026953:T:G	20026953	G,NA	T,NA	1,NA	-inf,NA	inf,NA	0.87715,NA	0.000106198	0.000106199
2	chr19:18701806:C:T	18701806	T,T	C,C	1,1	-inf,-inf	inf,inf	0.304862,1.29754	0.000106175	0.000106175
2	chr19:19750363:T:C	19750363	C,C	T,T	1,1	-inf,inf	inf,inf	0.657564,0.680359	0.000106165	0.000106165
2	chr19:19689480:A:G	19689480	G,NA	A,NA	1,NA	inf,NA	inf,NA	2.05593,NA	0.00010615	0.000106159
2	chr19:19068424:T:G	19068424	NA,G	NA,T	NA,1	NA,-inf	NA,inf	NA,0.274191	0.000106128	0.000106128
2	chr19:19036057:T:TG	19036057	NA,TG	NA,T	NA,1	NA,-inf	NA,inf	NA,0.266991	0.00010609	0.000106091
2	chr19:18851930:T:C	18851930	NA,C	NA,T	NA,1	NA,inf	NA,inf	NA,0.307362	0.000106083	0.000106084
2	chr19:20214310:G:A	20214310	NA,A	NA,G	NA,1	NA,inf	NA,inf	NA,0.305128	0.000106047	0.000106048
2	chr19:18810720:T:G	18810720	NA,G	NA,T	NA,1	NA,-inf	NA,inf	NA,0.312758	0.000106045	0.000106045
2	chr19:19018414:G:A	19018414	NA,A	NA,G	NA,1	NA,-inf	NA,inf	NA,0.266475	0.000106033	0.000106034
2	chr19:19893733:T:C	19893733	NA,C	NA,T	NA,1	NA,inf	NA,inf	NA,0.269097	0.000106014	0.000106015
2	chr19:20279374:A:G	20279374	NA,G	NA,A	NA,1	NA,-inf	NA,inf	NA,0.292409	0.000105951	0.000105952
2	chr19:19473129:T:A	19473129	NA,A	NA,T	NA,1	NA,inf	NA,inf	NA,0.278431	0.000105929	0.000105929
2	chr19:19555058:C:A	19555058	NA,A	NA,C	NA,1	NA,-inf	NA,inf	NA,0.358405	0.000105921	0.000105922
2	chr19:19904162:G:GT	19904162	NA,GT	NA,G	NA,1	NA,-inf	NA,inf	NA,0.367066	0.000105918	0.000105919
2	chr19:18517263:C:T	18517263	NA,T	NA,C	NA,1	NA,inf	NA,inf	NA,0.287097	0.000105877	0.000105877
2	chr19:20025973:C:A	20025973	A,NA	C,NA	1,NA	-inf,NA	inf,NA	0.874975,NA	0.00010585	0.000105851
2	chr19:19737291:G:A	19737291	NA,A	NA,G	NA,1	NA,-inf	NA,inf	NA,0.341018	0.000105797	0.000105798
2	chr19:19279492:G:A	19279492	NA,A	NA,G	NA,1	NA,-inf	NA,inf	NA,0.272574	0.000105794	0.000105795
2	chr19:18841811:C:T	18841811	NA,T	NA,C	NA,1	NA,inf	NA,inf	NA,0.308658	0.000105764	0.000105765
2	chr19:18698937:C:T	18698937	NA,T	NA,C	NA,1	NA,-inf	NA,inf	NA,0.286468	0.000105756	0.000105757
2	chr19:18570396:C:T	18570396	NA,T	NA,C	NA,1	NA,inf	NA,inf	NA,0.291531	0.000105702	0.000105703
2	chr19:18779014:T:G	18779014	NA,G	NA,T	NA,1	NA,-inf	NA,inf	NA,0.308241	0.000105624	0.000105625
2	chr19:19947108:A:G	19947108	NA,G	NA,A	NA,1	NA,inf	NA,inf	NA,0.301308	0.000105609	0.000105609
2	chr19:20374257:C:T	20374257	NA,T	NA,C	NA,1	NA,inf	NA,inf	NA,0.304364	0.000105595	0.000105596
2	chr19:19836720:G:A	19836720	A,NA	G,NA	1,NA	-inf,NA	inf,NA	0.851775,NA	0.00010555	0.000105551
2	chr19:20182827:A:G	20182827	NA,G	NA,A	NA,1	NA,inf	NA,inf	NA,0.297626	0.00010549	0.00010549
2	chr19:19564887:C:T	19564887	T,T	C,C	1,1	inf,inf	inf,inf	5.91804,0.641074	0.000105457	0.00012051
2	chr19:20092447:G:A	20092447	NA,A	NA,G	NA,1	NA,inf	NA,inf	NA,0.297947	0.000105455	0.000105456
2	chr19:20081708:G:A	20081708	A,A	G,G	1,1	-inf,inf	inf,inf	0.131425,1.35758	0.000105437	0.000105437
2	chr19:18492494:C:T	18492494	NA,T	NA,C	NA,1	NA,-inf	NA,inf	NA,0.295008	0.00010538	0.000105381
2	chr19:19072987:A:G	19072987	NA,G	NA,A	NA,1	NA,inf	NA,inf	NA,0.237194	0.000105357	0.000105358
2	chr19:19312815:G:A	19312815	NA,A	NA,G	NA,1	NA,-inf	NA,inf	NA,0.24784	0.000105346	0.000105346
2	chr19:20309043:C:T	20309043	NA,T	NA,C	NA,1	NA,-inf	NA,inf	NA,0.334351	0.000105302	0.000105303
2	chr19:20225879:T:C	20225879	NA,C	NA,T	NA,1	NA,inf	NA,inf	NA,0.29535	0.000105252	0.000105253
2	chr19:20123730:GT:G	20123730	NA,G	NA,GT	NA,1	NA,inf	NA,inf	NA,0.298525	0.000105238	0.000105239
2	chr19:19332374:G:A	19332374	NA,A	NA,G	NA,1	NA,-inf	NA,inf	NA,0.301207	0.000105202	0.000105203
2	chr19:19401332:G:C	19401332	NA,C	NA,G	NA,1	NA,inf	NA,inf	NA,0.272603	0.000105193	0.000105194
2	chr19:18943935:G:A	18943935	NA,A	NA,G	NA,1	NA,-inf	NA,inf	NA,0.27886	0.000105147	0.000105148
2	chr19:19798401:C:T	19798401	NA,T	NA,C	NA,1	NA,inf	NA,inf	NA,0.299066	0.000105135	0.000105135
2	chr19:20095939:G:A	20095939	NA,A	NA,G	NA,1	NA,-inf	NA,inf	NA,0.288246	0.000105118	0.000105119
2	chr19:19352005:C:T	19352005	NA,T	NA,C	NA,1	NA,inf	NA,inf	NA,0.311583	0.000105104	0.000105105
2	chr19:20083501:G:A	20083501	A,A	G,G	1,1	-inf,inf	inf,inf	0.151686,1.33906	0.000105096	0.000105096
2	chr19:19246286:C:T	19246286	T,NA	C,NA	1,NA	inf,NA	inf,NA	0.505263,NA	0.000105085	0.000105085
2	chr19:20183133:GCTT:G	20183133	NA,G	NA,GCTT	NA,1	NA,inf	NA,inf	NA,0.30085	0.000105054	0.000105055
2	chr19:19395925:T:A	19395925	NA,A	NA,T	NA,1	NA,-inf	NA,inf	NA,0.268602	0.000105043	0.000105043
2	chr19:19380783:C:T	19380783	NA,T	NA,C	NA,1	NA,-inf	NA,inf	NA,0.268602	0.000105043	0.000105043
2	chr19:19106640:T:C	19106640	NA,C	NA,T	NA,1	NA,-inf	NA,inf	NA,0.265315	0.000105015	0.000105015
2	chr19:19073420:G:A	19073420	NA,A	NA,G	NA,1	NA,-inf	NA,inf	NA,0.264831	0.000104998	0.000104999
2	chr19:18874414:C:T	18874414	NA,T	NA,C	NA,1	NA,-inf	NA,inf	NA,0.284631	0.000104947	0.000104947
2	chr19:18771171:C:T	18771171	T,T	C,C	1,1	-inf,inf	inf,inf	0.9467,0.609187	0.000104911	0.000104911
2	chr19:20153450:G:A	20153450	A,A	G,G	1,1	inf,-inf	inf,inf	0.0369854,1.45411	0.000104862	0.000104863
2	chr19:20088936:G:A	20088936	NA,A	NA,G	NA,1	NA,inf	NA,inf	NA,0.2927	0.000104859	0.00010486
2	chr19:19786888:A:T	19786888	T,T	A,A	1,1	-inf,inf	inf,inf	0.843646,0.913909	0.000104805	0.000104806
2	chr19:19014033:G:A	19014033	NA,A	NA,G	NA,1	NA,inf	NA,inf	NA,0.301102	0.000104756	0.000104757
2	chr19:18635178:C:T	18635178	NA,T	NA,C	NA,1	NA,-inf	NA,inf	NA,0.292067	0.000104755	0.000104755
2	chr19:18498651:A:G	18498651	NA,G	NA,A	NA,1	NA,-inf	NA,inf	NA,0.289501	0.000104743	0.000104744
2	chr19:19073517:T:C	19073517	C,NA	T,NA	1,NA	inf,NA	inf,NA	0.52548,NA	0.000104725	0.000104726
2	chr19:19281520:C:A	19281520	NA,A	NA,C	NA,1	NA,-inf	NA,inf	NA,0.265036	0.000104621	0.000104622
2	chr19:18882541:G:A	18882541	NA,A	NA,G	NA,1	NA,-inf	NA,inf	NA,0.277284	0.000104598	0.000104599
2	chr19:19150312:G:A	19150312	NA,A	NA,G	NA,1	NA,-inf	NA,inf	NA,0.35861	0.000104593	0.000104593
2	chr19:19552589:C:G	19552589	NA,G	NA,C	NA,1	NA,inf	NA,inf	NA,0.307177	0.000104583	0.000104583
2	chr19:19070651:G:A	19070651	NA,A	NA,G	NA,1	NA,-inf	NA,inf	NA,0.317448	0.000104563	0.000104564
2	chr19:19028659:T:C	19028659	NA,C	NA,T	NA,1	NA,-inf	NA,inf	NA,0.316925	0.000104559	0.00010456
2	chr19:19747529:G:A	19747529	NA,A	NA,G	NA,1	NA,-inf	NA,inf	NA,0.291251	0.000104556	0.000104557
2	chr19:19485308:G:A	19485308	NA,A	NA,G	NA,1	NA,inf	NA,inf	NA,0.266206	0.000104542	0.000104543
2	chr19:19463587:G:A	19463587	NA,A	NA,G	NA,1	NA,inf	NA,inf	NA,0.266316	0.000104537	0.000104537
2	chr19:20213638:GAGA:G	20213638	NA,G	NA,GAGA	NA,1	NA,inf	NA,inf	NA,0.288907	0.000104532	0.000104533
2	chr19:18559686:G:A	18559686	NA,A	NA,G	NA,1	NA,inf	NA,inf	NA,0.281209	0.0001045	0.000104501
2	chr19:18944391:C:T	18944391	T,T	C,C	1,1	-inf,-inf	inf,inf	0.851838,1.08245	0.000104496	0.000104497
2	chr19:20091252:G:A	20091252	NA,A	NA,G	NA,1	NA,inf	NA,inf	NA,0.288462	0.00010443	0.000104431
2	chr19:18936081:C:T	18936081	NA,T	NA,C	NA,1	NA,inf	NA,inf	NA,0.283834	0.000104403	0.000104404
2	chr19:19242174:A:G	19242174	NA,G	NA,A	NA,1	NA,inf	NA,inf	NA,0.304134	0.000104387	0.000104387
2	chr19:18824922:TC:T	18824922	NA,T	NA,TC	NA,1	NA,-inf	NA,inf	NA,0.285921	0.000104367	0.000104367
2	chr19:19118323:A:C	19118323	NA,C	NA,A	NA,1	NA,inf	NA,inf	NA,0.256858	0.000104334	0.000104334
2	chr19:20161341:T:C	20161341	C,C	T,T	1,1	-inf,-inf	inf,inf	0.201729,1.44765	0.000104252	0.000104253
2	chr19:19143703:G:C	19143703	NA,C	NA,G	NA,1	NA,inf	NA,inf	NA,0.305262	0.000104231	0.000104232
2	chr19:20047431:G:C	20047431	NA,C	NA,G	NA,1	NA,-inf	NA,inf	NA,0.292382	0.000104194	0.000104195
2	chr19:19891922:G:A	19891922	NA,A	NA,G	NA,1	NA,-inf	NA,inf	NA,0.355735	0.000104139	0.00010414
2	chr19:19077675:G:A	19077675	NA,A	NA,G	NA,1	NA,-inf	NA,inf	NA,0.257655	0.000104129	0.000104129
2	chr19:20222183:A:G	20222183	G,G	A,A	1,1	-inf,inf	inf,inf	1.00229,0.0461511	0.000104097	0.000104097
2	chr19:19176673:C:T	19176673	NA,T	NA,C	NA,1	NA,-inf	NA,inf	NA,0.24717	0.000104047	0.000104048
2	chr19:20231598:C:A	20231598	NA,A	NA,C	NA,1	NA,inf	NA,inf	NA,0.284363	0.000104015	0.000104015
2	chr19:20293064:C:A	20293064	A,NA	C,NA	1,NA	inf,NA	inf,NA	0.613256,NA	0.000104013	0.000104014
2	chr19:18485818:C:T	18485818	NA,T	NA,C	NA,1	NA,-inf	NA,inf	NA,0.276335	0.000103988	0.000103989
2	chr19:18810841:T:C	18810841	NA,C	NA,T	NA,1	NA,-inf	NA,inf	NA,0.294774	0.000103981	0.000103982
2	chr19:20108922:A:C	20108922	C,C	A,A	1,1	-inf,inf	inf,inf	0.0180437,1.4525	0.00010398	0.00010398
2	chr19:18931539:C:T	18931539	NA,T	NA,C	NA,1	NA,-inf	NA,inf	NA,0.276955	0.000103978	0.000103978
2	chr19:19758980:A:C	19758980	NA,C	NA,A	NA,1	NA,-inf	NA,inf	NA,0.265	0.000103961	0.000103962
2	chr19:18641686:T:G	18641686	NA,G	NA,T	NA,1	NA,-inf	NA,inf	NA,0.282802	0.000103951	0.000103952
2	chr19:20176252:GCTTCCTAGATGGGATGGTGGCTGGGAAGAGGTGCTCGTCA:G	20176252	NA,G	NA,GCTTCCTAGATGGGATGGTGGCTGGGAAGAGGTGCTCGTCA	NA,1	NA,-inf	NA,inf	NA,0.269845	0.000103948	0.000103949
2	chr19:20156171:C:A	20156171	NA,A	NA,C	NA,1	NA,inf	NA,inf	NA,0.288221	0.000103919	0.00010392
2	chr19:19581660:T:G	19581660	NA,G	NA,T	NA,1	NA,inf	NA,inf	NA,0.300108	0.000103915	0.000103915
2	chr19:19650217:T:C	19650217	NA,C	NA,T	NA,1	NA,inf	NA,inf	NA,0.302365	0.000103897	0.000103897
2	chr19:19265915:A:C	19265915	NA,C	NA,A	NA,1	NA,inf	NA,inf	NA,0.344909	0.000103883	0.000103884
2	chr19:19931158:T:C	19931158	NA,C	NA,T	NA,1	NA,-inf	NA,inf	NA,0.347689	0.00010388	0.000103881
2	chr19:19279731:A:C	19279731	C,NA	A,NA	1,NA	inf,NA	inf,NA	2.99235,NA	0.000103873	0.000103932
2	chr19:18797664:C:G	18797664	NA,G	NA,C	NA,1	NA,-inf	NA,inf	NA,0.297321	0.000103856	0.000103857
2	chr19:18917832:C:T	18917832	NA,T	NA,C	NA,1	NA,-inf	NA,inf	NA,0.279522	0.000103856	0.000103856
2	chr19:18496448:T:TTCCTCTAC	18496448	NA,TTCCTCTAC	NA,T	NA,1	NA,-inf	NA,inf	NA,0.281637	0.000103852	0.000103853
2	chr19:20223151:T:G	20223151	NA,G	NA,T	NA,1	NA,inf	NA,inf	NA,0.282849	0.000103831	0.000103832
2	chr19:19829904:T:C	19829904	NA,C	NA,T	NA,1	NA,inf	NA,inf	NA,0.286376	0.000103792	0.000103793
2	chr19:19173090:G:A	19173090	NA,A	NA,G	NA,1	NA,inf	NA,inf	NA,0.195655	0.000103784	0.000103785
2	chr19:18660882:G:C	18660882	NA,C	NA,G	NA,1	NA,-inf	NA,inf	NA,0.281053	0.000103773	0.000103773
2	chr19:18638456:G:T	18638456	NA,T	NA,G	NA,1	NA,-inf	NA,inf	NA,0.281053	0.000103773	0.000103773
2	chr19:18660009:A:T	18660009	NA,T	NA,A	NA,1	NA,-inf	NA,inf	NA,0.281053	0.000103773	0.000103773
2	chr19:18859783:A:G	18859783	NA,G	NA,A	NA,1	NA,inf	NA,inf	NA,0.281727	0.000103765	0.000103766
2	chr19:18734733:G:A	18734733	A,A	G,G	1,1	-inf,-inf	inf,inf	0.799725,0.923771	0.000103755	0.000103756
2	chr19:18961445:A:G	18961445	G,NA	A,NA	1,NA	inf,NA	inf,NA	0.528448,NA	0.000103745	0.000103745
2	chr19:19088673:A:AT	19088673	NA,AT	NA,A	NA,1	NA,-inf	NA,inf	NA,0.253951	0.000103703	0.000103703
2	chr19:20094465:T:A	20094465	NA,A	NA,T	NA,1	NA,inf	NA,inf	NA,0.273762	0.000103689	0.000103689
2	chr19:19158867:G:A	19158867	NA,A	NA,G	NA,1	NA,-inf	NA,inf	NA,0.254233	0.000103688	0.000103688
2	chr19:19034986:C:T	19034986	NA,T	NA,C	NA,1	NA,-inf	NA,inf	NA,0.246911	0.000103687	0.000103688
2	chr19:19817189:A:G	19817189	NA,G	NA,A	NA,1	NA,inf	NA,inf	NA,0.280896	0.000103648	0.000103649
2	chr19:18517433:T:C	18517433	NA,C	NA,T	NA,1	NA,-inf	NA,inf	NA,0.279778	0.000103642	0.000103643
2	chr19:19499503:G:A	19499503	NA,A	NA,G	NA,1	NA,-inf	NA,inf	NA,0.256989	0.000103598	0.000103598
2	chr19:20200531:T:TTTTTACC	20200531	NA,TTTTTACC	NA,T	NA,1	NA,inf	NA,inf	NA,0.280694	0.000103588	0.000103589
2	chr19:20329358:T:C	20329358	NA,C	NA,T	NA,1	NA,inf	NA,inf	NA,0.285026	0.000103562	0.000103563
2	chr19:20152752:A:G	20152752	G,G	A,A	1,1	inf,-inf	inf,inf	0.029521,1.45072	0.000103562	0.000103562
2	chr19:19776299:C:T	19776299	T,NA	C,NA	1,NA	inf,NA	inf,NA	0.524812,NA	0.000103542	0.000103543
2	chr19:20165263:G:T	20165263	NA,T	NA,G	NA,1	NA,-inf	NA,inf	NA,0.264806	0.000103541	0.000103541
2	chr19:18899236:T:C	18899236	NA,C	NA,T	NA,1	NA,inf	NA,inf	NA,0.279289	0.000103512	0.000103513
2	chr19:19189350:C:T	19189350	NA,T	NA,C	NA,1	NA,inf	NA,inf	NA,0.18114	0.000103443	0.000103444
2	chr19:20223450:C:T	20223450	NA,T	NA,C	NA,1	NA,inf	NA,inf	NA,0.279245	0.000103426	0.000103427
2	chr19:20200538:A:G	20200538	NA,G	NA,A	NA,1	NA,inf	NA,inf	NA,0.279226	0.000103423	0.000103424
2	chr19:20355888:G:A	20355888	NA,A	NA,G	NA,1	NA,-inf	NA,inf	NA,0.286581	0.00010342	0.000103421
2	chr19:19078913:G:A	19078913	NA,A	NA,G	NA,1	NA,-inf	NA,inf	NA,0.307268	0.000103415	0.000103416
2	chr19:19875324:GCTC:G	19875324	NA,G	NA,GCTC	NA,1	NA,-inf	NA,inf	NA,0.34339	0.000103405	0.000103406
2	chr19:18734975:T:C	18734975	C,C	T,T	1,1	-inf,-inf	inf,inf	0.806749,0.915241	0.000103375	0.000103376
2	chr19:19713263:T:C	19713263	C,NA	T,NA	1,NA	inf,NA	inf,NA	0.563946,NA	0.00010336	0.00010336
2	chr19:20223126:G:A	20223126	NA,A	NA,G	NA,1	NA,inf	NA,inf	NA,0.278329	0.000103329	0.000103329
2	chr19:18562991:T:G	18562991	NA,G	NA,T	NA,1	NA,inf	NA,inf	NA,0.272247	0.000103319	0.00010332
2	chr19:19040435:A:T	19040435	NA,T	NA,A	NA,1	NA,-inf	NA,inf	NA,0.243866	0.000103292	0.000103292
2	chr19:19469609:T:TA	19469609	NA,TA	NA,T	NA,1	NA,inf	NA,inf	NA,0.25539	0.000103286	0.000103286
2	chr19:20200174:TTATTG:T	20200174	NA,T	NA,TTATTG	NA,1	NA,inf	NA,inf	NA,0.277945	0.000103278	0.000103279
2	chr19:20206004:C:T	20206004	NA,T	NA,C	NA,1	NA,inf	NA,inf	NA,0.277945	0.000103278	0.000103279
2	chr19:20081141:C:T	20081141	NA,T	NA,C	NA,1	NA,inf	NA,inf	NA,0.283265	0.000103269	0.00010327
2	chr19:19643673:G:A	19643673	NA,A	NA,G	NA,1	NA,inf	NA,inf	NA,0.254467	0.000103264	0.000103264
2	chr19:18810243:C:G	18810243	NA,G	NA,C	NA,1	NA,-inf	NA,inf	NA,0.288089	0.000103248	0.000103248
2	chr19:20103267:T:C	20103267	C,C	T,T	1,1	-inf,inf	inf,inf	0.0405638,1.43826	0.000103205	0.000103205
2	chr19:18521650:G:A	18521650	A,NA	G,NA	1,NA	inf,NA	inf,NA	0.692041,NA	0.000103191	0.000103191
2	chr19:20193130:AAT:A	20193130	NA,A	NA,AAT	NA,1	NA,inf	NA,inf	NA,0.277056	0.000103188	0.000103189
2	chr19:19898987:A:G	19898987	NA,G	NA,A	NA,1	NA,-inf	NA,inf	NA,0.26835	0.000103187	0.000103188
2	chr19:18936353:T:TA	18936353	NA,TA	NA,T	NA,1	NA,inf	NA,inf	NA,0.253955	0.000103163	0.000103163
2	chr19:18887761:A:G	18887761	NA,G	NA,A	NA,1	NA,-inf	NA,inf	NA,0.26243	0.000103151	0.000103152
2	chr19:20346338:A:G	20346338	G,G	A,A	1,1	-inf,inf	inf,inf	0.430014,1.14096	0.000103146	0.000103147
2	chr19:20207996:CAGG:C	20207996	NA,C	NA,CAGG	NA,1	NA,inf	NA,inf	NA,0.276334	0.0001031	0.000103101
2	chr19:18700259:A:C	18700259	NA,C	NA,A	NA,1	NA,-inf	NA,inf	NA,0.26324	0.000103063	0.000103064
2	chr19:19221185:G:A	19221185	NA,A	NA,G	NA,1	NA,inf	NA,inf	NA,0.290577	0.000103062	0.000103063
2	chr19:20376764:A:AC	20376764	NA,AC	NA,A	NA,1	NA,-inf	NA,inf	NA,0.272241	0.000103024	0.000103025
2	chr19:18789177:C:T	18789177	NA,T	NA,C	NA,1	NA,inf	NA,inf	NA,0.259409	0.000103022	0.000103023
2	chr19:20363654:T:C	20363654	NA,C	NA,T	NA,1	NA,-inf	NA,inf	NA,0.270463	0.000102973	0.000102974
2	chr19:19356537:G:A	19356537	NA,A	NA,G	NA,1	NA,inf	NA,inf	NA,0.264252	0.000102953	0.000102953
2	chr19:19621063:G:A	19621063	NA,A	NA,G	NA,1	NA,-inf	NA,inf	NA,0.247653	0.000102949	0.00010295
2	chr19:18528435:T:C	18528435	NA,C	NA,T	NA,1	NA,-inf	NA,inf	NA,0.265339	0.000102864	0.000102865
2	chr19:18521007:A:G	18521007	NA,G	NA,A	NA,1	NA,inf	NA,inf	NA,0.257434	0.000102814	0.000102815
2	chr19:19768078:A:C	19768078	NA,C	NA,A	NA,1	NA,-inf	NA,inf	NA,0.257782	0.000102776	0.000102776
2	chr19:20189614:G:A	20189614	NA,A	NA,G	NA,1	NA,inf	NA,inf	NA,0.273333	0.000102771	0.000102772
2	chr19:18884840:A:C	18884840	NA,C	NA,A	NA,1	NA,-inf	NA,inf	NA,0.274744	0.000102767	0.000102768
2	chr19:19257376:G:A	19257376	NA,A	NA,G	NA,1	NA,inf	NA,inf	NA,0.29093	0.000102763	0.000102764
2	chr19:19161024:C:T	19161024	NA,T	NA,C	NA,1	NA,-inf	NA,inf	NA,0.246052	0.000102751	0.000102752
2	chr19:19884430:C:T	19884430	NA,T	NA,C	NA,1	NA,-inf	NA,inf	NA,0.33628	0.000102702	0.000102703
2	chr19:19763001:G:A	19763001	NA,A	NA,G	NA,1	NA,-inf	NA,inf	NA,0.255405	0.000102687	0.000102687
2	chr19:18828500:C:T	18828500	NA,T	NA,C	NA,1	NA,-inf	NA,inf	NA,0.26945	0.000102668	0.000102669
2	chr19:19065761:ATAT:A	19065761	NA,A	NA,ATAT	NA,1	NA,inf	NA,inf	NA,0.282445	0.000102593	0.000102594
2	chr19:20285038:G:A	20285038	NA,A	NA,G	NA,1	NA,-inf	NA,inf	NA,0.264455	0.000102551	0.000102552
2	chr19:18826753:A:G	18826753	NA,G	NA,A	NA,1	NA,-inf	NA,inf	NA,0.278574	0.000102547	0.000102548
2	chr19:18761197:G:A	18761197	NA,A	NA,G	NA,1	NA,-inf	NA,inf	NA,0.266555	0.00010253	0.00010253
2	chr19:18981625:C:T	18981625	T,NA	C,NA	1,NA	inf,NA	inf,NA	2.8576,NA	0.000102528	0.000102571
2	chr19:18885762:G:A	18885762	NA,A	NA,G	NA,1	NA,inf	NA,inf	NA,0.268945	0.00010249	0.000102491
2	chr19:20100752:C:G	20100752	NA,G	NA,C	NA,1	NA,inf	NA,inf	NA,0.237035	0.000102469	0.00010247
2	chr19:18826752:T:C	18826752	NA,C	NA,T	NA,1	NA,-inf	NA,inf	NA,0.277818	0.000102467	0.000102468
2	chr19:19576946:A:G	19576946	NA,G	NA,A	NA,1	NA,-inf	NA,inf	NA,0.247328	0.000102455	0.000102456
2	chr19:19570524:C:T	19570524	NA,T	NA,C	NA,1	NA,-inf	NA,inf	NA,0.247312	0.000102454	0.000102454
2	chr19:19437883:A:G	19437883	NA,G	NA,A	NA,1	NA,inf	NA,inf	NA,0.248522	0.000102451	0.000102452
2	chr19:19741897:C:A	19741897	NA,A	NA,C	NA,1	NA,-inf	NA,inf	NA,0.338041	0.000102439	0.00010244
2	chr19:19466319:C:T	19466319	NA,T	NA,C	NA,1	NA,-inf	NA,inf	NA,0.222719	0.000102421	0.000102422
2	chr19:18930943:G:A	18930943	NA,A	NA,G	NA,1	NA,inf	NA,inf	NA,0.271139	0.000102417	0.000102417
2	chr19:19078040:C:A	19078040	NA,A	NA,C	NA,1	NA,-inf	NA,inf	NA,0.242682	0.000102415	0.000102415
2	chr19:19073891:A:G	19073891	NA,G	NA,A	NA,1	NA,inf	NA,inf	NA,0.239442	0.000102342	0.000102343
2	chr19:19962045:G:A	19962045	NA,A	NA,G	NA,1	NA,-inf	NA,inf	NA,0.260539	0.000102325	0.000102326
2	chr19:20170510:T:A	20170510	NA,A	NA,T	NA,1	NA,-inf	NA,inf	NA,0.253784	0.000102324	0.000102325
2	chr19:18981888:G:A	18981888	NA,A	NA,G	NA,1	NA,inf	NA,inf	NA,0.215056	0.000102314	0.000102315
2	chr19:18887028:T:C	18887028	NA,C	NA,T	NA,1	NA,-inf	NA,inf	NA,0.256989	0.00010231	0.000102311
2	chr19:19139610:C:T	19139610	NA,T	NA,C	NA,1	NA,-inf	NA,inf	NA,0.226895	0.0001023	0.0001023
2	chr19:18826743:A:G	18826743	NA,G	NA,A	NA,1	NA,-inf	NA,inf	NA,0.276192	0.000102293	0.000102294
2	chr19:19965007:C:T	19965007	NA,T	NA,C	NA,1	NA,-inf	NA,inf	NA,0.260028	0.000102269	0.00010227
2	chr19:19063903:C:T	19063903	NA,T	NA,C	NA,1	NA,inf	NA,inf	NA,0.238666	0.000102255	0.000102256
2	chr19:19476985:C:T	19476985	NA,T	NA,C	NA,1	NA,inf	NA,inf	NA,0.246871	0.000102252	0.000102253
2	chr19:18920457:G:A	18920457	NA,A	NA,G	NA,1	NA,-inf	NA,inf	NA,0.25444	0.000102239	0.00010224
2	chr19:18919513:G:A	18919513	NA,A	NA,G	NA,1	NA,-inf	NA,inf	NA,0.25444	0.000102239	0.00010224
2	chr19:18930572:A:C	18930572	NA,C	NA,A	NA,1	NA,inf	NA,inf	NA,0.245508	0.000102212	0.000102213
2	chr19:18511996:A:G	18511996	NA,G	NA,A	NA,1	NA,inf	NA,inf	NA,0.262685	0.000102204	0.000102205
2	chr19:20036080:A:G	20036080	G,G	A,A	1,1	-inf,-inf	inf,inf	0.0210372,1.39296	0.000102178	0.000102178
2	chr19:18826736:T:C	18826736	NA,C	NA,T	NA,1	NA,-inf	NA,inf	NA,0.275072	0.000102174	0.000102174
2	chr19:19218349:C:T	19218349	NA,T	NA,C	NA,1	NA,inf	NA,inf	NA,0.282923	0.00010217	0.00010217
2	chr19:18718923:G:A	18718923	A,A	G,G	1,1	-inf,-inf	inf,inf	1.00396,0.0459315	0.000102166	0.000102167
2	chr19:18826737:G:A	18826737	NA,A	NA,G	NA,1	NA,-inf	NA,inf	NA,0.274304	0.000102094	0.000102094
2	chr19:19355819:G:A	19355819	NA,A	NA,G	NA,1	NA,inf	NA,inf	NA,0.325578	0.000102091	0.000102092
2	chr19:20326266:G:A	20326266	NA,A	NA,G	NA,1	NA,-inf	NA,inf	NA,0.300879	0.000102044	0.000102044
2	chr19:20081335:A:G	20081335	G,NA	A,NA	1,NA	-inf,NA	inf,NA	0.587501,NA	0.000102026	0.000102027
2	chr19:20057420:G:A	20057420	NA,A	NA,G	NA,1	NA,inf	NA,inf	NA,0.265645	0.000102002	0.000102002
2	chr19:20012474:A:C	20012474	C,C	A,A	1,1	inf,-inf	inf,inf	0.505193,0.860943	0.000101989	0.000101989
2	chr19:18763705:G:A	18763705	NA,A	NA,G	NA,1	NA,-inf	NA,inf	NA,0.261911	0.000101961	0.000101962
2	chr19:20084245:C:T	20084245	NA,T	NA,C	NA,1	NA,-inf	NA,inf	NA,0.254397	0.000101937	0.000101938
2	chr19:20039266:A:G	20039266	G,G	A,A	1,1	inf,-inf	inf,inf	0.105344,1.28207	0.000101937	0.000101937
2	chr19:20036394:CAGG:C	20036394	C,C	CAGG,CAGG	1,1	inf,-inf	inf,inf	0.0160951,1.37265	0.000101925	0.000101925
2	chr19:19600019:G:A	19600019	NA,A	NA,G	NA,1	NA,inf	NA,inf	NA,0.276504	0.000101924	0.000101925
2	chr19:20180902:G:A	20180902	A,A	G,G	1,1	inf,-inf	inf,inf	0.118425,1.40543	0.000101914	0.000101915
2	chr19:20358077:C:T	20358077	NA,T	NA,C	NA,1	NA,inf	NA,inf	NA,0.258813	0.000101905	0.000101906
2	chr19:19390157:G:T	19390157	NA,T	NA,G	NA,1	NA,-inf	NA,inf	NA,0.241395	0.000101876	0.000101877
2	chr19:20035082:G:A	20035082	A,A	G,G	1,1	-inf,-inf	inf,inf	0.0168956,1.38894	0.000101863	0.000101863
2	chr19:19432435:G:A	19432435	NA,A	NA,G	NA,1	NA,inf	NA,inf	NA,0.242743	0.000101848	0.000101849
2	chr19:18546267:G:A	18546267	NA,A	NA,G	NA,1	NA,-inf	NA,inf	NA,0.259592	0.000101846	0.000101847
2	chr19:20159060:CT:C	20159060	NA,C	NA,CT	NA,1	NA,inf	NA,inf	NA,0.262513	0.000101775	0.000101775
2	chr19:19007745:T:C	19007745	NA,C	NA,T	NA,1	NA,-inf	NA,inf	NA,0.229118	0.000101747	0.000101748
2	chr19:19144046:G:C	19144046	NA,C	NA,G	NA,1	NA,-inf	NA,inf	NA,0.235304	0.000101718	0.000101718
2	chr19:19253515:G:A	19253515	NA,A	NA,G	NA,1	NA,inf	NA,inf	NA,0.184835	0.000101697	0.000101698
2	chr19:18764211:C:T	18764211	NA,T	NA,C	NA,1	NA,inf	NA,inf	NA,0.259198	0.000101677	0.000101677
2	chr19:20051334:G:A	20051334	NA,A	NA,G	NA,1	NA,-inf	NA,inf	NA,0.269443	0.000101663	0.000101664
2	chr19:19367145:C:G	19367145	NA,G	NA,C	NA,1	NA,inf	NA,inf	NA,0.259019	0.00010166	0.000101661
2	chr19:20358639:T:C	20358639	NA,C	NA,T	NA,1	NA,inf	NA,inf	NA,0.255958	0.000101644	0.000101644
2	chr19:19786879:A:T	19786879	NA,T	NA,A	NA,1	NA,-inf	NA,inf	NA,0.247864	0.000101583	0.000101584
2	chr19:20287360:G:T	20287360	NA,T	NA,G	NA,1	NA,-inf	NA,inf	NA,0.266775	0.000101582	0.000101582
2	chr19:18513796:T:C	18513796	NA,C	NA,T	NA,1	NA,inf	NA,inf	NA,0.25653	0.000101527	0.000101528
2	chr19:18588336:C:T	18588336	NA,T	NA,C	NA,1	NA,-inf	NA,inf	NA,0.258025	0.000101504	0.000101505
2	chr19:20229075:C:T	20229075	NA,T	NA,C	NA,1	NA,inf	NA,inf	NA,0.249567	0.000101478	0.000101478
2	chr19:18895151:G:A	18895151	NA,A	NA,G	NA,1	NA,-inf	NA,inf	NA,0.267955	0.000101454	0.000101455
2	chr19:19579737:C:T	19579737	T,NA	C,NA	1,NA	inf,NA	inf,NA	2.25963,NA	0.000101445	0.000101458
2	chr19:19160159:G:A	19160159	NA,A	NA,G	NA,1	NA,-inf	NA,inf	NA,0.262384	0.000101442	0.000101443
2	chr19:19075455:C:T	19075455	NA,T	NA,C	NA,1	NA,-inf	NA,inf	NA,0.287933	0.000101432	0.000101433
2	chr19:20308406:A:G	20308406	NA,G	NA,A	NA,1	NA,inf	NA,inf	NA,0.250601	0.000101372	0.000101373
2	chr19:19582617:T:C	19582617	C,NA	T,NA	1,NA	inf,NA	inf,NA	2.24241,NA	0.000101365	0.000101378
2	chr19:19143890:C:A	19143890	NA,A	NA,C	NA,1	NA,-inf	NA,inf	NA,0.231518	0.000101325	0.000101325
2	chr19:19090319:T:C	19090319	NA,C	NA,T	NA,1	NA,-inf	NA,inf	NA,0.232478	0.000101289	0.00010129
2	chr19:19622846:A:G	19622846	NA,G	NA,A	NA,1	NA,-inf	NA,inf	NA,0.416709	0.000101248	0.000101249
2	chr19:19060849:C:T	19060849	NA,T	NA,C	NA,1	NA,-inf	NA,inf	NA,0.252275	0.000101231	0.000101232
2	chr19:20058254:C:T	20058254	NA,T	NA,C	NA,1	NA,inf	NA,inf	NA,0.258153	0.000101213	0.000101214
2	chr19:18714293:G:A	18714293	NA,A	NA,G	NA,1	NA,-inf	NA,inf	NA,0.25653	0.00010121	0.000101211
2	chr19:18530034:C:T	18530034	NA,T	NA,C	NA,1	NA,-inf	NA,inf	NA,0.256126	0.000101206	0.000101207
2	chr19:18530033:T:C	18530033	NA,C	NA,T	NA,1	NA,-inf	NA,inf	NA,0.256126	0.000101206	0.000101207
2	chr19:20034606:A:C	20034606	C,C	A,A	1,1	-inf,-inf	inf,inf	0.0109122,1.38146	0.000101178	0.000101178
2	chr19:19801727:G:A	19801727	A,NA	G,NA	1,NA	inf,NA	inf,NA	0.455993,NA	0.000101176	0.000101177
2	chr19:19006750:G:A	19006750	NA,A	NA,G	NA,1	NA,inf	NA,inf	NA,0.193491	0.000101158	0.000101159
2	chr19:19154921:C:T	19154921	NA,T	NA,C	NA,1	NA,-inf	NA,inf	NA,0.221387	0.000101119	0.00010112
2	chr19:19071701:G:A	19071701	NA,A	NA,G	NA,1	NA,-inf	NA,inf	NA,0.230051	0.000101051	0.000101051
2	chr19:18495206:G:A	18495206	NA,A	NA,G	NA,1	NA,inf	NA,inf	NA,0.241001	0.000101037	0.000101037
2	chr19:19746417:C:T	19746417	NA,T	NA,C	NA,1	NA,-inf	NA,inf	NA,0.320065	0.000101036	0.000101037
2	chr19:20073604:T:C	20073604	NA,C	NA,T	NA,1	NA,inf	NA,inf	NA,0.26327	0.000101027	0.000101027
2	chr19:19639534:G:A	19639534	NA,A	NA,G	NA,1	NA,-inf	NA,inf	NA,0.207818	0.000101016	0.000101017
2	chr19:19792277:CAGG:C	19792277	NA,C	NA,CAGG	NA,1	NA,-inf	NA,inf	NA,0.243016	0.000101006	0.000101007
2	chr19:18983327:G:A	18983327	NA,A	NA,G	NA,1	NA,inf	NA,inf	NA,0.199985	0.000101	0.000101
2	chr19:20037675:T:C	20037675	NA,C	NA,T	NA,1	NA,-inf	NA,inf	NA,0.262223	0.000100927	0.000100927
2	chr19:18601379:T:C	18601379	NA,C	NA,T	NA,1	NA,-inf	NA,inf	NA,0.256506	0.000100921	0.000100921
2	chr19:19962434:G:A	19962434	NA,A	NA,G	NA,1	NA,inf	NA,inf	NA,0.254666	0.000100906	0.000100907
2	chr19:19149056:C:T	19149056	NA,T	NA,C	NA,1	NA,inf	NA,inf	NA,0.274539	0.000100869	0.00010087
2	chr19:20309079:A:C	20309079	NA,C	NA,A	NA,1	NA,-inf	NA,inf	NA,0.257066	0.000100859	0.000100859
2	chr19:18577305:G:A	18577305	NA,A	NA,G	NA,1	NA,inf	NA,inf	NA,0.249981	0.000100856	0.000100857
2	chr19:18495712:C:A	18495712	A,A	C,C	1,1	-inf,inf	inf,inf	0.662234,0.987569	0.000100811	0.000100812
2	chr19:18794811:C:T	18794811	NA,T	NA,C	NA,1	NA,inf	NA,inf	NA,0.23498	0.000100782	0.000100783
2	chr19:19007415:T:C	19007415	NA,C	NA,T	NA,1	NA,-inf	NA,inf	NA,0.220804	0.000100768	0.000100769
2	chr19:20035247:C:T	20035247	T,T	C,C	1,1	-inf,-inf	inf,inf	0.0211385,1.38549	0.000100751	0.000100752
2	chr19:19009500:T:C	19009500	NA,C	NA,T	NA,1	NA,-inf	NA,inf	NA,0.220586	0.000100746	0.000100747
2	chr19:19010247:T:C	19010247	NA,C	NA,T	NA,1	NA,-inf	NA,inf	NA,0.220586	0.000100746	0.000100747
2	chr19:19004942:T:C	19004942	NA,C	NA,T	NA,1	NA,-inf	NA,inf	NA,0.220586	0.000100746	0.000100747
2	chr19:20177687:G:A	20177687	NA,A	NA,G	NA,1	NA,inf	NA,inf	NA,0.256468	0.000100743	0.000100744
2	chr19:19387692:C:T	19387692	NA,T	NA,C	NA,1	NA,inf	NA,inf	NA,0.317874	0.000100708	0.000100709
2	chr19:18636663:T:C	18636663	NA,C	NA,T	NA,1	NA,-inf	NA,inf	NA,0.254816	0.000100671	0.000100672
2	chr19:20361697:T:G	20361697	NA,G	NA,T	NA,1	NA,-inf	NA,inf	NA,0.242743	0.000100665	0.000100666
2	chr19:19010843:A:AAC	19010843	NA,AAC	NA,A	NA,1	NA,-inf	NA,inf	NA,0.219579	0.000100643	0.000100644
2	chr19:20311835:T:C	20311835	C,C	T,T	1,1	inf,-inf	inf,inf	1.31752,0.559574	0.000100634	0.000100635
2	chr19:19797504:A:G	19797504	NA,G	NA,A	NA,1	NA,inf	NA,inf	NA,0.258312	0.000100553	0.000100553
2	chr19:19143382:G:A	19143382	NA,A	NA,G	NA,1	NA,-inf	NA,inf	NA,0.202822	0.000100544	0.000100545
2	chr19:19022206:G:A	19022206	NA,A	NA,G	NA,1	NA,inf	NA,inf	NA,0.26732	0.00010054	0.00010054
2	chr19:19146672:G:A	19146672	NA,A	NA,G	NA,1	NA,-inf	NA,inf	NA,0.224467	0.000100539	0.00010054
2	chr19:20170457:C:T	20170457	T,T	C,C	1,1	inf,-inf	inf,inf	0.00139212,1.45295	0.000100533	0.000100534
2	chr19:19855355:T:G	19855355	G,NA	T,NA	1,NA	-inf,NA	inf,NA	0.819871,NA	0.000100484	0.000100484
2	chr19:19016352:A:G	19016352	NA,G	NA,A	NA,1	NA,-inf	NA,inf	NA,0.217984	0.000100475	0.000100476
2	chr19:19030581:A:G	19030581	NA,G	NA,A	NA,1	NA,-inf	NA,inf	NA,0.217778	0.000100452	0.000100453
2	chr19:20353398:G:GA	20353398	NA,GA	NA,G	NA,1	NA,inf	NA,inf	NA,0.244939	0.000100441	0.000100442
2	chr19:19739136:C:T	19739136	NA,T	NA,C	NA,1	NA,inf	NA,inf	NA,0.254502	0.000100406	0.000100407
2	chr19:20034948:C:T	20034948	T,T	C,C	1,1	-inf,-inf	inf,inf	0.0367484,1.39142	0.000100396	0.000100396
2	chr19:18609531:C:A	18609531	NA,A	NA,C	NA,1	NA,inf	NA,inf	NA,0.245177	0.000100359	0.00010036
2	chr19:20189274:T:A	20189274	NA,A	NA,T	NA,1	NA,inf	NA,inf	NA,0.261425	0.000100346	0.000100347
2	chr19:19801220:G:A	19801220	NA,A	NA,G	NA,1	NA,inf	NA,inf	NA,0.256225	0.000100342	0.000100343
2	chr19:19802684:C:G	19802684	NA,G	NA,C	NA,1	NA,inf	NA,inf	NA,0.256071	0.000100326	0.000100327
2	chr19:19806199:G:A	19806199	NA,A	NA,G	NA,1	NA,inf	NA,inf	NA,0.256071	0.000100326	0.000100327
2	chr19:19806503:C:T	19806503	NA,T	NA,C	NA,1	NA,inf	NA,inf	NA,0.256071	0.000100326	0.000100327
2	chr19:19809687:T:C	19809687	NA,C	NA,T	NA,1	NA,inf	NA,inf	NA,0.256071	0.000100326	0.000100327
2	chr19:20060569:C:A	20060569	NA,A	NA,C	NA,1	NA,-inf	NA,inf	NA,0.246503	0.000100306	0.000100307
2	chr19:19794852:T:A	19794852	NA,A	NA,T	NA,1	NA,inf	NA,inf	NA,0.25557	0.000100277	0.000100278
2	chr19:19617510:C:T	19617510	NA,T	NA,C	NA,1	NA,inf	NA,inf	NA,0.2756	0.000100277	0.000100278
2	chr19:19148240:G:A	19148240	NA,A	NA,G	NA,1	NA,-inf	NA,inf	NA,0.220926	0.000100251	0.000100252
2	chr19:18568253:G:A	18568253	NA,A	NA,G	NA,1	NA,-inf	NA,inf	NA,0.245503	0.000100229	0.000100229
2	chr19:19810695:T:G	19810695	NA,G	NA,T	NA,1	NA,inf	NA,inf	NA,0.255036	0.000100223	0.000100224
2	chr19:20072475:G:A	20072475	NA,A	NA,G	NA,1	NA,-inf	NA,inf	NA,0.257279	0.000100223	0.000100223
2	chr19:18763170:G:A	18763170	NA,A	NA,G	NA,1	NA,-inf	NA,inf	NA,0.255763	0.000100177	0.000100178
2	chr19:19899817:A:G	19899817	G,G	A,A	1,1	-inf,inf	inf,inf	0.575186,0.890204	0.000100173	0.000100173
2	chr19:19305928:G:A	19305928	NA,A	NA,G	NA,1	NA,-inf	NA,inf	NA,0.202546	0.000100143	0.000100144
2	chr19:18539807:C:G	18539807	NA,G	NA,C	NA,1	NA,inf	NA,inf	NA,0.248141	0.000100128	0.000100128
2	chr19:20180591:T:C	20180591	NA,C	NA,T	NA,1	NA,inf	NA,inf	NA,0.256057	0.000100126	0.000100127
2	chr19:20038899:A:G	20038899	G,G	A,A	1,1	inf,-inf	inf,inf	0.0487957,1.33848	0.000100122	0.000100122
2	chr19:20180589:CT:C	20180589	NA,C	NA,CT	NA,1	NA,inf	NA,inf	NA,0.255952	0.000100115	0.000100116
2	chr19:19032301:G:A	19032301	NA,A	NA,G	NA,1	NA,-inf	NA,inf	NA,0.214343	0.000100085	0.000100086
2	chr19:20360432:T:C	20360432	NA,C	NA,T	NA,1	NA,-inf	NA,inf	NA,0.249543	0.00010006	0.000100061
2	chr19:19229670:G:A	19229670	NA,A	NA,G	NA,1	NA,inf	NA,inf	NA,0.257159	0.000100059	0.00010006
2	chr19:19246319:T:C	19246319	NA,C	NA,T	NA,1	NA,-inf	NA,inf	NA,0.202547	0.000100036	0.000100037
2	chr19:19797392:G:C	19797392	NA,C	NA,G	NA,1	NA,inf	NA,inf	NA,0.253099	0.00010003	0.000100031
2	chr19:19742563:C:T	19742563	NA,T	NA,C	NA,1	NA,inf	NA,inf	NA,0.261339	9.99919e-05	9.99926e-05
2	chr19:18973875:C:T	18973875	T,T	C,C	1,1	-inf,inf	inf,inf	0.0972151,1.28554	9.99581e-05	9.99586e-05
2	chr19:19815858:T:C	19815858	NA,C	NA,T	NA,1	NA,-inf	NA,inf	NA,0.240679	9.99291e-05	9.99298e-05
2	chr19:19793809:GT:G	19793809	NA,G	NA,GT	NA,1	NA,inf	NA,inf	NA,0.250995	9.98211e-05	9.98218e-05
2	chr19:19030563:G:A	19030563	NA,A	NA,G	NA,1	NA,-inf	NA,inf	NA,0.21187	9.98208e-05	9.98215e-05
2	chr19:18723314:C:T	18723314	T,T	C,C	1,1	-inf,inf	inf,inf	0.748206,0.564468	9.98053e-05	9.98057e-05
2	chr19:18884569:G:A	18884569	NA,A	NA,G	NA,1	NA,-inf	NA,inf	NA,0.231557	9.97901e-05	9.97908e-05
2	chr19:19803692:G:A	19803692	NA,A	NA,G	NA,1	NA,inf	NA,inf	NA,0.250246	9.97562e-05	9.97569e-05
2	chr19:20136357:A:T	20136357	NA,T	NA,A	NA,1	NA,-inf	NA,inf	NA,0.229204	9.97191e-05	9.97198e-05
2	chr19:19192464:A:T	19192464	NA,T	NA,A	NA,1	NA,inf	NA,inf	NA,0.21837	9.96865e-05	9.96871e-05
2	chr19:18928271:G:A	18928271	NA,A	NA,G	NA,1	NA,inf	NA,inf	NA,0.216473	9.96388e-05	9.96394e-05
2	chr19:20362086:G:A	20362086	NA,A	NA,G	NA,1	NA,inf	NA,inf	NA,0.253193	9.96349e-05	9.96356e-05
2	chr19:19743173:G:A	19743173	NA,A	NA,G	NA,1	NA,inf	NA,inf	NA,0.262174	9.96175e-05	9.96182e-05
2	chr19:19647055:A:T	19647055	NA,T	NA,A	NA,1	NA,-inf	NA,inf	NA,0.344449	9.96134e-05	9.96142e-05
2	chr19:20100381:C:T	20100381	T,T	C,C	1,1	-inf,inf	inf,inf	0.828126,0.412034	9.96076e-05	9.96079e-05
2	chr19:19406846:G:C	19406846	NA,C	NA,G	NA,1	NA,inf	NA,inf	NA,0.305682	9.95758e-05	9.95765e-05
2	chr19:19032878:A:G	19032878	NA,G	NA,A	NA,1	NA,-inf	NA,inf	NA,0.208902	9.95191e-05	9.95197e-05
2	chr19:19813570:AATT:A	19813570	NA,A	NA,AATT	NA,1	NA,-inf	NA,inf	NA,0.236271	9.95109e-05	9.95116e-05
2	chr19:19030235:A:G	19030235	NA,G	NA,A	NA,1	NA,-inf	NA,inf	NA,0.208322	9.94659e-05	9.94666e-05
2	chr19:19865282:C:T	19865282	NA,T	NA,C	NA,1	NA,-inf	NA,inf	NA,0.240006	9.94244e-05	9.9425e-05
2	chr19:18988964:G:A	18988964	NA,A	NA,G	NA,1	NA,-inf	NA,inf	NA,0.207845	9.94159e-05	9.94165e-05
2	chr19:20301840:A:G	20301840	NA,G	NA,A	NA,1	NA,-inf	NA,inf	NA,0.240907	9.9333e-05	9.93336e-05
2	chr19:19179491:G:A	19179491	NA,A	NA,G	NA,1	NA,inf	NA,inf	NA,0.239914	9.9285e-05	9.92856e-05
2	chr19:19004455:C:T	19004455	NA,T	NA,C	NA,1	NA,-inf	NA,inf	NA,0.206531	9.92824e-05	9.9283e-05
2	chr19:19008535:T:TCCCTGTAGCCTTG	19008535	NA,TCCCTGTAGCCTTG	NA,T	NA,1	NA,-inf	NA,inf	NA,0.206453	9.92694e-05	9.927e-05
2	chr19:19026593:C:T	19026593	NA,T	NA,C	NA,1	NA,-inf	NA,inf	NA,0.206284	9.92561e-05	9.92567e-05
2	chr19:18989269:T:C	18989269	NA,C	NA,T	NA,1	NA,-inf	NA,inf	NA,0.206284	9.92561e-05	9.92567e-05
2	chr19:19023024:T:C	19023024	NA,C	NA,T	NA,1	NA,-inf	NA,inf	NA,0.206284	9.92561e-05	9.92567e-05
2	chr19:19003106:C:T	19003106	NA,T	NA,C	NA,1	NA,-inf	NA,inf	NA,0.206284	9.92561e-05	9.92567e-05
2	chr19:18989517:G:A	18989517	NA,A	NA,G	NA,1	NA,-inf	NA,inf	NA,0.206284	9.92561e-05	9.92567e-05
2	chr19:19004124:A:G	19004124	NA,G	NA,A	NA,1	NA,-inf	NA,inf	NA,0.205993	9.92265e-05	9.92271e-05
2	chr19:19144602:A:G	19144602	NA,G	NA,A	NA,1	NA,-inf	NA,inf	NA,0.211428	9.92177e-05	9.92183e-05
2	chr19:19142121:G:A	19142121	NA,A	NA,G	NA,1	NA,-inf	NA,inf	NA,0.194756	9.92145e-05	9.92152e-05
2	chr19:18634484:C:T	18634484	NA,T	NA,C	NA,1	NA,-inf	NA,inf	NA,0.239888	9.91798e-05	9.91805e-05
2	chr19:19192730:C:T	19192730	NA,T	NA,C	NA,1	NA,inf	NA,inf	NA,0.213421	9.91798e-05	9.91804e-05
2	chr19:19019281:A:G	19019281	NA,G	NA,A	NA,1	NA,-inf	NA,inf	NA,0.205483	9.9173e-05	9.91736e-05
2	chr19:20034925:C:T	20034925	T,T	C,C	1,1	-inf,-inf	inf,inf	0.001817,1.36445	9.9141e-05	9.91415e-05
2	chr19:20068580:G:A	20068580	NA,A	NA,G	NA,1	NA,inf	NA,inf	NA,0.237584	9.9135e-05	9.91356e-05
2	chr19:19536396:C:T	19536396	NA,T	NA,C	NA,1	NA,inf	NA,inf	NA,0.213303	9.90581e-05	9.90588e-05
2	chr19:19381142:G:A	19381142	NA,A	NA,G	NA,1	NA,inf	NA,inf	NA,0.257404	9.90467e-05	9.90473e-05
2	chr19:19030723:G:T	19030723	NA,T	NA,G	NA,1	NA,-inf	NA,inf	NA,0.204209	9.90431e-05	9.90438e-05
2	chr19:20059987:A:T	20059987	NA,T	NA,A	NA,1	NA,inf	NA,inf	NA,0.236306	9.9e-05	9.90007e-05
2	chr19:19118298:C:T	19118298	NA,T	NA,C	NA,1	NA,-inf	NA,inf	NA,0.262737	9.89949e-05	9.89956e-05
2	chr19:19255373:T:C	19255373	NA,C	NA,T	NA,1	NA,inf	NA,inf	NA,0.293122	9.88992e-05	9.88999e-05
2	chr19:18992990:G:A	18992990	NA,A	NA,G	NA,1	NA,-inf	NA,inf	NA,0.202738	9.88962e-05	9.88969e-05
2	chr19:20041266:C:T	20041266	T,NA	C,NA	1,NA	inf,NA	inf,NA	0.442962,NA	9.88816e-05	9.8882e-05
2	chr19:18655090:G:C	18655090	NA,C	NA,G	NA,1	NA,inf	NA,inf	NA,0.223431	9.88699e-05	9.88705e-05
2	chr19:19189622:G:C	19189622	NA,C	NA,G	NA,1	NA,inf	NA,inf	NA,0.210271	9.88618e-05	9.88624e-05
2	chr19:19295464:C:T	19295464	NA,T	NA,C	NA,1	NA,inf	NA,inf	NA,0.292107	9.88518e-05	9.88525e-05
2	chr19:19189604:A:G	19189604	NA,G	NA,A	NA,1	NA,inf	NA,inf	NA,0.209873	9.88404e-05	9.88411e-05
2	chr19:19092956:C:T	19092956	NA,T	NA,C	NA,1	NA,inf	NA,inf	NA,0.254975	9.88392e-05	9.88399e-05
2	chr19:19194318:T:C	19194318	NA,C	NA,T	NA,1	NA,inf	NA,inf	NA,0.209834	9.88263e-05	9.88269e-05
2	chr19:20173201:A:G	20173201	NA,G	NA,A	NA,1	NA,-inf	NA,inf	NA,0.243255	9.88171e-05	9.88178e-05
2	chr19:19324618:C:T	19324618	NA,T	NA,C	NA,1	NA,-inf	NA,inf	NA,0.189727	9.87976e-05	9.87983e-05
2	chr19:19106205:C:T	19106205	NA,T	NA,C	NA,1	NA,inf	NA,inf	NA,0.206378	9.87875e-05	9.87881e-05
2	chr19:19191696:T:C	19191696	NA,C	NA,T	NA,1	NA,inf	NA,inf	NA,0.209466	9.87718e-05	9.87724e-05
2	chr19:19942717:C:T	19942717	T,NA	C,NA	1,NA	-inf,NA	inf,NA	0.785774,NA	9.87553e-05	9.8756e-05
2	chr19:18564317:G:C	18564317	NA,C	NA,G	NA,1	NA,inf	NA,inf	NA,0.226599	9.87254e-05	9.87261e-05
2	chr19:20036276:T:C	20036276	C,C	T,T	1,1	-inf,-inf	inf,inf	0.0222139,1.37487	9.87066e-05	9.87071e-05
2	chr19:19407201:T:C	19407201	NA,C	NA,T	NA,1	NA,inf	NA,inf	NA,0.295831	9.86991e-05	9.86998e-05
2	chr19:19824329:A:G	19824329	NA,G	NA,A	NA,1	NA,-inf	NA,inf	NA,0.219532	9.86811e-05	9.86817e-05
2	chr19:19028586:G:A	19028586	NA,A	NA,G	NA,1	NA,-inf	NA,inf	NA,0.200338	9.86552e-05	9.86559e-05
2	chr19:19784730:A:G	19784730	NA,G	NA,A	NA,1	NA,-inf	NA,inf	NA,0.218732	9.86509e-05	9.86516e-05
2	chr19:19421095:C:T	19421095	T,NA	C,NA	1,NA	inf,NA	inf,NA	2.70865,NA	9.86472e-05	9.86795e-05
2	chr19:19534240:CAGAGACAAATGGAGAG:C	19534240	NA,C	NA,CAGAGACAAATGGAGAG	NA,1	NA,inf	NA,inf	NA,0.19745	9.86132e-05	9.86139e-05
2	chr19:18574523:G:C	18574523	NA,C	NA,G	NA,1	NA,inf	NA,inf	NA,0.226956	9.85247e-05	9.85253e-05
2	chr19:18780437:C:A	18780437	NA,A	NA,C	NA,1	NA,inf	NA,inf	NA,0.232322	9.85212e-05	9.85219e-05
2	chr19:20270910:A:G	20270910	NA,G	NA,A	NA,1	NA,inf	NA,inf	NA,0.223778	9.85165e-05	9.85171e-05
2	chr19:18991873:A:G	18991873	NA,G	NA,A	NA,1	NA,-inf	NA,inf	NA,0.198761	9.84954e-05	9.8496e-05
2	chr19:19322573:C:G	19322573	NA,G	NA,C	NA,1	NA,inf	NA,inf	NA,0.244547	9.84766e-05	9.84773e-05
2	chr19:20033099:T:C	20033099	C,C	T,T	1,1	-inf,-inf	inf,inf	0.224716,1.41015	9.84706e-05	9.84712e-05
2	chr19:20036137:A:G	20036137	G,G	A,A	1,1	-inf,-inf	inf,inf	0.0212937,1.37276	9.84393e-05	9.84398e-05
2	chr19:18886276:G:A	18886276	NA,A	NA,G	NA,1	NA,inf	NA,inf	NA,0.231757	9.84233e-05	9.84239e-05
2	chr19:18972243:A:C	18972243	NA,C	NA,A	NA,1	NA,inf	NA,inf	NA,0.229306	9.84153e-05	9.8416e-05
2	chr19:19032411:G:A	19032411	NA,A	NA,G	NA,1	NA,-inf	NA,inf	NA,0.197849	9.8406e-05	9.84066e-05
2	chr19:18924608:C:T	18924608	NA,T	NA,C	NA,1	NA,inf	NA,inf	NA,0.214956	9.83503e-05	9.8351e-05
2	chr19:20301135:C:T	20301135	NA,T	NA,C	NA,1	NA,-inf	NA,inf	NA,0.232417	9.83451e-05	9.83457e-05
2	chr19:19189627:T:C	19189627	NA,C	NA,T	NA,1	NA,inf	NA,inf	NA,0.204865	9.83308e-05	9.83314e-05
2	chr19:18511614:C:T	18511614	NA,T	NA,C	NA,1	NA,inf	NA,inf	NA,0.224997	9.83221e-05	9.83228e-05
2	chr19:19016161:T:C	19016161	NA,C	NA,T	NA,1	NA,-inf	NA,inf	NA,0.196847	9.83176e-05	9.83182e-05
2	chr19:20039316:T:C	20039316	C,C	T,T	1,1	inf,-inf	inf,inf	0.0980647,1.26879	9.82635e-05	9.82639e-05
2	chr19:18996718:A:G	18996718	NA,G	NA,A	NA,1	NA,-inf	NA,inf	NA,0.196217	9.82415e-05	9.82421e-05
2	chr19:20257523:TTC:T	20257523	NA,T	NA,TTC	NA,1	NA,-inf	NA,inf	NA,0.214771	9.82353e-05	9.8236e-05
2	chr19:19314127:ACT:A	19314127	NA,A	NA,ACT	NA,1	NA,inf	NA,inf	NA,0.24177	9.82217e-05	9.82224e-05
2	chr19:18551836:T:A	18551836	NA,A	NA,T	NA,1	NA,-inf	NA,inf	NA,0.222095	9.81699e-05	9.81706e-05
2	chr19:20063019:A:G	20063019	NA,G	NA,A	NA,1	NA,inf	NA,inf	NA,0.227505	9.81586e-05	9.81593e-05
2	chr19:20033575:T:C	20033575	C,C	T,T	1,1	inf,-inf	inf,inf	0.0163139,1.34677	9.81529e-05	9.81534e-05
2	chr19:19813926:C:T	19813926	NA,T	NA,C	NA,1	NA,-inf	NA,inf	NA,0.213514	9.81422e-05	9.81428e-05
2	chr19:19419796:A:G	19419796	NA,G	NA,A	NA,1	NA,inf	NA,inf	NA,0.282319	9.81037e-05	9.81044e-05
2	chr19:19153130:G:A	19153130	NA,A	NA,G	NA,1	NA,-inf	NA,inf	NA,0.192928	9.80943e-05	9.80949e-05
2	chr19:18877863:CCT:C	18877863	NA,C	NA,CCT	NA,1	NA,inf	NA,inf	NA,0.220728	9.80643e-05	9.8065e-05
2	chr19:18992802:A:C	18992802	NA,C	NA,A	NA,1	NA,-inf	NA,inf	NA,0.194095	9.80329e-05	9.80335e-05
2	chr19:18995529:A:G	18995529	NA,G	NA,A	NA,1	NA,-inf	NA,inf	NA,0.194095	9.80329e-05	9.80335e-05
2	chr19:18998847:A:G	18998847	NA,G	NA,A	NA,1	NA,-inf	NA,inf	NA,0.194095	9.80329e-05	9.80335e-05
2	chr19:18993217:T:C	18993217	NA,C	NA,T	NA,1	NA,-inf	NA,inf	NA,0.194095	9.80329e-05	9.80335e-05
2	chr19:18998502:T:A	18998502	NA,A	NA,T	NA,1	NA,-inf	NA,inf	NA,0.194095	9.80329e-05	9.80335e-05
2	chr19:18992881:G:C	18992881	NA,C	NA,G	NA,1	NA,-inf	NA,inf	NA,0.194095	9.80329e-05	9.80335e-05
2	chr19:19425342:G:C	19425342	NA,C	NA,G	NA,1	NA,inf	NA,inf	NA,0.287997	9.80076e-05	9.80083e-05
2	chr19:20158613:T:C	20158613	NA,C	NA,T	NA,1	NA,inf	NA,inf	NA,0.204309	9.7991e-05	9.79916e-05
2	chr19:19359176:A:G	19359176	NA,G	NA,A	NA,1	NA,-inf	NA,inf	NA,0.206237	9.79818e-05	9.79825e-05
2	chr19:18965675:C:T	18965675	NA,T	NA,C	NA,1	NA,inf	NA,inf	NA,0.202479	9.79785e-05	9.79791e-05
2	chr19:20168849:T:A	20168849	NA,A	NA,T	NA,1	NA,inf	NA,inf	NA,0.210071	9.79693e-05	9.79699e-05
2	chr19:18532413:C:A	18532413	NA,A	NA,C	NA,1	NA,-inf	NA,inf	NA,0.217747	9.79188e-05	9.79194e-05
2	chr19:19218213:G:A	19218213	NA,A	NA,G	NA,1	NA,inf	NA,inf	NA,0.237171	9.79153e-05	9.7916e-05
2	chr19:18577699:A:G	18577699	NA,G	NA,A	NA,1	NA,inf	NA,inf	NA,0.218369	9.7902e-05	9.79027e-05
2	chr19:19498000:G:T	19498000	NA,T	NA,G	NA,1	NA,inf	NA,inf	NA,0.241694	9.78941e-05	9.78947e-05
2	chr19:19029929:CA:C	19029929	NA,C	NA,CA	NA,1	NA,-inf	NA,inf	NA,0.192053	9.78893e-05	9.78899e-05
2	chr19:20153064:C:G	20153064	NA,G	NA,C	NA,1	NA,inf	NA,inf	NA,0.22778	9.78749e-05	9.78756e-05
2	chr19:20034690:T:C	20034690	C,C	T,T	1,1	-inf,-inf	inf,inf	0.0106839,1.36296	9.78253e-05	9.78258e-05
2	chr19:18999139:G:A	18999139	NA,A	NA,G	NA,1	NA,-inf	NA,inf	NA,0.191594	9.77968e-05	9.77974e-05
2	chr19:18503125:G:A	18503125	NA,A	NA,G	NA,1	NA,inf	NA,inf	NA,0.221209	9.77866e-05	9.77872e-05
2	chr19:18977969:C:T	18977969	NA,T	NA,C	NA,1	NA,inf	NA,inf	NA,0.172808	9.77127e-05	9.77133e-05
2	chr19:18868544:G:A	18868544	NA,A	NA,G	NA,1	NA,inf	NA,inf	NA,0.227442	9.76723e-05	9.76729e-05
2	chr19:20046426:A:G	20046426	NA,G	NA,A	NA,1	NA,-inf	NA,inf	NA,0.228622	9.76623e-05	9.7663e-05
2	chr19:19214923:G:A	19214923	NA,A	NA,G	NA,1	NA,inf	NA,inf	NA,0.236969	9.76392e-05	9.76398e-05
2	chr19:19343526:G:A	19343526	NA,A	NA,G	NA,1	NA,inf	NA,inf	NA,0.237799	9.76329e-05	9.76336e-05
2	chr19:18901250:T:C	18901250	NA,C	NA,T	NA,1	NA,-inf	NA,inf	NA,0.215839	9.76308e-05	9.76315e-05
2	chr19:18487021:C:T	18487021	NA,T	NA,C	NA,1	NA,inf	NA,inf	NA,0.219385	9.76281e-05	9.76287e-05
2	chr19:18710214:T:C	18710214	C,C	T,T	1,1	-inf,-inf	inf,inf	0.808678,0.437577	9.75759e-05	9.75763e-05
2	chr19:18988689:T:C	18988689	NA,C	NA,T	NA,1	NA,-inf	NA,inf	NA,0.189537	9.7575e-05	9.75756e-05
2	chr19:19165475:A:C	19165475	NA,C	NA,A	NA,1	NA,-inf	NA,inf	NA,0.284486	9.75601e-05	9.75608e-05
2	chr19:19834077:T:C	19834077	NA,C	NA,T	NA,1	NA,inf	NA,inf	NA,0.218994	9.75269e-05	9.75276e-05
2	chr19:19672807:A:G	19672807	NA,G	NA,A	NA,1	NA,inf	NA,inf	NA,0.238934	9.74823e-05	9.74829e-05
2	chr19:20344219:T:C	20344219	NA,C	NA,T	NA,1	NA,inf	NA,inf	NA,0.215883	9.74763e-05	9.74769e-05
2	chr19:18630515:C:T	18630515	NA,T	NA,C	NA,1	NA,-inf	NA,inf	NA,0.211563	9.74585e-05	9.74592e-05
2	chr19:19582999:T:C	19582999	NA,C	NA,T	NA,1	NA,inf	NA,inf	NA,0.262095	9.74546e-05	9.74553e-05
2	chr19:19018041:C:T	19018041	NA,T	NA,C	NA,1	NA,-inf	NA,inf	NA,0.188006	9.74532e-05	9.74538e-05
2	chr19:19259212:C:T	19259212	T,NA	C,NA	1,NA	inf,NA	inf,NA	0.420701,NA	9.74392e-05	9.74396e-05
2	chr19:19057076:G:A	19057076	NA,A	NA,G	NA,1	NA,-inf	NA,inf	NA,0.213502	9.7403e-05	9.74036e-05
2	chr19:19745764:C:T	19745764	NA,T	NA,C	NA,1	NA,-inf	NA,inf	NA,0.17218	9.73939e-05	9.73945e-05
2	chr19:19823256:C:T	19823256	NA,T	NA,C	NA,1	NA,inf	NA,inf	NA,0.218616	9.73848e-05	9.73855e-05
2	chr19:19260249:C:T	19260249	NA,T	NA,C	NA,1	NA,inf	NA,inf	NA,0.276068	9.73633e-05	9.7364e-05
2	chr19:20295962:A:G	20295962	NA,G	NA,A	NA,1	NA,-inf	NA,inf	NA,0.212954	9.73469e-05	9.73475e-05
2	chr19:19021688:G:T	19021688	NA,T	NA,G	NA,1	NA,-inf	NA,inf	NA,0.186812	9.73393e-05	9.734e-05
2	chr19:19329619:A:G	19329619	G,G	A,A	1,1	-inf,-inf	inf,inf	4.11256,1.0991	9.73091e-05	9.80488e-05
2	chr19:18522945:T:C	18522945	C,C	T,T	1,1	inf,inf	inf,inf	1.31198,0.27234	9.72623e-05	9.7263e-05
2	chr19:19694134:C:T	19694134	NA,T	NA,C	NA,1	NA,inf	NA,inf	NA,0.235944	9.72623e-05	9.7263e-05
2	chr19:19564435:T:C	19564435	NA,C	NA,T	NA,1	NA,-inf	NA,inf	NA,0.269281	9.72457e-05	9.72464e-05
2	chr19:20137669:G:A	20137669	NA,A	NA,G	NA,1	NA,-inf	NA,inf	NA,0.203718	9.72432e-05	9.72438e-05
2	chr19:18883223:C:G	18883223	NA,G	NA,C	NA,1	NA,-inf	NA,inf	NA,0.206935	9.72422e-05	9.72428e-05
2	chr19:18964832:G:A	18964832	NA,A	NA,G	NA,1	NA,inf	NA,inf	NA,0.212609	9.72339e-05	9.72346e-05
2	chr19:19871156:T:C	19871156	NA,C	NA,T	NA,1	NA,-inf	NA,inf	NA,0.277142	9.72149e-05	9.72156e-05
2	chr19:19835410:G:A	19835410	NA,A	NA,G	NA,1	NA,-inf	NA,inf	NA,0.204481	9.72127e-05	9.72134e-05
2	chr19:18596580:C:T	18596580	NA,T	NA,C	NA,1	NA,-inf	NA,inf	NA,0.218626	9.72077e-05	9.72084e-05
2	chr19:20212341:T:G	20212341	NA,G	NA,T	NA,1	NA,inf	NA,inf	NA,0.225098	9.71618e-05	9.71624e-05
2	chr19:20087880:A:G	20087880	NA,G	NA,A	NA,1	NA,inf	NA,inf	NA,0.221076	9.71265e-05	9.71271e-05
2	chr19:18834211:C:A	18834211	NA,A	NA,C	NA,1	NA,-inf	NA,inf	NA,0.222208	9.71065e-05	9.71071e-05
2	chr19:20098805:A:G	20098805	NA,G	NA,A	NA,1	NA,inf	NA,inf	NA,0.217173	9.70987e-05	9.70993e-05
2	chr19:18618942:G:A	18618942	NA,A	NA,G	NA,1	NA,-inf	NA,inf	NA,0.208093	9.70552e-05	9.70559e-05
2	chr19:19790745:C:T	19790745	NA,T	NA,C	NA,1	NA,-inf	NA,inf	NA,0.201844	9.70406e-05	9.70413e-05
2	chr19:19745840:T:C	19745840	NA,C	NA,T	NA,1	NA,-inf	NA,inf	NA,0.168597	9.70349e-05	9.70355e-05
2	chr19:18813053:C:T	18813053	NA,T	NA,C	NA,1	NA,-inf	NA,inf	NA,0.210441	9.70347e-05	9.70354e-05
2	chr19:19835016:T:C	19835016	NA,C	NA,T	NA,1	NA,-inf	NA,inf	NA,0.202547	9.70341e-05	9.70347e-05
2	chr19:20366898:C:T	20366898	NA,T	NA,C	NA,1	NA,-inf	NA,inf	NA,0.209688	9.70131e-05	9.70137e-05
2	chr19:19426608:TC:T	19426608	NA,T	NA,TC	NA,1	NA,inf	NA,inf	NA,0.26885	9.70013e-05	9.7002e-05
2	chr19:20332676:A:C	20332676	NA,C	NA,A	NA,1	NA,-inf	NA,inf	NA,0.210255	9.69944e-05	9.69951e-05
2	chr19:18989349:T:C	18989349	NA,C	NA,T	NA,1	NA,-inf	NA,inf	NA,0.183099	9.69744e-05	9.6975e-05
2	chr19:19877608:C:T	19877608	NA,T	NA,C	NA,1	NA,-inf	NA,inf	NA,0.285417	9.69704e-05	9.69711e-05
2	chr19:20264305:G:A	20264305	NA,A	NA,G	NA,1	NA,inf	NA,inf	NA,0.203624	9.6953e-05	9.69536e-05
2	chr19:19829492:C:G	19829492	NA,G	NA,C	NA,1	NA,-inf	NA,inf	NA,0.201543	9.69427e-05	9.69433e-05
2	chr19:18747329:A:C	18747329	NA,C	NA,A	NA,1	NA,-inf	NA,inf	NA,0.211732	9.69291e-05	9.69297e-05
2	chr19:20035734:CTGTT:C	20035734	C,C	CTGTT,CTGTT	1,1	-inf,-inf	inf,inf	0.0115992,1.35839	9.69029e-05	9.69034e-05
2	chr19:18989339:T:C	18989339	NA,C	NA,T	NA,1	NA,-inf	NA,inf	NA,0.182162	9.68856e-05	9.68863e-05
2	chr19:19640647:C:A	19640647	A,A	C,C	1,1	inf,-inf	inf,inf	0.0146727,1.15306	9.6878e-05	9.68783e-05
2	chr19:20034465:C:T	20034465	T,T	C,C	1,1	-inf,-inf	inf,inf	0.0196534,1.36301	9.68679e-05	9.68684e-05
2	chr19:19184495:G:A	19184495	NA,A	NA,G	NA,1	NA,-inf	NA,inf	NA,0.191429	9.68645e-05	9.68651e-05
2	chr19:18914941:T:C	18914941	NA,C	NA,T	NA,1	NA,-inf	NA,inf	NA,0.200332	9.68439e-05	9.68445e-05
2	chr19:19577493:C:T	19577493	NA,T	NA,C	NA,1	NA,-inf	NA,inf	NA,0.264209	9.68353e-05	9.6836e-05
2	chr19:20135598:G:A	20135598	A,NA	G,NA	1,NA	-inf,NA	inf,NA	0.486216,NA	9.68315e-05	9.6832e-05
2	chr19:20034538:A:G	20034538	G,G	A,A	1,1	-inf,-inf	inf,inf	0.0186436,1.3622	9.68167e-05	9.68172e-05
2	chr19:19141779:G:A	19141779	NA,A	NA,G	NA,1	NA,-inf	NA,inf	NA,0.186883	9.67966e-05	9.67972e-05
2	chr19:19757459:T:G	19757459	NA,G	NA,T	NA,1	NA,-inf	NA,inf	NA,0.220838	9.6744e-05	9.67446e-05
2	chr19:20337062:G:A	20337062	NA,A	NA,G	NA,1	NA,inf	NA,inf	NA,0.215922	9.67201e-05	9.67208e-05
2	chr19:19746472:G:A	19746472	NA,A	NA,G	NA,1	NA,-inf	NA,inf	NA,0.166346	9.67095e-05	9.67101e-05
2	chr19:19572541:G:A	19572541	NA,A	NA,G	NA,1	NA,-inf	NA,inf	NA,0.2627	9.66977e-05	9.66984e-05
2	chr19:19986875:G:A	19986875	NA,A	NA,G	NA,1	NA,inf	NA,inf	NA,0.182119	9.66913e-05	9.66919e-05
2	chr19:18817423:C:T	18817423	NA,T	NA,C	NA,1	NA,-inf	NA,inf	NA,0.204917	9.66648e-05	9.66655e-05
2	chr19:18998837:A:G	18998837	G,G	A,A	1,1	inf,-inf	inf,inf	1.08664,0.747486	9.66453e-05	9.66461e-05
2	chr19:19829877:A:T	19829877	NA,T	NA,A	NA,1	NA,inf	NA,inf	NA,0.213513	9.65625e-05	9.65632e-05
2	chr19:18585116:T:C	18585116	NA,C	NA,T	NA,1	NA,-inf	NA,inf	NA,0.19847	9.65593e-05	9.656e-05
2	chr19:19154404:C:T	19154404	NA,T	NA,C	NA,1	NA,-inf	NA,inf	NA,0.176868	9.65574e-05	9.6558e-05
2	chr19:19769879:A:G	19769879	NA,G	NA,A	NA,1	NA,-inf	NA,inf	NA,0.28187	9.65507e-05	9.65514e-05
2	chr19:19967743:G:T	19967743	T,T	G,G	1,1	inf,-inf	inf,inf	0.769502,0.729463	9.65497e-05	9.65502e-05
2	chr19:19351743:G:A	19351743	NA,A	NA,G	NA,1	NA,-inf	NA,inf	NA,0.164178	9.65467e-05	9.65473e-05
2	chr19:19089312:G:A	19089312	NA,A	NA,G	NA,1	NA,inf	NA,inf	NA,0.232377	9.65175e-05	9.65182e-05
2	chr19:20059866:C:T	20059866	NA,T	NA,C	NA,1	NA,inf	NA,inf	NA,0.199885	9.65136e-05	9.65143e-05
2	chr19:19010028:T:C	19010028	NA,C	NA,T	NA,1	NA,inf	NA,inf	NA,0.222964	9.64946e-05	9.64953e-05
2	chr19:18592298:G:C	18592298	NA,C	NA,G	NA,1	NA,-inf	NA,inf	NA,0.200917	9.64897e-05	9.64904e-05
2	chr19:19433914:G:A	19433914	NA,A	NA,G	NA,1	NA,inf	NA,inf	NA,0.270153	9.64785e-05	9.64792e-05
2	chr19:19158555:C:CA	19158555	NA,CA	NA,C	NA,1	NA,-inf	NA,inf	NA,0.21064	9.64756e-05	9.64763e-05
2	chr19:19194796:C:T	19194796	NA,T	NA,C	NA,1	NA,inf	NA,inf	NA,0.223003	9.64698e-05	9.64704e-05
2	chr19:19357716:G:A	19357716	A,NA	G,NA	1,NA	-inf,NA	inf,NA	1.11435,NA	9.64401e-05	9.64415e-05
2	chr19:19441056:C:T	19441056	NA,T	NA,C	NA,1	NA,-inf	NA,inf	NA,0.175191	9.64354e-05	9.6436e-05
2	chr19:19846280:A:G	19846280	NA,G	NA,A	NA,1	NA,-inf	NA,inf	NA,0.20314	9.64238e-05	9.64244e-05
2	chr19:19580981:C:T	19580981	NA,T	NA,C	NA,1	NA,-inf	NA,inf	NA,0.259401	9.64182e-05	9.64189e-05
2	chr19:20296085:G:A	20296085	NA,A	NA,G	NA,1	NA,-inf	NA,inf	NA,0.200338	9.63879e-05	9.63886e-05
2	chr19:19418660:G:A	19418660	NA,A	NA,G	NA,1	NA,inf	NA,inf	NA,0.268851	9.63707e-05	9.63714e-05
2	chr19:20035716:T:TCA	20035716	TCA,TCA	T,T	1,1	-inf,-inf	inf,inf	0.00668645,1.3524	9.63701e-05	9.63706e-05
2	chr19:19260247:C:T	19260247	NA,T	NA,C	NA,1	NA,inf	NA,inf	NA,0.26417	9.63673e-05	9.6368e-05
2	chr19:20035045:T:C	20035045	C,C	T,T	1,1	-inf,-inf	inf,inf	0.0086747,1.35373	9.63668e-05	9.63673e-05
2	chr19:19066720:G:A	19066720	NA,A	NA,G	NA,1	NA,inf	NA,inf	NA,0.219241	9.63666e-05	9.63673e-05
2	chr19:18732396:C:T	18732396	NA,T	NA,C	NA,1	NA,inf	NA,inf	NA,0.204525	9.63308e-05	9.63315e-05
2	chr19:19875574:T:C	19875574	NA,C	NA,T	NA,1	NA,inf	NA,inf	NA,0.214656	9.63304e-05	9.6331e-05
2	chr19:18697671:C:T	18697671	NA,T	NA,C	NA,1	NA,-inf	NA,inf	NA,0.192094	9.63144e-05	9.6315e-05
2	chr19:18860460:G:A	18860460	NA,A	NA,G	NA,1	NA,-inf	NA,inf	NA,0.193388	9.62843e-05	9.62849e-05
2	chr19:18927089:AAAAAG:A	18927089	NA,A	NA,AAAAAG	NA,1	NA,inf	NA,inf	NA,0.209089	9.62808e-05	9.62814e-05
2	chr19:20298260:G:A	20298260	NA,A	NA,G	NA,1	NA,-inf	NA,inf	NA,0.207014	9.62606e-05	9.62613e-05
2	chr19:19330419:A:ACC	19330419	NA,ACC	NA,A	NA,1	NA,inf	NA,inf	NA,0.22285	9.62414e-05	9.62421e-05
2	chr19:18527145:G:A	18527145	NA,A	NA,G	NA,1	NA,inf	NA,inf	NA,0.203832	9.62264e-05	9.6227e-05
2	chr19:19612797:T:A	19612797	NA,A	NA,T	NA,1	NA,-inf	NA,inf	NA,0.158232	9.622e-05	9.62206e-05
2	chr19:20182684:G:C	20182684	NA,C	NA,G	NA,1	NA,-inf	NA,inf	NA,0.198228	9.61941e-05	9.61947e-05
2	chr19:18734590:G:T	18734590	T,T	G,G	1,1	-inf,-inf	inf,inf	0.765982,0.913635	9.61874e-05	9.6188e-05
2	chr19:18823472:A:T	18823472	NA,T	NA,A	NA,1	NA,inf	NA,inf	NA,0.168228	9.61764e-05	9.6177e-05
2	chr19:19482358:C:T	19482358	NA,T	NA,C	NA,1	NA,inf	NA,inf	NA,0.220998	9.61521e-05	9.61528e-05
2	chr19:19483075:C:T	19483075	NA,T	NA,C	NA,1	NA,-inf	NA,inf	NA,0.171742	9.61005e-05	9.61011e-05
2	chr19:20239086:A:G	20239086	NA,G	NA,A	NA,1	NA,inf	NA,inf	NA,0.188901	9.60808e-05	9.60815e-05
2	chr19:19141165:G:A	19141165	NA,A	NA,G	NA,1	NA,-inf	NA,inf	NA,0.27916	9.60502e-05	9.60509e-05
2	chr19:19967744:C:T	19967744	T,T	C,C	1,1	inf,-inf	inf,inf	0.768718,0.726851	9.6044e-05	9.60444e-05
2	chr19:19568049:C:T	19568049	NA,T	NA,C	NA,1	NA,-inf	NA,inf	NA,0.182717	9.60424e-05	9.6043e-05
2	chr19:18523897:G:A	18523897	NA,A	NA,G	NA,1	NA,inf	NA,inf	NA,0.20501	9.60399e-05	9.60406e-05
2	chr19:20378159:A:G	20378159	NA,G	NA,A	NA,1	NA,-inf	NA,inf	NA,0.198467	9.60355e-05	9.60362e-05
2	chr19:18535783:G:C	18535783	NA,C	NA,G	NA,1	NA,inf	NA,inf	NA,0.202122	9.6005e-05	9.60056e-05
2	chr19:18549348:CCT:C	18549348	NA,C	NA,CCT	NA,1	NA,-inf	NA,inf	NA,0.203145	9.60045e-05	9.60051e-05
2	chr19:19577827:C:G	19577827	NA,G	NA,C	NA,1	NA,-inf	NA,inf	NA,0.253952	9.59828e-05	9.59834e-05
2	chr19:20302049:C:T	20302049	NA,T	NA,C	NA,1	NA,-inf	NA,inf	NA,0.205771	9.59503e-05	9.59509e-05
2	chr19:19029696:C:T	19029696	NA,T	NA,C	NA,1	NA,-inf	NA,inf	NA,0.171372	9.59078e-05	9.59084e-05
2	chr19:19197385:T:C	19197385	NA,C	NA,T	NA,1	NA,inf	NA,inf	NA,0.179435	9.5885e-05	9.58857e-05
2	chr19:18873940:G:A	18873940	NA,A	NA,G	NA,1	NA,-inf	NA,inf	NA,0.196292	9.58377e-05	9.58383e-05
2	chr19:19493200:A:G	19493200	NA,G	NA,A	NA,1	NA,-inf	NA,inf	NA,0.167742	9.58067e-05	9.58073e-05
2	chr19:19456167:AAAAAG:A	19456167	NA,A	NA,AAAAAG	NA,1	NA,inf	NA,inf	NA,0.265001	9.57966e-05	9.57973e-05
2	chr19:19067436:T:C	19067436	NA,C	NA,T	NA,1	NA,inf	NA,inf	NA,0.212463	9.57877e-05	9.57884e-05
2	chr19:20033959:C:T	20033959	T,T	C,C	1,1	-inf,-inf	inf,inf	0.0182653,1.35623	9.57876e-05	9.57881e-05
2	chr19:20145673:C:T	20145673	NA,T	NA,C	NA,1	NA,inf	NA,inf	NA,0.203819	9.57503e-05	9.57509e-05
2	chr19:20032213:G:T	20032213	T,T	G,G	1,1	-inf,-inf	inf,inf	0.00524714,1.34815	9.57491e-05	9.57496e-05
2	chr19:18949768:C:T	18949768	T,NA	C,NA	1,NA	inf,NA	inf,NA	1.34152,NA	9.57439e-05	9.57461e-05
2	chr19:19577774:G:A	19577774	A,NA	G,NA	1,NA	inf,NA	inf,NA	2.19578,NA	9.57438e-05	9.57552e-05
2	chr19:19797871:T:C	19797871	C,NA	T,NA	1,NA	-inf,NA	inf,NA	0.785256,NA	9.57361e-05	9.57368e-05
2	chr19:18907442:C:T	18907442	NA,T	NA,C	NA,1	NA,-inf	NA,inf	NA,0.182601	9.5712e-05	9.57126e-05
2	chr19:18906902:G:A	18906902	NA,A	NA,G	NA,1	NA,-inf	NA,inf	NA,0.182601	9.5712e-05	9.57126e-05
2	chr19:20357677:C:T	20357677	NA,T	NA,C	NA,1	NA,inf	NA,inf	NA,0.194681	9.57117e-05	9.57124e-05
2	chr19:20211805:T:TA	20211805	NA,TA	NA,T	NA,1	NA,-inf	NA,inf	NA,0.207971	9.57107e-05	9.57113e-05
2	chr19:20063272:T:C	20063272	NA,C	NA,T	NA,1	NA,inf	NA,inf	NA,0.19055	9.56927e-05	9.56934e-05
2	chr19:19613655:C:T	19613655	NA,T	NA,C	NA,1	NA,-inf	NA,inf	NA,0.183677	9.56509e-05	9.56515e-05
2	chr19:19426807:C:A	19426807	NA,A	NA,C	NA,1	NA,-inf	NA,inf	NA,0.171879	9.5646e-05	9.56467e-05
2	chr19:19832363:T:C	19832363	NA,C	NA,T	NA,1	NA,inf	NA,inf	NA,0.19636	9.56423e-05	9.56429e-05
2	chr19:20333905:A:C	20333905	NA,C	NA,A	NA,1	NA,inf	NA,inf	NA,0.181199	9.56318e-05	9.56324e-05
2	chr19:20375889:A:G	20375889	NA,G	NA,A	NA,1	NA,inf	NA,inf	NA,0.191883	9.5621e-05	9.56217e-05
2	chr19:19487597:TCCCCCGAGTGGAACC:T	19487597	NA,T	NA,TCCCCCGAGTGGAACC	NA,1	NA,-inf	NA,inf	NA,0.154153	9.56099e-05	9.56105e-05
2	chr19:19936843:G:C	19936843	NA,C	NA,G	NA,1	NA,inf	NA,inf	NA,0.206091	9.5594e-05	9.55946e-05
2	chr19:19885536:G:A	19885536	NA,A	NA,G	NA,1	NA,-inf	NA,inf	NA,0.262281	9.55599e-05	9.55605e-05
2	chr19:18931146:C:A	18931146	NA,A	NA,C	NA,1	NA,-inf	NA,inf	NA,0.189058	9.55511e-05	9.55517e-05
2	chr19:19582151:A:T	19582151	T,NA	A,NA	1,NA	inf,NA	inf,NA	2.18328,NA	9.55326e-05	9.55437e-05
2	chr19:19060228:C:T	19060228	NA,T	NA,C	NA,1	NA,inf	NA,inf	NA,0.212203	9.55257e-05	9.55263e-05
2	chr19:19058466:G:A	19058466	A,NA	G,NA	1,NA	-inf,NA	inf,NA	0.459005,NA	9.54995e-05	9.55e-05
2	chr19:19110355:T:A	19110355	NA,A	NA,T	NA,1	NA,-inf	NA,inf	NA,0.16844	9.54951e-05	9.54957e-05
2	chr19:19517227:A:G	19517227	NA,G	NA,A	NA,1	NA,-inf	NA,inf	NA,0.171821	9.549e-05	9.54906e-05
2	chr19:18849469:C:T	18849469	NA,T	NA,C	NA,1	NA,inf	NA,inf	NA,0.177637	9.54817e-05	9.54823e-05
2	chr19:20239225:C:T	20239225	NA,T	NA,C	NA,1	NA,-inf	NA,inf	NA,0.192261	9.54622e-05	9.54629e-05
2	chr19:20374842:G:A	20374842	NA,A	NA,G	NA,1	NA,-inf	NA,inf	NA,0.203079	9.54584e-05	9.54591e-05
2	chr19:18989494:G:A	18989494	NA,A	NA,G	NA,1	NA,inf	NA,inf	NA,0.210685	9.54533e-05	9.54539e-05
2	chr19:19793841:C:T	19793841	NA,T	NA,C	NA,1	NA,-inf	NA,inf	NA,0.183786	9.54442e-05	9.54448e-05
2	chr19:18969531:G:A	18969531	NA,A	NA,G	NA,1	NA,inf	NA,inf	NA,0.196628	9.5441e-05	9.54417e-05
2	chr19:18545819:G:C	18545819	NA,C	NA,G	NA,1	NA,inf	NA,inf	NA,0.18335	9.54054e-05	9.54061e-05
2	chr19:20176749:G:A	20176749	NA,A	NA,G	NA,1	NA,-inf	NA,inf	NA,0.182325	9.53987e-05	9.53993e-05
2	chr19:20059247:C:T	20059247	NA,T	NA,C	NA,1	NA,inf	NA,inf	NA,0.186848	9.53733e-05	9.5374e-05
2	chr19:19627822:A:G	19627822	NA,G	NA,A	NA,1	NA,-inf	NA,inf	NA,0.351828	9.53576e-05	9.53584e-05
2	chr19:19221805:G:A	19221805	NA,A	NA,G	NA,1	NA,inf	NA,inf	NA,0.135733	9.53269e-05	9.53275e-05
2	chr19:19801711:T:A	19801711	NA,A	NA,T	NA,1	NA,inf	NA,inf	NA,0.195134	9.53109e-05	9.53115e-05
2	chr19:20033140:A:G	20033140	G,G	A,A	1,1	-inf,-inf	inf,inf	0.0109216,1.34923	9.52891e-05	9.52895e-05
2	chr19:19372072:C:T	19372072	NA,T	NA,C	NA,1	NA,inf	NA,inf	NA,0.211283	9.52761e-05	9.52767e-05
2	chr19:19774166:T:A	19774166	NA,A	NA,T	NA,1	NA,-inf	NA,inf	NA,0.181687	9.5274e-05	9.52746e-05
2	chr19:19578665:C:T	19578665	NA,T	NA,C	NA,1	NA,-inf	NA,inf	NA,0.245186	9.52725e-05	9.52732e-05
2	chr19:18887182:T:C	18887182	NA,C	NA,T	NA,1	NA,-inf	NA,inf	NA,0.189933	9.5272e-05	9.52726e-05
2	chr19:18615433:A:G	18615433	NA,G	NA,A	NA,1	NA,-inf	NA,inf	NA,0.19157	9.52718e-05	9.52724e-05
2	chr19:19671779:G:A	19671779	NA,A	NA,G	NA,1	NA,-inf	NA,inf	NA,0.174201	9.52708e-05	9.52714e-05
2	chr19:18936711:C:T	18936711	NA,T	NA,C	NA,1	NA,inf	NA,inf	NA,0.169448	9.52636e-05	9.52642e-05
2	chr19:19067000:C:T	19067000	NA,T	NA,C	NA,1	NA,-inf	NA,inf	NA,0.163886	9.52603e-05	9.52609e-05
2	chr19:20363179:G:A	20363179	NA,A	NA,G	NA,1	NA,inf	NA,inf	NA,0.185769	9.51906e-05	9.51912e-05
2	chr19:19287931:G:A	19287931	A,NA	G,NA	1,NA	-inf,NA	inf,NA	0.944677,NA	9.51368e-05	9.51378e-05
2	chr19:20089870:G:A	20089870	NA,A	NA,G	NA,1	NA,-inf	NA,inf	NA,0.195587	9.51277e-05	9.51283e-05
2	chr19:20183572:GTTC:G	20183572	NA,G	NA,GTTC	NA,1	NA,-inf	NA,inf	NA,0.18712	9.50592e-05	9.50598e-05
2	chr19:19833199:G:T	19833199	NA,T	NA,G	NA,1	NA,inf	NA,inf	NA,0.199634	9.50525e-05	9.50531e-05
2	chr19:19452812:G:C	19452812	NA,C	NA,G	NA,1	NA,inf	NA,inf	NA,0.244486	9.50377e-05	9.50383e-05
2	chr19:18576037:C:T	18576037	NA,T	NA,C	NA,1	NA,inf	NA,inf	NA,0.181759	9.5019e-05	9.50196e-05
2	chr19:19742795:A:G	19742795	NA,G	NA,A	NA,1	NA,inf	NA,inf	NA,0.210133	9.49896e-05	9.49902e-05
2	chr19:20165070:G:A	20165070	NA,A	NA,G	NA,1	NA,inf	NA,inf	NA,0.196295	9.4985e-05	9.49856e-05
2	chr19:18929056:T:C	18929056	NA,C	NA,T	NA,1	NA,-inf	NA,inf	NA,0.211116	9.48805e-05	9.48812e-05
2	chr19:18887509:T:C	18887509	NA,C	NA,T	NA,1	NA,-inf	NA,inf	NA,0.184683	9.48714e-05	9.48721e-05
2	chr19:18623111:G:A	18623111	NA,A	NA,G	NA,1	NA,-inf	NA,inf	NA,0.189547	9.48625e-05	9.48632e-05
2	chr19:19149179:C:T	19149179	NA,T	NA,C	NA,1	NA,-inf	NA,inf	NA,0.157616	9.48621e-05	9.48627e-05
2	chr19:19074616:T:G	19074616	NA,G	NA,T	NA,1	NA,-inf	NA,inf	NA,0.161237	9.48558e-05	9.48564e-05
2	chr19:19451398:G:T	19451398	NA,T	NA,G	NA,1	NA,inf	NA,inf	NA,0.24971	9.48525e-05	9.48531e-05
2	chr19:19892922:C:T	19892922	NA,T	NA,C	NA,1	NA,-inf	NA,inf	NA,0.248311	9.48498e-05	9.48505e-05
2	chr19:18879928:C:T	18879928	NA,T	NA,C	NA,1	NA,inf	NA,inf	NA,0.191759	9.48483e-05	9.48489e-05
2	chr19:20308102:T:A	20308102	NA,A	NA,T	NA,1	NA,-inf	NA,inf	NA,0.191508	9.48233e-05	9.4824e-05
2	chr19:19161106:C:T	19161106	T,NA	C,NA	1,NA	inf,NA	inf,NA	0.47523,NA	9.48217e-05	9.48221e-05
2	chr19:19606642:T:C	19606642	C,C	T,T	1,1	inf,inf	inf,inf	0.495143,0.381848	9.47974e-05	9.47976e-05
2	chr19:20175406:A:G	20175406	NA,G	NA,A	NA,1	NA,inf	NA,inf	NA,0.183307	9.47821e-05	9.47827e-05
2	chr19:19771815:C:T	19771815	T,T	C,C	1,1	-inf,inf	inf,inf	0.533511,1.17789	9.47819e-05	9.47825e-05
2	chr19:20034389:G:A	20034389	A,A	G,G	1,1	-inf,-inf	inf,inf	0.0159555,1.34925	9.47737e-05	9.47742e-05
2	chr19:18632551:C:T	18632551	NA,T	NA,C	NA,1	NA,inf	NA,inf	NA,0.178747	9.47643e-05	9.47649e-05
2	chr19:19339464:C:G	19339464	NA,G	NA,C	NA,1	NA,-inf	NA,inf	NA,0.139596	9.47586e-05	9.47592e-05
2	chr19:19453393:G:T	19453393	NA,T	NA,G	NA,1	NA,-inf	NA,inf	NA,0.167181	9.47521e-05	9.47528e-05
2	chr19:18804342:C:A	18804342	NA,A	NA,C	NA,1	NA,inf	NA,inf	NA,0.184026	9.47465e-05	9.47471e-05
2	chr19:20356075:C:A	20356075	NA,A	NA,C	NA,1	NA,inf	NA,inf	NA,0.17008	9.47385e-05	9.47392e-05
2	chr19:18702977:C:T	18702977	T,T	C,C	1,1	-inf,-inf	inf,inf	0.050797,1.39274	9.47378e-05	9.47384e-05
2	chr19:19745131:C:A	19745131	NA,A	NA,C	NA,1	NA,-inf	NA,inf	NA,0.143201	9.47262e-05	9.47268e-05
2	chr19:20035007:AAT:A	20035007	A,A	AAT,AAT	1,1	-inf,-inf	inf,inf	0.0284562,1.3557	9.46976e-05	9.4698e-05
2	chr19:20373376:A:G	20373376	NA,G	NA,A	NA,1	NA,-inf	NA,inf	NA,0.182452	9.46973e-05	9.46979e-05
2	chr19:20341764:T:C	20341764	NA,C	NA,T	NA,1	NA,-inf	NA,inf	NA,0.179766	9.46692e-05	9.46698e-05
2	chr19:19027105:C:A	19027105	NA,A	NA,C	NA,1	NA,-inf	NA,inf	NA,0.172565	9.46692e-05	9.46698e-05
2	chr19:19078540:G:A	19078540	NA,A	NA,G	NA,1	NA,inf	NA,inf	NA,0.198268	9.46545e-05	9.46551e-05
2	chr19:18575821:A:G	18575821	NA,G	NA,A	NA,1	NA,inf	NA,inf	NA,0.176851	9.46352e-05	9.46359e-05
2	chr19:19565471:G:C	19565471	C,NA	G,NA	1,NA	inf,NA	inf,NA	2.1707,NA	9.46021e-05	9.46129e-05
2	chr19:19042342:C:T	19042342	NA,T	NA,C	NA,1	NA,-inf	NA,inf	NA,0.157814	9.45889e-05	9.45895e-05
2	chr19:18552934:C:G	18552934	NA,G	NA,C	NA,1	NA,inf	NA,inf	NA,0.183594	9.4588e-05	9.45886e-05
2	chr19:20266063:G:A	20266063	NA,A	NA,G	NA,1	NA,-inf	NA,inf	NA,0.207238	9.45685e-05	9.45692e-05
2	chr19:20097635:G:A	20097635	NA,A	NA,G	NA,1	NA,-inf	NA,inf	NA,0.196426	9.45639e-05	9.45646e-05
2	chr19:19501768:C:G	19501768	NA,G	NA,C	NA,1	NA,inf	NA,inf	NA,0.238138	9.45442e-05	9.45449e-05
2	chr19:18711321:C:T	18711321	NA,T	NA,C	NA,1	NA,-inf	NA,inf	NA,0.179121	9.45405e-05	9.45412e-05
2	chr19:19560214:C:T	19560214	NA,T	NA,C	NA,1	NA,-inf	NA,inf	NA,0.235614	9.45373e-05	9.4538e-05
2	chr19:19465231:A:G	19465231	NA,G	NA,A	NA,1	NA,inf	NA,inf	NA,0.245456	9.45348e-05	9.45355e-05
2	chr19:19474399:C:T	19474399	NA,T	NA,C	NA,1	NA,inf	NA,inf	NA,0.245456	9.45348e-05	9.45355e-05
2	chr19:18592227:A:G	18592227	NA,G	NA,A	NA,1	NA,inf	NA,inf	NA,0.182913	9.44762e-05	9.44768e-05
2	chr19:20083340:T:G	20083340	NA,G	NA,T	NA,1	NA,-inf	NA,inf	NA,0.228035	9.44604e-05	9.4461e-05
2	chr19:19308463:G:A	19308463	NA,A	NA,G	NA,1	NA,-inf	NA,inf	NA,0.159699	9.44512e-05	9.44518e-05
2	chr19:18997287:A:G	18997287	NA,G	NA,A	NA,1	NA,inf	NA,inf	NA,0.198018	9.44178e-05	9.44185e-05
2	chr19:19488188:C:T	19488188	NA,T	NA,C	NA,1	NA,inf	NA,inf	NA,0.243986	9.44165e-05	9.44172e-05
2	chr19:19770008:A:C	19770008	NA,C	NA,A	NA,1	NA,-inf	NA,inf	NA,0.170614	9.43896e-05	9.43903e-05
2	chr19:20339031:A:G	20339031	NA,G	NA,A	NA,1	NA,inf	NA,inf	NA,0.180645	9.43855e-05	9.43861e-05
2	chr19:19770096:G:C	19770096	NA,C	NA,G	NA,1	NA,-inf	NA,inf	NA,0.170813	9.43854e-05	9.4386e-05
2	chr19:20174583:GTCACCATGT:G	20174583	NA,G	NA,GTCACCATGT	NA,1	NA,-inf	NA,inf	NA,0.174862	9.43676e-05	9.43683e-05
2	chr19:19488894:G:A	19488894	NA,A	NA,G	NA,1	NA,-inf	NA,inf	NA,0.158251	9.43529e-05	9.43535e-05
2	chr19:18551422:G:A	18551422	NA,A	NA,G	NA,1	NA,-inf	NA,inf	NA,0.176338	9.43454e-05	9.43461e-05
2	chr19:19855918:T:C	19855918	C,C	T,T	1,1	-inf,-inf	inf,inf	1.56979,0.0232472	9.43424e-05	9.43433e-05
2	chr19:20335410:G:GA	20335410	GA,GA	G,G	1,1	-inf,-inf	inf,inf	1.18428,0.288896	9.43308e-05	9.43313e-05
2	chr19:19827239:G:C	19827239	NA,C	NA,G	NA,1	NA,inf	NA,inf	NA,0.180654	9.43004e-05	9.4301e-05
2	chr19:18722127:T:C	18722127	C,C	T,T	1,1	-inf,-inf	inf,inf	0.973379,0.0486442	9.42777e-05	9.4278e-05
2	chr19:20220487:AG:A	20220487	NA,A	NA,AG	NA,1	NA,-inf	NA,inf	NA,0.174005	9.42751e-05	9.42757e-05
2	chr19:18491992:G:C	18491992	NA,C	NA,G	NA,1	NA,inf	NA,inf	NA,0.183653	9.4253e-05	9.42536e-05
2	chr19:18508841:C:T	18508841	NA,T	NA,C	NA,1	NA,inf	NA,inf	NA,0.183653	9.4253e-05	9.42536e-05
2	chr19:19040512:G:A	19040512	NA,A	NA,G	NA,1	NA,-inf	NA,inf	NA,0.15375	9.42508e-05	9.42514e-05
2	chr19:18933749:G:A	18933749	NA,A	NA,G	NA,1	NA,inf	NA,inf	NA,0.184052	9.42446e-05	9.42453e-05
2	chr19:19412977:A:G	19412977	NA,G	NA,A	NA,1	NA,-inf	NA,inf	NA,0.150251	9.42367e-05	9.42374e-05
2	chr19:18538050:A:G	18538050	NA,G	NA,A	NA,1	NA,-inf	NA,inf	NA,0.186267	9.42141e-05	9.42148e-05
2	chr19:19950017:T:G	19950017	NA,G	NA,T	NA,1	NA,-inf	NA,inf	NA,0.173463	9.42094e-05	9.421e-05
2	chr19:19333184:G:A	19333184	A,NA	G,NA	1,NA	-inf,NA	inf,NA	1.16762,NA	9.4177e-05	9.41786e-05
2	chr19:19250795:A:G	19250795	NA,G	NA,A	NA,1	NA,inf	NA,inf	NA,0.197419	9.41623e-05	9.41629e-05
2	chr19:19633883:G:A	19633883	A,NA	G,NA	1,NA	inf,NA	inf,NA	2.14641,NA	9.41507e-05	9.4161e-05
2	chr19:20077459:C:T	20077459	NA,T	NA,C	NA,1	NA,-inf	NA,inf	NA,0.189387	9.41501e-05	9.41507e-05
2	chr19:19039041:C:T	19039041	NA,T	NA,C	NA,1	NA,-inf	NA,inf	NA,0.152557	9.41365e-05	9.41371e-05
2	chr19:19566110:G:A	19566110	NA,A	NA,G	NA,1	NA,-inf	NA,inf	NA,0.143201	9.41151e-05	9.41158e-05
2	chr19:18573106:C:T	18573106	NA,T	NA,C	NA,1	NA,inf	NA,inf	NA,0.176176	9.40853e-05	9.40859e-05
2	chr19:18989566:C:T	18989566	NA,T	NA,C	NA,1	NA,inf	NA,inf	NA,0.193703	9.40758e-05	9.40764e-05
2	chr19:19576477:A:G	19576477	G,NA	A,NA	1,NA	inf,NA	inf,NA	2.17819,NA	9.40708e-05	9.40817e-05
2	chr19:19745645:A:G	19745645	NA,G	NA,A	NA,1	NA,inf	NA,inf	NA,0.198674	9.40441e-05	9.40447e-05
2	chr19:19582458:G:A	19582458	A,NA	G,NA	1,NA	inf,NA	inf,NA	2.16816,NA	9.40306e-05	9.40414e-05
2	chr19:18784322:G:A	18784322	NA,A	NA,G	NA,1	NA,-inf	NA,inf	NA,0.179695	9.40168e-05	9.40174e-05
2	chr19:18886115:CTATGCTCTGGA:C	18886115	NA,C	NA,CTATGCTCTGGA	NA,1	NA,-inf	NA,inf	NA,0.170042	9.40105e-05	9.40111e-05
2	chr19:19753813:C:T	19753813	NA,T	NA,C	NA,1	NA,-inf	NA,inf	NA,0.193364	9.40092e-05	9.40098e-05
2	chr19:19967504:G:A	19967504	NA,A	NA,G	NA,1	NA,-inf	NA,inf	NA,0.175652	9.39939e-05	9.39945e-05
2	chr19:20290437:A:G	20290437	G,G	A,A	1,1	-inf,-inf	inf,inf	0.0627092,1.40381	9.39925e-05	9.3993e-05
2	chr19:19780432:TG:T	19780432	NA,T	NA,TG	NA,1	NA,-inf	NA,inf	NA,0.248735	9.39855e-05	9.39861e-05
2	chr19:20245361:C:T	20245361	NA,T	NA,C	NA,1	NA,-inf	NA,inf	NA,0.171158	9.39394e-05	9.394e-05
2	chr19:19086449:G:A	19086449	NA,A	NA,G	NA,1	NA,inf	NA,inf	NA,0.200299	9.39381e-05	9.39387e-05
2	chr19:19036234:A:G	19036234	NA,G	NA,A	NA,1	NA,-inf	NA,inf	NA,0.149833	9.39318e-05	9.39324e-05
2	chr19:19966953:A:G	19966953	NA,G	NA,A	NA,1	NA,-inf	NA,inf	NA,0.17485	9.39312e-05	9.39319e-05
2	chr19:18536854:T:C	18536854	NA,C	NA,T	NA,1	NA,-inf	NA,inf	NA,0.182498	9.3921e-05	9.39216e-05
2	chr19:19743534:G:A	19743534	NA,A	NA,G	NA,1	NA,-inf	NA,inf	NA,0.134118	9.39208e-05	9.39214e-05
2	chr19:19744532:C:T	19744532	NA,T	NA,C	NA,1	NA,inf	NA,inf	NA,0.196722	9.39117e-05	9.39123e-05
2	chr19:18907667:G:A	18907667	NA,A	NA,G	NA,1	NA,-inf	NA,inf	NA,0.161029	9.39025e-05	9.39031e-05
2	chr19:18572410:A:G	18572410	NA,G	NA,A	NA,1	NA,-inf	NA,inf	NA,0.172142	9.38575e-05	9.38581e-05
2	chr19:20003486:CA:C	20003486	C,NA	CA,NA	1,NA	-inf,NA	inf,NA	0.798349,NA	9.38313e-05	9.3832e-05
2	chr19:18898102:C:A	18898102	NA,A	NA,C	NA,1	NA,-inf	NA,inf	NA,0.171619	9.38082e-05	9.38088e-05
2	chr19:20336273:T:C	20336273	NA,C	NA,T	NA,1	NA,inf	NA,inf	NA,0.159367	9.38038e-05	9.38044e-05
2	chr19:20296095:C:T	20296095	NA,T	NA,C	NA,1	NA,-inf	NA,inf	NA,0.169233	9.37547e-05	9.37553e-05
2	chr19:20343151:A:C	20343151	NA,C	NA,A	NA,1	NA,inf	NA,inf	NA,0.17002	9.3728e-05	9.37286e-05
2	chr19:19779207:G:T	19779207	T,NA	G,NA	1,NA	-inf,NA	inf,NA	0.769035,NA	9.37146e-05	9.37153e-05
2	chr19:19036940:T:C	19036940	NA,C	NA,T	NA,1	NA,-inf	NA,inf	NA,0.147265	9.37117e-05	9.37123e-05
2	chr19:19758660:A:G	19758660	NA,G	NA,A	NA,1	NA,-inf	NA,inf	NA,0.180549	9.37051e-05	9.37057e-05
2	chr19:20336331:T:TTAAAAA	20336331	NA,TTAAAAA	NA,T	NA,1	NA,inf	NA,inf	NA,0.158053	9.37002e-05	9.37009e-05
2	chr19:19825256:G:A	19825256	NA,A	NA,G	NA,1	NA,-inf	NA,inf	NA,0.16339	9.36937e-05	9.36943e-05
2	chr19:19824485:G:A	19824485	NA,A	NA,G	NA,1	NA,-inf	NA,inf	NA,0.16339	9.36937e-05	9.36943e-05
2	chr19:20108265:T:C	20108265	NA,C	NA,T	NA,1	NA,-inf	NA,inf	NA,0.183042	9.36903e-05	9.36909e-05
2	chr19:20108289:T:C	20108289	NA,C	NA,T	NA,1	NA,-inf	NA,inf	NA,0.183042	9.36903e-05	9.36909e-05
2	chr19:19912990:T:A	19912990	NA,A	NA,T	NA,1	NA,inf	NA,inf	NA,0.147883	9.36512e-05	9.36518e-05
2	chr19:19021273:T:C	19021273	NA,C	NA,T	NA,1	NA,-inf	NA,inf	NA,0.168891	9.36488e-05	9.36495e-05
2	chr19:18557826:C:A	18557826	NA,A	NA,C	NA,1	NA,inf	NA,inf	NA,0.171589	9.36428e-05	9.36434e-05
2	chr19:19488644:G:A	19488644	A,NA	G,NA	1,NA	inf,NA	inf,NA	2.65965,NA	9.36397e-05	9.36689e-05
2	chr19:19661267:C:T	19661267	NA,T	NA,C	NA,1	NA,-inf	NA,inf	NA,0.166323	9.3619e-05	9.36196e-05
2	chr19:18942919:G:A	18942919	NA,A	NA,G	NA,1	NA,-inf	NA,inf	NA,0.194277	9.36082e-05	9.36089e-05
2	chr19:19081518:G:A	19081518	NA,A	NA,G	NA,1	NA,-inf	NA,inf	NA,0.158486	9.35842e-05	9.35848e-05
2	chr19:18996639:G:A	18996639	NA,A	NA,G	NA,1	NA,-inf	NA,inf	NA,0.158981	9.35814e-05	9.3582e-05
2	chr19:19037172:G:A	19037172	NA,A	NA,G	NA,1	NA,-inf	NA,inf	NA,0.145457	9.35787e-05	9.35793e-05
2	chr19:18730092:C:A	18730092	NA,A	NA,C	NA,1	NA,inf	NA,inf	NA,0.161834	9.35689e-05	9.35695e-05
2	chr19:20000018:A:T	20000018	NA,T	NA,A	NA,1	NA,-inf	NA,inf	NA,0.164035	9.35571e-05	9.35577e-05
2	chr19:20180863:A:G	20180863	G,G	A,A	1,1	inf,-inf	inf,inf	0.116832,1.35845	9.35437e-05	9.35442e-05
2	chr19:20375113:G:A	20375113	NA,A	NA,G	NA,1	NA,-inf	NA,inf	NA,0.1689	9.35387e-05	9.35393e-05
2	chr19:19010597:C:A	19010597	NA,A	NA,C	NA,1	NA,inf	NA,inf	NA,0.186519	9.35321e-05	9.35327e-05
2	chr19:19074549:G:A	19074549	NA,A	NA,G	NA,1	NA,-inf	NA,inf	NA,0.145166	9.35246e-05	9.35252e-05
2	chr19:20142336:T:TCA	20142336	NA,TCA	NA,T	NA,1	NA,-inf	NA,inf	NA,0.179816	9.35235e-05	9.35241e-05
2	chr19:20182030:T:G	20182030	NA,G	NA,T	NA,1	NA,inf	NA,inf	NA,0.16757	9.35231e-05	9.35237e-05
2	chr19:19823459:A:G	19823459	NA,G	NA,A	NA,1	NA,inf	NA,inf	NA,0.170771	9.35166e-05	9.35172e-05
2	chr19:19219348:C:T	19219348	NA,T	NA,C	NA,1	NA,inf	NA,inf	NA,0.112959	9.35099e-05	9.35105e-05
2	chr19:20241232:G:A	20241232	NA,A	NA,G	NA,1	NA,inf	NA,inf	NA,0.173048	9.34953e-05	9.34959e-05
2	chr19:19638628:G:A	19638628	NA,A	NA,G	NA,1	NA,-inf	NA,inf	NA,0.248308	9.34589e-05	9.34596e-05
2	chr19:18552264:A:G	18552264	NA,G	NA,A	NA,1	NA,inf	NA,inf	NA,0.169131	9.34469e-05	9.34475e-05
2	chr19:19264264:C:T	19264264	NA,T	NA,C	NA,1	NA,inf	NA,inf	NA,0.217827	9.34195e-05	9.34202e-05
2	chr19:20210772:G:A	20210772	NA,A	NA,G	NA,1	NA,-inf	NA,inf	NA,0.179331	9.34159e-05	9.34165e-05
2	chr19:19780331:C:T	19780331	NA,T	NA,C	NA,1	NA,-inf	NA,inf	NA,0.18139	9.34053e-05	9.34059e-05
2	chr19:18759422:A:T	18759422	NA,T	NA,A	NA,1	NA,-inf	NA,inf	NA,0.176642	9.34008e-05	9.34015e-05
2	chr19:19807281:TATG:T	19807281	T,NA	TATG,NA	1,NA	-inf,NA	inf,NA	0.768928,NA	9.33999e-05	9.34006e-05
2	chr19:18738757:G:A	18738757	NA,A	NA,G	NA,1	NA,inf	NA,inf	NA,0.176112	9.33909e-05	9.33915e-05
2	chr19:18907762:G:A	18907762	NA,A	NA,G	NA,1	NA,-inf	NA,inf	NA,0.153898	9.33842e-05	9.33848e-05
2	chr19:19805134:A:G	19805134	NA,G	NA,A	NA,1	NA,inf	NA,inf	NA,0.140666	9.33623e-05	9.33629e-05
2	chr19:18552092:G:A	18552092	NA,A	NA,G	NA,1	NA,inf	NA,inf	NA,0.167534	9.33272e-05	9.33279e-05
2	chr19:19011349:T:C	19011349	NA,C	NA,T	NA,1	NA,inf	NA,inf	NA,0.183691	9.33249e-05	9.33255e-05
2	chr19:18817159:A:T	18817159	NA,T	NA,A	NA,1	NA,-inf	NA,inf	NA,0.159719	9.33178e-05	9.33184e-05
2	chr19:19746330:G:T	19746330	NA,T	NA,G	NA,1	NA,inf	NA,inf	NA,0.183557	9.33084e-05	9.3309e-05
2	chr19:19947538:A:G	19947538	NA,G	NA,A	NA,1	NA,-inf	NA,inf	NA,0.151839	9.33045e-05	9.33051e-05
2	chr19:19599771:G:A	19599771	NA,A	NA,G	NA,1	NA,-inf	NA,inf	NA,0.125616	9.32663e-05	9.32669e-05
2	chr19:19788548:C:T	19788548	T,NA	C,NA	1,NA	-inf,NA	inf,NA	0.767851,NA	9.3247e-05	9.32477e-05
2	chr19:19580742:T:C	19580742	C,NA	T,NA	1,NA	inf,NA	inf,NA	2.16791,NA	9.32408e-05	9.32516e-05
2	chr19:19826671:A:T	19826671	NA,T	NA,A	NA,1	NA,inf	NA,inf	NA,0.166917	9.32271e-05	9.32278e-05
2	chr19:20121150:A:G	20121150	G,NA	A,NA	1,NA	inf,NA	inf,NA	0.655688,NA	9.32196e-05	9.32202e-05
2	chr19:20350949:T:C	20350949	NA,C	NA,T	NA,1	NA,-inf	NA,inf	NA,0.173667	9.32186e-05	9.32192e-05
2	chr19:18608621:TC:T	18608621	T,T	TC,TC	1,1	-inf,-inf	inf,inf	0.176036,1.32582	9.32153e-05	9.32158e-05
2	chr19:18795309:C:G	18795309	NA,G	NA,C	NA,1	NA,inf	NA,inf	NA,0.16426	9.32052e-05	9.32059e-05
2	chr19:19580279:G:A	19580279	A,NA	G,NA	1,NA	inf,NA	inf,NA	2.16746,NA	9.32034e-05	9.32141e-05
2	chr19:18500310:G:A	18500310	NA,A	NA,G	NA,1	NA,inf	NA,inf	NA,0.155646	9.31979e-05	9.31985e-05
2	chr19:20005531:A:G	20005531	G,NA	A,NA	1,NA	-inf,NA	inf,NA	0.794124,NA	9.31904e-05	9.31911e-05
2	chr19:18706394:T:TG	18706394	NA,TG	NA,T	NA,1	NA,-inf	NA,inf	NA,0.156907	9.31643e-05	9.31649e-05
2	chr19:18648319:C:T	18648319	NA,T	NA,C	NA,1	NA,-inf	NA,inf	NA,0.170106	9.31564e-05	9.3157e-05
2	chr19:19626871:C:T	19626871	NA,T	NA,C	NA,1	NA,-inf	NA,inf	NA,0.157023	9.31548e-05	9.31554e-05
2	chr19:19650361:G:A	19650361	NA,A	NA,G	NA,1	NA,inf	NA,inf	NA,0.1298	9.31362e-05	9.31368e-05
2	chr19:19932510:G:A	19932510	NA,A	NA,G	NA,1	NA,inf	NA,inf	NA,0.150378	9.31191e-05	9.31197e-05
2	chr19:19199238:A:G	19199238	NA,G	NA,A	NA,1	NA,inf	NA,inf	NA,0.205755	9.31167e-05	9.31174e-05
2	chr19:18647107:G:A	18647107	NA,A	NA,G	NA,1	NA,-inf	NA,inf	NA,0.169507	9.31117e-05	9.31123e-05
2	chr19:18659451:A:G	18659451	NA,G	NA,A	NA,1	NA,-inf	NA,inf	NA,0.169507	9.31117e-05	9.31123e-05
2	chr19:18661846:C:T	18661846	NA,T	NA,C	NA,1	NA,-inf	NA,inf	NA,0.169507	9.31117e-05	9.31123e-05
2	chr19:20367393:G:A	20367393	NA,A	NA,G	NA,1	NA,-inf	NA,inf	NA,0.162811	9.31075e-05	9.31081e-05
2	chr19:20366564:G:A	20366564	NA,A	NA,G	NA,1	NA,-inf	NA,inf	NA,0.162811	9.31075e-05	9.31081e-05
2	chr19:20340542:C:T	20340542	NA,T	NA,C	NA,1	NA,inf	NA,inf	NA,0.150471	9.31021e-05	9.31027e-05
2	chr19:19923372:C:G	19923372	NA,G	NA,C	NA,1	NA,-inf	NA,inf	NA,0.163669	9.30946e-05	9.30953e-05
2	chr19:18930653:T:C	18930653	NA,C	NA,T	NA,1	NA,inf	NA,inf	NA,0.168714	9.30913e-05	9.3092e-05
2	chr19:20338925:A:G	20338925	NA,G	NA,A	NA,1	NA,inf	NA,inf	NA,0.150369	9.30913e-05	9.30919e-05
2	chr19:20341078:C:T	20341078	NA,T	NA,C	NA,1	NA,inf	NA,inf	NA,0.150369	9.30913e-05	9.30919e-05
2	chr19:19713621:G:C	19713621	NA,C	NA,G	NA,1	NA,-inf	NA,inf	NA,0.21751	9.30912e-05	9.30918e-05
2	chr19:19823365:C:T	19823365	NA,T	NA,C	NA,1	NA,-inf	NA,inf	NA,0.154966	9.30854e-05	9.30861e-05
2	chr19:19650830:T:C	19650830	NA,C	NA,T	NA,1	NA,-inf	NA,inf	NA,0.144835	9.30645e-05	9.30652e-05
2	chr19:19813905:G:C	19813905	NA,C	NA,G	NA,1	NA,-inf	NA,inf	NA,0.176397	9.30643e-05	9.3065e-05
2	chr19:18602663:A:G	18602663	NA,G	NA,A	NA,1	NA,inf	NA,inf	NA,0.164332	9.30606e-05	9.30612e-05
2	chr19:20295898:T:G	20295898	NA,G	NA,T	NA,1	NA,-inf	NA,inf	NA,0.155735	9.30381e-05	9.30387e-05
2	chr19:19714211:A:G	19714211	NA,G	NA,A	NA,1	NA,-inf	NA,inf	NA,0.216696	9.30341e-05	9.30348e-05
2	chr19:19801037:A:G	19801037	G,NA	A,NA	1,NA	-inf,NA	inf,NA	0.766349,NA	9.30146e-05	9.30153e-05
2	chr19:18694522:T:C	18694522	NA,C	NA,T	NA,1	NA,-inf	NA,inf	NA,0.158956	9.30107e-05	9.30113e-05
2	chr19:18519755:C:T	18519755	NA,T	NA,C	NA,1	NA,-inf	NA,inf	NA,0.1626	9.30096e-05	9.30103e-05
2	chr19:19769046:TAATC:T	19769046	NA,T	NA,TAATC	NA,1	NA,-inf	NA,inf	NA,0.153505	9.29945e-05	9.29951e-05
2	chr19:20375261:T:C	20375261	NA,C	NA,T	NA,1	NA,-inf	NA,inf	NA,0.161462	9.2963e-05	9.29636e-05
2	chr19:19074023:G:T	19074023	NA,T	NA,G	NA,1	NA,-inf	NA,inf	NA,0.159831	9.29612e-05	9.29618e-05
2	chr19:19153613:C:T	19153613	NA,T	NA,C	NA,1	NA,inf	NA,inf	NA,0.160559	9.29526e-05	9.29533e-05
2	chr19:20201486:AATT:A	20201486	NA,A	NA,AATT	NA,1	NA,inf	NA,inf	NA,0.15839	9.2887e-05	9.28876e-05
2	chr19:19065024:C:T	19065024	NA,T	NA,C	NA,1	NA,-inf	NA,inf	NA,0.136772	9.28762e-05	9.28768e-05
2	chr19:20356239:T:C	20356239	NA,C	NA,T	NA,1	NA,inf	NA,inf	NA,0.146715	9.28701e-05	9.28707e-05
2	chr19:19950364:T:G	19950364	NA,G	NA,T	NA,1	NA,-inf	NA,inf	NA,0.155897	9.28641e-05	9.28647e-05
2	chr19:19797411:A:T	19797411	T,NA	A,NA	1,NA	-inf,NA	inf,NA	0.765029,NA	9.28637e-05	9.28644e-05
2	chr19:19070617:A:G	19070617	NA,G	NA,A	NA,1	NA,-inf	NA,inf	NA,0.136531	9.28548e-05	9.28554e-05
2	chr19:20375551:A:T	20375551	NA,T	NA,A	NA,1	NA,-inf	NA,inf	NA,0.159745	9.28534e-05	9.28541e-05
2	chr19:19240593:G:A	19240593	NA,A	NA,G	NA,1	NA,inf	NA,inf	NA,0.213467	9.28486e-05	9.28493e-05
2	chr19:20375663:CT:C	20375663	NA,C	NA,CT	NA,1	NA,-inf	NA,inf	NA,0.159627	9.28428e-05	9.28434e-05
2	chr19:20236763:A:C	20236763	NA,C	NA,A	NA,1	NA,-inf	NA,inf	NA,0.156327	9.28014e-05	9.28021e-05
2	chr19:19655136:G:A	19655136	NA,A	NA,G	NA,1	NA,inf	NA,inf	NA,0.119582	9.28011e-05	9.28017e-05
2	chr19:20335495:A:C	20335495	NA,C	NA,A	NA,1	NA,inf	NA,inf	NA,0.146461	9.2773e-05	9.27736e-05
2	chr19:18712310:G:A	18712310	NA,A	NA,G	NA,1	NA,-inf	NA,inf	NA,0.154591	9.27084e-05	9.27091e-05
2	chr19:19287026:G:A	19287026	NA,A	NA,G	NA,1	NA,inf	NA,inf	NA,0.216903	9.27018e-05	9.27025e-05
2	chr19:19647924:C:T	19647924	T,NA	C,NA	1,NA	inf,NA	inf,NA	0.346618,NA	9.26947e-05	9.2695e-05
2	chr19:19322096:C:G	19322096	NA,G	NA,C	NA,1	NA,inf	NA,inf	NA,0.21751	9.26914e-05	9.26921e-05
2	chr19:19045024:C:T	19045024	NA,T	NA,C	NA,1	NA,-inf	NA,inf	NA,0.134383	9.26896e-05	9.26902e-05
2	chr19:19050371:C:T	19050371	NA,T	NA,C	NA,1	NA,-inf	NA,inf	NA,0.133956	9.26595e-05	9.26601e-05
2	chr19:19682666:A:G	19682666	NA,G	NA,A	NA,1	NA,inf	NA,inf	NA,0.173029	9.26569e-05	9.26576e-05
2	chr19:19047391:T:C	19047391	NA,C	NA,T	NA,1	NA,-inf	NA,inf	NA,0.133906	9.26547e-05	9.26554e-05
2	chr19:18486216:T:C	18486216	NA,C	NA,T	NA,1	NA,inf	NA,inf	NA,0.149686	9.26511e-05	9.26517e-05
2	chr19:18536122:C:T	18536122	NA,T	NA,C	NA,1	NA,-inf	NA,inf	NA,0.16448	9.25887e-05	9.25893e-05
2	chr19:18539268:T:C	18539268	NA,C	NA,T	NA,1	NA,-inf	NA,inf	NA,0.164293	9.25855e-05	9.25862e-05
2	chr19:18955790:T:C	18955790	NA,C	NA,T	NA,1	NA,-inf	NA,inf	NA,0.189187	9.25809e-05	9.25815e-05
2	chr19:18570660:C:T	18570660	NA,T	NA,C	NA,1	NA,inf	NA,inf	NA,0.15941	9.25795e-05	9.25801e-05
2	chr19:18540962:A:T	18540962	NA,T	NA,A	NA,1	NA,-inf	NA,inf	NA,0.164292	9.25693e-05	9.25699e-05
2	chr19:18753740:G:T	18753740	NA,T	NA,G	NA,1	NA,-inf	NA,inf	NA,0.165031	9.25636e-05	9.25643e-05
2	chr19:20003699:C:T	20003699	NA,T	NA,C	NA,1	NA,inf	NA,inf	NA,0.164293	9.25634e-05	9.2564e-05
2	chr19:20253684:A:T	20253684	NA,T	NA,A	NA,1	NA,inf	NA,inf	NA,0.143997	9.25598e-05	9.25604e-05
2	chr19:18969306:T:C	18969306	NA,C	NA,T	NA,1	NA,-inf	NA,inf	NA,0.140197	9.25514e-05	9.2552e-05
2	chr19:20092322:C:T	20092322	NA,T	NA,C	NA,1	NA,inf	NA,inf	NA,0.161944	9.25508e-05	9.25514e-05
2	chr19:19473879:A:G	19473879	NA,G	NA,A	NA,1	NA,inf	NA,inf	NA,0.217153	9.25486e-05	9.25493e-05
2	chr19:19719055:C:G	19719055	NA,G	NA,C	NA,1	NA,-inf	NA,inf	NA,0.209354	9.25422e-05	9.25428e-05
2	chr19:19068731:G:A	19068731	NA,A	NA,G	NA,1	NA,-inf	NA,inf	NA,0.132294	9.25416e-05	9.25423e-05
2	chr19:20148413:A:G	20148413	NA,G	NA,A	NA,1	NA,inf	NA,inf	NA,0.166241	9.25154e-05	9.2516e-05
2	chr19:20142268:C:G	20142268	NA,G	NA,C	NA,1	NA,-inf	NA,inf	NA,0.151082	9.25e-05	9.25007e-05
2	chr19:19531626:C:T	19531626	NA,T	NA,C	NA,1	NA,-inf	NA,inf	NA,0.128264	9.24937e-05	9.24943e-05
2	chr19:19174891:T:C	19174891	NA,C	NA,T	NA,1	NA,-inf	NA,inf	NA,0.138971	9.24336e-05	9.24343e-05
2	chr19:18985425:G:A	18985425	NA,A	NA,G	NA,1	NA,-inf	NA,inf	NA,0.180811	9.24296e-05	9.24303e-05
2	chr19:20352676:G:A	20352676	NA,A	NA,G	NA,1	NA,inf	NA,inf	NA,0.149605	9.24062e-05	9.24068e-05
2	chr19:20247402:G:A	20247402	NA,A	NA,G	NA,1	NA,inf	NA,inf	NA,0.141657	9.23886e-05	9.23892e-05
2	chr19:20248497:G:A	20248497	NA,A	NA,G	NA,1	NA,inf	NA,inf	NA,0.141657	9.23886e-05	9.23892e-05
2	chr19:19185172:G:A	19185172	NA,A	NA,G	NA,1	NA,-inf	NA,inf	NA,0.124321	9.23763e-05	9.23769e-05
2	chr19:19622004:C:T	19622004	NA,T	NA,C	NA,1	NA,-inf	NA,inf	NA,0.145873	9.23686e-05	9.23692e-05
2	chr19:20304092:C:T	20304092	NA,T	NA,C	NA,1	NA,inf	NA,inf	NA,0.137861	9.23674e-05	9.2368e-05
2	chr19:19747630:G:C	19747630	NA,C	NA,G	NA,1	NA,-inf	NA,inf	NA,0.198008	9.23531e-05	9.23538e-05
2	chr19:20256227:A:G	20256227	NA,G	NA,A	NA,1	NA,inf	NA,inf	NA,0.141129	9.23509e-05	9.23515e-05
2	chr19:19232745:C:T	19232745	NA,T	NA,C	NA,1	NA,inf	NA,inf	NA,0.178671	9.23491e-05	9.23497e-05
2	chr19:20189870:G:A	20189870	NA,A	NA,G	NA,1	NA,inf	NA,inf	NA,0.15824	9.23412e-05	9.23418e-05
2	chr19:19914479:G:T	19914479	NA,T	NA,G	NA,1	NA,inf	NA,inf	NA,0.130342	9.23275e-05	9.23281e-05
2	chr19:19351918:G:A	19351918	NA,A	NA,G	NA,1	NA,inf	NA,inf	NA,0.172614	9.23121e-05	9.23127e-05
2	chr19:19526855:A:G	19526855	NA,G	NA,A	NA,1	NA,inf	NA,inf	NA,0.177891	9.2293e-05	9.22937e-05
2	chr19:19967349:C:T	19967349	NA,T	NA,C	NA,1	NA,-inf	NA,inf	NA,0.15259	9.22807e-05	9.22813e-05
2	chr19:19721217:A:T	19721217	NA,T	NA,A	NA,1	NA,-inf	NA,inf	NA,0.205027	9.22754e-05	9.2276e-05
2	chr19:19255598:T:A	19255598	NA,A	NA,T	NA,1	NA,inf	NA,inf	NA,0.0888196	9.22684e-05	9.2269e-05
2	chr19:20290312:A:T	20290312	NA,T	NA,A	NA,1	NA,-inf	NA,inf	NA,0.150269	9.22629e-05	9.22635e-05
2	chr19:19967350:A:G	19967350	NA,G	NA,A	NA,1	NA,-inf	NA,inf	NA,0.15232	9.22616e-05	9.22622e-05
2	chr19:19187562:CAG:C	19187562	NA,C	NA,CAG	NA,1	NA,-inf	NA,inf	NA,0.122038	9.22553e-05	9.22559e-05
2	chr19:20338102:G:A	20338102	NA,A	NA,G	NA,1	NA,inf	NA,inf	NA,0.139067	9.2247e-05	9.22477e-05
2	chr19:18886484:C:T	18886484	NA,T	NA,C	NA,1	NA,-inf	NA,inf	NA,0.152001	9.22399e-05	9.22405e-05
2	chr19:20237691:T:C	20237691	NA,C	NA,T	NA,1	NA,-inf	NA,inf	NA,0.148725	9.22349e-05	9.22356e-05
2	chr19:18591319:T:C	18591319	NA,C	NA,T	NA,1	NA,-inf	NA,inf	NA,0.15354	9.2233e-05	9.22336e-05
2	chr19:19470050:A:G	19470050	NA,G	NA,A	NA,1	NA,inf	NA,inf	NA,0.1775	9.22173e-05	9.22179e-05
2	chr19:19676736:TG:T	19676736	NA,T	NA,TG	NA,1	NA,-inf	NA,inf	NA,0.142912	9.21916e-05	9.21922e-05
2	chr19:19722708:T:C	19722708	NA,C	NA,T	NA,1	NA,-inf	NA,inf	NA,0.204083	9.21852e-05	9.21858e-05
2	chr19:19722414:T:C	19722414	NA,C	NA,T	NA,1	NA,-inf	NA,inf	NA,0.204083	9.21852e-05	9.21858e-05
2	chr19:18760620:A:C	18760620	NA,C	NA,A	NA,1	NA,-inf	NA,inf	NA,0.159951	9.21839e-05	9.21845e-05
2	chr19:19064943:T:G	19064943	NA,G	NA,T	NA,1	NA,-inf	NA,inf	NA,0.127403	9.21828e-05	9.21834e-05
2	chr19:20040010:A:T	20040010	T,T	A,A	1,1	inf,-inf	inf,inf	0.066626,1.28097	9.21737e-05	9.21741e-05
2	chr19:20242475:G:A	20242475	NA,A	NA,G	NA,1	NA,inf	NA,inf	NA,0.154923	9.21719e-05	9.21725e-05
2	chr19:19915354:G:C	19915354	C,NA	G,NA	1,NA	-inf,NA	inf,NA	0.765176,NA	9.21711e-05	9.21718e-05
2	chr19:18822764:G:A	18822764	NA,A	NA,G	NA,1	NA,-inf	NA,inf	NA,0.141653	9.21391e-05	9.21397e-05
2	chr19:20264292:G:T	20264292	NA,T	NA,G	NA,1	NA,-inf	NA,inf	NA,0.168791	9.21237e-05	9.21243e-05
2	chr19:18919492:C:A	18919492	NA,A	NA,C	NA,1	NA,inf	NA,inf	NA,0.161815	9.21199e-05	9.21205e-05
2	chr19:19504157:G:A	19504157	NA,A	NA,G	NA,1	NA,inf	NA,inf	NA,0.0788072	9.20928e-05	9.20934e-05
2	chr19:19630899:C:A	19630899	NA,A	NA,C	NA,1	NA,-inf	NA,inf	NA,0.142428	9.20919e-05	9.20925e-05
2	chr19:19595916:C:A	19595916	NA,A	NA,C	NA,1	NA,-inf	NA,inf	NA,0.130721	9.20908e-05	9.20915e-05
2	chr19:19620579:G:C	19620579	NA,C	NA,G	NA,1	NA,-inf	NA,inf	NA,0.141822	9.20852e-05	9.20859e-05
2	chr19:19058848:G:A	19058848	A,NA	G,NA	1,NA	-inf,NA	inf,NA	0.744192,NA	9.20615e-05	9.20622e-05
2	chr19:20237265:A:T	20237265	NA,T	NA,A	NA,1	NA,-inf	NA,inf	NA,0.145984	9.20591e-05	9.20597e-05
2	chr19:19642394:G:A	19642394	NA,A	NA,G	NA,1	NA,-inf	NA,inf	NA,0.232078	9.20451e-05	9.20457e-05
2	chr19:19058142:A:G	19058142	NA,G	NA,A	NA,1	NA,-inf	NA,inf	NA,0.125534	9.20342e-05	9.20348e-05
2	chr19:18965813:G:A	18965813	NA,A	NA,G	NA,1	NA,inf	NA,inf	NA,0.165345	9.20316e-05	9.20322e-05
2	chr19:18584023:C:T	18584023	NA,T	NA,C	NA,1	NA,inf	NA,inf	NA,0.146185	9.20289e-05	9.20295e-05
2	chr19:19329997:T:G	19329997	NA,G	NA,T	NA,1	NA,-inf	NA,inf	NA,0.118522	9.20118e-05	9.20124e-05
2	chr19:19834496:G:A	19834496	NA,A	NA,G	NA,1	NA,-inf	NA,inf	NA,0.140592	9.19864e-05	9.1987e-05
2	chr19:20246937:C:T	20246937	NA,T	NA,C	NA,1	NA,inf	NA,inf	NA,0.151768	9.19676e-05	9.19682e-05
2	chr19:18947834:T:C	18947834	NA,C	NA,T	NA,1	NA,inf	NA,inf	NA,0.149929	9.19625e-05	9.19631e-05
2	chr19:19778035:G:T	19778035	NA,T	NA,G	NA,1	NA,-inf	NA,inf	NA,0.174029	9.19482e-05	9.19489e-05
2	chr19:19890966:G:A	19890966	NA,A	NA,G	NA,1	NA,-inf	NA,inf	NA,0.208067	9.1948e-05	9.19486e-05
2	chr19:20374856:A:G	20374856	NA,G	NA,A	NA,1	NA,-inf	NA,inf	NA,0.156911	9.19397e-05	9.19403e-05
2	chr19:19056688:A:G	19056688	NA,G	NA,A	NA,1	NA,-inf	NA,inf	NA,0.123344	9.18915e-05	9.18921e-05
2	chr19:20091089:C:T	20091089	NA,T	NA,C	NA,1	NA,-inf	NA,inf	NA,0.157234	9.18706e-05	9.18713e-05
2	chr19:20024548:ATCCATG:A	20024548	NA,A	NA,ATCCATG	NA,1	NA,inf	NA,inf	NA,0.127205	9.18496e-05	9.18502e-05
2	chr19:18991780:A:C	18991780	NA,C	NA,A	NA,1	NA,inf	NA,inf	NA,0.127297	9.18481e-05	9.18487e-05
2	chr19:20256378:G:T	20256378	NA,T	NA,G	NA,1	NA,inf	NA,inf	NA,0.149756	9.18356e-05	9.18362e-05
2	chr19:20268380:A:G	20268380	NA,G	NA,A	NA,1	NA,-inf	NA,inf	NA,0.162103	9.17865e-05	9.17872e-05
2	chr19:20300003:A:G	20300003	NA,G	NA,A	NA,1	NA,inf	NA,inf	NA,0.1498	9.17861e-05	9.17867e-05
2	chr19:20256379:A:T	20256379	NA,T	NA,A	NA,1	NA,inf	NA,inf	NA,0.14867	9.17612e-05	9.17618e-05
2	chr19:20250768:G:A	20250768	NA,A	NA,G	NA,1	NA,inf	NA,inf	NA,0.148617	9.1758e-05	9.17586e-05
2	chr19:18601325:G:A	18601325	NA,A	NA,G	NA,1	NA,-inf	NA,inf	NA,0.154304	9.17539e-05	9.17546e-05
2	chr19:19686492:C:A	19686492	NA,A	NA,C	NA,1	NA,inf	NA,inf	NA,0.137269	9.17521e-05	9.17527e-05
2	chr19:19534545:CAG:C	19534545	NA,C	NA,CAG	NA,1	NA,inf	NA,inf	NA,0.116574	9.17166e-05	9.17172e-05
2	chr19:19799768:T:A	19799768	NA,A	NA,T	NA,1	NA,-inf	NA,inf	NA,0.143657	9.17066e-05	9.17072e-05
2	chr19:19203309:T:C	19203309	NA,C	NA,T	NA,1	NA,inf	NA,inf	NA,0.181662	9.16962e-05	9.16968e-05
2	chr19:18555737:T:C	18555737	NA,C	NA,T	NA,1	NA,inf	NA,inf	NA,0.146862	9.16928e-05	9.16934e-05
2	chr19:19416532:A:G	19416532	NA,G	NA,A	NA,1	NA,inf	NA,inf	NA,0.0472819	9.16887e-05	9.16893e-05
2	chr19:19285928:C:T	19285928	NA,T	NA,C	NA,1	NA,inf	NA,inf	NA,0.202668	9.16859e-05	9.16866e-05
2	chr19:19133668:C:T	19133668	NA,T	NA,C	NA,1	NA,-inf	NA,inf	NA,0.190363	9.16576e-05	9.16583e-05
2	chr19:18602125:C:T	18602125	NA,T	NA,C	NA,1	NA,inf	NA,inf	NA,0.143937	9.16214e-05	9.1622e-05
2	chr19:19079622:T:C	19079622	NA,C	NA,T	NA,1	NA,-inf	NA,inf	NA,0.119511	9.16043e-05	9.16049e-05
2	chr19:18982430:C:T	18982430	NA,T	NA,C	NA,1	NA,inf	NA,inf	NA,0.0955392	9.15991e-05	9.15996e-05
2	chr19:18570360:A:G	18570360	NA,G	NA,A	NA,1	NA,-inf	NA,inf	NA,0.146469	9.15916e-05	9.15922e-05
2	chr19:18568845:C:T	18568845	NA,T	NA,C	NA,1	NA,inf	NA,inf	NA,0.145357	9.15908e-05	9.15914e-05
2	chr19:20127629:A:G	20127629	NA,G	NA,A	NA,1	NA,inf	NA,inf	NA,0.134789	9.15801e-05	9.15807e-05
2	chr19:19735155:G:A	19735155	NA,A	NA,G	NA,1	NA,-inf	NA,inf	NA,0.194575	9.15726e-05	9.15732e-05
2	chr19:19732238:A:G	19732238	NA,G	NA,A	NA,1	NA,-inf	NA,inf	NA,0.194575	9.15726e-05	9.15732e-05
2	chr19:19735156:C:A	19735156	NA,A	NA,C	NA,1	NA,-inf	NA,inf	NA,0.194575	9.15726e-05	9.15732e-05
2	chr19:19803207:C:T	19803207	NA,T	NA,C	NA,1	NA,-inf	NA,inf	NA,0.124702	9.15543e-05	9.15549e-05
2	chr19:20131290:T:A	20131290	NA,A	NA,T	NA,1	NA,inf	NA,inf	NA,0.134461	9.15531e-05	9.15538e-05
2	chr19:20091986:T:C	20091986	NA,C	NA,T	NA,1	NA,inf	NA,inf	NA,0.147999	9.1525e-05	9.15256e-05
2	chr19:19306075:G:A	19306075	NA,A	NA,G	NA,1	NA,inf	NA,inf	NA,0.160963	9.1522e-05	9.15227e-05
2	chr19:19055467:A:G	19055467	NA,G	NA,A	NA,1	NA,-inf	NA,inf	NA,0.11807	9.15116e-05	9.15122e-05
2	chr19:18541020:C:T	18541020	T,NA	C,NA	1,NA	inf,NA	inf,NA	0.571593,NA	9.14973e-05	9.14978e-05
2	chr19:19305810:G:GATC	19305810	NA,GATC	NA,G	NA,1	NA,inf	NA,inf	NA,0.198961	9.14593e-05	9.14599e-05
2	chr19:18571862:T:C	18571862	NA,C	NA,T	NA,1	NA,-inf	NA,inf	NA,0.144581	9.14591e-05	9.14598e-05
2	chr19:18484354:A:C	18484354	NA,C	NA,A	NA,1	NA,inf	NA,inf	NA,0.144061	9.14049e-05	9.14056e-05
2	chr19:18678255:A:G	18678255	NA,G	NA,A	NA,1	NA,-inf	NA,inf	NA,0.152803	9.13835e-05	9.13841e-05
2	chr19:18816916:G:A	18816916	NA,A	NA,G	NA,1	NA,-inf	NA,inf	NA,0.131027	9.13586e-05	9.13593e-05
2	chr19:19305809:G:A	19305809	NA,A	NA,G	NA,1	NA,inf	NA,inf	NA,0.197228	9.13514e-05	9.13521e-05
2	chr19:19054542:T:C	19054542	NA,C	NA,T	NA,1	NA,-inf	NA,inf	NA,0.115579	9.13472e-05	9.13478e-05
2	chr19:18935853:C:CTGCTAAGAA	18935853	CTGCTAAGAA,NA	C,NA	1,NA	inf,NA	inf,NA	1.00449,NA	9.13399e-05	9.1341e-05
2	chr19:19844806:T:C	19844806	C,C	T,T	1,1	-inf,-inf	inf,inf	1.53386,0.163548	9.13265e-05	9.13274e-05
2	chr19:18882868:T:A	18882868	NA,A	NA,T	NA,1	NA,-inf	NA,inf	NA,0.131103	9.13085e-05	9.13091e-05
2	chr19:19631724:C:A	19631724	NA,A	NA,C	NA,1	NA,-inf	NA,inf	NA,0.130698	9.1302e-05	9.13026e-05
2	chr19:18879163:C:T	18879163	NA,T	NA,C	NA,1	NA,-inf	NA,inf	NA,0.141791	9.13016e-05	9.13022e-05
2	chr19:19007086:C:T	19007086	NA,T	NA,C	NA,1	NA,inf	NA,inf	NA,0.155665	9.12946e-05	9.12952e-05
2	chr19:18719235:G:A	18719235	NA,A	NA,G	NA,1	NA,-inf	NA,inf	NA,0.13088	9.12893e-05	9.12899e-05
2	chr19:18509623:A:G	18509623	NA,G	NA,A	NA,1	NA,inf	NA,inf	NA,0.132585	9.12678e-05	9.12684e-05
2	chr19:18774887:C:T	18774887	NA,T	NA,C	NA,1	NA,-inf	NA,inf	NA,0.126827	9.12534e-05	9.1254e-05
2	chr19:20271679:A:C	20271679	NA,C	NA,A	NA,1	NA,inf	NA,inf	NA,0.139348	9.12264e-05	9.1227e-05
2	chr19:18943943:G:T	18943943	NA,T	NA,G	NA,1	NA,inf	NA,inf	NA,0.106204	9.12207e-05	9.12213e-05
2	chr19:19090482:T:C	19090482	NA,C	NA,T	NA,1	NA,-inf	NA,inf	NA,0.125316	9.11967e-05	9.11973e-05
2	chr19:18878479:T:C	18878479	NA,C	NA,T	NA,1	NA,inf	NA,inf	NA,0.148147	9.1195e-05	9.11956e-05
2	chr19:18794246:G:A	18794246	NA,A	NA,G	NA,1	NA,inf	NA,inf	NA,0.128711	9.11322e-05	9.11328e-05
2	chr19:19756262:C:T	19756262	NA,T	NA,C	NA,1	NA,-inf	NA,inf	NA,0.133828	9.11318e-05	9.11324e-05
2	chr19:18905892:T:C	18905892	NA,C	NA,T	NA,1	NA,inf	NA,inf	NA,0.141448	9.11223e-05	9.11229e-05
2	chr19:19254808:G:A	19254808	NA,A	NA,G	NA,1	NA,inf	NA,inf	NA,0.0520818	9.11131e-05	9.11137e-05
2	chr19:18849098:C:T	18849098	NA,T	NA,C	NA,1	NA,inf	NA,inf	NA,0.143105	9.11123e-05	9.11129e-05
2	chr19:18978932:T:A	18978932	NA,A	NA,T	NA,1	NA,-inf	NA,inf	NA,0.1186	9.10931e-05	9.10937e-05
2	chr19:20040600:T:C	20040600	C,C	T,T	1,1	inf,-inf	inf,inf	0.0469376,1.28925	9.10864e-05	9.10868e-05
2	chr19:19305811:G:C	19305811	NA,C	NA,G	NA,1	NA,inf	NA,inf	NA,0.192548	9.10734e-05	9.1074e-05
2	chr19:19859634:A:G	19859634	NA,G	NA,A	NA,1	NA,-inf	NA,inf	NA,0.130562	9.1069e-05	9.10696e-05
2	chr19:20227719:C:T	20227719	T,T	C,C	1,1	inf,-inf	inf,inf	0.403534,1.06668	9.10422e-05	9.10426e-05
2	chr19:19255417:C:T	19255417	NA,T	NA,C	NA,1	NA,inf	NA,inf	NA,0.110684	9.10327e-05	9.10333e-05
2	chr19:20009570:A:G	20009570	G,NA	A,NA	1,NA	-inf,NA	inf,NA	0.778011,NA	9.10296e-05	9.10303e-05
2	chr19:18971274:C:T	18971274	T,T	C,C	1,1	-inf,inf	inf,inf	0.108117,1.05041	9.10261e-05	9.10264e-05
2	chr19:19276003:C:T	19276003	NA,T	NA,C	NA,1	NA,inf	NA,inf	NA,0.159815	9.10068e-05	9.10074e-05
2	chr19:18904736:C:T	18904736	NA,T	NA,C	NA,1	NA,inf	NA,inf	NA,0.104624	9.10032e-05	9.10038e-05
2	chr19:18534263:C:T	18534263	NA,T	NA,C	NA,1	NA,inf	NA,inf	NA,0.136576	9.09901e-05	9.09907e-05
2	chr19:19240847:C:T	19240847	NA,T	NA,C	NA,1	NA,inf	NA,inf	NA,0.0593129	9.09778e-05	9.09784e-05
2	chr19:19305820:G:C	19305820	NA,C	NA,G	NA,1	NA,inf	NA,inf	NA,0.190747	9.09674e-05	9.0968e-05
2	chr19:19305823:G:T	19305823	NA,T	NA,G	NA,1	NA,inf	NA,inf	NA,0.190747	9.09674e-05	9.0968e-05
2	chr19:19259796:A:C	19259796	C,NA	A,NA	1,NA	inf,NA	inf,NA	2.77804,NA	9.09494e-05	9.09868e-05
2	chr19:19045302:A:G	19045302	NA,G	NA,A	NA,1	NA,-inf	NA,inf	NA,0.109638	9.0943e-05	9.09436e-05
2	chr19:19249551:G:A	19249551	NA,A	NA,G	NA,1	NA,-inf	NA,inf	NA,0.10878	9.09215e-05	9.09221e-05
2	chr19:20039985:G:C	20039985	C,C	G,G	1,1	inf,-inf	inf,inf	0.0656898,1.27455	9.09201e-05	9.09206e-05
2	chr19:19676660:G:A	19676660	NA,A	NA,G	NA,1	NA,inf	NA,inf	NA,0.105505	9.09157e-05	9.09163e-05
2	chr19:20200335:T:C	20200335	NA,C	NA,T	NA,1	NA,-inf	NA,inf	NA,0.152923	9.09114e-05	9.0912e-05
2	chr19:19275873:G:A	19275873	NA,A	NA,G	NA,1	NA,inf	NA,inf	NA,0.0213195	9.09108e-05	9.09114e-05
2	chr19:18553745:C:T	18553745	NA,T	NA,C	NA,1	NA,inf	NA,inf	NA,0.135208	9.0907e-05	9.09076e-05
2	chr19:18990809:A:T	18990809	NA,T	NA,A	NA,1	NA,inf	NA,inf	NA,0.126679	9.08988e-05	9.08994e-05
2	chr19:19557478:G:A	19557478	NA,A	NA,G	NA,1	NA,-inf	NA,inf	NA,0.114769	9.08944e-05	9.0895e-05
2	chr19:20245372:T:C	20245372	NA,C	NA,T	NA,1	NA,inf	NA,inf	NA,0.121003	9.0864e-05	9.08646e-05
2	chr19:19838782:T:C	19838782	NA,C	NA,T	NA,1	NA,inf	NA,inf	NA,0.139603	9.08617e-05	9.08623e-05
2	chr19:18528564:C:T	18528564	NA,T	NA,C	NA,1	NA,inf	NA,inf	NA,0.132339	9.08492e-05	9.08498e-05
2	chr19:19219466:G:A	19219466	NA,A	NA,G	NA,1	NA,inf	NA,inf	NA,0.146167	9.08425e-05	9.08431e-05
2	chr19:20333205:G:A	20333205	NA,A	NA,G	NA,1	NA,-inf	NA,inf	NA,0.134367	9.08398e-05	9.08404e-05
2	chr19:19200427:T:C	19200427	NA,C	NA,T	NA,1	NA,inf	NA,inf	NA,0.170815	9.08398e-05	9.08404e-05
2	chr19:19361292:A:G	19361292	NA,G	NA,A	NA,1	NA,inf	NA,inf	NA,0.189061	9.08333e-05	9.08339e-05
2	chr19:20298182:C:A	20298182	NA,A	NA,C	NA,1	NA,-inf	NA,inf	NA,0.139948	9.08194e-05	9.082e-05
2	chr19:19121325:C:T	19121325	NA,T	NA,C	NA,1	NA,inf	NA,inf	NA,0.148009	9.08146e-05	9.08152e-05
2	chr19:20375916:A:G	20375916	NA,G	NA,A	NA,1	NA,-inf	NA,inf	NA,0.129611	9.08136e-05	9.08142e-05
2	chr19:18553292:C:T	18553292	NA,T	NA,C	NA,1	NA,inf	NA,inf	NA,0.133215	9.07859e-05	9.07865e-05
2	chr19:19847001:A:G	19847001	NA,G	NA,A	NA,1	NA,inf	NA,inf	NA,0.13945	9.07492e-05	9.07498e-05
```
