## Supplementary material for "Characterization of shared and ancestry-specific signals driving complex traits using multi-ancestry fine-mapping": susiex_nc2.cs80.snp

```
BP	SNP	PIP(CS1)	LogBF(CS1,Pop1)	LogBF(CS1,Pop2)	PIP(CS2)	LogBF(CS2,Pop1)	LogBF(CS2,Pop2)
18481968	chr19:18481968:G:A	2.33272e-09	-4.09779e-10	0.124483	0.00036246	-4.09779e-10	0.1662
18481971	chr19:18481971:G:A	4.15047e-09	-4.09779e-10	0.700669	0.000617024	-4.09779e-10	0.698194
18482343	chr19:18482343:G:A	5.73361e-10	-1.27879	-5.44374e-10	7.00699e-05	-1.47722	-5.44374e-10
18482598	chr19:18482598:G:A	1.17214e-09	-4.09779e-10	-0.563722	0.000174699	-4.09779e-10	-0.563651
18482743	chr19:18482743:T:C	2.90848e-10	-0.747596	-1.20991	3.49558e-05	-0.955638	-1.21699
18482916	chr19:18482916:C:T	2.68699e-10	-1.04974	-0.986979	3.19902e-05	-1.30173	-0.959557
18483328	chr19:18483328:A:G	2.61826e-09	-4.09779e-10	0.239956	0.000404456	-4.09779e-10	0.275829
18483904	chr19:18483904:C:G	2.69112e-10	-1.04379	-0.991393	3.20115e-05	-1.29607	-0.964549
18484026	chr19:18484026:G:A	2.64609e-10	-1.08685	-0.965204	3.17269e-05	-1.33209	-0.93746
18484031	chr19:18484031:C:T	1.08692e-09	-4.09779e-10	-0.639203	0.000162809	-4.09779e-10	-0.634136
18484229	chr19:18484229:C:T	2.62303e-09	-4.09779e-10	0.241776	0.00040522	-4.09779e-10	0.277716
18484279	chr19:18484279:C:T	9.40316e-11	-1.855	-1.23167	1.42757e-05	-1.84243	-1.22573
18484354	chr19:18484354:A:C	6.14987e-10	-4.09779e-10	-1.20871	9.14049e-05	-4.09779e-10	-1.21141
18484568	chr19:18484568:C:T	2.6451e-09	-4.09779e-10	0.250154	0.000392195	-4.09779e-10	0.245043
18484881	chr19:18484881:C:T	7.24803e-10	-4.09779e-10	-1.04441	0.00010926	-4.09779e-10	-1.03298
18485818	chr19:18485818:C:T	6.92546e-10	-4.09779e-10	-1.08993	0.000103988	-4.09779e-10	-1.08244
18486216	chr19:18486216:T:C	6.15762e-10	-4.09779e-10	-1.20745	9.26511e-05	-4.09779e-10	-1.19787
18486648	chr19:18486648:C:T	5.90255e-10	-4.09779e-10	-1.24975	8.78065e-05	-4.09779e-10	-1.25158
18487021	chr19:18487021:C:T	6.55571e-10	-4.09779e-10	-1.1448	9.76281e-05	-4.09779e-10	-1.14555
18487403	chr19:18487403:T:C	9.58819e-11	-1.83874	-1.22845	1.45904e-05	-1.82404	-1.22231
18488982	chr19:18488982:G:A	3.48726e-09	-4.09779e-10	0.526562	0.000530566	-4.09779e-10	0.547231
18489120	chr19:18489120:G:A	1.83897e-09	-4.09779e-10	-0.113348	0.000266489	-4.09779e-10	-0.141381
18489148	chr19:18489148:T:C	1.43263e-09	-4.09779e-10	-0.363044	0.000217162	-4.09779e-10	-0.346071
18489246	chr19:18489246:G:A	9.52808e-11	-1.84659	-1.22689	1.44801e-05	-1.8334	-1.22054
18489372	chr19:18489372:G:A	2.58003e-10	-1.10241	-0.974927	3.09687e-05	-1.34674	-0.947004
18489645	chr19:18489645:G:A	2.55346e-10	-0.834974	-1.25271	2.96353e-05	-1.09325	-1.2445
18490361	chr19:18490361:G:C	2.60312e-10	-1.08908	-0.979344	3.11798e-05	-1.33544	-0.951499
18490449	chr19:18490449:G:T	3.99135e-09	-4.09779e-10	0.661576	0.000584656	-4.09779e-10	0.644309
18490722	chr19:18490722:C:T	4.50099e-08	-4.09779e-10	3.08433	0.007194	-4.09779e-10	3.15429
18491654	chr19:18491654:C:T	3.23713e-09	-4.09779e-10	0.452135	0.000474046	-4.09779e-10	0.434591
18491992	chr19:18491992:G:C	6.32667e-10	-4.09779e-10	-1.18036	9.4253e-05	-4.09779e-10	-1.18073
18492494	chr19:18492494:C:T	6.99541e-10	-4.09779e-10	-1.07988	0.00010538	-4.09779e-10	-1.06914
18493270	chr19:18493270:C:T	2.74999e-10	-1.85217	-0.161367	4.51565e-05	-1.79419	-0.122394
18493275	chr19:18493275:C:G	3.04987e-10	-0.873655	-1.03638	3.71628e-05	-1.0907	-1.02071
18493344	chr19:18493344:C:T	2.46305e-09	-4.09779e-10	0.178847	0.000380102	-4.09779e-10	0.213726
18494132	chr19:18494132:T:C	3.43444e-10	-0.774797	-1.01649	4.15048e-05	-1.00066	-1.00024
18494264	chr19:18494264:G:A	5.94626e-10	-4.09779e-10	-1.24238	8.864e-05	-4.09779e-10	-1.24213
18494913	chr19:18494913:T:C	5.91645e-10	-4.09779e-10	-1.2474	8.81935e-05	-4.09779e-10	-1.24718
18495206	chr19:18495206:G:A	6.69743e-10	-4.09779e-10	-1.12341	0.000101037	-4.09779e-10	-1.11123
18495456	chr19:18495456:A:G	3.67297e-10	-0.743123	-0.981015	4.43385e-05	-0.969049	-0.965811
18495662	chr19:18495662:G:A	2.90396e-10	-0.906078	-1.05298	3.54044e-05	-1.12198	-1.03789
18495712	chr19:18495712:C:A	5.96415e-10	-1.19841	-0.0409631	0.000100811	-1.06747	-0.0459912
18495784	chr19:18495784:C:T	5.7937e-10	-4.09779e-10	-1.26837	8.63128e-05	-4.09779e-10	-1.26874
18495846	chr19:18495846:G:A	1.98189e-10	-1.69438	-0.646708	3.12905e-05	-1.66966	-0.61374
18496448	chr19:18496448:T:TTCCTCTAC	6.89668e-10	-4.09779e-10	-1.0941	0.000103852	-4.09779e-10	-1.08375
18496583	chr19:18496583:C:G	1.00059e-09	-4.09779e-10	-0.721965	0.000149857	-4.09779e-10	-0.717032
18496970	chr19:18496970:C:T	3.31972e-10	-0.79158	-1.03368	3.91171e-05	-1.0149	-1.04526
18496985	chr19:18496985:C:G	7.80091e-10	-4.09779e-10	-0.970898	0.000119012	-4.09779e-10	-0.947493
18497337	chr19:18497337:A:G	3.11552e-10	-0.815325	-1.07342	3.77645e-05	-1.03662	-1.05873
18497353	chr19:18497353:G:A	5.90576e-10	-4.09779e-10	-1.24921	8.78531e-05	-4.09779e-10	-1.25105
18497409	chr19:18497409:G:A	1.25076e-10	-1.92346	-0.877927	1.862e-05	-1.91996	-0.882522
18497473	chr19:18497473:C:T	2.81024e-10	-0.871724	-1.12015	3.41289e-05	-1.08965	-1.10693
18497657	chr19:18497657:T:A	3.43059e-10	-1.79241	-5.44374e-10	5.0548e-05	-1.80379	-5.44374e-10
18497708	chr19:18497708:C:A	3.19467e-10	-0.824593	-1.03906	3.87762e-05	-1.04569	-1.02322
18497769	chr19:18497769:G:A	5.33453e-10	-0.785276	-0.565662	6.63546e-05	-0.9943	-0.537403
18498280	chr19:18498280:T:C	2.56471e-10	-0.861042	-1.22225	3.01025e-05	-1.11343	-1.20867
18498552	chr19:18498552:A:T	3.68243e-10	-1.72156	-5.44374e-10	5.54885e-05	-1.71054	-5.44374e-10
18498631	chr19:18498631:T:C	3.03995e-10	-1.9133	-5.44374e-10	4.71829e-05	-1.87268	-5.44374e-10
18498651	chr19:18498651:A:G	6.95391e-10	-4.09779e-10	-1.08583	0.000104743	-4.09779e-10	-1.0752
18499172	chr19:18499172:G:A	3.39609e-10	-1.80251	-5.44374e-10	4.77256e-05	-1.86125	-5.44374e-10
18500234	chr19:18500234:C:G	7.54831e-10	-4.09779e-10	-1.00381	0.000114473	-4.09779e-10	-0.986374
18500310	chr19:18500310:G:A	6.20068e-10	-4.09779e-10	-1.20048	9.31979e-05	-4.09779e-10	-1.19199
18500556	chr19:18500556:G:A	5.92043e-10	-4.09779e-10	-1.24673	8.82535e-05	-4.09779e-10	-1.2465
18501011	chr19:18501011:C:A	2.71222e-10	-1.0421	-0.985271	3.23124e-05	-1.29338	-0.957883
18501387	chr19:18501387:G:A	7.78895e-10	-4.09779e-10	-0.972432	0.000117606	-4.09779e-10	-0.959372
18501447	chr19:18501447:G:A	3.00179e-10	-0.668976	-1.25695	3.63955e-05	-0.879868	-1.2524
18501938	chr19:18501938:G:A	2.92552e-10	-0.87792	-1.07375	3.55674e-05	-1.09596	-1.05932
18501948	chr19:18501948:G:A	2.91118e-10	-0.894649	-1.06193	3.54859e-05	-1.11049	-1.04708
18503125	chr19:18503125:G:A	6.55916e-10	-4.09779e-10	-1.14428	9.77866e-05	-4.09779e-10	-1.14393
18503613	chr19:18503613:A:G	1.16438e-10	-1.68468	-1.18827	1.79064e-05	-1.66146	-1.1801
18503751	chr19:18503751:C:G	1.16928e-09	-4.09779e-10	-0.566164	0.000175293	-4.09779e-10	-0.560254
18504125	chr19:18504125:T:C	7.10196e-10	-0.5359	-0.528867	8.0501e-05	-0.82151	-0.516935
18504427	chr19:18504427:T:TGAGCTCAGCA	3.07727e-10	-1.9011	-5.44374e-10	4.87798e-05	-1.8394	-5.44374e-10
18504460	chr19:18504460:C:G	2.90366e-10	-0.985946	-0.973219	3.43212e-05	-1.24572	-0.945227
18504615	chr19:18504615:C:T	1.38972e-09	-4.09779e-10	-0.39345	0.00021191	-4.09779e-10	-0.370554
18504852	chr19:18504852:G:T	3.02456e-10	-0.765223	-1.15315	3.54014e-05	-1.02729	-1.13267
18505589	chr19:18505589:T:C	3.53393e-10	-0.669588	-1.09314	4.12857e-05	-0.902396	-1.1038
18505714	chr19:18505714:G:A	2.856e-10	-1.01001	-0.965704	3.38518e-05	-1.26722	-0.937506
18506341	chr19:18506341:G:T	2.78583e-10	-0.97509	-1.0255	3.4273e-05	-1.18264	-1.00971
18506575	chr19:18506575:A:C	3.23723e-10	-1.85042	-5.44374e-10	4.57088e-05	-1.90442	-5.44374e-10
18506983	chr19:18506983:G:A	1.1609e-09	-4.09779e-10	-0.573358	0.000177053	-4.09779e-10	-0.550265
18507415	chr19:18507415:C:T	2.9226e-10	-0.771672	-1.18099	3.41628e-05	-1.0323	-1.16328
18507770	chr19:18507770:C:T	2.93774e-10	-0.793033	-1.15446	3.45003e-05	-1.05139	-1.13435
18508057	chr19:18508057:G:A	2.95822e-10	-0.917943	-1.02261	3.61935e-05	-1.13131	-1.00653
18508841	chr19:18508841:C:T	6.32667e-10	-4.09779e-10	-1.18036	9.4253e-05	-4.09779e-10	-1.18073
18508927	chr19:18508927:C:T	3.01749e-10	-1.03988	-0.880834	3.60135e-05	-1.29361	-0.849211
18509058	chr19:18509058:C:T	8.26632e-10	-4.09779e-10	-0.912949	0.000120731	-4.09779e-10	-0.933147
18509120	chr19:18509120:T:A	2.73666e-09	-4.09779e-10	0.284185	0.000422648	-4.09779e-10	0.319826
18509623	chr19:18509623:A:G	6.08653e-10	-4.09779e-10	-1.21906	9.12678e-05	-4.09779e-10	-1.21292
18509625	chr19:18509625:A:G	1.7259e-09	-4.09779e-10	-0.176804	0.000257936	-4.09779e-10	-0.174005
18509629	chr19:18509629:A:G	1.06012e-09	-4.09779e-10	-0.664175	0.000156705	-4.09779e-10	-0.672346
18510612	chr19:18510612:G:A	1.33308e-10	-1.92309	-0.814559	1.97932e-05	-1.92067	-0.820701
18510732	chr19:18510732:C:T	7.36534e-10	-4.09779e-10	-1.02835	0.00011124	-4.09779e-10	-1.01503
18510809	chr19:18510809:T:C	8.87416e-10	-4.09779e-10	-0.841994	0.000131898	-4.09779e-10	-0.844688
18510860	chr19:18510860:A:G	2.48021e-10	-1.14696	-0.969832	2.99378e-05	-1.38557	-0.94202
18510869	chr19:18510869:C:T	2.06874e-09	-4.09779e-10	0.0043857	0.000314271	-4.09779e-10	0.0235402
18511303	chr19:18511303:G:A	2.69777e-09	-4.09779e-10	0.269871	0.000416622	-4.09779e-10	0.305464
18511383	chr19:18511383:T:C	1.38102e-10	-1.52468	-1.17763	2.02441e-05	-1.54892	-1.16993
18511614	chr19:18511614:C:T	6.64307e-10	-4.09779e-10	-1.13156	9.83221e-05	-4.09779e-10	-1.13847
18511633	chr19:18511633:C:T	2.82521e-10	-1.03251	-0.954041	3.34923e-05	-1.28976	-0.925634
18511889	chr19:18511889:A:G	2.46631e-10	-1.21058	-0.911839	3.01113e-05	-1.44003	-0.881787
18511996	chr19:18511996:A:G	6.90436e-10	-4.09779e-10	-1.09299	0.000102204	-4.09779e-10	-1.09974
18512322	chr19:18512322:G:A	2.67066e-10	-1.09534	-0.947477	3.20158e-05	-1.34148	-0.919003
18512388	chr19:18512388:G:A	2.90494e-10	-0.963219	-0.995505	3.57151e-05	-1.17269	-0.97845
18512951	chr19:18512951:G:A	8.37632e-10	-4.09779e-10	-0.899729	0.000123631	-4.09779e-10	-0.909414
18513361	chr19:18513361:G:A	8.08303e-10	-4.09779e-10	-0.935371	0.000119562	-4.09779e-10	-0.942882
18513479	chr19:18513479:A:G	1.03359e-09	-4.09779e-10	-0.689511	0.000155563	-4.09779e-10	-0.679667
18513523	chr19:18513523:A:G	3.03034e-10	-0.904206	-1.01226	3.7011e-05	-1.11934	-0.996156
18513590	chr19:18513590:T:C	5.38549e-10	-1.34143	-5.44374e-10	5.51897e-05	-1.71594	-5.44374e-10
18513669	chr19:18513669:C:T	2.78956e-10	-1.04133	-0.957921	3.31933e-05	-1.29442	-0.929944
18513796	chr19:18513796:T:C	6.85945e-10	-4.09779e-10	-1.09951	0.000101527	-4.09779e-10	-1.10639
18514154	chr19:18514154:G:A	2.70525e-10	-0.885875	-1.14407	3.20003e-05	-1.1384	-1.12257
18514341	chr19:18514341:A:G	2.49906e-10	-1.12605	-0.983176	2.99999e-05	-1.36928	-0.956241
18514383	chr19:18514383:G:A	4.70408e-10	-1.47671	-5.44374e-10	6.14163e-05	-1.60904	-5.44374e-10
18514500	chr19:18514500:T:C	3.21492e-10	-1.06417	-0.793166	3.8358e-05	-1.32113	-0.758621
18515713	chr19:18515713:T:C	2.56809e-09	-4.09779e-10	0.22061	0.000395267	-4.09779e-10	0.252847
18515922	chr19:18515922:C:G	2.59757e-10	-1.08413	-0.986431	3.09208e-05	-1.33559	-0.959694
18516257	chr19:18516257:T:C	4.08608e-10	-0.561945	-1.05561	4.8051e-05	-0.813819	-1.04063
18516331	chr19:18516331:C:A	1.09785e-09	-4.09779e-10	-0.629198	0.000163527	-4.09779e-10	-0.629735
18516667	chr19:18516667:C:G	3.53117e-10	-1.76351	-5.44374e-10	5.3777e-05	-1.74187	-5.44374e-10
18517143	chr19:18517143:A:G	4.85395e-10	-0.419065	-1.02628	5.85766e-05	-0.62441	-1.03197
18517165	chr19:18517165:G:T	1.07278e-09	-4.09779e-10	-0.6523	0.00016197	-4.09779e-10	-0.639302
18517263	chr19:18517263:C:T	7.00862e-10	-4.09779e-10	-1.078	0.000105877	-4.09779e-10	-1.06444
18517334	chr19:18517334:T:C	1.14798e-09	-4.09779e-10	-0.584551	0.00016792	-4.09779e-10	-0.603226
18517395	chr19:18517395:T:C	2.97648e-10	-0.943972	-0.990424	3.47675e-05	-1.21402	-0.964008
18517433	chr19:18517433:T:C	6.88329e-10	-4.09779e-10	-1.09604	0.000103642	-4.09779e-10	-1.08577
18517465	chr19:18517465:G:A	7.04081e-10	-4.09779e-10	-1.07342	0.000106395	-4.09779e-10	-1.05956
18517636	chr19:18517636:G:A	1.67301e-09	-4.09779e-10	-0.207927	0.000254113	-4.09779e-10	-0.188935
18518110	chr19:18518110:T:C	1.70835e-09	-4.09779e-10	-0.187027	0.000245417	-4.09779e-10	-0.223754
18518137	chr19:18518137:A:G	3.83416e-10	-0.690138	-0.991049	4.57551e-05	-0.929111	-0.974299
18518302	chr19:18518302:T:C	2.7968e-10	-1.02939	-0.967268	3.31688e-05	-1.28495	-0.940158
18518323	chr19:18518323:G:A	1.00359e-09	-4.09779e-10	-0.718966	0.000149446	-4.09779e-10	-0.719779
18518465	chr19:18518465:G:A	3.19636e-10	-1.86312	-5.44374e-10	4.78516e-05	-1.85861	-5.44374e-10
18518603	chr19:18518603:C:T	1.01292e-10	-1.76214	-1.25016	1.64178e-05	-1.67539	-1.25296
18518787	chr19:18518787:T:C	2.54696e-10	-0.851678	-1.23856	2.96735e-05	-1.10853	-1.22793
18519020	chr19:18519020:T:C	3.96143e-10	-0.589736	-1.0588	4.67624e-05	-0.83776	-1.04387
18519100	chr19:18519100:C:T	1.67417e-09	-4.09779e-10	-0.207235	0.000253548	-4.09779e-10	-0.191163
18519449	chr19:18519449:G:A	7.36842e-10	-4.09779e-10	-1.02793	0.00011159	-4.09779e-10	-1.01188
18519755	chr19:18519755:C:T	6.25425e-10	-4.09779e-10	-1.19188	9.30096e-05	-4.09779e-10	-1.19401
18519892	chr19:18519892:A:T	6.00352e-10	-4.09779e-10	-1.23279	9.01419e-05	-4.09779e-10	-1.22533
18520446	chr19:18520446:G:C	2.23059e-09	-4.09779e-10	0.0797111	0.000331341	-4.09779e-10	0.0764346
18520522	chr19:18520522:C:A	3.30726e-10	-0.879676	-0.949342	4.03096e-05	-1.09825	-0.93188
18520910	chr19:18520910:C:T	2.0045e-09	-4.09779e-10	-0.0271607	0.000301967	-4.09779e-10	-0.0163962
18521007	chr19:18521007:A:G	6.80733e-10	-4.09779e-10	-1.10714	0.000102814	-4.09779e-10	-1.09379
18521415	chr19:18521415:T:C	2.68552e-10	-1.07478	-0.962485	3.18507e-05	-1.33054	-0.935113
18521650	chr19:18521650:G:A	6.6175e-10	-1.13542	-5.44374e-10	0.000103191	-1.09014	-5.44374e-10
18522320	chr19:18522320:A:G	5.94097e-10	-4.09779e-10	-1.24327	8.85156e-05	-4.09779e-10	-1.24354
18522945	chr19:18522945:T:C	6.80781e-10	-0.0116556	-1.09541	9.72623e-05	-0.0664418	-1.08286
18523093	chr19:18523093:C:T	2.09504e-09	-4.09779e-10	0.0170199	0.000321756	-4.09779e-10	0.0470798
18523298	chr19:18523298:C:T	3.27487e-10	-1.83886	-5.44374e-10	4.60045e-05	-1.89798	-5.44374e-10
18523897	chr19:18523897:G:A	6.44127e-10	-4.09779e-10	-1.16241	9.60399e-05	-4.09779e-10	-1.16195
18523954	chr19:18523954:C:T	8.45363e-11	-1.92443	-1.2687	1.26921e-05	-1.91733	-1.26841
18524579	chr19:18524579:G:A	3.70071e-10	-0.553297	-1.16332	5.33896e-05	-0.594974	-1.15413
18525110	chr19:18525110:G:A	3.48903e-10	-1.03665	-0.738865	4.35405e-05	-1.26222	-0.690806
18525165	chr19:18525165:A:G	1.47537e-10	-1.50343	-1.1328	2.68149e-05	-1.31441	-1.12335
18525344	chr19:18525344:A:G	8.05971e-10	-4.09779e-10	-0.938261	0.000119157	-4.09779e-10	-0.946276
18525370	chr19:18525370:A:G	1.26934e-10	-1.53642	-1.25021	2.24495e-05	-1.36915	-1.24629
18525888	chr19:18525888:C:T	1.82003e-09	-4.09779e-10	-0.123698	0.000263261	-4.09779e-10	-0.153567
18526086	chr19:18526086:G:A	3.56014e-10	-1.75534	-5.44374e-10	4.95197e-05	-1.82434	-5.44374e-10
18526359	chr19:18526359:C:T	7.12908e-10	-4.09779e-10	-1.06096	0.000107781	-4.09779e-10	-1.04662
18526698	chr19:18526698:C:T	4.6355e-09	-4.09779e-10	0.811192	0.00070937	-4.09779e-10	0.837662
18526800	chr19:18526800:C:T	9.9124e-11	-1.76613	-1.2678	1.44527e-05	-1.78712	-1.26871
18526808	chr19:18526808:C:G	1.57583e-10	-1.40681	-1.16355	2.86877e-05	-1.21556	-1.15469
18527145	chr19:18527145:G:A	6.47469e-10	-4.09779e-10	-1.15724	9.62264e-05	-4.09779e-10	-1.16001
18527595	chr19:18527595:C:A	1.56959e-10	-1.77453	-0.799789	2.21939e-05	-1.85185	-0.775049
18527898	chr19:18527898:G:A	1.526e-10	-1.33465	-1.26784	2.04698e-05	-1.43934	-1.26842
18528419	chr19:18528419:A:G	1.37286e-10	-1.4396	-1.26865	2.61356e-05	-1.19553	-1.26788
18528435	chr19:18528435:T:C	6.87154e-10	-4.09779e-10	-1.09775	0.000102864	-4.09779e-10	-1.0933
18528457	chr19:18528457:C:T	8.61707e-10	-4.09779e-10	-0.871393	0.000130522	-4.09779e-10	-0.855176
18528564	chr19:18528564:C:T	6.09107e-10	-4.09779e-10	-1.21831	9.08492e-05	-4.09779e-10	-1.21751
18529550	chr19:18529550:A:G	1.10408e-10	-1.83219	-1.09394	1.5261e-05	-1.89112	-1.1103
18529657	chr19:18529657:T:C	1.19661e-10	-1.71892	-1.12672	1.67044e-05	-1.79958	-1.11146
18529763	chr19:18529763:G:A	1.36889e-10	-1.72099	-0.990148	1.92316e-05	-1.79906	-0.971096
18530033	chr19:18530033:T:C	6.78933e-10	-4.09779e-10	-1.10979	0.000101206	-4.09779e-10	-1.10956
18530034	chr19:18530034:C:T	6.78933e-10	-4.09779e-10	-1.10979	0.000101206	-4.09779e-10	-1.10956
18530772	chr19:18530772:C:T	1.82627e-10	-1.53687	-0.885997	2.48468e-05	-1.65064	-0.863345
18530860	chr19:18530860:C:T	1.16267e-09	-4.09779e-10	-0.57183	0.000174197	-4.09779e-10	-0.56653
18530861	chr19:18530861:G:A	3.92517e-10	-1.65773	-5.44374e-10	6.64922e-05	-1.52963	-5.44374e-10
18531213	chr19:18531213:G:A	5.83935e-10	-4.09779e-10	-1.26052	8.72192e-05	-4.09779e-10	-1.25829
18531214	chr19:18531214:T:C	5.79127e-10	-4.09779e-10	-1.26879	8.63068e-05	-4.09779e-10	-1.26881
18531321	chr19:18531321:G:A	5.06016e-10	-1.40374	-5.44374e-10	4.74598e-05	-1.86683	-5.44374e-10
18531491	chr19:18531491:G:A	6.07832e-10	-4.09779e-10	-1.22041	9.01963e-05	-4.09779e-10	-1.22473
18531492	chr19:18531492:A:G	6.07964e-10	-4.09779e-10	-1.22019	9.02149e-05	-4.09779e-10	-1.22452
18531628	chr19:18531628:G:C	5.91065e-10	-4.09779e-10	-1.24838	8.7907e-05	-4.09779e-10	-1.25044
18531638	chr19:18531638:A:T	1.04602e-10	-1.8561	-1.12404	1.52339e-05	-1.88254	-1.12065
18532413	chr19:18532413:C:A	6.55575e-10	-4.09779e-10	-1.1448	9.79188e-05	-4.09779e-10	-1.14258
18533744	chr19:18533744:T:C	2.95252e-10	-0.679493	-1.26299	5.63119e-05	-0.433607	-1.2622
18534090	chr19:18534090:G:T	3.80948e-10	-1.68764	-5.44374e-10	5.7525e-05	-1.6745	-5.44374e-10
18534106	chr19:18534106:C:T	1.62265e-10	-1.27336	-1.26772	2.91397e-05	-1.08651	-1.2681
18534263	chr19:18534263:C:T	6.10584e-10	-4.09779e-10	-1.21589	9.09901e-05	-4.09779e-10	-1.21596
18534273	chr19:18534273:G:C	5.9557e-10	-4.09779e-10	-1.24079	8.92891e-05	-4.09779e-10	-1.23484
18534293	chr19:18534293:C:T	7.94871e-10	-4.09779e-10	-0.952128	0.000119891	-4.09779e-10	-0.940129
18534544	chr19:18534544:C:T	3.00726e-10	-1.92411	-5.44374e-10	4.49756e-05	-1.92059	-5.44374e-10
18534576	chr19:18534576:TG:T	1.35302e-10	-1.8727	-0.850101	1.9607e-05	-1.90747	-0.843358
18534756	chr19:18534756:T:C	1.00538e-09	-0.717189	-5.44374e-10	0.000120389	-0.935984	-5.44374e-10
18534786	chr19:18534786:C:T	6.03795e-10	-4.09779e-10	-1.22707	9.07408e-05	-4.09779e-10	-1.21871
18534897	chr19:18534897:C:T	5.87755e-10	-4.09779e-10	-1.254	8.73643e-05	-4.09779e-10	-1.25663
18534916	chr19:18534916:T:C	1.46228e-09	-4.09779e-10	-0.342553	0.000218735	-4.09779e-10	-0.338855
18535783	chr19:18535783:G:C	6.50995e-10	-4.09779e-10	-1.15181	9.6005e-05	-4.09779e-10	-1.16231
18536122	chr19:18536122:C:T	6.26452e-10	-4.09779e-10	-1.19024	9.25887e-05	-4.09779e-10	-1.19855
18536223	chr19:18536223:C:T	2.1961e-10	-1.02281	-1.21564	3.94437e-05	-0.832975	-1.21887
18536854	chr19:18536854:T:C	6.35941e-10	-4.09779e-10	-1.1752	9.3921e-05	-4.09779e-10	-1.18426
18537265	chr19:18537265:G:T	1.98726e-09	-4.09779e-10	-0.0357979	0.000297531	-4.09779e-10	-0.0311968
18538050	chr19:18538050:A:G	6.38046e-10	-4.09779e-10	-1.1719	9.42141e-05	-4.09779e-10	-1.18114
18538796	chr19:18538796:C:T	5.36209e-09	-4.09779e-10	0.956802	0.000802918	-4.09779e-10	0.961538
18538886	chr19:18538886:T:C	3.7055e-10	-0.96534	-0.749981	7.52658e-05	-0.638348	-0.76734
18539048	chr19:18539048:TCATGATC:T	7.3671e-10	-4.09779e-10	-1.02811	0.000110664	-4.09779e-10	-1.02022
18539268	chr19:18539268:T:C	6.26193e-10	-4.09779e-10	-1.19065	9.25855e-05	-4.09779e-10	-1.19858
18539468	chr19:18539468:T:C	7.06383e-10	-1.07015	-5.44374e-10	0.000116691	-0.967189	-5.44374e-10
18539521	chr19:18539521:G:A	1.33211e-10	-1.47299	-1.26538	2.33144e-05	-1.31295	-1.2647
18539534	chr19:18539534:C:T	7.02411e-10	-4.09779e-10	-1.07579	0.000106475	-4.09779e-10	-1.0588
18539537	chr19:18539537:G:A	6.11388e-10	-4.09779e-10	-1.21458	9.05339e-05	-4.09779e-10	-1.22099
18539807	chr19:18539807:C:G	6.73133e-10	-4.09779e-10	-1.11837	0.000100128	-4.09779e-10	-1.12027
18539882	chr19:18539882:C:T	1.66754e-10	-1.6293	-0.884491	2.32047e-05	-1.70735	-0.875008
18540306	chr19:18540306:T:G	3.38032e-10	-1.41774	-0.389426	6.11409e-05	-1.20079	-0.41274
18540941	chr19:18540941:A:C	3.43766e-10	-1.79035	-5.44374e-10	4.87727e-05	-1.83954	-5.44374e-10
18540962	chr19:18540962:A:T	6.26262e-10	-4.09779e-10	-1.19054	9.25693e-05	-4.09779e-10	-1.19876
18540973	chr19:18540973:C:T	3.97872e-10	-0.900174	-0.744003	7.96239e-05	-0.588823	-0.760577
18541020	chr19:18541020:C:T	5.45416e-10	-1.32876	-5.44374e-10	9.14973e-05	-1.21041	-5.44374e-10
18541321	chr19:18541321:A:C	1.0862e-08	-4.09779e-10	1.66272	0.00169596	-4.09779e-10	1.70929
18541621	chr19:18541621:G:A	1.05454e-09	-4.09779e-10	-0.669448	0.000157385	-4.09779e-10	-0.668023
18541711	chr19:18541711:G:A	3.64389e-10	-0.738518	-0.993568	6.77556e-05	-0.51125	-0.999557
18542034	chr19:18542034:A:G	2.02184e-10	-1.27095	-1.05018	3.17939e-05	-1.21599	-1.05145
18542483	chr19:18542483:A:G	1.11132e-09	-0.617006	-5.44374e-10	0.000185054	-0.506064	-5.44374e-10
18542499	chr19:18542499:T:C	8.68381e-10	-4.09779e-10	-0.863678	0.000131837	-4.09779e-10	-0.845151
18543175	chr19:18543175:C:T	6.85953e-10	-1.47006	0.370564	8.37931e-05	-1.66969	0.371325
18543459	chr19:18543459:G:T	7.13139e-09	-4.09779e-10	1.24195	0.00109001	-4.09779e-10	1.26723
18543695	chr19:18543695:C:T	7.35422e-10	-4.09779e-10	-1.02986	0.0001076	-4.09779e-10	-1.04829
18543777	chr19:18543777:G:T	3.55194e-10	-0.549012	-1.20863	3.52608e-05	-0.952293	-1.21165
18543973	chr19:18543973:G:A	3.0426e-10	-1.91243	-5.44374e-10	4.5708e-05	-1.90444	-5.44374e-10
18544074	chr19:18544074:A:G	5.90495e-10	-4.09779e-10	-1.24935	8.77595e-05	-4.09779e-10	-1.25211
18544624	chr19:18544624:G:T	5.82921e-10	-4.09779e-10	-1.26226	8.70594e-05	-4.09779e-10	-1.26012
18544835	chr19:18544835:C:T	8.99422e-10	-4.09779e-10	-0.828556	0.000136395	-4.09779e-10	-0.811159
18545791	chr19:18545791:G:A	9.28186e-11	-1.84001	-1.25965	1.41033e-05	-1.81808	-1.26222
18545819	chr19:18545819:G:C	6.32334e-10	-4.09779e-10	-1.18089	9.54054e-05	-4.09779e-10	-1.16858
18546238	chr19:18546238:C:T	1.68952e-09	-4.09779e-10	-0.19811	0.000256574	-4.09779e-10	-0.179298
18546248	chr19:18546248:A:G	1.11243e-09	-4.09779e-10	-0.616007	0.000163597	-4.09779e-10	-0.629308
18546267	chr19:18546267:G:A	6.85817e-10	-4.09779e-10	-1.0997	0.000101846	-4.09779e-10	-1.10325
18547015	chr19:18547015:G:A	1.8781e-09	-4.09779e-10	-0.0922912	0.000278351	-4.09779e-10	-0.0978299
18548278	chr19:18548278:G:C	1.79298e-09	-4.09779e-10	-0.138672	0.000273025	-4.09779e-10	-0.11715
18548357	chr19:18548357:A:T	3.23213e-10	-1.852	-5.44374e-10	4.66206e-05	-1.88467	-5.44374e-10
18549183	chr19:18549183:G:A	5.92044e-10	-4.09779e-10	-1.24673	8.81782e-05	-4.09779e-10	-1.24735
18549314	chr19:18549314:G:T	1.14198e-10	-1.89951	-0.99286	1.67793e-05	-1.91895	-0.987621
18549348	chr19:18549348:CCT:C	6.4555e-10	-4.09779e-10	-1.16021	9.60045e-05	-4.09779e-10	-1.16232
18549689	chr19:18549689:G:A	9.65137e-11	-1.89951	-1.16112	1.44106e-05	-1.90472	-1.15403
18549756	chr19:18549756:T:C	1.27713e-10	-1.89347	-0.887059	1.90686e-05	-1.92355	-0.855116
18549764	chr19:18549764:G:A	2.17557e-10	-1.70156	-0.546286	3.76533e-05	-1.63099	-0.4673
18549955	chr19:18549955:G:A	7.82379e-10	-4.09779e-10	-0.967969	0.000118814	-4.09779e-10	-0.949151
18550018	chr19:18550018:G:A	8.7746e-11	-1.91707	-1.23879	1.30989e-05	-1.91968	-1.23451
18550082	chr19:18550082:G:A	7.61136e-10	-4.09779e-10	-0.995497	0.000114224	-4.09779e-10	-0.988549
18550978	chr19:18550978:G:A	3.56766e-10	-1.75323	-5.44374e-10	5.54701e-05	-1.71087	-5.44374e-10
18551328	chr19:18551328:TG:T	8.7881e-11	-1.91929	-1.23504	1.31216e-05	-1.92171	-1.23075
18551422	chr19:18551422:G:A	6.32506e-10	-4.09779e-10	-1.18062	9.43454e-05	-4.09779e-10	-1.17975
18551458	chr19:18551458:A:G	6.03577e-10	-4.09779e-10	-1.22743	8.97922e-05	-4.09779e-10	-1.22922
18551836	chr19:18551836:T:A	6.55942e-10	-4.09779e-10	-1.14424	9.81699e-05	-4.09779e-10	-1.14001
18552092	chr19:18552092:G:A	6.27615e-10	-4.09779e-10	-1.18838	9.33272e-05	-4.09779e-10	-1.1906
18552264	chr19:18552264:A:G	6.28441e-10	-4.09779e-10	-1.18707	9.34469e-05	-4.09779e-10	-1.18932
18552448	chr19:18552448:C:T	3.07108e-10	-1.90311	-5.44374e-10	4.54773e-05	-1.9095	-5.44374e-10
18552689	chr19:18552689:G:A	1.0665e-10	-1.92214	-1.03861	1.63488e-05	-1.91579	-1.01677
18552747	chr19:18552747:G:A	1.5682e-09	-4.09779e-10	-0.272626	0.000240277	-4.09779e-10	-0.244921
18552934	chr19:18552934:C:G	6.36147e-10	-4.09779e-10	-1.17488	9.4588e-05	-4.09779e-10	-1.17718
18553164	chr19:18553164:C:T	1.46264e-09	-4.09779e-10	-0.342309	0.000226046	-4.09779e-10	-0.305976
18553272	chr19:18553272:A:G	3.00803e-10	-1.92385	-5.44374e-10	4.48422e-05	-1.92357	-5.44374e-10
18553292	chr19:18553292:C:T	6.09937e-10	-4.09779e-10	-1.21695	9.07859e-05	-4.09779e-10	-1.21821
18553745	chr19:18553745:C:T	6.1077e-10	-4.09779e-10	-1.21559	9.0907e-05	-4.09779e-10	-1.21688
18553827	chr19:18553827:C:A	8.47428e-11	-1.92226	-1.26842	1.26078e-05	-1.92363	-1.26877
18553888	chr19:18553888:G:C	5.95161e-10	-4.09779e-10	-1.24148	8.85855e-05	-4.09779e-10	-1.24275
18554630	chr19:18554630:G:T	8.72451e-11	-1.92148	-1.2401	1.31758e-05	-1.91625	-1.23208
18555261	chr19:18555261:G:A	3.24702e-10	-1.8474	-5.44374e-10	4.97812e-05	-1.81908	-5.44374e-10
18555737	chr19:18555737:T:C	6.15109e-10	-4.09779e-10	-1.20851	9.16928e-05	-4.09779e-10	-1.20827
18555789	chr19:18555789:G:A	9.37775e-10	-4.09779e-10	-0.786798	0.000138223	-4.09779e-10	-0.797849
18555821	chr19:18555821:T:C	6.0049e-10	-4.09779e-10	-1.23256	8.93739e-05	-4.09779e-10	-1.23389
18556462	chr19:18556462:A:C	9.30627e-11	-1.92099	-1.17604	1.40908e-05	-1.91892	-1.16227
18556471	chr19:18556471:A:C	8.52009e-11	-1.92452	-1.26078	1.2956e-05	-1.90844	-1.25671
18556759	chr19:18556759:T:G	3.02093e-10	-1.91957	-5.44374e-10	4.47975e-05	-1.92456	-5.44374e-10
18557682	chr19:18557682:T:C	1.0894e-09	-4.09779e-10	-0.636923	0.000160369	-4.09779e-10	-0.649237
18557696	chr19:18557696:T:C	1.09832e-10	-1.89191	-1.03944	1.58744e-05	-1.91571	-1.04629
18557826	chr19:18557826:C:A	6.29553e-10	-4.09779e-10	-1.1853	9.36428e-05	-4.09779e-10	-1.18723
18557829	chr19:18557829:C:G	9.03899e-11	-1.8965	-1.22967	1.34775e-05	-1.90334	-1.22235
18557891	chr19:18557891:C:T	1.31493e-09	-4.09779e-10	-0.448769	0.000193459	-4.09779e-10	-0.461647
18558636	chr19:18558636:T:A	8.31056e-10	-4.09779e-10	-0.907612	0.0001221	-4.09779e-10	-0.921871
18559194	chr19:18559194:C:G	4.44322e-10	-1.53376	-5.44374e-10	6.87179e-05	-1.49671	-5.44374e-10
18559649	chr19:18559649:C:G	5.91002e-10	-4.09779e-10	-1.24849	8.81073e-05	-4.09779e-10	-1.24816
18559686	chr19:18559686:G:A	6.95423e-10	-4.09779e-10	-1.08579	0.0001045	-4.09779e-10	-1.07753
18560234	chr19:18560234:C:T	1.81802e-09	-4.09779e-10	-0.124806	0.000304795	-4.09779e-10	-0.0070739
18560245	chr19:18560245:C:T	9.5208e-11	-1.91688	-1.15737	1.3952e-05	-1.9222	-1.16889
18560277	chr19:18560277:G:A	7.41648e-10	-4.09779e-10	-1.02143	0.000110395	-4.09779e-10	-1.02265
18560927	chr19:18560927:G:A	1.3033e-10	-1.87636	-0.883879	1.94247e-05	-1.8849	-0.875265
18560930	chr19:18560930:C:T	8.90252e-11	-1.92209	-1.2193	1.35032e-05	-1.91657	-1.20721
18561232	chr19:18561232:G:A	3.00961e-10	-1.92333	-5.44374e-10	4.48125e-05	-1.92423	-5.44374e-10
18561454	chr19:18561454:T:C	5.91002e-10	-4.09779e-10	-1.24849	8.81073e-05	-4.09779e-10	-1.24816
18561630	chr19:18561630:TG:T	1.3113e-10	-1.86003	-0.894089	1.95177e-05	-1.86975	-0.885646
18562510	chr19:18562510:G:A	1.428e-09	-4.09779e-10	-0.366278	0.0002099	-4.09779e-10	-0.380083
18562864	chr19:18562864:A:G	5.92429e-10	-4.09779e-10	-1.24608	8.82884e-05	-4.09779e-10	-1.24611
18562912	chr19:18562912:C:T	7.53615e-10	-4.09779e-10	-1.00543	0.000111829	-4.09779e-10	-1.00974
18562991	chr19:18562991:T:G	6.95299e-10	-4.09779e-10	-1.08597	0.000103319	-4.09779e-10	-1.08889
18563247	chr19:18563247:T:C	8.58092e-11	-1.90962	-1.26856	1.26215e-05	-1.92412	-1.26719
18563277	chr19:18563277:T:G	3.31085e-10	-1.82793	-5.44374e-10	5.22072e-05	-1.77149	-5.44374e-10
18563385	chr19:18563385:C:T	9.76485e-11	-1.89044	-1.15849	1.46321e-05	-1.8979	-1.1456
18563455	chr19:18563455:C:G	1.46423e-09	-4.09779e-10	-0.341221	0.000216151	-4.09779e-10	-0.350738
18563754	chr19:18563754:A:G	2.25393e-09	-4.09779e-10	0.090121	0.000350295	-4.09779e-10	0.132062
18563797	chr19:18563797:C:T	1.21989e-10	-1.85664	-0.96974	1.78259e-05	-1.90947	-0.93659
18563917	chr19:18563917:C:T	9.02849e-10	-4.09779e-10	-0.824753	0.000134624	-4.09779e-10	-0.824229
18564077	chr19:18564077:C:T	5.93439e-10	-4.09779e-10	-1.24437	8.83847e-05	-4.09779e-10	-1.24502
18564113	chr19:18564113:C:T	7.35346e-10	-4.09779e-10	-1.02997	0.000110625	-4.09779e-10	-1.02057
18564165	chr19:18564165:A:G	8.79321e-11	-1.90934	-1.2444	1.28213e-05	-1.92414	-1.25147
18564317	chr19:18564317:G:C	6.57838e-10	-4.09779e-10	-1.14135	9.87254e-05	-4.09779e-10	-1.13437
18564554	chr19:18564554:C:T	1.17275e-10	-1.87988	-0.985909	1.73546e-05	-1.91916	-0.953698
18564564	chr19:18564564:A:C	7.31746e-10	-4.09779e-10	-1.03487	0.000110209	-4.09779e-10	-1.02434
18565430	chr19:18565430:C:T	9.53024e-11	-1.86153	-1.21173	1.33651e-05	-1.91114	-1.22293
18565441	chr19:18565441:T:C	1.01925e-10	-1.92448	-1.08159	1.52999e-05	-1.90234	-1.09652
18565640	chr19:18565640:A:G	3.05992e-10	-1.90675	-5.44374e-10	4.49973e-05	-1.92011	-5.44374e-10
18565941	chr19:18565941:G:A	5.79724e-10	-4.09779e-10	-1.26776	8.63763e-05	-4.09779e-10	-1.268
18566177	chr19:18566177:G:A	1.08595e-09	-4.09779e-10	-0.640097	0.000155341	-4.09779e-10	-0.681092
18566247	chr19:18566247:A:G	8.67241e-11	-1.91723	-1.25034	1.27958e-05	-1.92115	-1.25644
18566257	chr19:18566257:C:T	1.02035e-10	-1.92444	-1.08055	1.52442e-05	-1.90834	-1.09417
18566404	chr19:18566404:C:T	9.72232e-11	-1.78473	-1.26857	1.44944e-05	-1.78609	-1.26686
18566549	chr19:18566549:G:C	3.92647e-09	-4.09779e-10	0.645188	0.000609671	-4.09779e-10	0.686205
18566939	chr19:18566939:G:C	3.05236e-09	-4.09779e-10	0.393363	0.000482635	-4.09779e-10	0.452546
18567162	chr19:18567162:C:T	7.83967e-10	-4.09779e-10	-0.965941	0.000117296	-4.09779e-10	-0.962014
18567206	chr19:18567206:C:T	4.00144e-09	-4.09779e-10	0.664102	0.000621384	-4.09779e-10	0.705235
18568106	chr19:18568106:A:G	8.38209e-10	-4.09779e-10	-0.89904	0.000124805	-4.09779e-10	-0.899963
18568160	chr19:18568160:A:G	1.02187e-10	-1.91853	-1.08497	1.56216e-05	-1.87832	-1.09974
18568253	chr19:18568253:G:A	6.70511e-10	-4.09779e-10	-1.12227	0.000100229	-4.09779e-10	-1.11926
18568302	chr19:18568302:A:G	1.48684e-09	-4.09779e-10	-0.325901	0.000219445	-4.09779e-10	-0.335611
18568345	chr19:18568345:C:T	1.05469e-10	-1.87655	-1.09534	1.47739e-05	-1.91846	-1.11539
18568541	chr19:18568541:C:T	1.33189e-10	-1.84669	-0.891852	1.98034e-05	-1.85771	-0.88315
18568589	chr19:18568589:C:T	7.1682e-10	-4.09779e-10	-1.05548	0.000106855	-4.09779e-10	-1.05525
18568590	chr19:18568590:G:A	1.0505e-09	-4.09779e-10	-0.673283	0.000149897	-4.09779e-10	-0.716768
18568626	chr19:18568626:G:A	5.84726e-10	-4.09779e-10	-1.25916	8.71331e-05	-4.09779e-10	-1.25928
18568665	chr19:18568665:G:A	1.49975e-09	-4.09779e-10	-0.317256	0.000221364	-4.09779e-10	-0.326908
18568775	chr19:18568775:C:T	3.97261e-09	-4.09779e-10	0.65687	0.000616912	-4.09779e-10	0.698012
18568845	chr19:18568845:C:T	6.14432e-10	-4.09779e-10	-1.20961	9.15908e-05	-4.09779e-10	-1.20938
18569056	chr19:18569056:C:T	9.39234e-11	-1.88999	-1.19784	1.40371e-05	-1.89747	-1.18754
18569228	chr19:18569228:A:G	3.97585e-09	-4.09779e-10	0.657686	0.000617369	-4.09779e-10	0.698753
18569672	chr19:18569672:A:G	1.00205e-09	-4.09779e-10	-0.72051	0.000147597	-4.09779e-10	-0.732229
18569736	chr19:18569736:G:T	6.03638e-10	-4.09779e-10	-1.22733	8.9883e-05	-4.09779e-10	-1.22821
18569944	chr19:18569944:T:C	7.22821e-10	-4.09779e-10	-1.04715	0.000107153	-4.09779e-10	-1.05246
18569986	chr19:18569986:G:A	7.81773e-10	-4.09779e-10	-0.968743	0.000116345	-4.09779e-10	-0.970157
18570360	chr19:18570360:A:G	6.12362e-10	-4.09779e-10	-1.21299	9.15916e-05	-4.09779e-10	-1.20937
18570396	chr19:18570396:C:T	7.03259e-10	-4.09779e-10	-1.07458	0.000105702	-4.09779e-10	-1.06609
18570660	chr19:18570660:C:T	6.20931e-10	-4.09779e-10	-1.19909	9.25795e-05	-4.09779e-10	-1.19865
18570661	chr19:18570661:G:A	1.16008e-10	-1.88878	-0.987871	1.72586e-05	-1.92209	-0.956319
18570725	chr19:18570725:T:C	1.04173e-10	-1.90796	-1.07629	1.57046e-05	-1.91279	-1.05997
18570726	chr19:18570726:T:G	5.95519e-10	-4.09779e-10	-1.24087	8.87867e-05	-4.09779e-10	-1.24048
18570962	chr19:18570962:G:A	3.0824e-10	-1.89943	-5.44374e-10	4.83545e-05	-1.84816	-5.44374e-10
18571262	chr19:18571262:A:G	1.3359e-09	-4.09779e-10	-0.432949	0.000206034	-4.09779e-10	-0.398673
18571354	chr19:18571354:T:C	8.33611e-10	-4.09779e-10	-0.904541	0.000123786	-4.09779e-10	-0.908162
18571532	chr19:18571532:C:T	9.33924e-11	-1.86763	-1.22587	1.3165e-05	-1.91375	-1.23541
18571561	chr19:18571561:A:G	7.49685e-10	-4.09779e-10	-1.01066	0.000111226	-4.09779e-10	-1.01515
18571807	chr19:18571807:C:T	1.26016e-09	-4.09779e-10	-0.491312	0.000188818	-4.09779e-10	-0.48593
18571862	chr19:18571862:T:C	6.11529e-10	-4.09779e-10	-1.21435	9.14591e-05	-4.09779e-10	-1.21082
18572142	chr19:18572142:A:G	5.91729e-10	-4.09779e-10	-1.24726	8.82178e-05	-4.09779e-10	-1.24691
18572410	chr19:18572410:A:G	6.30801e-10	-4.09779e-10	-1.18332	9.38575e-05	-4.09779e-10	-1.18494
18572535	chr19:18572535:A:G	2.43949e-10	-1.78484	-0.348505	3.32022e-05	-1.8694	-0.354702
18572659	chr19:18572659:T:A	7.9342e-10	-4.09779e-10	-0.953955	0.000119505	-4.09779e-10	-0.943356
18572885	chr19:18572885:G:A	3.08627e-10	-1.89817	-5.44374e-10	4.51787e-05	-1.91609	-5.44374e-10
18572985	chr19:18572985:G:T	1.29768e-09	-4.09779e-10	-0.461974	0.000184153	-4.09779e-10	-0.510945
18573052	chr19:18573052:C:T	1.47893e-09	-4.09779e-10	-0.331235	0.000228751	-4.09779e-10	-0.294082
18573106	chr19:18573106:C:T	6.3292e-10	-4.09779e-10	-1.17996	9.40853e-05	-4.09779e-10	-1.18251
18573753	chr19:18573753:C:T	1.34263e-10	-1.80605	-0.924462	1.92055e-05	-1.88227	-0.889252
18573898	chr19:18573898:C:T	7.96842e-10	-4.09779e-10	-0.949652	0.000120029	-4.09779e-10	-0.93898
18573988	chr19:18573988:TAA:T	1.26925e-10	-1.85353	-0.933188	1.85383e-05	-1.90814	-0.898735
18574117	chr19:18574117:C:T	1.58408e-09	-4.09779e-10	-0.262548	0.000233493	-4.09779e-10	-0.27356
18574317	chr19:18574317:A:G	9.30549e-10	-4.09779e-10	-0.794534	0.000137276	-4.09779e-10	-0.80472
18574523	chr19:18574523:G:C	6.63728e-10	-4.09779e-10	-1.13244	9.85247e-05	-4.09779e-10	-1.13641
18574668	chr19:18574668:G:A	8.62048e-10	-4.09779e-10	-0.870997	0.000129974	-4.09779e-10	-0.859379
18575154	chr19:18575154:G:T	8.46394e-11	-1.92431	-1.2676	1.29825e-05	-1.89539	-1.26772
18575237	chr19:18575237:A:G	8.87012e-10	-4.09779e-10	-0.84245	0.000132285	-4.09779e-10	-0.841755
18575471	chr19:18575471:A:G	9.27437e-11	-1.8984	-1.20207	1.38645e-05	-1.90508	-1.19231
18575777	chr19:18575777:T:C	9.99852e-11	-1.90459	-1.12069	1.48811e-05	-1.92455	-1.10208
18575821	chr19:18575821:A:G	6.32668e-10	-4.09779e-10	-1.18036	9.46352e-05	-4.09779e-10	-1.17668
18576000	chr19:18576000:C:T	1.21759e-10	-1.85474	-0.973523	1.77911e-05	-1.9087	-0.93932
18576037	chr19:18576037:C:T	6.35331e-10	-4.09779e-10	-1.17616	9.5019e-05	-4.09779e-10	-1.17264
18576229	chr19:18576229:C:G	7.94504e-10	-4.09779e-10	-0.952591	0.000120857	-4.09779e-10	-0.932107
18576365	chr19:18576365:T:C	9.5004e-11	-1.92425	-1.15214	1.41943e-05	-1.91023	-1.16364
18576814	chr19:18576814:A:G	5.8277e-10	-4.09779e-10	-1.26252	8.67439e-05	-4.09779e-10	-1.26375
18577012	chr19:18577012:C:T	3.60866e-09	-4.09779e-10	0.560783	0.000567466	-4.09779e-10	0.614466
18577187	chr19:18577187:C:T	1.10456e-09	-4.09779e-10	-0.623104	0.000157568	-4.09779e-10	-0.666859
18577305	chr19:18577305:G:A	6.78933e-10	-4.09779e-10	-1.10979	0.000100856	-4.09779e-10	-1.11302
18577580	chr19:18577580:G:T	8.64003e-10	-4.09779e-10	-0.868732	0.000130271	-4.09779e-10	-0.857096
18577699	chr19:18577699:A:G	6.52714e-10	-4.09779e-10	-1.14917	9.7902e-05	-4.09779e-10	-1.14275
18577774	chr19:18577774:G:A	1.00238e-09	-4.09779e-10	-0.72018	0.000147745	-4.09779e-10	-0.731227
18577971	chr19:18577971:C:T	5.93192e-10	-4.09779e-10	-1.24479	8.84275e-05	-4.09779e-10	-1.24453
18578175	chr19:18578175:C:T	2.96126e-10	-0.688153	-1.25137	4.11591e-05	-0.755663	-1.25361
18578411	chr19:18578411:G:A	5.88788e-10	-4.09779e-10	-1.25224	8.7679e-05	-4.09779e-10	-1.25303
18578432	chr19:18578432:T:C	7.83681e-09	-4.09779e-10	1.33628	0.00120756	-4.09779e-10	1.36964
18578447	chr19:18578447:A:G	5.80168e-10	-4.09779e-10	-1.26699	8.64309e-05	-4.09779e-10	-1.26737
18578544	chr19:18578544:TTCTC:T	1.00271e-09	-4.09779e-10	-0.719844	0.000143688	-4.09779e-10	-0.75907
18578984	chr19:18578984:T:C	7.44196e-10	-4.09779e-10	-1.018	0.000110003	-4.09779e-10	-1.0262
18579020	chr19:18579020:T:C	1.33392e-10	-1.72099	-1.01602	1.85253e-05	-1.82227	-0.985302
18579094	chr19:18579094:T:C	1.54903e-10	-1.91142	-0.676092	2.24062e-05	-1.92409	-0.69329
18579496	chr19:18579496:C:T	5.85524e-10	-4.09779e-10	-1.2578	8.72037e-05	-4.09779e-10	-1.25847
18579532	chr19:18579532:C:G	1.06157e-09	-4.09779e-10	-0.662805	0.000159324	-4.09779e-10	-0.655777
18579756	chr19:18579756:G:A	3.09703e-09	-4.09779e-10	0.407892	0.000470246	-4.09779e-10	0.426541
18580223	chr19:18580223:C:T	3.32393e-10	-1.82399	-5.44374e-10	5.059e-05	-1.80296	-5.44374e-10
18580475	chr19:18580475:A:G	2.01144e-10	-1.84553	-0.480756	3.00201e-05	-1.85323	-0.471622
18581056	chr19:18581056:C:A	1.09991e-10	-1.83141	-1.0985	1.64466e-05	-1.84071	-1.08589
18581127	chr19:18581127:C:T	1.1287e-09	-4.09779e-10	-0.601486	0.000161337	-4.09779e-10	-0.643218
18581132	chr19:18581132:A:G	1.68961e-10	-1.89182	-0.608815	2.41649e-05	-1.9225	-0.619315
18581695	chr19:18581695:A:G	5.8159e-10	-4.09779e-10	-1.26454	8.66079e-05	-4.09779e-10	-1.26532
18581856	chr19:18581856:A:G	1.93019e-10	-1.8623	-0.505226	2.71446e-05	-1.91143	-0.514109
18581863	chr19:18581863:A:G	6.40257e-09	-4.09779e-10	1.13415	0.000953392	-4.09779e-10	1.13331
18582062	chr19:18582062:A:G	1.66628e-09	-4.09779e-10	-0.211958	0.000258745	-4.09779e-10	-0.170872
18582288	chr19:18582288:A:G	1.44772e-09	-4.09779e-10	-0.352565	0.000217264	-4.09779e-10	-0.345599
18582310	chr19:18582310:G:A	5.806e-10	-4.09779e-10	-1.26625	8.65571e-05	-4.09779e-10	-1.26591
18582890	chr19:18582890:C:T	1.20098e-09	-4.09779e-10	-0.539415	0.000171082	-4.09779e-10	-0.584571
18582956	chr19:18582956:C:T	1.20051e-10	-1.76839	-1.074	1.78959e-05	-1.7831	-1.05904
18583091	chr19:18583091:C:G	9.39697e-11	-1.8786	-1.20874	1.37483e-05	-1.89395	-1.21185
18583100	chr19:18583100:C:T	1.00852e-10	-1.83246	-1.1842	1.44622e-05	-1.87387	-1.18131
18583162	chr19:18583162:T:C	3.01367e-10	-1.92198	-5.44374e-10	4.67367e-05	-1.88219	-5.44374e-10
18583233	chr19:18583233:T:C	2.12924e-10	-1.66525	-0.604128	3.12343e-05	-1.70349	-0.581704
18583623	chr19:18583623:G:A	9.78327e-11	-1.77894	-1.26811	1.41833e-05	-1.80676	-1.26789
18583918	chr19:18583918:G:T	5.79788e-10	-4.09779e-10	-1.26764	8.64793e-05	-4.09779e-10	-1.26681
18583919	chr19:18583919:C:T	5.79788e-10	-4.09779e-10	-1.26764	8.64793e-05	-4.09779e-10	-1.26681
18584023	chr19:18584023:C:T	6.14442e-10	-4.09779e-10	-1.20959	9.20289e-05	-4.09779e-10	-1.20461
18584880	chr19:18584880:C:T	3.39265e-10	-1.80353	-5.44374e-10	4.6404e-05	-1.88933	-5.44374e-10
18584932	chr19:18584932:G:T	2.66659e-09	-4.09779e-10	0.258248	0.000414308	-4.09779e-10	0.299895
18584982	chr19:18584982:C:T	5.84462e-10	-4.09779e-10	-1.25962	8.69529e-05	-4.09779e-10	-1.26135
18585116	chr19:18585116:T:C	6.43927e-10	-4.09779e-10	-1.16272	9.65593e-05	-4.09779e-10	-1.15656
18585162	chr19:18585162:T:G	4.32841e-09	-4.09779e-10	0.742646	0.000674158	-4.09779e-10	0.78675
18585245	chr19:18585245:G:A	1.03214e-10	-1.90413	-1.08937	1.51873e-05	-1.91413	-1.09213
18585710	chr19:18585710:T:A	9.24357e-11	-1.87971	-1.22408	1.36242e-05	-1.89234	-1.22252
18585859	chr19:18585859:T:A	5.87002e-10	-4.09779e-10	-1.25528	8.80402e-05	-4.09779e-10	-1.24892
18586673	chr19:18586673:T:C	1.06198e-09	-4.09779e-10	-0.662419	0.000160123	-4.09779e-10	-0.650773
18586968	chr19:18586968:A:T	1.23254e-10	-1.72992	-1.08614	1.59599e-05	-1.8873	-1.06933
18587209	chr19:18587209:T:C	9.2826e-11	-1.86625	-1.23334	1.583e-05	-1.72698	-1.23783
18587355	chr19:18587355:C:T	9.75032e-11	-1.78367	-1.26675	1.278e-05	-1.91099	-1.26784
18587411	chr19:18587411:T:C	8.55278e-11	-1.9229	-1.25857	1.36794e-05	-1.85342	-1.25741
18587809	chr19:18587809:G:C	1.42993e-10	-1.74136	-0.926156	2.12863e-05	-1.76398	-0.904671
18588336	chr19:18588336:C:T	6.72272e-10	-4.09779e-10	-1.11965	0.000101504	-4.09779e-10	-1.10661
18588347	chr19:18588347:C:T	9.40773e-11	-1.84677	-1.23942	1.3042e-05	-1.92429	-1.23425
18588493	chr19:18588493:C:T	5.80153e-10	-4.09779e-10	-1.26702	8.63884e-05	-4.09779e-10	-1.26786
18588679	chr19:18588679:T:C	9.8491e-11	-1.83208	-1.20827	1.75361e-05	-1.6589	-1.20356
18589180	chr19:18589180:T:C	2.04809e-10	-1.69155	-0.616681	4.24613e-05	-1.3911	-0.587026
18589237	chr19:18589237:A:G	2.42779e-10	-1.67261	-0.465543	5.04489e-05	-1.36379	-0.441962
18589672	chr19:18589672:C:A	7.32567e-10	-4.09779e-10	-1.03375	0.000111849	-4.09779e-10	-1.00956
18589773	chr19:18589773:T:C	1.67298e-10	-1.50059	-1.00994	2.62223e-05	-1.4669	-0.993201
18589910	chr19:18589910:C:T	1.44542e-08	-4.09779e-10	1.94843	0.00225393	-4.09779e-10	1.99372
18590056	chr19:18590056:TC:T	1.73172e-10	-1.73978	-0.736248	2.44909e-05	-1.78514	-0.743272
18590392	chr19:18590392:A:AT	5.94349e-10	-4.09779e-10	-1.24284	8.83298e-05	-4.09779e-10	-1.24564
18590395	chr19:18590395:T:G	5.25735e-09	-4.09779e-10	0.937075	0.000827381	-4.09779e-10	0.99155
18590689	chr19:18590689:C:T	2.83274e-10	-1.69803	-0.285863	4.0291e-05	-1.74849	-0.282097
18590767	chr19:18590767:CCT:C	8.2887e-10	-4.09779e-10	-0.910245	0.000127731	-4.09779e-10	-0.876789
18591319	chr19:18591319:T:C	6.13568e-10	-4.09779e-10	-1.21102	9.2233e-05	-4.09779e-10	-1.2024
18591687	chr19:18591687:T:C	2.57323e-10	-1.61704	-0.462933	5.26411e-05	-1.31311	-0.450102
18591691	chr19:18591691:G:A	8.48373e-11	-1.92109	-1.26848	1.38898e-05	-1.82691	-1.26865
18591742	chr19:18591742:C:G	1.13192e-09	-4.09779e-10	-0.598636	0.000175329	-4.09779e-10	-0.560049
18591864	chr19:18591864:G:A	8.49522e-11	-1.91981	-1.26841	1.39823e-05	-1.82031	-1.26861
18592227	chr19:18592227:A:G	6.24607e-10	-4.09779e-10	-1.19319	9.44762e-05	-4.09779e-10	-1.17837
18592267	chr19:18592267:T:C	2.67911e-10	-1.31556	-0.724092	5.37795e-05	-1.05421	-0.68761
18592298	chr19:18592298:G:C	6.48614e-10	-4.09779e-10	-1.15547	9.64897e-05	-4.09779e-10	-1.15728
18592693	chr19:18592693:T:C	2.41943e-10	-1.37641	-0.7652	4.7929e-05	-1.12721	-0.729789
18592732	chr19:18592732:C:T	1.98016e-10	-1.37289	-0.969068	3.50658e-05	-1.26739	-0.9021
18592963	chr19:18592963:C:T	2.19082e-10	-1.44277	-0.798097	4.28779e-05	-1.2045	-0.763857
18593074	chr19:18593074:A:G	7.67323e-10	-4.09779e-10	-0.9874	0.000112681	-4.09779e-10	-1.00216
18593718	chr19:18593718:C:T	2.74073e-10	-1.30075	-0.716166	5.71011e-05	-1.0034	-0.678496
18593968	chr19:18593968:T:A	1.05567e-09	-4.09779e-10	-0.66838	0.000158165	-4.09779e-10	-0.663074
18595241	chr19:18595241:C:T	6.02254e-10	-4.09779e-10	-1.22963	9.07303e-05	-4.09779e-10	-1.21882
18595356	chr19:18595356:G:A	3.17467e-10	-1.86993	-5.44374e-10	4.76321e-05	-1.86321	-5.44374e-10
18596580	chr19:18596580:C:T	6.59066e-10	-4.09779e-10	-1.13948	9.72077e-05	-4.09779e-10	-1.14986
18596826	chr19:18596826:G:A	5.79843e-10	-4.09779e-10	-1.26755	8.63518e-05	-4.09779e-10	-1.26829
18596881	chr19:18596881:G:A	5.81973e-10	-4.09779e-10	-1.26388	8.65944e-05	-4.09779e-10	-1.26548
18597068	chr19:18597068:A:C	9.9377e-11	-1.82981	-1.20158	1.66407e-05	-1.71626	-1.1986
18597163	chr19:18597163:T:C	1.45725e-10	-1.54318	-1.10541	2.50933e-05	-1.38491	-1.11921
18597560	chr19:18597560:G:C	3.04434e-10	-1.91185	-5.44374e-10	4.49076e-05	-1.92211	-5.44374e-10
18598174	chr19:18598174:G:A	1.03464e-09	-4.09779e-10	-0.688497	0.000154424	-4.09779e-10	-0.687013
18598365	chr19:18598365:C:T	3.51089e-10	-1.43794	-0.331333	4.62726e-05	-1.56533	-0.326833
18598852	chr19:18598852:C:T	8.36024e-10	-4.09779e-10	-0.901651	0.000124632	-4.09779e-10	-0.90135
18598951	chr19:18598951:G:A	1.00129e-10	-1.75959	-1.26426	1.6807e-05	-1.64106	-1.26385
18599725	chr19:18599725:G:A	1.01176e-10	-1.82543	-1.18802	1.39563e-05	-1.91623	-1.17455
18600131	chr19:18600131:A:G	8.46053e-10	-4.09779e-10	-0.889726	0.000125547	-4.09779e-10	-0.894037
18600393	chr19:18600393:C:G	3.20435e-10	-0.743018	-1.11761	7.13202e-05	-0.34054	-1.11899
18600515	chr19:18600515:C:T	3.87116e-10	-0.563824	-1.10776	6.51718e-05	-0.433286	-1.1164
18600568	chr19:18600568:A:G	4.35445e-10	-0.678666	-0.875274	6.33218e-05	-0.722983	-0.855502
18600607	chr19:18600607:C:T	2.52512e-10	-1.76028	-0.338569	4.32519e-05	-1.64834	-0.311329
18600742	chr19:18600742:A:G	2.728e-10	-0.767054	-1.25452	4.582e-05	-0.644333	-1.25766
18600927	chr19:18600927:C:T	3.06677e-10	-1.90451	-5.44374e-10	4.80527e-05	-1.85442	-5.44374e-10
18601020	chr19:18601020:G:A	2.52469e-10	-1.76697	-0.332048	4.31241e-05	-1.65769	-0.304944
18601131	chr19:18601131:T:G	4.57016e-09	-4.09779e-10	0.796995	0.000744169	-4.09779e-10	0.885554
18601299	chr19:18601299:G:A	3.19233e-10	-1.4579	-0.406486	4.22763e-05	-1.58007	-0.402416
18601325	chr19:18601325:G:A	6.1804e-10	-4.09779e-10	-1.20376	9.17539e-05	-4.09779e-10	-1.2076
18601379	chr19:18601379:T:C	6.71389e-10	-4.09779e-10	-1.12096	0.000100921	-4.09779e-10	-1.11238
18602125	chr19:18602125:C:T	6.0734e-10	-4.09779e-10	-1.22122	9.16214e-05	-4.09779e-10	-1.20905
18602663	chr19:18602663:A:G	6.15919e-10	-4.09779e-10	-1.20719	9.30606e-05	-4.09779e-10	-1.19346
18602674	chr19:18602674:G:A	9.64101e-11	-1.7993	-1.2624	1.29084e-05	-1.90981	-1.25903
18602957	chr19:18602957:C:T	8.36882e-10	-4.09779e-10	-0.900625	0.000129936	-4.09779e-10	-0.859669
18603315	chr19:18603315:C:T	5.79154e-10	-4.09779e-10	-1.26874	8.63238e-05	-4.09779e-10	-1.26861
18603447	chr19:18603447:A:G	2.73706e-09	-4.09779e-10	0.284331	0.000424404	-4.09779e-10	0.32397
18603823	chr19:18603823:G:A	5.8035e-10	-4.09779e-10	-1.26668	8.65998e-05	-4.09779e-10	-1.26542
18604272	chr19:18604272:C:G	9.29244e-11	-1.83809	-1.26043	1.27962e-05	-1.92073	-1.25683
18604344	chr19:18604344:G:A	1.11944e-10	-1.89401	-1.0183	1.63288e-05	-1.92266	-1.01113
18604353	chr19:18604353:G:A	9.3288e-11	-1.8365	-1.25812	1.28327e-05	-1.92048	-1.25423
18604588	chr19:18604588:G:A	8.08842e-10	-4.09779e-10	-0.934705	0.000120606	-4.09779e-10	-0.934185
18604591	chr19:18604591:T:A	9.69048e-11	-1.80445	-1.25213	1.59281e-05	-1.70632	-1.25231
18604592	chr19:18604592:C:A	9.70197e-11	-1.80422	-1.25117	1.59482e-05	-1.70601	-1.25136
18604999	chr19:18604999:C:T	1.14648e-09	-0.683193	0.097332	0.000173071	-0.741398	0.168383
18605208	chr19:18605208:T:A	1.4456e-10	-1.77743	-0.879181	2.40662e-05	-1.66841	-0.877499
18605343	chr19:18605343:C:G	1.56819e-09	-4.09779e-10	-0.27263	0.000242073	-4.09779e-10	-0.237477
18605396	chr19:18605396:A:G	4.07838e-10	-1.24673	-0.372707	8.47359e-05	-0.926003	-0.361172
18605871	chr19:18605871:C:T	2.28209e-09	-4.09779e-10	0.102538	0.000356095	-4.09779e-10	0.148484
18606454	chr19:18606454:C:T	2.11191e-10	-1.6797	-0.597843	3.21976e-05	-1.6641	-0.590725
18607022	chr19:18607022:G:A	9.35975e-11	-1.83889	-1.25241	1.28868e-05	-1.92248	-1.24803
18607682	chr19:18607682:C:T	6.0282e-10	-4.09779e-10	-1.22869	8.99974e-05	-4.09779e-10	-1.22693
18607901	chr19:18607901:C:T	2.63292e-10	-1.10684	-0.950207	3.24735e-05	-1.32439	-0.9219
18608036	chr19:18608036:C:T	1.36355e-10	-1.66076	-1.05428	2.06714e-05	-1.64512	-1.05284
18608071	chr19:18608071:A:C	8.15975e-10	-4.09779e-10	-0.925924	0.000123971	-4.09779e-10	-0.906667
18608199	chr19:18608199:C:T	2.05306e-10	-1.04679	-1.25901	2.70001e-05	-1.16907	-1.26181
18608621	chr19:18608621:TC:T	5.48667e-10	-1.83687	0.51405	9.32153e-05	-1.75628	0.564472
18608920	chr19:18608920:T:C	1.77143e-10	-1.185	-1.26835	3.68433e-05	-0.851662	-1.26838
18609030	chr19:18609030:G:C	6.04037e-10	-4.09779e-10	-1.22667	9.07193e-05	-4.09779e-10	-1.21894
18609091	chr19:18609091:CCTCCTCTTCTTCCCT:C	1.38052e-10	-1.60672	-1.09595	1.77811e-05	-1.75242	-1.09616
18609531	chr19:18609531:C:A	6.61033e-10	-4.09779e-10	-1.1365	0.000100359	-4.09779e-10	-1.11796
18610171	chr19:18610171:T:C	1.30604e-10	-1.51252	-1.24561	2.50785e-05	-1.26022	-1.24449
18610504	chr19:18610504:G:A	1.30569e-10	-1.52713	-1.23127	2.49542e-05	-1.27995	-1.22972
18610641	chr19:18610641:G:A	8.68201e-11	-1.92457	-1.2419	1.31372e-05	-1.9099	-1.24136
18610682	chr19:18610682:G:A	1.61654e-10	-1.69951	-0.845345	2.11155e-05	-1.86997	-0.806739
18610980	chr19:18610980:C:G	1.43468e-10	-1.71134	-0.952861	1.876e-05	-1.87547	-0.91952
18611055	chr19:18611055:C:T	6.0282e-10	-4.09779e-10	-1.22869	8.99974e-05	-4.09779e-10	-1.22693
18611998	chr19:18611998:G:T	1.96672e-10	-1.13023	-1.21854	3.35691e-05	-0.997222	-1.21589
18612515	chr19:18612515:T:C	1.56663e-10	-1.64343	-0.932779	2.89487e-05	-1.43883	-0.922353
18612614	chr19:18612614:T:C	3.1558e-10	-1.87589	-5.44374e-10	4.9687e-05	-1.82097	-5.44374e-10
18613347	chr19:18613347:G:A	3.77471e-10	-1.89833	0.201518	6.51658e-05	-1.78511	0.235331
18613505	chr19:18613505:C:A	1.78917e-10	-1.8782	-0.565184	3.12884e-05	-1.71373	-0.569733
18613556	chr19:18613556:C:A	2.04833e-10	-1.88059	-0.42752	3.35279e-05	-1.8142	-0.400131
18613649	chr19:18613649:C:T	3.22105e-10	-1.85543	-5.44374e-10	4.66379e-05	-1.8843	-5.44374e-10
18613744	chr19:18613744:C:T	1.60503e-10	-1.60246	-0.949538	2.42188e-05	-1.62583	-0.91376
18613885	chr19:18613885:G:A	7.02927e-10	-1.07506	-5.44374e-10	0.000110614	-1.02067	-5.44374e-10
18614186	chr19:18614186:G:A	5.97453e-10	-4.09779e-10	-1.23763	8.94801e-05	-4.09779e-10	-1.2327
18614273	chr19:18614273:C:T	7.8545e-10	-4.09779e-10	-0.964051	0.000118263	-4.09779e-10	-0.953806
18614678	chr19:18614678:G:A	1.12108e-10	-1.78735	-1.1235	1.52798e-05	-1.8768	-1.12338
18615017	chr19:18615017:C:G	2.24744e-10	-1.31077	-0.904583	4.65342e-05	-0.975565	-0.910961
18615025	chr19:18615025:T:C	1.22408e-10	-1.58563	-1.23732	2.35735e-05	-1.32733	-1.23926
18615374	chr19:18615374:C:T	6.85464e-09	-4.09779e-10	1.20237	0.00115775	-4.09779e-10	1.32752
18615375	chr19:18615375:C:T	9.20132e-11	-1.83956	-1.26882	1.51746e-05	-1.7383	-1.26879
18615433	chr19:18615433:A:G	6.4033e-10	-4.09779e-10	-1.16832	9.52718e-05	-4.09779e-10	-1.16998
18615666	chr19:18615666:G:C	2.06261e-10	-1.66174	-0.639421	3.19003e-05	-1.65752	-0.60658
18615757	chr19:18615757:G:A	7.58867e-10	-4.09779e-10	-0.998482	0.00011409	-4.09779e-10	-0.989726
18615799	chr19:18615799:G:C	1.14259e-09	-4.09779e-10	-0.589259	0.000174958	-4.09779e-10	-0.562167
18615887	chr19:18615887:C:T	5.8673e-10	-4.09779e-10	-1.25574	8.80367e-05	-4.09779e-10	-1.24896
18616046	chr19:18616046:T:C	1.12527e-10	-1.86563	-1.04149	2.07048e-05	-1.65665	-1.0397
18616076	chr19:18616076:C:T	9.44682e-10	-4.09779e-10	-0.77946	0.000140586	-4.09779e-10	-0.780896
18616191	chr19:18616191:T:C	5.91683e-10	-4.09779e-10	-1.24734	8.77302e-05	-4.09779e-10	-1.25245
18616310	chr19:18616310:T:C	3.01113e-10	-1.92282	-5.44374e-10	4.50321e-05	-1.91934	-5.44374e-10
18616479	chr19:18616479:A:G	2.02384e-10	-1.64934	-0.670805	2.50296e-05	-1.87378	-0.632872
18616508	chr19:18616508:T:G	1.19545e-08	-4.09779e-10	1.75855	0.00203979	-4.09779e-10	1.89389
18616585	chr19:18616585:G:T	9.31668e-10	-4.09779e-10	-0.793332	0.000139226	-4.09779e-10	-0.790614
18616590	chr19:18616590:G:A	8.12253e-10	-4.09779e-10	-0.930497	0.000120995	-4.09779e-10	-0.930965
18617768	chr19:18617768:G:C	1.6574e-10	-1.63947	-0.880414	2.52906e-05	-1.63798	-0.858304
18618842	chr19:18618842:G:A	1.62568e-10	-1.65395	-0.885262	2.48096e-05	-1.65194	-0.863543
18618942	chr19:18618942:G:A	6.44866e-10	-4.09779e-10	-1.16127	9.70552e-05	-4.09779e-10	-1.15143
18619701	chr19:18619701:G:A	1.13699e-10	-1.71561	-1.18115	1.50986e-05	-1.83069	-1.18142
18619885	chr19:18619885:G:A	2.28084e-10	-1.69695	-0.503641	3.03046e-05	-1.87961	-0.435805
18620033	chr19:18620033:G:A	2.79869e-10	-1.90826	-0.0877264	4.51904e-05	-1.91334	-0.00248997
18620979	chr19:18620979:C:A	1.17384e-09	-4.09779e-10	-0.562274	0.000181118	-4.09779e-10	-0.527565
18621424	chr19:18621424:T:C	9.229e-11	-1.83891	-1.26646	1.53211e-05	-1.73141	-1.26608
18621515	chr19:18621515:T:C	1.23598e-10	-1.61824	-1.19503	2.23354e-05	-1.42385	-1.1967
18621638	chr19:18621638:A:G	7.89851e-10	-4.09779e-10	-0.958464	0.000118012	-4.09779e-10	-0.955931
18621662	chr19:18621662:C:T	7.68116e-10	-4.09779e-10	-0.986367	0.000118131	-4.09779e-10	-0.954923
18621947	chr19:18621947:T:C	8.87476e-11	-1.87833	-1.26618	1.43632e-05	-1.79631	-1.26574
18622545	chr19:18622545:G:T	3.6798e-10	-1.72228	-5.44374e-10	4.86398e-05	-1.84227	-5.44374e-10
18623069	chr19:18623069:T:C	9.29553e-11	-1.87074	-1.22745	1.51561e-05	-1.78325	-1.22506
18623111	chr19:18623111:G:A	6.36386e-10	-4.09779e-10	-1.1745	9.48625e-05	-4.09779e-10	-1.17429
18623237	chr19:18623237:C:T	2.96905e-10	-0.76921	-1.16769	5.26726e-05	-0.595004	-1.16762
18624018	chr19:18624018:A:G	1.00134e-10	-1.76762	-1.25617	1.73237e-05	-1.61778	-1.25687
18624025	chr19:18624025:C:T	8.62076e-10	-4.09779e-10	-0.870965	0.000148646	-4.09779e-10	-0.725144
18624092	chr19:18624092:A:T	8.45728e-10	-4.09779e-10	-0.890111	0.000130621	-4.09779e-10	-0.854415
18624954	chr19:18624954:C:T	1.3703e-10	-1.53955	-1.17056	2.51911e-05	-1.3365	-1.16372
18625258	chr19:18625258:A:G	9.3447e-10	-4.09779e-10	-0.790329	0.000143811	-4.09779e-10	-0.758216
18625267	chr19:18625267:C:T	5.90168e-10	-4.09779e-10	-1.2499	8.83285e-05	-4.09779e-10	-1.24565
18625981	chr19:18625981:G:C	5.79442e-10	-4.09779e-10	-1.26824	8.64381e-05	-4.09779e-10	-1.26729
18626089	chr19:18626089:T:A	1.03301e-10	-1.73461	-1.25805	1.82359e-05	-1.56703	-1.25629
18626276	chr19:18626276:A:G	8.96023e-11	-1.87087	-1.26406	1.45944e-05	-1.78275	-1.26333
18626329	chr19:18626329:T:C	9.78243e-11	-1.89859	-1.14855	1.53727e-05	-1.84836	-1.14576
18626600	chr19:18626600:T:A	7.34291e-10	-4.09779e-10	-1.0314	0.000109861	-4.09779e-10	-1.0275
18626753	chr19:18626753:C:T	8.86458e-11	-1.88301	-1.26265	1.43159e-05	-1.80353	-1.26182
18627109	chr19:18627109:T:C	7.76814e-10	-4.09779e-10	-0.975108	0.000116045	-4.09779e-10	-0.972739
18627360	chr19:18627360:T:G	5.82499e-10	-4.09779e-10	-1.26298	8.67607e-05	-4.09779e-10	-1.26356
18627436	chr19:18627436:T:C	1.29083e-10	-1.89764	-0.872218	2.02791e-05	-1.84521	-0.87191
18627511	chr19:18627511:C:T	1.23432e-10	-1.5977	-1.21692	1.59143e-05	-1.74998	-1.20952
18628687	chr19:18628687:C:T	1.21127e-10	-1.62554	-1.20793	1.57287e-05	-1.77217	-1.19905
18628967	chr19:18628967:T:C	8.92717e-11	-1.87675	-1.26187	1.44793e-05	-1.793	-1.261
18629543	chr19:18629543:G:A	1.18232e-10	-1.65885	-1.19881	1.55421e-05	-1.79437	-1.1888
18629551	chr19:18629551:G:A	8.95208e-11	-1.87581	-1.26002	1.45301e-05	-1.79145	-1.25904
18629878	chr19:18629878:C:T	7.92551e-10	-4.09779e-10	-0.955051	0.00012086	-4.09779e-10	-0.932085
18630028	chr19:18630028:C:T	3.07446e-10	-1.90201	-5.44374e-10	4.53872e-05	-1.91148	-5.44374e-10
18630056	chr19:18630056:A:G	8.94712e-11	-1.8756	-1.26079	1.45232e-05	-1.79112	-1.25985
18630515	chr19:18630515:C:T	6.51978e-10	-4.09779e-10	-1.1503	9.74585e-05	-4.09779e-10	-1.14729
18630798	chr19:18630798:T:C	1.23473e-10	-1.54875	-1.26553	2.41298e-05	-1.27713	-1.26613
18630836	chr19:18630836:C:T	1.17724e-10	-1.86237	-0.9996	1.63629e-05	-1.92021	-1.01149
18631282	chr19:18631282:C:T	8.9403e-11	-1.87446	-1.2627	1.45243e-05	-1.78903	-1.26186
18631326	chr19:18631326:G:T	1.93018e-09	-4.09779e-10	-0.0649412	0.000310147	-4.09779e-10	0.0103322
18631372	chr19:18631372:C:A	8.5903e-10	-4.09779e-10	-0.874504	0.000132842	-4.09779e-10	-0.837555
18631428	chr19:18631428:G:A	1.17474e-10	-1.87929	-0.984805	1.65646e-05	-1.92369	-0.99576
18632020	chr19:18632020:G:A	1.16894e-10	-1.6029	-1.26615	2.28287e-05	-1.33188	-1.26682
18632551	chr19:18632551:C:T	6.30543e-10	-4.09779e-10	-1.18373	9.47643e-05	-4.09779e-10	-1.17532
18632883	chr19:18632883:C:T	8.86974e-11	-1.88703	-1.25805	1.42864e-05	-1.81042	-1.25698
18633059	chr19:18633059:C:T	1.31146e-10	-1.88105	-0.872947	2.06418e-05	-1.92394	-0.775458
18633074	chr19:18633074:A:G	1.56169e-09	-4.09779e-10	-0.276782	0.00024907	-4.09779e-10	-0.20898
18633152	chr19:18633152:A:G	1.0988e-10	-1.76854	-1.16237	1.95457e-05	-1.58722	-1.16674
18633478	chr19:18633478:T:C	1.04756e-10	-1.89992	-1.07875	1.80238e-05	-1.77989	-1.05513
18633494	chr19:18633494:G:A	1.14262e-10	-1.9022	-0.989617	1.96851e-05	-1.78662	-0.960236
18633567	chr19:18633567:A:G	5.87093e-10	-4.09779e-10	-1.25512	8.75914e-05	-4.09779e-10	-1.25403
18634265	chr19:18634265:A:G	2.0922e-10	-1.86033	-0.42659	3.57121e-05	-1.77485	-0.376372
18634484	chr19:18634484:C:T	6.70742e-10	-4.09779e-10	-1.12192	9.91798e-05	-4.09779e-10	-1.12978
18634712	chr19:18634712:C:G	1.06625e-10	-1.8251	-1.13589	1.61264e-05	-1.7921	-1.15416
18635178	chr19:18635178:C:T	7.08621e-10	-4.09779e-10	-1.06699	0.000104755	-4.09779e-10	-1.07509
18635292	chr19:18635292:C:T	9.91562e-11	-1.76731	-1.2663	1.68749e-05	-1.63441	-1.26647
18635438	chr19:18635438:C:T	1.16171e-10	-1.78125	-1.094	1.98979e-05	-1.65053	-1.08557
18635627	chr19:18635627:G:A	1.37479e-09	-1.78988	1.38563	0.000219975	-1.72024	1.38704
18635655	chr19:18635655:G:A	6.39053e-09	-4.09779e-10	1.13226	0.000968631	-4.09779e-10	1.14917
18635712	chr19:18635712:G:A	1.31073e-10	-1.59373	-1.16083	2.37458e-05	-1.40238	-1.15693
18635766	chr19:18635766:G:A	1.08626e-10	-1.82476	-1.11763	1.82464e-05	-1.71252	-1.11022
18635783	chr19:18635783:T:A	1.1795e-10	-1.8958	-0.964248	1.92361e-05	-1.83584	-0.934085
18636507	chr19:18636507:C:T	7.1906e-10	-4.09779e-10	-1.05236	0.000107781	-4.09779e-10	-1.04661
18636618	chr19:18636618:C:T	7.14547e-10	-4.09779e-10	-1.05866	0.000107966	-4.09779e-10	-1.0449
18636663	chr19:18636663:T:C	6.81148e-10	-4.09779e-10	-1.10653	0.000100671	-4.09779e-10	-1.11485
18636795	chr19:18636795:G:T	8.53833e-11	-1.91791	-1.26525	1.29114e-05	-1.90366	-1.26494
18636886	chr19:18636886:C:T	1.1434e-10	-1.70977	-1.18136	1.98872e-05	-1.56131	-1.17533
18637625	chr19:18637625:G:C	1.48699e-10	-1.86917	-0.75921	2.43028e-05	-1.80227	-0.733849
18637780	chr19:18637780:C:T	1.11653e-09	-4.09779e-10	-0.612332	0.000168812	-4.09779e-10	-0.597927
18638273	chr19:18638273:C:G	1.06075e-08	-4.09779e-10	1.63901	0.00171316	-4.09779e-10	1.71938
18638275	chr19:18638275:G:A	1.60815e-10	-1.91549	-0.634566	2.45576e-05	-1.90742	-0.618271
18638453	chr19:18638453:C:T	5.92225e-10	-4.09779e-10	-1.24642	8.81999e-05	-4.09779e-10	-1.24711
18638456	chr19:18638456:G:T	6.87628e-10	-4.09779e-10	-1.09706	0.000103773	-4.09779e-10	-1.08451
18638544	chr19:18638544:G:A	1.43368e-10	-1.9175	-0.747396	2.21136e-05	-1.90182	-0.728698
18638602	chr19:18638602:C:G	1.16275e-10	-1.68209	-1.19225	2.0678e-05	-1.51165	-1.18599
18639106	chr19:18639106:T:C	1.08707e-10	-1.73926	-1.20239	1.90049e-05	-1.58519	-1.19683
18639355	chr19:18639355:C:T	1.5871e-09	-4.09779e-10	-0.260644	0.00023712	-4.09779e-10	-0.258147
18639632	chr19:18639632:A:G	1.57106e-10	-1.81578	-0.757604	2.67533e-05	-1.68841	-0.751643
18639746	chr19:18639746:C:T	3.60593e-10	-1.74256	-5.44374e-10	5.97695e-05	-1.63622	-5.44374e-10
18639870	chr19:18639870:C:T	4.14518e-10	-1.92164	0.318448	6.85569e-05	-1.9234	0.424353
18640399	chr19:18640399:A:G	1.07692e-10	-1.74334	-1.20769	1.88574e-05	-1.58991	-1.1999
18641143	chr19:18641143:G:A	3.17005e-10	-1.90226	0.0308734	5.20354e-05	-1.90763	0.132842
18641170	chr19:18641170:A:G	3.64818e-09	-4.09779e-10	0.571674	0.000574176	-4.09779e-10	0.626222
18641235	chr19:18641235:G:A	6.09608e-10	-4.09779e-10	-1.21749	9.01898e-05	-4.09779e-10	-1.2248
18641573	chr19:18641573:G:A	2.28925e-10	-1.83279	-0.364123	3.88663e-05	-1.70824	-0.358346
18641651	chr19:18641651:T:G	1.80911e-10	-1.57019	-0.862107	3.45316e-05	-1.33295	-0.85189
18641686	chr19:18641686:T:G	6.88782e-10	-4.09779e-10	-1.09538	0.000103951	-4.09779e-10	-1.08279
18641874	chr19:18641874:G:A	3.23501e-10	-1.8511	-5.44374e-10	5.36818e-05	-1.74364	-5.44374e-10
18641922	chr19:18641922:G:A	5.79361e-10	-4.09779e-10	-1.26838	8.63205e-05	-4.09779e-10	-1.26865
18642194	chr19:18642194:T:G	3.24822e-10	-1.84703	-5.44374e-10	5.39536e-05	-1.73859	-5.44374e-10
18642274	chr19:18642274:C:T	7.57765e-10	-4.09779e-10	-0.999934	0.000114788	-4.09779e-10	-0.983625
18642506	chr19:18642506:G:A	8.11515e-10	-4.09779e-10	-0.931406	0.000124933	-4.09779e-10	-0.898939
18642525	chr19:18642525:T:C	2.1447e-10	-1.88519	-0.376952	3.51245e-05	-1.82616	-0.341656
18642768	chr19:18642768:T:C	5.86855e-10	-4.09779e-10	-1.25553	8.706e-05	-4.09779e-10	-1.26012
18643617	chr19:18643617:T:G	3.75664e-10	-1.92309	0.221476	6.23148e-05	-1.92065	0.326133
18643727	chr19:18643727:C:T	2.06794e-10	-1.89096	-0.407631	3.36965e-05	-1.83598	-0.37334
18644996	chr19:18644996:A:G	1.64522e-10	-1.73875	-0.788514	2.92143e-05	-1.58496	-0.767098
18645481	chr19:18645481:C:G	8.50028e-11	-1.92331	-1.26432	1.29391e-05	-1.9009	-1.26556
18645484	chr19:18645484:G:A	1.35284e-10	-1.916	-0.806932	2.05915e-05	-1.90814	-0.793693
18645901	chr19:18645901:G:A	4.25754e-10	-1.57645	-5.44374e-10	7.37575e-05	-1.42593	-5.44374e-10
18646498	chr19:18646498:G:C	1.03267e-10	-1.77998	-1.21301	1.64273e-05	-1.72179	-1.20598
18647085	chr19:18647085:T:C	5.8032e-10	-4.09779e-10	-1.26673	8.65433e-05	-4.09779e-10	-1.26607
18647107	chr19:18647107:G:A	6.27533e-10	-4.09779e-10	-1.18851	9.31117e-05	-4.09779e-10	-1.19292
18647445	chr19:18647445:C:T	1.81851e-10	-1.79877	-0.628352	3.13981e-05	-1.6568	-0.623166
18647764	chr19:18647764:G:C	1.84908e-10	-1.78849	-0.621959	3.20876e-05	-1.64142	-0.616829
18647978	chr19:18647978:T:TA	5.83961e-10	-4.09779e-10	-1.26047	8.71201e-05	-4.09779e-10	-1.25943
18648239	chr19:18648239:G:A	4.03079e-10	-1.92017	0.288989	6.63185e-05	-1.92227	0.390029
18648319	chr19:18648319:C:T	6.27842e-10	-4.09779e-10	-1.18802	9.31564e-05	-4.09779e-10	-1.19244
18648469	chr19:18648469:T:C	1.12475e-10	-1.64047	-1.26711	1.94058e-05	-1.49494	-1.2662
18648901	chr19:18648901:A:T	2.6008e-10	-1.92151	-0.147805	4.04347e-05	-1.91927	-0.107755
18648969	chr19:18648969:G:C	2.62249e-10	-1.87839	-0.182621	3.90691e-05	-1.91748	-0.143903
18649757	chr19:18649757:G:A	3.34966e-10	-1.91705	0.100766	5.05773e-05	-1.90847	0.105262
18649997	chr19:18649997:T:C	4.31459e-10	-1.9048	0.341669	6.39291e-05	-1.85493	0.285987
18650200	chr19:18650200:TG:T	5.10479e-10	-1.39496	-5.44374e-10	6.25586e-05	-1.59061	-5.44374e-10
18650204	chr19:18650204:CTGGAT:C	4.9088e-10	-1.43411	-5.44374e-10	6.0652e-05	-1.62156	-5.44374e-10
18650403	chr19:18650403:C:T	9.60353e-11	-1.91698	-1.14861	1.46061e-05	-1.90059	-1.14469
18650406	chr19:18650406:C:T	2.13099e-10	-1.92138	-0.347169	3.30501e-05	-1.90973	-0.318962
18650466	chr19:18650466:G:A	1.95311e-10	-1.83982	-0.515896	3.30082e-05	-1.71727	-0.512693
18651183	chr19:18651183:T:C	9.79572e-11	-1.78624	-1.25954	1.67739e-05	-1.64975	-1.25715
18651738	chr19:18651738:C:G	3.25574e-10	-1.84472	-5.44374e-10	4.65852e-05	-1.88543	-5.44374e-10
18652055	chr19:18652055:G:A	1.02196e-10	-1.91309	-1.09033	1.55778e-05	-1.89503	-1.08584
18652072	chr19:18652072:T:C	1.03884e-09	-1.89591	1.21146	0.000154553	-1.8395	1.15332
18652317	chr19:18652317:C:T	3.20331e-10	-1.86095	-5.44374e-10	5.27645e-05	-1.76088	-5.44374e-10
18652377	chr19:18652377:G:A	3.22503e-10	-1.8542	-5.44374e-10	5.33508e-05	-1.74983	-5.44374e-10
18652380	chr19:18652380:G:A	4.06025e-10	-1.62389	-5.44374e-10	6.9662e-05	-1.48306	-5.44374e-10
18652418	chr19:18652418:C:T	8.8601e-11	-1.87914	-1.26703	1.38074e-05	-1.84287	-1.25864
18652786	chr19:18652786:T:C	9.70678e-11	-1.79403	-1.26087	1.65783e-05	-1.65998	-1.25864
18652865	chr19:18652865:G:A	5.81495e-10	-4.09779e-10	-1.26471	8.68604e-05	-4.09779e-10	-1.26241
18653217	chr19:18653217:G:A	1.66029e-10	-1.76624	-0.751902	2.93197e-05	-1.61909	-0.729361
18654339	chr19:18654339:CCACT:C	3.05905e-10	-1.90703	-5.44374e-10	4.50614e-05	-1.91869	-5.44374e-10
18655090	chr19:18655090:G:C	6.54969e-10	-4.09779e-10	-1.14572	9.88699e-05	-4.09779e-10	-1.13291
18655163	chr19:18655163:G:A	3.21189e-10	-1.85828	-5.44374e-10	4.89416e-05	-1.83609	-5.44374e-10
18655392	chr19:18655392:G:C	1.40545e-10	-1.91876	-0.766016	2.13763e-05	-1.91127	-0.753156
18655898	chr19:18655898:G:A	4.8467e-10	-1.44684	-5.44374e-10	6.67085e-05	-1.52638	-5.44374e-10
18656179	chr19:18656179:G:A	1.69532e-10	-1.91645	-0.580816	2.55155e-05	-1.90654	-0.580887
18656336	chr19:18656336:C:T	3.81777e-10	-1.44593	-0.239546	4.53543e-05	-1.67126	-0.240946
18656432	chr19:18656432:T:TGGG	1.13076e-10	-1.72139	-1.18086	2.00551e-05	-1.55383	-1.17441
18656667	chr19:18656667:G:A	8.57754e-11	-1.91214	-1.26643	1.30561e-05	-1.88989	-1.26757
18656670	chr19:18656670:A:G	5.93595e-10	-4.09779e-10	-1.24411	8.88132e-05	-4.09779e-10	-1.24018
18656784	chr19:18656784:A:G	1.58789e-10	-1.90579	-0.656943	2.40181e-05	-1.89046	-0.657446
18657717	chr19:18657717:C:T	8.63376e-10	-4.09779e-10	-0.869458	0.000149951	-4.09779e-10	-0.716404
18657899	chr19:18657899:G:A	1.07489e-10	-1.9015	-1.05142	1.64748e-05	-1.87821	-1.04668
18658214	chr19:18658214:G:A	8.42842e-10	-4.09779e-10	-0.893529	0.000129905	-4.09779e-10	-0.859908
18658622	chr19:18658622:T:TC	8.3907e-10	-4.09779e-10	-0.898014	0.00012783	-4.09779e-10	-0.87601
18659067	chr19:18659067:T:C	9.55824e-10	-4.09779e-10	-0.767734	0.000149223	-4.09779e-10	-0.721273
18659451	chr19:18659451:A:G	6.27533e-10	-4.09779e-10	-1.18851	9.31117e-05	-4.09779e-10	-1.19292
18660009	chr19:18660009:A:T	6.87628e-10	-4.09779e-10	-1.09706	0.000103773	-4.09779e-10	-1.08451
18660137	chr19:18660137:A:G	4.37407e-10	-1.91861	0.369169	6.18536e-05	-1.92282	0.320876
18660269	chr19:18660269:C:T	5.80216e-10	-4.09779e-10	-1.26691	8.6368e-05	-4.09779e-10	-1.2681
18660453	chr19:18660453:T:G	1.73478e-09	-4.09779e-10	-0.171672	0.000263676	-4.09779e-10	-0.151993
18660475	chr19:18660475:G:A	8.63697e-10	-4.09779e-10	-0.869086	0.000133253	-4.09779e-10	-0.834465
18660504	chr19:18660504:G:A	1.48367e-09	-4.09779e-10	-0.328036	0.000237764	-4.09779e-10	-0.255436
18660517	chr19:18660517:C:T	1.64267e-09	-4.09779e-10	-0.226231	0.000252405	-4.09779e-10	-0.19568
18660581	chr19:18660581:G:A	6.06227e-10	-4.09779e-10	-1.22305	9.04077e-05	-4.09779e-10	-1.22238
18660695	chr19:18660695:C:T	3.41381e-10	-1.79731	-5.44374e-10	5.21532e-05	-1.77253	-5.44374e-10
18660882	chr19:18660882:G:C	6.87628e-10	-4.09779e-10	-1.09706	0.000103773	-4.09779e-10	-1.08451
18661033	chr19:18661033:G:A	1.64258e-09	-4.09779e-10	-0.226283	0.000249727	-4.09779e-10	-0.206345
18661617	chr19:18661617:G:T	1.73478e-09	-4.09779e-10	-0.171672	0.000263676	-4.09779e-10	-0.151993
18661756	chr19:18661756:C:T	4.1877e-10	-1.87633	0.283344	5.66403e-05	-1.91939	0.229393
18661763	chr19:18661763:G:A	7.06798e-10	-1.85404	0.784481	0.000119831	-1.7353	0.794664
18661846	chr19:18661846:C:T	6.27533e-10	-4.09779e-10	-1.18851	9.31117e-05	-4.09779e-10	-1.19292
18661931	chr19:18661931:G:T	2.53561e-10	-1.80159	-0.293112	4.36017e-05	-1.66087	-0.290748
18661942	chr19:18661942:C:T	6.62298e-10	0.113358	-1.24795	0.000165459	0.627634	-1.24562
18661991	chr19:18661991:C:G	4.65626e-10	-1.7963	0.309371	6.09022e-05	-1.87753	0.260089
18662081	chr19:18662081:A:G	1.55207e-10	-1.79435	-0.7912	2.70546e-05	-1.65905	-0.769811
18662479	chr19:18662479:A:G	2.47623e-09	-4.09779e-10	0.184182	0.000374493	-4.09779e-10	0.198858
18662625	chr19:18662625:C:T	1.08741e-09	-4.09779e-10	-0.638751	0.000164246	-4.09779e-10	-0.625348
18663172	chr19:18663172:C:T	1.23221e-10	-1.92325	-0.893082	1.87382e-05	-1.92352	-0.872628
18664000	chr19:18664000:G:A	1.25572e-10	-1.63797	-1.15946	2.24831e-05	-1.46181	-1.15214
18664050	chr19:18664050:A:G	1.43824e-10	-1.75355	-0.908172	2.49996e-05	-1.60191	-0.905941
18664454	chr19:18664454:G:GC	8.38765e-10	-4.09779e-10	-0.898378	0.000124863	-4.09779e-10	-0.899496
18665662	chr19:18665662:G:A	9.3656e-10	-4.09779e-10	-0.788095	0.000140895	-4.09779e-10	-0.7787
18665898	chr19:18665898:C:T	1.06259e-10	-1.90974	-1.05469	1.61487e-05	-1.89964	-1.04523
18665936	chr19:18665936:C:T	5.63848e-10	-1.85021	0.554685	7.5362e-05	-1.90734	0.502925
18666605	chr19:18666605:C:T	3.71685e-09	-4.09779e-10	0.590323	0.000581092	-4.09779e-10	0.638194
18666857	chr19:18666857:T:C	1.07607e-10	-1.75129	-1.20054	1.88215e-05	-1.59971	-1.19201
18667314	chr19:18667314:C:T	5.24254e-10	-1.86546	0.497131	7.0728e-05	-1.91425	0.446382
18667429	chr19:18667429:C:T	9.29016e-10	-4.09779e-10	-0.796182	0.000138246	-4.09779e-10	-0.797683
18668069	chr19:18668069:C:T	1.47972e-09	-4.09779e-10	-0.3307	0.000227387	-4.09779e-10	-0.300062
18668630	chr19:18668630:G:C	7.22865e-10	-4.09779e-10	-1.04709	0.000107736	-4.09779e-10	-1.04703
18668918	chr19:18668918:C:T	1.50062e-09	-4.09779e-10	-0.316674	0.000230722	-4.09779e-10	-0.2855
18669639	chr19:18669639:C:T	4.36517e-10	-1.55148	-5.44374e-10	6.81057e-05	-1.50565	-5.44374e-10
18669722	chr19:18669722:G:A	1.20624e-09	-4.09779e-10	-0.535042	0.000179651	-4.09779e-10	-0.5357
18669828	chr19:18669828:G:A	5.82371e-10	-4.09779e-10	-1.2632	8.69745e-05	-4.09779e-10	-1.2611
18669959	chr19:18669959:T:C	2.78124e-10	-1.62993	-0.372316	5.14389e-05	-1.39864	-0.387682
18670107	chr19:18670107:G:A	1.08182e-09	-0.746288	0.102377	0.000126488	-1.00483	0.118263
18670146	chr19:18670146:G:A	1.48928e-10	-1.91131	-0.715537	2.1777e-05	-1.88406	-0.761802
18671103	chr19:18671103:T:C	1.99952e-10	-1.70539	-0.626838	3.74564e-05	-1.47318	-0.630355
18671217	chr19:18671217:G:A	1.9773e-10	-1.91113	-0.43228	3.04404e-05	-1.89366	-0.417286
18671237	chr19:18671237:T:C	4.29047e-10	-1.92426	0.355514	6.19289e-05	-1.90639	0.30566
18671387	chr19:18671387:C:T	1.45454e-10	-1.80509	-0.845355	2.607e-05	-1.59254	-0.873383
18671529	chr19:18671529:G:A	3.32663e-10	-1.82318	-5.44374e-10	5.3973e-05	-1.73823	-5.44374e-10
18671567	chr19:18671567:A:G	1.41058e-10	-1.60472	-1.07642	2.59913e-05	-1.4	-1.06895
18671876	chr19:18671876:G:A	1.52221e-10	-1.92117	-0.683801	2.27405e-05	-1.91498	-0.687584
18672532	chr19:18672532:C:T	8.45688e-11	-1.92439	-1.26835	1.31616e-05	-1.8816	-1.26782
18672580	chr19:18672580:C:T	1.59683e-10	-1.91041	-0.646714	2.46487e-05	-1.89172	-0.630277
18672616	chr19:18672616:C:T	8.38168e-10	0.224568	-1.12366	0.000215967	0.76743	-1.11902
18672653	chr19:18672653:C:T	4.23305e-09	-4.09779e-10	0.720369	0.000636712	-4.09779e-10	0.729603
18672975	chr19:18672975:A:G	1.20815e-10	-1.5938	-1.24225	2.23881e-05	-1.38105	-1.23713
18673091	chr19:18673091:G:A	7.3791e-10	-4.09779e-10	-1.02649	0.000108865	-4.09779e-10	-1.0366
18673258	chr19:18673258:C:G	1.58727e-09	-4.09779e-10	-0.260536	0.000243699	-4.09779e-10	-0.230779
18674894	chr19:18674894:A:C	5.80606e-10	-4.09779e-10	-1.26624	8.73496e-05	-4.09779e-10	-1.2568
18675005	chr19:18675005:C:T	4.32471e-09	0.741791	-5.44374e-10	0.000584426	0.643916	-5.44374e-10
18675470	chr19:18675470:C:T	1.16175e-10	-1.90714	-0.968079	1.79069e-05	-1.88802	-0.953514
18675869	chr19:18675869:C:G	7.28262e-10	-4.09779e-10	-1.03965	0.000110271	-4.09779e-10	-1.02378
18675932	chr19:18675932:G:A	8.90114e-10	-4.09779e-10	-0.838959	0.000155432	-4.09779e-10	-0.680504
18675974	chr19:18675974:A:G	1.06566e-10	-1.74445	-1.21709	1.85394e-05	-1.58594	-1.22088
18676050	chr19:18676050:G:C	1.06469e-10	-1.79865	-1.16381	1.75166e-05	-1.69769	-1.16587
18676562	chr19:18676562:A:G	1.16251e-10	-1.60626	-1.2683	2.12682e-05	-1.40093	-1.26857
18677168	chr19:18677168:T:C	1.00135e-10	-1.77576	-1.24803	1.72671e-05	-1.62778	-1.25013
18677171	chr19:18677171:G:A	1.19265e-10	-1.60784	-1.24112	2.22758e-05	-1.38263	-1.24058
18677201	chr19:18677201:G:A	1.63866e-10	-1.78222	-0.749042	2.85646e-05	-1.64716	-0.727384
18677398	chr19:18677398:A:G	1.0307e-10	-1.76393	-1.23097	1.77455e-05	-1.61643	-1.23415
18677614	chr19:18677614:G:A	5.8498e-10	-4.09779e-10	-1.25873	8.72962e-05	-4.09779e-10	-1.25741
18678255	chr19:18678255:A:G	6.12338e-10	-4.09779e-10	-1.21302	9.13835e-05	-4.09779e-10	-1.21165
18678401	chr19:18678401:C:G	3.59644e-10	-1.92278	0.177591	5.23509e-05	-1.90032	0.131578
18678782	chr19:18678782:C:T	1.11311e-10	-1.71877	-1.1992	1.99455e-05	-1.53727	-1.19644
18679476	chr19:18679476:G:A	3.0521e-10	-1.90931	-5.44374e-10	4.48323e-05	-1.92379	-5.44374e-10
18679699	chr19:18679699:C:T	7.52392e-10	-1.00705	-5.44374e-10	0.000136785	-0.808302	-5.44374e-10
18679872	chr19:18679872:G:A	5.82364e-10	-4.09779e-10	-1.26321	8.67581e-05	-4.09779e-10	-1.26359
18679996	chr19:18679996:T:C	5.8497e-10	-4.09779e-10	-1.25875	8.71433e-05	-4.09779e-10	-1.25916
18680444	chr19:18680444:A:G	3.23886e-10	-1.84992	-5.44374e-10	5.0431e-05	-1.80611	-5.44374e-10
18680908	chr19:18680908:T:A	1.17557e-10	-1.60915	-1.25424	2.13664e-05	-1.40911	-1.25578
18680947	chr19:18680947:T:C	4.55936e-10	-1.50796	-5.44374e-10	6.97948e-05	-1.48116	-5.44374e-10
18681283	chr19:18681283:C:T	3.21554e-10	-1.85714	-5.44374e-10	4.67532e-05	-1.88183	-5.44374e-10
18681556	chr19:18681556:T:G	7.38067e-10	-4.09779e-10	-1.02627	0.000113119	-4.09779e-10	-0.998276
18681944	chr19:18681944:G:A	3.15008e-10	-1.87771	-5.44374e-10	5.13076e-05	-1.78888	-5.44374e-10
18682411	chr19:18682411:G:C	9.23179e-09	-4.09779e-10	1.5001	0.00141149	-4.09779e-10	1.52569
18682479	chr19:18682479:A:T	7.85401e-10	-4.09779e-10	-0.964114	0.000122252	-4.09779e-10	-0.920632
18683062	chr19:18683062:T:A	5.79723e-10	-4.09779e-10	-1.26776	8.632e-05	-4.09779e-10	-1.26865
18683237	chr19:18683237:G:T	5.79979e-10	-4.09779e-10	-1.26732	8.64192e-05	-4.09779e-10	-1.26751
18684614	chr19:18684614:A:G	2.65393e-09	-4.09779e-10	0.253487	0.000413171	-4.09779e-10	0.297147
18684678	chr19:18684678:CT:C	9.65283e-11	-1.90585	-1.15463	1.51057e-05	-1.85821	-1.15343
18684768	chr19:18684768:T:G	1.28332e-10	-1.65882	-1.11687	2.46002e-05	-1.39947	-1.12449
18685146	chr19:18685146:G:C	3.14081e-10	-1.88066	-5.44374e-10	4.9705e-05	-1.82061	-5.44374e-10
18685276	chr19:18685276:G:A	7.62072e-10	-4.09779e-10	-0.994268	0.000116942	-4.09779e-10	-0.965037
18685845	chr19:18685845:G:A	1.14537e-10	-1.89925	-0.990158	1.68572e-05	-1.91717	-0.984762
18687177	chr19:18687177:G:C	3.08796e-10	-1.89763	-5.44374e-10	4.57741e-05	-1.903	-5.44374e-10
18687406	chr19:18687406:T:C	3.15937e-10	-1.87477	-5.44374e-10	5.14099e-05	-1.78688	-5.44374e-10
18688225	chr19:18688225:G:A	2.69975e-10	-0.981459	-1.05052	2.82396e-05	-1.34239	-1.0436
18688541	chr19:18688541:C:T	5.8092e-10	-4.09779e-10	-1.2657	8.65557e-05	-4.09779e-10	-1.26593
18688578	chr19:18688578:G:A	1.60032e-10	-1.34889	-1.20604	3.42806e-05	-0.98153	-1.2106
18689039	chr19:18689039:G:A	3.12755e-10	-1.88489	-5.44374e-10	5.07269e-05	-1.80026	-5.44374e-10
18689783	chr19:18689783:A:C	9.29786e-11	-1.90056	-1.19738	1.47929e-05	-1.84282	-1.18975
18690049	chr19:18690049:G:A	1.30924e-10	-1.76953	-0.986167	2.33564e-05	-1.61726	-0.958587
18690632	chr19:18690632:G:T	5.97672e-10	-4.09779e-10	-1.23727	8.90715e-05	-4.09779e-10	-1.23728
18690752	chr19:18690752:G:A	7.14918e-10	-4.09779e-10	-1.05814	0.0001081	-4.09779e-10	-1.04366
18691003	chr19:18691003:A:G	1.65798e-10	-1.3099	-1.20964	3.62982e-05	-0.920878	-1.21407
18691237	chr19:18691237:C:T	7.4741e-10	-4.09779e-10	-1.01369	0.000114562	-4.09779e-10	-0.985601
18691259	chr19:18691259:T:C	1.52892e-10	-1.80271	-0.797869	2.71947e-05	-1.66137	-0.762318
18691631	chr19:18691631:T:C	5.99745e-10	-4.09779e-10	-1.2338	8.93416e-05	-4.09779e-10	-1.23425
18691942	chr19:18691942:G:A	9.29684e-11	-1.87812	-1.21993	1.50124e-05	-1.80414	-1.2137
18691960	chr19:18691960:G:A	9.62994e-11	-1.92008	-1.14277	1.43877e-05	-1.92147	-1.13886
18692073	chr19:18692073:C:A	8.92895e-11	-1.9094	-1.22903	1.40475e-05	-1.86088	-1.22339
18692362	chr19:18692362:T:G	1.51741e-10	-1.39774	-1.2104	3.25029e-05	-1.03095	-1.21444
18692590	chr19:18692590:A:C	1.62126e-10	-1.8098	-0.732133	2.88176e-05	-1.67268	-0.693047
18692803	chr19:18692803:C:T	3.14343e-10	-1.87982	-5.44374e-10	4.91574e-05	-1.83169	-5.44374e-10
18692972	chr19:18692972:G:A	7.57098e-10	-4.09779e-10	-1.00082	0.000114069	-4.09779e-10	-0.989909
18693187	chr19:18693187:G:A	1.26482e-08	-1.90465	3.71961	0.00204756	-1.91595	3.81364
18694401	chr19:18694401:A:G	3.5945e-09	0.556853	-5.44374e-10	0.00102329	1.20407	-5.44374e-10
18694522	chr19:18694522:T:C	6.2559e-10	-4.09779e-10	-1.19161	9.30107e-05	-4.09779e-10	-1.194
18694762	chr19:18694762:G:C	9.80043e-10	-4.09779e-10	-0.742712	0.000151859	-4.09779e-10	-0.703764
18694898	chr19:18694898:T:G	1.07917e-09	-1.58824	0.94188	0.000157339	-1.67053	1.00222
18695296	chr19:18695296:C:T	9.00978e-10	-4.09779e-10	-0.826827	0.000139562	-4.09779e-10	-0.788208
18695375	chr19:18695375:G:A	9.18731e-10	-4.09779e-10	-0.807315	0.000142512	-4.09779e-10	-0.767285
18695492	chr19:18695492:G:A	9.37616e-11	-1.91701	-1.17254	1.4079e-05	-1.91685	-1.16518
18695723	chr19:18695723:G:A	1.4974e-09	-4.09779e-10	-0.31882	0.000299669	-4.09779e-10	-0.0240345
18695821	chr19:18695821:C:T	1.34858e-10	-1.56902	-1.15707	3.24327e-05	-1.10046	-1.14709
18695858	chr19:18695858:T:C	7.56984e-09	-1.80962	3.11124	0.00179713	-1.43503	3.20226
18695916	chr19:18695916:C:T	1.19638e-09	-4.09779e-10	-0.543254	0.000179451	-4.09779e-10	-0.536811
18697671	chr19:18697671:C:T	6.41201e-10	-4.09779e-10	-1.16697	9.63144e-05	-4.09779e-10	-1.1591
18698144	chr19:18698144:C:T	2.86272e-10	-1.92446	-0.0489014	4.58854e-05	-1.92096	0.0203952
18698207	chr19:18698207:G:A	1.08471e-09	-4.09779e-10	-0.641242	0.000165963	-4.09779e-10	-0.614948
18698645	chr19:18698645:C:T	7.65614e-10	-4.09779e-10	-0.98963	0.000115598	-4.09779e-10	-0.976593
18698901	chr19:18698901:G:A	1.15788e-09	-1.80944	1.23348	0.000181461	-1.85407	1.3284
18698937	chr19:18698937:C:T	7.08952e-10	-4.09779e-10	-1.06652	0.000105756	-4.09779e-10	-1.06558
18699273	chr19:18699273:C:T	3.08004e-09	-4.09779e-10	0.402389	0.000569574	-4.09779e-10	0.618174
18699372	chr19:18699372:G:A	1.82759e-09	-4.09779e-10	-0.119556	0.000275924	-4.09779e-10	-0.10659
18699985	chr19:18699985:A:T	1.03503e-10	-1.84191	-1.1488	1.5528e-05	-1.84269	-1.14138
18700066	chr19:18700066:G:A	1.04225e-10	-1.83959	-1.14416	1.56359e-05	-1.84053	-1.13661
18700238	chr19:18700238:C:T	1.07186e-10	-1.74308	-1.21267	1.52818e-05	-1.78686	-1.21319
18700259	chr19:18700259:A:C	6.91332e-10	-4.09779e-10	-1.09169	0.000103063	-4.09779e-10	-1.09137
18700302	chr19:18700302:T:C	1.02118e-10	-1.8579	-1.14628	1.53204e-05	-1.85871	-1.13882
18700665	chr19:18700665:G:A	3.32739e-10	-1.82295	-5.44374e-10	5.45256e-05	-1.72804	-5.44374e-10
18700705	chr19:18700705:C:T	5.80002e-10	-4.09779e-10	-1.26728	8.65899e-05	-4.09779e-10	-1.26553
18700930	chr19:18700930:C:T	1.28628e-10	-1.56422	-1.20917	3.1383e-05	-1.08997	-1.19047
18700995	chr19:18700995:T:C	1.08325e-09	-4.09779e-10	-0.642591	0.000158155	-4.09779e-10	-0.663141
18701156	chr19:18701156:A:G	2.13697e-09	-1.68863	1.72547	0.000561502	-1.22058	1.82448
18701571	chr19:18701571:T:G	1.90447e-09	-4.09779e-10	-0.0783474	0.000407349	-4.09779e-10	0.282957
18701662	chr19:18701662:A:G	1.02736e-10	-1.8507	-1.14744	1.54262e-05	-1.85072	-1.13993
18701806	chr19:18701806:C:T	6.11785e-10	-1.70202	0.488094	0.000106175	-1.54463	0.483006
18701946	chr19:18701946:G:A	1.35522e-10	-1.51851	-1.20267	3.42099e-05	-1.01327	-1.18093
18702164	chr19:18702164:T:G	8.80908e-10	-4.09779e-10	-0.849355	0.0001317	-4.09779e-10	-0.846192
18702435	chr19:18702435:A:G	4.67397e-10	-1.32725	-0.155879	5.3395e-05	-1.59289	-0.156105
18702977	chr19:18702977:C:T	5.84121e-10	-1.91564	0.655439	9.47378e-05	-1.87138	0.695777
18703203	chr19:18703203:G:A	3.03877e-10	-1.91369	-5.44374e-10	4.50318e-05	-1.91935	-5.44374e-10
18703240	chr19:18703240:A:G	1.19805e-10	-1.57655	-1.26789	1.69024e-05	-1.6314	-1.26786
18703367	chr19:18703367:T:C	8.14187e-10	-4.09779e-10	-0.928118	0.000121435	-4.09779e-10	-0.927336
18703520	chr19:18703520:A:G	3.55969e-10	-1.08377	-0.671698	0.000108985	-0.388344	-0.64716
18703611	chr19:18703611:C:T	3.00592e-10	-1.92455	-5.44374e-10	4.51558e-05	-1.9166	-5.44374e-10
18703715	chr19:18703715:G:A	9.73492e-10	-4.09779e-10	-0.749418	0.000142647	-4.09779e-10	-0.766339
18703805	chr19:18703805:C:G	8.14597e-10	-4.09779e-10	-0.927615	0.000121517	-4.09779e-10	-0.926659
18703947	chr19:18703947:T:G	1.01605e-09	-4.09779e-10	-0.706634	0.000148325	-4.09779e-10	-0.727311
18704057	chr19:18704057:T:G	8.169e-10	-4.09779e-10	-0.924792	0.000124354	-4.09779e-10	-0.903585
18704167	chr19:18704167:C:T	3.43537e-10	-1.90019	0.109175	5.84903e-05	-1.85133	0.193477
18704315	chr19:18704315:C:G	2.61092e-09	-4.09779e-10	0.237149	0.000405143	-4.09779e-10	0.277526
18704339	chr19:18704339:T:G	7.58343e-10	-4.09779e-10	-0.999172	0.000116393	-4.09779e-10	-0.96974
18704406	chr19:18704406:G:T	3.0356e-10	-1.91473	-5.44374e-10	4.53251e-05	-1.91285	-5.44374e-10
18704435	chr19:18704435:G:C	3.51684e-10	-1.87768	0.110103	6.06816e-05	-1.81514	0.194066
18704597	chr19:18704597:A:T	2.45656e-08	-4.09779e-10	2.4788	0.00763324	-4.09779e-10	3.21355
18704648	chr19:18704648:G:A	7.66131e-10	-4.09779e-10	-0.988955	0.000114004	-4.09779e-10	-0.990485
18705092	chr19:18705092:C:T	7.21118e-10	-4.09779e-10	-1.0495	0.000107492	-4.09779e-10	-1.0493
18705220	chr19:18705220:C:T	1.39081e-09	-4.09779e-10	-0.39267	0.000205026	-4.09779e-10	-0.403577
18705559	chr19:18705559:T:C	4.5327e-09	0.788765	-5.44374e-10	0.00131816	1.45728	-5.44374e-10
18705611	chr19:18705611:G:A	8.14008e-09	-4.09779e-10	1.37425	0.00126587	-4.09779e-10	1.4168
18706394	chr19:18706394:T:TG	6.22468e-10	-4.09779e-10	-1.19662	9.31643e-05	-4.09779e-10	-1.19235
18706487	chr19:18706487:G:A	2.48572e-08	-4.09779e-10	2.4906	0.00774286	-4.09779e-10	3.22781
18706832	chr19:18706832:T:G	6.47023e-10	0.102171	-1.2601	5.34869e-05	-0.488883	-1.25839
18707369	chr19:18707369:C:T	1.63696e-09	-4.09779e-10	-0.229715	0.000237568	-4.09779e-10	-0.25626
18707525	chr19:18707525:A:G	9.82828e-11	-1.78637	-1.25609	1.41391e-05	-1.82175	-1.25602
18707717	chr19:18707717:G:A	8.87919e-11	-1.87892	-1.2651	1.2838e-05	-1.91059	-1.26372
18707923	chr19:18707923:C:G	7.2195e-10	-4.09779e-10	-1.04835	0.000107634	-4.09779e-10	-1.04798
18708134	chr19:18708134:G:A	3.05796e-10	-1.90739	-5.44374e-10	4.47994e-05	-1.92452	-5.44374e-10
18708250	chr19:18708250:T:A	1.39165e-09	-0.227036	-0.165026	0.000647167	0.781422	-0.0355322
18708425	chr19:18708425:G:A	3.1087e-08	-4.09779e-10	2.71424	0.00989448	-4.09779e-10	3.47302
18708671	chr19:18708671:G:A	7.04001e-10	-4.09779e-10	-1.07353	0.000106435	-4.09779e-10	-1.05918
18709066	chr19:18709066:A:G	9.78316e-11	-1.88019	-1.16687	1.58549e-05	-1.81391	-1.14932
18709144	chr19:18709144:C:T	3.02254e-10	-1.91904	-5.44374e-10	4.48586e-05	-1.9232	-5.44374e-10
18709174	chr19:18709174:C:T	2.34922e-10	-1.18059	-0.990465	6.73896e-05	-0.56426	-0.951963
18709354	chr19:18709354:C:T	3.08232e-10	-1.89945	-5.44374e-10	4.62669e-05	-1.89229	-5.44374e-10
18709515	chr19:18709515:G:C	8.81698e-11	-1.91804	-1.23301	1.39605e-05	-1.8675	-1.22298
18709780	chr19:18709780:C:T	8.32326e-10	-4.09779e-10	-0.906084	0.000124383	-4.09779e-10	-0.903347
18709783	chr19:18709783:C:T	1.33215e-09	-4.09779e-10	-0.435758	0.000210865	-4.09779e-10	-0.375498
18710001	chr19:18710001:T:C	9.83895e-10	-4.09779e-10	-0.738789	0.000145917	-4.09779e-10	-0.743678
18710214	chr19:18710214:T:C	3.11235e-10	-0.965503	-0.924257	9.75759e-05	-0.241433	-0.90465
18710354	chr19:18710354:C:T	1.34455e-09	-4.09779e-10	-0.426491	0.000212988	-4.09779e-10	-0.365479
18710960	chr19:18710960:C:T	8.67704e-11	-1.90165	-1.26539	1.2694e-05	-1.92152	-1.26407
18711066	chr19:18711066:A:G	2.58666e-09	-4.09779e-10	0.227813	0.000477957	-4.09779e-10	0.442805
18711141	chr19:18711141:C:A	1.82069e-10	-1.23028	-1.19564	3.40618e-05	-0.999947	-1.19859
18711194	chr19:18711194:G:A	1.27955e-09	-4.09779e-10	-0.476046	0.000233533	-4.09779e-10	-0.27339
18711221	chr19:18711221:T:C	1.21288e-09	-1.92457	1.39501	0.000192358	-1.90538	1.43803
18711321	chr19:18711321:C:T	6.34868e-10	-4.09779e-10	-1.17689	9.45405e-05	-4.09779e-10	-1.17769
18711497	chr19:18711497:A:G	3.00688e-10	-1.92423	-5.44374e-10	4.52468e-05	-1.91458	-5.44374e-10
18711629	chr19:18711629:C:G	2.4456e-09	-4.09779e-10	0.171736	0.000543139	-4.09779e-10	0.570652
18712221	chr19:18712221:G:C	5.27242e-10	-0.976322	-0.386327	0.00015751	-0.37861	-0.288612
18712239	chr19:18712239:C:T	3.03802e-09	-0.839881	1.22853	0.000665053	-0.558127	1.33128
18712294	chr19:18712294:C:T	1.14088e-09	-4.09779e-10	-0.590753	0.000164948	-4.09779e-10	-0.621081
18712310	chr19:18712310:G:A	6.22144e-10	-4.09779e-10	-1.19714	9.27084e-05	-4.09779e-10	-1.19726
18712855	chr19:18712855:G:A	9.29783e-10	-4.09779e-10	-0.795357	0.000135393	-4.09779e-10	-0.818531
18713719	chr19:18713719:T:TA	9.86407e-10	-4.09779e-10	-0.736239	0.000143342	-4.09779e-10	-0.761479
18713899	chr19:18713899:T:C	8.67802e-11	-1.90202	-1.26491	1.26975e-05	-1.92181	-1.26351
18714036	chr19:18714036:G:A	4.47469e-08	-4.09779e-10	3.07847	0.0146995	-4.09779e-10	3.86885
18714060	chr19:18714060:A:G	2.59353e-10	-1.04651	-1.02561	7.91539e-05	-0.346855	-1.00847
18714293	chr19:18714293:G:A	6.69702e-10	-4.09779e-10	-1.12348	0.00010121	-4.09779e-10	-1.10951
18714910	chr19:18714910:C:A	8.90004e-11	-1.91314	-1.22853	1.42378e-05	-1.8526	-1.21821
18715242	chr19:18715242:A:G	2.77183e-10	-1.00576	-0.999867	8.56551e-05	-0.294294	-0.982092
18715747	chr19:18715747:G:T	3.00814e-10	-1.92382	-5.44374e-10	4.5615e-05	-1.90648	-5.44374e-10
18715767	chr19:18715767:A:G	3.90357e-08	-4.09779e-10	2.94192	0.0126601	-4.09779e-10	3.71949
18715849	chr19:18715849:G:C	3.89227e-10	-1.85765	0.191503	6.75385e-05	-1.7867	0.272678
18716019	chr19:18716019:G:A	7.2195e-10	-4.09779e-10	-1.04835	0.000107634	-4.09779e-10	-1.04798
18716165	chr19:18716165:C:T	9.54596e-10	-1.15521	0.386187	0.000336488	-0.435676	0.527524
18716559	chr19:18716559:A:G	8.3837e-10	-4.09779e-10	-0.898849	0.000124555	-4.09779e-10	-0.901965
18716643	chr19:18716643:G:A	8.84086e-11	-1.9216	-1.22674	1.38954e-05	-1.87878	-1.21637
18717736	chr19:18717736:G:A	2.44885e-10	-1.19696	-0.932563	6.99742e-05	-0.588581	-0.890007
18717961	chr19:18717961:G:A	6.02872e-10	-4.09779e-10	-1.2286	8.97763e-05	-4.09779e-10	-1.22939
18717985	chr19:18717985:A:G	4.69289e-10	-1.9243	0.445207	7.3663e-05	-1.90828	0.481065
18718167	chr19:18718167:C:T	8.09804e-10	-4.09779e-10	-0.933516	0.000120562	-4.09779e-10	-0.934553
18718675	chr19:18718675:C:G	3.02311e-10	-1.91885	-5.44374e-10	4.49089e-05	-1.92208	-5.44374e-10
18718719	chr19:18718719:C:T	4.37234e-10	-1.03718	-0.512663	0.000133421	-0.386044	-0.447163
18718923	chr19:18718923:G:A	3.13405e-10	-0.621045	-1.26177	0.000102166	0.163396	-1.26351
18719119	chr19:18719119:T:A	1.08554e-10	-1.89854	-1.04453	1.56103e-05	-1.92048	-1.0583
18719167	chr19:18719167:T:G	8.71373e-11	-1.9009	-1.26192	1.27036e-05	-1.92129	-1.26353
18719235	chr19:18719235:G:A	6.11264e-10	-4.09779e-10	-1.21478	9.12893e-05	-4.09779e-10	-1.21268
18719444	chr19:18719444:C:T	1.0154e-09	-4.09779e-10	-0.707267	0.000147556	-4.09779e-10	-0.732507
18719894	chr19:18719894:A:G	2.35176e-10	-0.967088	-1.20289	7.008e-05	-0.264288	-1.21279
18720375	chr19:18720375:A:G	7.17479e-10	-4.09779e-10	-1.05456	0.000106968	-4.09779e-10	-1.05419
18720530	chr19:18720530:T:G	2.64109e-09	-4.09779e-10	0.24864	0.000406353	-4.09779e-10	0.280508
18721375	chr19:18721375:G:A	3.04848e-10	-1.9105	-5.44374e-10	4.47984e-05	-1.92454	-5.44374e-10
18721731	chr19:18721731:G:A	8.76131e-11	-1.89104	-1.26634	1.27148e-05	-1.91673	-1.26722
18722027	chr19:18722027:G:A	9.42982e-10	-4.09779e-10	-0.781261	0.000146432	-4.09779e-10	-0.740157
18722127	chr19:18722127:T:C	2.97166e-10	-0.675197	-1.26082	9.42777e-05	0.082349	-1.26282
18722140	chr19:18722140:C:T	2.90384e-10	-1.11953	-0.83957	8.47094e-05	-0.496572	-0.790916
18722394	chr19:18722394:T:C	1.8796e-10	-1.19844	-1.19564	3.51602e-05	-0.96821	-1.19859
18723018	chr19:18723018:A:G	3.87424e-08	-4.09779e-10	2.93438	0.0116799	-4.09779e-10	3.63891
18723239	chr19:18723239:C:G	3.07656e-10	-1.90132	-5.44374e-10	4.55627e-05	-1.90762	-5.44374e-10
18723314	chr19:18723314:C:T	3.35631e-10	-1.05992	-0.754378	9.98053e-05	-0.420973	-0.70252
18723328	chr19:18723328:C:T	3.00975e-10	-1.92328	-5.44374e-10	4.62723e-05	-1.89217	-5.44374e-10
18723706	chr19:18723706:G:C	9.81675e-10	-4.09779e-10	-0.741048	0.000142657	-4.09779e-10	-0.766274
18723914	chr19:18723914:C:T	9.81675e-10	-4.09779e-10	-0.741048	0.000142657	-4.09779e-10	-0.766274
18723925	chr19:18723925:T:C	9.29845e-09	-4.09779e-10	1.5073	0.00201593	-4.09779e-10	1.88212
18724305	chr19:18724305:G:A	2.44717e-10	-1.15679	-0.973413	6.48817e-05	-0.629355	-0.924794
18724338	chr19:18724338:G:A	3.01575e-10	-1.92129	-5.44374e-10	4.49959e-05	-1.92014	-5.44374e-10
18724418	chr19:18724418:T:C	3.59246e-10	-1.7463	-5.44374e-10	5.46907e-05	-1.72502	-5.44374e-10
18724528	chr19:18724528:G:A	9.73148e-11	-1.80573	-1.24663	1.3961e-05	-1.84627	-1.24418
18725090	chr19:18725090:A:T	5.89202e-10	0.0152703	-1.26681	5.59937e-05	-0.434735	-1.26674
18725207	chr19:18725207:T:C	1.72812e-09	-4.09779e-10	-0.175521	0.00030003	-4.09779e-10	-0.022833
18725302	chr19:18725302:C:T	4.67338e-10	-1.48326	-5.44374e-10	7.40176e-05	-1.42241	-5.44374e-10
18725796	chr19:18725796:C:T	2.58806e-09	-4.09779e-10	0.228354	0.00056794	-4.09779e-10	0.615301
18725924	chr19:18725924:T:C	1.32361e-09	-4.09779e-10	-0.442189	0.000192959	-4.09779e-10	-0.464239
18725931	chr19:18725931:G:A	2.22077e-09	-1.70879	1.78409	0.000553806	-1.38633	1.97643
18726550	chr19:18726550:T:C	3.03183e-10	-1.91597	-5.44374e-10	4.55834e-05	-1.90717	-5.44374e-10
18726653	chr19:18726653:C:T	3.052e-10	-1.90934	-5.44374e-10	4.47998e-05	-1.92451	-5.44374e-10
18726825	chr19:18726825:C:T	3.5179e-10	-1.76727	-5.44374e-10	5.8037e-05	-1.66563	-5.44374e-10
18726933	chr19:18726933:A:G	3.20661e-09	-4.09779e-10	0.442661	0.000496984	-4.09779e-10	0.481844
18727013	chr19:18727013:G:A	1.94246e-10	-1.36092	-1.00027	4.7663e-05	-0.87178	-0.990778
18727183	chr19:18727183:A:G	2.50479e-10	-1.28162	-0.825312	6.5028e-05	-0.759708	-0.792189
18727248	chr19:18727248:TCAAA:T	1.8357e-10	-1.15205	-1.26566	2.3175e-05	-1.31824	-1.2654
18727412	chr19:18727412:T:A	9.77095e-09	-4.09779e-10	1.55686	0.00232209	-4.09779e-10	2.02351
18727423	chr19:18727423:T:C	1.5273e-09	-4.09779e-10	-0.299051	0.000233907	-4.09779e-10	-0.27179
18728212	chr19:18728212:G:T	1.31314e-09	-4.09779e-10	-0.450132	0.000200729	-4.09779e-10	-0.424759
18728383	chr19:18728383:A:G	1.31314e-09	-4.09779e-10	-0.450132	0.000200729	-4.09779e-10	-0.424759
18728873	chr19:18728873:C:A	3.26413e-10	-1.84214	-5.44374e-10	5.30664e-05	-1.75517	-5.44374e-10
18728916	chr19:18728916:G:C	1.12017e-10	-1.85683	-1.05483	1.74794e-05	-1.80004	-1.06565
18729370	chr19:18729370:G:A	3.09596e-10	-1.89504	-5.44374e-10	4.48739e-05	-1.92286	-5.44374e-10
18729514	chr19:18729514:T:G	1.04066e-10	-1.82491	-1.16038	1.62404e-05	-1.75562	-1.1836
18729600	chr19:18729600:G:A	2.29955e-09	-4.09779e-10	0.110163	0.000372694	-4.09779e-10	0.194042
18729648	chr19:18729648:A:G	9.69972e-11	-1.84772	-1.20791	1.50852e-05	-1.78825	-1.22475
18729766	chr19:18729766:A:G	7.76276e-10	-4.09779e-10	-0.9758	0.00011576	-4.09779e-10	-0.975194
18729859	chr19:18729859:C:T	9.13091e-11	-1.84731	-1.26875	1.4474e-05	-1.78797	-1.2664
18730092	chr19:18730092:C:A	6.20024e-10	-4.09779e-10	-1.20055	9.35689e-05	-4.09779e-10	-1.18802
18730481	chr19:18730481:C:T	2.23316e-09	-4.09779e-10	0.0808636	0.000361651	-4.09779e-10	0.163964
18730857	chr19:18730857:C:T	1.34872e-09	-4.09779e-10	-0.423396	0.000206394	-4.09779e-10	-0.396929
18730858	chr19:18730858:G:A	5.99354e-10	-4.09779e-10	-1.23446	8.90236e-05	-4.09779e-10	-1.23781
18731112	chr19:18731112:G:GACT	1.31314e-09	-4.09779e-10	-0.450132	0.000200729	-4.09779e-10	-0.424759
18731119	chr19:18731119:G:A	9.19993e-10	-4.09779e-10	-0.805942	0.000136829	-4.09779e-10	-0.807981
18731697	chr19:18731697:G:A	2.48911e-10	-1.37482	-0.73839	2.85973e-05	-1.63008	-0.74332
18731742	chr19:18731742:C:T	1.15565e-09	-4.09779e-10	-0.577888	0.000178917	-4.09779e-10	-0.539794
18731783	chr19:18731783:C:T	7.77307e-09	-4.09779e-10	1.32811	0.00181187	-4.09779e-10	1.7754
18731930	chr19:18731930:G:A	2.54864e-08	-4.09779e-10	2.51559	0.00696383	-4.09779e-10	3.12177
18731940	chr19:18731940:C:T	1.25401e-09	-4.09779e-10	-0.496206	0.000210912	-4.09779e-10	-0.375272
18732068	chr19:18732068:G:A	1.12017e-09	-0.609073	-5.44374e-10	0.000209401	-0.382465	-5.44374e-10
18732284	chr19:18732284:G:A	1.14651e-09	-4.09779e-10	-0.585826	0.000174223	-4.09779e-10	-0.56638
18732396	chr19:18732396:C:T	6.38675e-10	-4.09779e-10	-1.17091	9.63308e-05	-4.09779e-10	-1.15893
18732498	chr19:18732498:T:C	2.04009e-08	-4.09779e-10	2.29302	0.0053938	-4.09779e-10	2.86629
18732526	chr19:18732526:A:T	2.20932e-08	-4.09779e-10	2.37272	0.00596963	-4.09779e-10	2.96773
18732812	chr19:18732812:C:T	1.12357e-10	-1.85416	-1.05447	1.73667e-05	-1.80396	-1.0682
18732942	chr19:18732942:T:C	4.54919e-10	-1.83979	0.329605	8.00767e-05	-1.77786	0.434126
18733366	chr19:18733366:C:T	1.03512e-09	-0.988398	0.300365	0.000183748	-0.922018	0.408866
18733554	chr19:18733554:G:A	2.06958e-10	-1.03513	-1.26266	3.27294e-05	-0.971091	-1.26735
18733923	chr19:18733923:A:G	7.63834e-10	-4.09779e-10	-0.991958	0.000114944	-4.09779e-10	-0.982265
18734027	chr19:18734027:G:A	9.57872e-10	-4.09779e-10	-0.765594	0.000143061	-4.09779e-10	-0.763443
18734051	chr19:18734051:A:G	6.72569e-09	-4.09779e-10	1.18338	0.00144213	-4.09779e-10	1.54716
18734056	chr19:18734056:C:T	1.10898e-09	-4.09779e-10	-0.619115	0.000163576	-4.09779e-10	-0.629438
18734373	chr19:18734373:A:T	2.01139e-10	-1.06089	-1.26543	3.17879e-05	-0.999124	-1.2685
18734590	chr19:18734590:G:T	5.59751e-10	-1.02181	-0.281009	9.61874e-05	-0.958733	-0.201683
18734733	chr19:18734733:G:A	6.02017e-10	-0.964938	-0.265084	0.000103755	-0.899658	-0.185021
18734752	chr19:18734752:CCA:C	1.48374e-09	-4.09779e-10	-0.32799	0.000217691	-4.09779e-10	-0.343638
18734975	chr19:18734975:T:C	6.01278e-10	-0.952991	-0.27826	0.000103375	-0.889463	-0.198887
18735295	chr19:18735295:G:A	2.21457e-10	-0.966178	-1.2639	3.50492e-05	-0.901988	-1.26797
18735405	chr19:18735405:C:G	3.05084e-10	-1.90972	-5.44374e-10	4.5328e-05	-1.91279	-5.44374e-10
18735714	chr19:18735714:A:G	4.64269e-10	-1.48984	-5.44374e-10	6.10525e-05	-1.61498	-5.44374e-10
18736055	chr19:18736055:T:C	4.44124e-10	-0.969056	-0.565149	7.37131e-05	-0.903789	-0.522745
18736356	chr19:18736356:A:G	2.73349e-09	-4.09779e-10	0.283026	0.000466636	-4.09779e-10	0.418836
18736506	chr19:18736506:CAG:C	3.08198e-09	-4.09779e-10	0.403019	0.000609971	-4.09779e-10	0.686697
18736548	chr19:18736548:C:T	2.46686e-10	-0.898283	-1.22391	4.00538e-05	-0.831465	-1.20503
18736617	chr19:18736617:G:A	1.1223e-09	-4.09779e-10	-0.60717	0.000187112	-4.09779e-10	-0.495008
18736676	chr19:18736676:A:G	3.17014e-09	-4.09779e-10	0.431222	0.000544564	-4.09779e-10	0.573272
18736698	chr19:18736698:C:G	1.58883e-09	-4.09779e-10	-0.259555	0.000243666	-4.09779e-10	-0.230918
18736746	chr19:18736746:A:G	4.75814e-10	-0.893293	-0.571988	7.93715e-05	-0.824101	-0.528474
18736765	chr19:18736765:C:G	3.01301e-10	-1.9222	-5.44374e-10	4.61037e-05	-1.89582	-5.44374e-10
18736902	chr19:18736902:C:T	1.85614e-09	-4.09779e-10	-0.104054	0.000308043	-4.09779e-10	0.00352331
18736927	chr19:18736927:T:C	1.06288e-09	-0.934847	0.273279	0.000188602	-0.867743	0.380668
18737029	chr19:18737029:T:C	1.14036e-09	-0.898387	0.307182	0.000202808	-0.830341	0.415887
18737111	chr19:18737111:G:A	4.67814e-10	-0.925738	-0.556499	7.77909e-05	-0.859128	-0.513561
18737234	chr19:18737234:G:A	4.76508e-09	-4.09779e-10	0.838761	0.00108713	-4.09779e-10	1.26458
18737477	chr19:18737477:T:G	4.37535e-10	-0.969963	-0.579189	7.26235e-05	-0.904066	-0.53736
18737970	chr19:18737970:T:C	1.48374e-09	-4.09779e-10	-0.32799	0.000217691	-4.09779e-10	-0.343638
18737993	chr19:18737993:A:C	1.0171e-09	-4.09779e-10	-0.705595	0.000150623	-4.09779e-10	-0.711938
18738019	chr19:18738019:G:A	9.37962e-10	-0.877248	0.0906494	0.000202212	-0.56865	0.151253
18738402	chr19:18738402:A:G	4.73608e-10	-0.947759	-0.522169	7.88471e-05	-0.880347	-0.478856
18738658	chr19:18738658:T:C	1.09132e-09	-0.911962	0.276796	0.000194032	-0.84273	0.384038
18738757	chr19:18738757:G:A	6.28224e-10	-4.09779e-10	-1.18741	9.33909e-05	-4.09779e-10	-1.18992
18738763	chr19:18738763:A:G	1.01317e-09	-0.939143	0.229674	0.000179739	-0.870497	0.335287
18739050	chr19:18739050:C:T	7.30488e-10	-4.09779e-10	-1.0366	0.000107689	-4.09779e-10	-1.04747
18739151	chr19:18739151:G:A	8.97539e-10	-4.09779e-10	-0.830652	0.000133709	-4.09779e-10	-0.831047
18739377	chr19:18739377:G:C	2.54097e-10	-0.828258	-1.26433	4.03641e-05	-0.761244	-1.26753
18739388	chr19:18739388:A:G	9.6457e-10	-4.09779e-10	-0.758626	0.000144536	-4.09779e-10	-0.753183
18739535	chr19:18739535:C:G	2.2342e-10	-0.959773	-1.26148	3.58735e-05	-0.893117	-1.2536
18739576	chr19:18739576:T:C	7.15345e-09	-4.09779e-10	1.24504	0.00148712	-4.09779e-10	1.57788
18739714	chr19:18739714:G:A	5.90884e-09	-4.09779e-10	1.0539	0.00137265	-4.09779e-10	1.49778
18739898	chr19:18739898:A:T	1.73839e-10	-1.52958	-0.942596	4.01883e-05	-1.12848	-0.904654
18740177	chr19:18740177:C:G	8.99108e-10	-4.09779e-10	-0.828906	0.000133944	-4.09779e-10	-0.829293
18740244	chr19:18740244:C:T	5.12477e-09	-4.09779e-10	0.911532	0.00116954	-4.09779e-10	1.33765
18740780	chr19:18740780:G:A	8.97571e-10	-4.09779e-10	-0.830616	0.000133715	-4.09779e-10	-0.831001
18740961	chr19:18740961:C:T	1.06246e-09	-4.09779e-10	-0.661962	0.000176342	-4.09779e-10	-0.554287
18741098	chr19:18741098:G:C	5.89295e-10	-4.09779e-10	-1.25138	8.84238e-05	-4.09779e-10	-1.24457
18741824	chr19:18741824:G:A	1.34987e-10	-1.8577	-0.867423	1.95263e-05	-1.8896	-0.865354
18742037	chr19:18742037:A:G	2.83049e-10	-1.00828	-0.976412	4.6509e-05	-0.948705	-0.938362
18742327	chr19:18742327:G:A	3.00725e-10	-1.92411	-5.44374e-10	4.53327e-05	-1.91269	-5.44374e-10
18742786	chr19:18742786:C:T	1.05926e-09	-4.09779e-10	-0.664983	0.000175736	-4.09779e-10	-0.557732
18743201	chr19:18743201:G:T	2.12014e-10	-1.07043	-1.20323	3.10962e-05	-1.08973	-1.1999
18743466	chr19:18743466:C:T	2.42032e-10	-0.925238	-1.216	3.79592e-05	-0.888389	-1.20181
18743672	chr19:18743672:G:A	1.06019e-09	-4.09779e-10	-0.664109	0.0001759	-4.09779e-10	-0.5568
18743721	chr19:18743721:A:G	3.18254e-09	-4.09779e-10	0.435126	0.000479224	-4.09779e-10	0.445455
18744592	chr19:18744592:T:C	3.04485e-10	-1.91169	-5.44374e-10	4.55809e-05	-1.90723	-5.44374e-10
18745102	chr19:18745102:A:T	3.05117e-09	-4.09779e-10	0.392971	0.000467713	-4.09779e-10	0.421141
18745175	chr19:18745175:A:G	1.21623e-09	-4.09779e-10	-0.526799	0.000185818	-4.09779e-10	-0.501948
18746023	chr19:18746023:A:G	3.57019e-10	-1.75252	-5.44374e-10	5.66437e-05	-1.68993	-5.44374e-10
18746610	chr19:18746610:T:C	1.06011e-09	-4.09779e-10	-0.664182	0.000175895	-4.09779e-10	-0.556827
18746816	chr19:18746816:C:G	8.10417e-10	-4.09779e-10	-0.93276	0.000124025	-4.09779e-10	-0.906233
18746914	chr19:18746914:C:T	8.09399e-10	-4.09779e-10	-0.934017	0.000123857	-4.09779e-10	-0.907585
18747025	chr19:18747025:G:A	3.67771e-09	-4.09779e-10	0.579737	0.000856552	-4.09779e-10	1.0262
18747329	chr19:18747329:A:C	6.41518e-10	-4.09779e-10	-1.16647	9.69291e-05	-4.09779e-10	-1.15273
18747544	chr19:18747544:G:A	5.98862e-10	-4.09779e-10	-1.23528	8.89706e-05	-4.09779e-10	-1.23841
18747616	chr19:18747616:G:A	3.32341e-10	-1.82415	-5.44374e-10	5.11708e-05	-1.79155	-5.44374e-10
18748417	chr19:18748417:C:T	1.29147e-09	-4.09779e-10	-0.466771	0.000207605	-4.09779e-10	-0.391079
18748809	chr19:18748809:A:G	1.00239e-09	-4.09779e-10	-0.720171	0.000149144	-4.09779e-10	-0.721803
18748870	chr19:18748870:A:G	6.53542e-10	-0.129997	-1.0179	0.000257121	0.834763	-1.01193
18748947	chr19:18748947:G:A	1.2287e-09	0.0218909	-0.538486	0.00040938	0.7813	-0.493371
18749231	chr19:18749231:A:G	3.98381e-10	-1.6429	-5.44374e-10	4.98947e-05	-1.8168	-5.44374e-10
18749601	chr19:18749601:G:A	1.22039e-09	-4.09779e-10	-0.523381	0.00018651	-4.09779e-10	-0.49823
18749703	chr19:18749703:G:A	1.09502e-09	-4.09779e-10	-0.631784	0.000182215	-4.09779e-10	-0.521529
18750066	chr19:18750066:C:T	3.17341e-10	-1.87033	-5.44374e-10	5.02065e-05	-1.81057	-5.44374e-10
18750669	chr19:18750669:C:T	3.03649e-10	-1.91444	-5.44374e-10	4.47974e-05	-1.92456	-5.44374e-10
18750852	chr19:18750852:T:C	9.05658e-10	-0.10025	-0.721396	0.000296724	0.649674	-0.683586
18751026	chr19:18751026:C:A	4.16598e-10	-1.59819	-5.44374e-10	7.2221e-05	-1.44698	-5.44374e-10
18751602	chr19:18751602:C:T	1.3921e-09	-4.09779e-10	-0.391737	0.000223804	-4.09779e-10	-0.315942
18751704	chr19:18751704:G:A	9.39374e-10	-4.09779e-10	-0.785094	0.000142794	-4.09779e-10	-0.765315
18751949	chr19:18751949:A:G	1.66509e-10	-1.72402	-0.791232	2.49721e-05	-1.74813	-0.760828
18752406	chr19:18752406:C:T	5.93401e-10	-4.09779e-10	-1.24444	8.80281e-05	-4.09779e-10	-1.24906
18752419	chr19:18752419:A:G	1.45494e-09	-4.09779e-10	-0.34759	0.000234733	-4.09779e-10	-0.268264
18752547	chr19:18752547:G:A	1.74104e-09	-4.09779e-10	-0.168072	0.000276303	-4.09779e-10	-0.105216
18753449	chr19:18753449:T:C	1.71522e-09	-4.09779e-10	-0.18301	0.000280322	-4.09779e-10	-0.0907741
18753490	chr19:18753490:A:G	5.88298e-10	-4.09779e-10	-1.25307	8.74066e-05	-4.09779e-10	-1.25614
18753740	chr19:18753740:G:T	6.27489e-10	-4.09779e-10	-1.18858	9.25636e-05	-4.09779e-10	-1.19882
18753865	chr19:18753865:C:T	3.483e-10	-1.77724	-5.44374e-10	5.23264e-05	-1.76921	-5.44374e-10
18753869	chr19:18753869:G:GCAGGC	1.30232e-09	-4.09779e-10	-0.458406	0.000199248	-4.09779e-10	-0.432166
18753973	chr19:18753973:C:T	1.32825e-09	-4.09779e-10	-0.438693	0.00021441	-4.09779e-10	-0.358825
18754750	chr19:18754750:C:A	1.33879e-09	-4.09779e-10	-0.430784	0.000204923	-4.09779e-10	-0.404079
18756128	chr19:18756128:G:A	9.54345e-11	-1.84081	-1.23106	1.36184e-05	-1.8815	-1.23379
18756192	chr19:18756192:G:A	1.11955e-09	-4.09779e-10	-0.609627	0.000177822	-4.09779e-10	-0.545933
18756751	chr19:18756751:C:T	1.21673e-10	-1.58357	-1.2454	1.81588e-05	-1.58805	-1.23951
18757104	chr19:18757104:C:T	5.88921e-10	-4.09779e-10	-1.25202	8.84789e-05	-4.09779e-10	-1.24395
18758763	chr19:18758763:A:T	8.1124e-10	-4.09779e-10	-0.931744	0.000121454	-4.09779e-10	-0.92718
18758788	chr19:18758788:G:A	1.2271e-09	-4.09779e-10	-0.517899	0.00019734	-4.09779e-10	-0.441785
18758866	chr19:18758866:C:T	1.18833e-09	-4.09779e-10	-0.550001	0.000188745	-4.09779e-10	-0.486317
18758917	chr19:18758917:T:C	9.84069e-10	-0.738612	-5.44374e-10	0.000151143	-0.70849	-5.44374e-10
18758935	chr19:18758935:C:T	1.2271e-09	-4.09779e-10	-0.517899	0.00019734	-4.09779e-10	-0.441785
18758954	chr19:18758954:C:T	5.8615e-10	-4.09779e-10	-1.25673	8.71756e-05	-4.09779e-10	-1.25879
18759422	chr19:18759422:A:T	6.33661e-10	-4.09779e-10	-1.17879	9.34008e-05	-4.09779e-10	-1.18981
18759761	chr19:18759761:C:G	8.71963e-09	-4.09779e-10	1.44302	0.00196399	-4.09779e-10	1.85602
18760188	chr19:18760188:G:A	1.17046e-09	-4.09779e-10	-0.565157	0.000178556	-4.09779e-10	-0.541812
18760620	chr19:18760620:A:C	6.24878e-10	-4.09779e-10	-1.19275	9.21839e-05	-4.09779e-10	-1.20293
18761094	chr19:18761094:ACAT:A	3.79851e-09	-4.09779e-10	0.612055	0.000889654	-4.09779e-10	1.06412
18761197	chr19:18761197:G:A	6.75172e-10	-4.09779e-10	-1.11534	0.00010253	-4.09779e-10	-1.09656
18761244	chr19:18761244:T:A	5.93546e-10	-4.09779e-10	-1.24419	8.91859e-05	-4.09779e-10	-1.23599
18761437	chr19:18761437:G:A	9.66097e-10	-4.09779e-10	-0.757044	0.000143205	-4.09779e-10	-0.762436
18762107	chr19:18762107:A:G	3.00164e-10	-1.27361	-0.652366	8.71161e-05	-0.663387	-0.596086
18762222	chr19:18762222:A:T	1.23874e-10	-1.62641	-1.18463	1.98029e-05	-1.55901	-1.18188
18762771	chr19:18762771:C:T	9.43673e-10	0.402356	-1.18288	7.38487e-05	-0.245769	-1.17893
18763170	chr19:18763170:G:A	6.82968e-10	-4.09779e-10	-1.10386	0.000100177	-4.09779e-10	-1.11977
18763392	chr19:18763392:T:C	4.17512e-10	-0.878175	-0.717821	0.000113296	-0.308614	-0.688098
18763673	chr19:18763673:G:A	3.03088e-10	-1.27963	-0.636655	8.78904e-05	-0.671733	-0.578891
18763705	chr19:18763705:G:A	6.72154e-10	-4.09779e-10	-1.11982	0.000101961	-4.09779e-10	-1.10212
18763873	chr19:18763873:G:A	7.67978e-10	-0.986548	-5.44374e-10	0.000106617	-1.05747	-5.44374e-10
18764211	chr19:18764211:C:T	6.74714e-10	-4.09779e-10	-1.11602	0.000101677	-4.09779e-10	-1.10492
18764450	chr19:18764450:C:T	1.42281e-09	-0.36992	-5.44374e-10	0.000228467	-0.295321	-5.44374e-10
18764758	chr19:18764758:C:T	2.23346e-09	-4.09779e-10	0.0809997	0.000360267	-4.09779e-10	0.160132
18764906	chr19:18764906:C:T	1.30323e-09	-4.09779e-10	-0.45771	0.00020947	-4.09779e-10	-0.382135
18765398	chr19:18765398:C:G	6.41907e-10	-0.179705	-0.98616	0.000179733	0.461842	-0.997084
18765448	chr19:18765448:G:A	1.57065e-10	-1.33314	-1.24051	1.99064e-05	-1.49401	-1.24167
18765499	chr19:18765499:A:G	2.0641e-10	-1.7157	-0.584745	2.86497e-05	-1.77994	-0.591632
18765557	chr19:18765557:GA:G	2.62398e-09	-4.09779e-10	0.242138	0.000586726	-4.09779e-10	0.647844
18766269	chr19:18766269:T:TG	9.9387e-11	-1.79647	-1.23482	1.44706e-05	-1.83128	-1.22332
18766339	chr19:18766339:A:G	2.04161e-10	-1.80179	-0.509613	2.88887e-05	-1.84867	-0.514596
18766358	chr19:18766358:C:T	1.04736e-09	-4.09779e-10	-0.676284	0.000163868	-4.09779e-10	-0.627653
18766383	chr19:18766383:C:A	2.01969e-10	-1.8193	-0.502897	2.8664e-05	-1.86271	-0.508364
18766914	chr19:18766914:T:C	1.12991e-09	-4.09779e-10	-0.600416	0.000177348	-4.09779e-10	-0.548602
18767195	chr19:18767195:A:G	1.11891e-09	-4.09779e-10	-0.610197	0.000175639	-4.09779e-10	-0.558285
18767490	chr19:18767490:C:T	3.24296e-10	-1.84865	-5.44374e-10	4.60475e-05	-1.89704	-5.44374e-10
18767495	chr19:18767495:G:A	1.08849e-09	0.617987	-1.25575	8.25988e-05	-0.0597349	-1.25298
18768383	chr19:18768383:C:T	1.45927e-09	-4.09779e-10	-0.344619	0.000215401	-4.09779e-10	-0.354211
18769373	chr19:18769373:C:T	8.74707e-10	-4.09779e-10	-0.856419	0.000126582	-4.09779e-10	-0.885824
18769767	chr19:18769767:G:A	9.54558e-10	-4.09779e-10	-0.76906	0.000137748	-4.09779e-10	-0.80129
18770213	chr19:18770213:T:C	2.21219e-10	-1.81607	-0.415085	3.13743e-05	-1.85947	-0.421257
18770287	chr19:18770287:C:T	7.47826e-10	-4.09779e-10	-1.01314	0.000111432	-4.09779e-10	-1.0133
18771171	chr19:18771171:C:T	5.25163e-10	-0.695119	-0.67148	0.000104911	-0.410909	-0.662695
18771216	chr19:18771216:C:T	1.19704e-09	-4.09779e-10	-0.542701	0.000188821	-4.09779e-10	-0.485913
18771310	chr19:18771310:G:A	6.90161e-10	-4.09779e-10	-1.09338	0.000106368	-4.09779e-10	-1.05981
18772783	chr19:18772783:C:T	3.9431e-10	-1.23476	-0.418415	0.000110468	-0.670498	-0.351492
18772973	chr19:18772973:G:A	1.07185e-10	-1.89306	-1.0627	1.61778e-05	-1.89297	-1.0501
18773028	chr19:18773028:T:C	2.35917e-10	-1.75822	-0.408604	3.3075e-05	-1.81408	-0.413858
18773322	chr19:18773322:C:T	5.80198e-10	-4.09779e-10	-1.26694	8.63421e-05	-4.09779e-10	-1.2684
18773448	chr19:18773448:T:C	5.8073e-10	-4.09779e-10	-1.26602	8.67936e-05	-4.09779e-10	-1.26318
18773801	chr19:18773801:G:A	5.80959e-10	-4.09779e-10	-1.26563	8.65502e-05	-4.09779e-10	-1.26599
18773941	chr19:18773941:G:C	1.17785e-09	-4.09779e-10	-0.558865	0.000185641	-4.09779e-10	-0.502902
18774028	chr19:18774028:T:A	2.71007e-10	-1.74076	-0.287405	3.78199e-05	-1.7988	-0.295079
18774075	chr19:18774075:C:G	7.25045e-10	-4.09779e-10	-1.04407	0.000109908	-4.09779e-10	-1.02707
18774584	chr19:18774584:G:A	4.89799e-10	-1.43631	-5.44374e-10	8.83187e-05	-1.24576	-5.44374e-10
18774887	chr19:18774887:C:T	6.10213e-10	-4.09779e-10	-1.2165	9.12534e-05	-4.09779e-10	-1.21307
18775283	chr19:18775283:G:T	3.03807e-10	-1.91392	-5.44374e-10	4.48087e-05	-1.92431	-5.44374e-10
18775557	chr19:18775557:A:C	1.03487e-10	-1.78224	-1.20862	1.47621e-05	-1.8184	-1.21625
18775621	chr19:18775621:T:C	1.03187e-10	-1.79073	-1.20303	1.47328e-05	-1.8258	-1.21084
18775953	chr19:18775953:T:C	1.08796e-10	-1.78855	-1.15229	1.54848e-05	-1.82398	-1.16288
18776207	chr19:18776207:C:T	7.70604e-10	-4.09779e-10	-0.983133	0.000114231	-4.09779e-10	-0.988495
18776867	chr19:18776867:T:C	1.01591e-10	-1.74993	-1.25943	1.46206e-05	-1.79065	-1.25363
18777340	chr19:18777340:C:T	3.39511e-10	-0.789164	-1.01364	7.17956e-05	-0.448103	-1.00479
18778467	chr19:18778467:T:G	5.79111e-10	-4.09779e-10	-1.26881	8.63649e-05	-4.09779e-10	-1.26813
18778649	chr19:18778649:C:G	1.63323e-09	-0.231996	-5.44374e-10	0.000262455	-0.156635	-5.44374e-10
18778892	chr19:18778892:C:T	1.18105e-10	-1.90132	-0.95742	1.82427e-05	-1.89459	-0.928356
18779014	chr19:18779014:T:G	7.23598e-10	-4.09779e-10	-1.04607	0.000105624	-4.09779e-10	-1.06683
18779672	chr19:18779672:G:A	1.08111e-09	-4.09779e-10	-0.644568	0.000159899	-4.09779e-10	-0.652171
18779704	chr19:18779704:C:T	5.79496e-10	-4.09779e-10	-1.26815	8.65112e-05	-4.09779e-10	-1.26644
18780437	chr19:18780437:C:A	6.61059e-10	-4.09779e-10	-1.13646	9.85212e-05	-4.09779e-10	-1.13644
18780641	chr19:18780641:G:A	5.90633e-10	-4.09779e-10	-1.24911	8.83344e-05	-4.09779e-10	-1.24559
18780862	chr19:18780862:C:T	5.79935e-10	-4.09779e-10	-1.26739	8.6624e-05	-4.09779e-10	-1.26514
18781318	chr19:18781318:AC:A	1.84361e-09	-4.09779e-10	-0.11083	0.00029784	-4.09779e-10	-0.030158
18781414	chr19:18781414:T:C	1.00282e-10	-1.83313	-1.1892	1.44338e-05	-1.86088	-1.19626
18781710	chr19:18781710:C:T	3.07491e-10	-1.90186	-5.44374e-10	4.4797e-05	-1.92457	-5.44374e-10
18781918	chr19:18781918:C:A	1.0905e-10	-1.81367	-1.12483	1.69955e-05	-1.79091	-1.10286
18782308	chr19:18782308:G:A	9.5047e-11	-1.82816	-1.24778	1.3165e-05	-1.89887	-1.25028
18782520	chr19:18782520:TG:T	3.1948e-09	-4.09779e-10	0.438973	0.000513014	-4.09779e-10	0.513588
18782525	chr19:18782525:C:T	3.00586e-10	-1.92458	-5.44374e-10	4.54141e-05	-1.91089	-5.44374e-10
18782823	chr19:18782823:C:T	7.28887e-10	-4.09779e-10	-1.03879	0.000107529	-4.09779e-10	-1.04895
18782914	chr19:18782914:C:G	2.93283e-09	-4.09779e-10	0.353413	0.000469014	-4.09779e-10	0.423918
18782922	chr19:18782922:T:C	2.6685e-09	-4.09779e-10	0.258963	0.000426336	-4.09779e-10	0.328513
18783046	chr19:18783046:C:T	1.20968e-09	-4.09779e-10	-0.532201	0.000178979	-4.09779e-10	-0.539447
18783680	chr19:18783680:A:G	9.26932e-11	-1.84673	-1.25428	1.3501e-05	-1.87386	-1.25009
18784093	chr19:18784093:G:A	1.19944e-10	-1.82037	-1.02291	1.77872e-05	-1.85249	-0.995749
18784322	chr19:18784322:G:A	6.25936e-10	-4.09779e-10	-1.19106	9.40168e-05	-4.09779e-10	-1.18324
18784408	chr19:18784408:G:A	1.22701e-10	-1.78096	-1.0396	1.96055e-05	-1.73934	-1.01157
18784560	chr19:18784560:G:A	3.26849e-09	0.354179	0.107596	0.000661889	0.649833	0.118551
18785055	chr19:18785055:C:T	3.97986e-10	-1.4345	-0.209388	4.62671e-05	-1.67412	-0.218168
18785235	chr19:18785235:C:A	7.26473e-10	-4.09779e-10	-1.04211	0.000110363	-4.09779e-10	-1.02294
18785277	chr19:18785277:C:G	1.08061e-10	-1.78708	-1.16054	1.73757e-05	-1.73108	-1.14057
18785417	chr19:18785417:C:T	6.00037e-10	-4.09779e-10	-1.23332	9.03655e-05	-4.09779e-10	-1.22285
18786370	chr19:18786370:C:T	2.62587e-09	-4.09779e-10	0.242858	0.000428475	-4.09779e-10	0.333519
18786630	chr19:18786630:T:C	3.34563e-10	-1.81748	-5.44374e-10	5.7501e-05	-1.67491	-5.44374e-10
18787186	chr19:18787186:G:A	2.15987e-09	-4.09779e-10	0.0474946	0.000421272	-4.09779e-10	0.316564
18787977	chr19:18787977:G:C	1.30164e-09	-4.09779e-10	-0.458929	0.000204279	-4.09779e-10	-0.407229
18788939	chr19:18788939:C:T	3.30132e-09	-4.09779e-10	0.471768	0.000538836	-4.09779e-10	0.562697
18789084	chr19:18789084:A:G	9.05822e-10	-0.821465	-5.44374e-10	0.000126716	-0.884765	-5.44374e-10
18789177	chr19:18789177:C:T	6.73104e-10	-4.09779e-10	-1.11841	0.000103022	-4.09779e-10	-1.09177
18789338	chr19:18789338:C:T	5.7911e-10	-4.09779e-10	-1.26882	8.6306e-05	-4.09779e-10	-1.26882
18789478	chr19:18789478:C:T	8.50494e-10	-4.09779e-10	-0.884491	0.000132077	-4.09779e-10	-0.843332
18790809	chr19:18790809:C:G	2.17333e-10	-1.64322	-0.605654	3.01644e-05	-1.78483	-0.535219
18791783	chr19:18791783:T:G	1.44036e-10	-1.92356	-0.736678	2.43116e-05	-1.87329	-0.662475
18792686	chr19:18792686:C:G	1.70566e-10	-1.90321	-0.587978	3.13797e-05	-1.6988	-0.581756
18792798	chr19:18792798:G:A	3.41183e-09	-4.09779e-10	0.504697	0.000550514	-4.09779e-10	0.584139
18792999	chr19:18792999:A:T	1.1204e-10	-1.92328	-0.988171	1.8729e-05	-1.81673	-0.979913
18793196	chr19:18793196:G:A	1.78383e-09	-4.09779e-10	-0.143792	0.000287121	-4.09779e-10	-0.0668118
18793640	chr19:18793640:G:A	1.08746e-09	-4.09779e-10	-0.63871	0.000166523	-4.09779e-10	-0.611579
18793809	chr19:18793809:C:T	5.88955e-10	-4.09779e-10	-1.25196	8.76903e-05	-4.09779e-10	-1.2529
18793838	chr19:18793838:C:T	3.87863e-09	-4.09779e-10	0.63293	0.000855099	-4.09779e-10	1.0245
18794146	chr19:18794146:A:G	5.97462e-10	-4.09779e-10	-1.23762	8.93618e-05	-4.09779e-10	-1.23402
18794212	chr19:18794212:G:A	1.103e-09	-4.09779e-10	-0.624523	0.000166451	-4.09779e-10	-0.612011
18794246	chr19:18794246:G:A	6.08785e-10	-4.09779e-10	-1.21884	9.11322e-05	-4.09779e-10	-1.2144
18794263	chr19:18794263:C:T	7.52414e-10	-4.09779e-10	-1.00702	0.000113614	-4.09779e-10	-0.99391
18794670	chr19:18794670:A:T	3.08723e-10	-0.636274	-1.26159	5.18961e-05	-0.519229	-1.25824
18794744	chr19:18794744:C:T	4.08701e-09	-4.09779e-10	0.685261	0.000899001	-4.09779e-10	1.07457
18794811	chr19:18794811:C:T	6.62652e-10	-4.09779e-10	-1.13406	0.000100782	-4.09779e-10	-1.11375
18795309	chr19:18795309:C:G	6.19289e-10	-4.09779e-10	-1.20174	9.32052e-05	-4.09779e-10	-1.19191
18795407	chr19:18795407:T:C	4.08701e-09	-4.09779e-10	0.685261	0.000899001	-4.09779e-10	1.07457
18795410	chr19:18795410:T:G	4.1182e-09	-4.09779e-10	0.692864	0.000906526	-4.09779e-10	1.08291
18795725	chr19:18795725:T:C	1.06039e-10	-1.90505	-1.06145	1.60029e-05	-1.9245	-1.02944
18795736	chr19:18795736:A:G	6.41612e-09	-4.09779e-10	1.13626	0.000965395	-4.09779e-10	1.14582
18795739	chr19:18795739:A:G	5.05613e-10	-1.40454	-5.44374e-10	8.85596e-05	-1.24304	-5.44374e-10
18795799	chr19:18795799:G:C	1.00699e-09	-4.09779e-10	-0.715585	0.000154069	-4.09779e-10	-0.689312
18795828	chr19:18795828:C:T	3.18867e-10	-1.86553	-5.44374e-10	4.68997e-05	-1.8787	-5.44374e-10
18796273	chr19:18796273:C:G	3.829e-09	-4.09779e-10	0.620051	0.000837101	-4.09779e-10	1.00323
18796854	chr19:18796854:C:T	5.8638e-10	-4.09779e-10	-1.25634	8.7772e-05	-4.09779e-10	-1.25197
18797309	chr19:18797309:G:A	9.84432e-10	-4.09779e-10	-0.738243	0.000150138	-4.09779e-10	-0.715161
18797627	chr19:18797627:A:T	1.34941e-10	-1.92457	-0.800894	2.05211e-05	-1.91513	-0.790132
18797664	chr19:18797664:C:G	7.07447e-10	-4.09779e-10	-1.06865	0.000103856	-4.09779e-10	-1.08371
18797789	chr19:18797789:A:G	5.92645e-10	-4.09779e-10	-1.24571	8.79213e-05	-4.09779e-10	-1.25027
18797977	chr19:18797977:T:C	1.18168e-10	-1.8892	-0.968997	1.69119e-05	-1.90966	-0.989038
18798899	chr19:18798899:G:A	3.04097e-10	-1.91296	-5.44374e-10	4.49546e-05	-1.92106	-5.44374e-10
18799116	chr19:18799116:T:C	7.40427e-10	-4.09779e-10	-1.02308	0.000112955	-4.09779e-10	-0.999723
18799394	chr19:18799394:A:G	8.8539e-10	-0.84428	-5.44374e-10	0.000151701	-0.704804	-5.44374e-10
18799438	chr19:18799438:T:C	1.42553e-09	-4.09779e-10	-0.368011	0.000221572	-4.09779e-10	-0.325966
18799872	chr19:18799872:T:C	9.53108e-11	-1.9234	-1.14976	1.4434e-05	-1.9104	-1.14672
18799983	chr19:18799983:G:A	8.6254e-10	-4.09779e-10	-0.870426	0.000131263	-4.09779e-10	-0.849511
18800065	chr19:18800065:A:G	8.08609e-10	-4.09779e-10	-0.934993	0.000123223	-4.09779e-10	-0.912719
18800095	chr19:18800095:T:G	3.17976e-10	-1.86833	-5.44374e-10	5.02798e-05	-1.80911	-5.44374e-10
18800342	chr19:18800342:T:A	8.86874e-10	-1.76696	0.924356	0.000126374	-1.90562	1.01815
18800572	chr19:18800572:C:T	2.92487e-10	-1.66818	-0.283708	3.67748e-05	-1.83154	-0.290361
18800605	chr19:18800605:T:C	5.97375e-10	-4.09779e-10	-1.23776	8.98863e-05	-4.09779e-10	-1.22817
18800939	chr19:18800939:G:A	8.68849e-10	-4.09779e-10	-0.863139	0.000132249	-4.09779e-10	-0.842025
18801051	chr19:18801051:G:A	8.69971e-10	-0.861849	-5.44374e-10	0.000148451	-0.726462	-5.44374e-10
18801275	chr19:18801275:TATC:T	9.94356e-10	-4.09779e-10	-0.728213	0.00015164	-4.09779e-10	-0.705203
18801779	chr19:18801779:A:G	7.44105e-10	-0.30142	-0.716706	0.000111733	-0.261807	-0.748795
18802137	chr19:18802137:G:C	7.2387e-10	-4.09779e-10	-1.0457	0.000111321	-4.09779e-10	-1.0143
18802333	chr19:18802333:T:C	7.68453e-10	-4.09779e-10	-0.985929	0.000118361	-4.09779e-10	-0.952971
18802729	chr19:18802729:T:C	1.02513e-09	-4.09779e-10	-0.697729	0.000157705	-4.09779e-10	-0.665989
18803228	chr19:18803228:C:T	3.26859e-10	-1.84078	-5.44374e-10	5.12586e-05	-1.78983	-5.44374e-10
18803516	chr19:18803516:A:G	1.45847e-10	-1.91884	-0.728913	2.21558e-05	-1.92273	-0.705882
18803621	chr19:18803621:G:A	5.80956e-10	-4.09779e-10	-1.26563	8.66365e-05	-4.09779e-10	-1.26499
18803805	chr19:18803805:G:A	1.04928e-10	-1.92418	-1.05285	1.59096e-05	-1.91863	-1.04117
18803893	chr19:18803893:G:A	9.82643e-11	-1.92047	-1.12217	1.47819e-05	-1.91471	-1.11859
18804062	chr19:18804062:C:T	8.72187e-09	-4.09779e-10	1.44328	0.00204082	-4.09779e-10	1.89439
18804342	chr19:18804342:C:A	6.29126e-10	-4.09779e-10	-1.18598	9.47465e-05	-4.09779e-10	-1.17551
18804558	chr19:18804558:T:A	1.56649e-10	-1.47013	-1.10617	1.77849e-05	-1.74392	-1.10445
18804848	chr19:18804848:G:A	5.95908e-10	-4.09779e-10	-1.24022	8.81409e-05	-4.09779e-10	-1.24778
18804972	chr19:18804972:T:A	5.80932e-10	-4.09779e-10	-1.26567	8.65122e-05	-4.09779e-10	-1.26643
18805004	chr19:18805004:T:C	1.97957e-10	-1.52651	-0.815753	2.3265e-05	-1.77754	-0.802219
18805179	chr19:18805179:A:G	1.18436e-10	-1.73214	-1.1238	1.46429e-05	-1.92329	-1.11947
18805479	chr19:18805479:G:C	5.81709e-10	-4.09779e-10	-1.26434	8.69063e-05	-4.09779e-10	-1.26188
18805486	chr19:18805486:A:G	1.7606e-10	-1.39392	-1.06556	1.96427e-05	-1.68648	-1.06253
18805867	chr19:18805867:C:T	5.84832e-10	-4.09779e-10	-1.25898	8.73695e-05	-4.09779e-10	-1.25657
18806119	chr19:18806119:G:A	7.37948e-10	-4.09779e-10	-1.02644	0.000107546	-4.09779e-10	-1.0488
18806121	chr19:18806121:T:A	3.52782e-10	-1.76446	-5.44374e-10	5.61362e-05	-1.69893	-5.44374e-10
18806383	chr19:18806383:C:T	5.92136e-10	-4.09779e-10	-1.24657	8.84995e-05	-4.09779e-10	-1.24372
18806543	chr19:18806543:G:A	1.02798e-10	-1.92289	-1.07465	1.54862e-05	-1.91738	-1.06938
18806732	chr19:18806732:G:A	1.02105e-09	-4.09779e-10	-0.701718	0.000154209	-4.09779e-10	-0.688403
18806950	chr19:18806950:A:C	1.78308e-10	-1.91176	-0.535036	2.66787e-05	-1.9201	-0.522752
18807099	chr19:18807099:C:T	5.19812e-10	-1.37684	-5.44374e-10	7.02333e-05	-1.47489	-5.44374e-10
18807242	chr19:18807242:A:G	3.56691e-10	-1.75344	-5.44374e-10	6.20116e-05	-1.59939	-5.44374e-10
18807339	chr19:18807339:A:T	2.12991e-10	-1.86749	-0.40157	3.03935e-05	-1.92308	-0.38941
18807571	chr19:18807571:C:T	1.02275e-10	-1.88519	-1.11746	1.53172e-05	-1.91307	-1.08467
18807710	chr19:18807710:A:T	2.24854e-10	-1.87255	-0.342306	3.23347e-05	-1.92203	-0.328542
18808042	chr19:18808042:C:T	4.71067e-10	-1.47531	-5.44374e-10	6.67737e-05	-1.52541	-5.44374e-10
18808502	chr19:18808502:T:C	3.73663e-10	-1.78764	0.0806808	5.75568e-05	-1.90774	0.233797
18809435	chr19:18809435:C:A	9.77094e-11	-1.88496	-1.16335	1.57599e-05	-1.81418	-1.15507
18809783	chr19:18809783:T:C	1.18086e-10	-1.79257	-1.06633	1.66849e-05	-1.89685	-1.01536
18809908	chr19:18809908:G:A	1.17677e-10	-1.74057	-1.12179	1.70193e-05	-1.81546	-1.07691
18810211	chr19:18810211:C:G	1.01308e-10	-1.74455	-1.2676	1.33699e-05	-1.86643	-1.26728
18810243	chr19:18810243:C:G	7.01761e-10	-4.09779e-10	-1.07671	0.000103248	-4.09779e-10	-1.08958
18810285	chr19:18810285:C:T	9.04191e-10	-4.09779e-10	-0.823267	0.000133378	-4.09779e-10	-0.833529
18810295	chr19:18810295:C:A	2.87449e-09	-4.09779e-10	0.333322	0.000432578	-4.09779e-10	0.343048
18810402	chr19:18810402:CCAA:C	1.74307e-10	-1.91649	-0.553002	2.61162e-05	-1.92379	-0.540364
18810525	chr19:18810525:C:T	1.15359e-10	-1.72799	-1.15427	1.65416e-05	-1.806	-1.11483
18810530	chr19:18810530:C:T	8.0422e-10	-4.09779e-10	-0.940435	0.000118716	-4.09779e-10	-0.949984
18810580	chr19:18810580:CT:C	9.37484e-11	-1.88266	-1.20703	1.33125e-05	-1.92329	-1.21472
18810623	chr19:18810623:G:A	1.78993e-10	-1.91804	-0.524919	2.68698e-05	-1.9242	-0.511508
18810692	chr19:18810692:G:A	4.27867e-10	-1.5715	-5.44374e-10	7.16382e-05	-1.45509	-5.44374e-10
18810720	chr19:18810720:T:G	7.21347e-10	-4.09779e-10	-1.04919	0.000106045	-4.09779e-10	-1.06285
18810841	chr19:18810841:T:C	7.06959e-10	-4.09779e-10	-1.06934	0.000103981	-4.09779e-10	-1.0825
18811635	chr19:18811635:C:T	2.0658e-10	-1.92141	-0.378211	3.07837e-05	-1.92244	-0.377291
18811797	chr19:18811797:G:A	7.91695e-10	-4.09779e-10	-0.956132	0.000116814	-4.09779e-10	-0.966135
18812193	chr19:18812193:G:A	1.0019e-10	-1.7799	-1.24334	1.42988e-05	-1.83828	-1.22826
18812430	chr19:18812430:GTTC:G	4.01632e-10	-1.63477	-5.44374e-10	6.63548e-05	-1.5317	-5.44374e-10
18812473	chr19:18812473:G:A	7.99433e-10	-4.09779e-10	-0.946406	0.000117987	-4.09779e-10	-0.956139
18812838	chr19:18812838:C:A	5.95257e-10	-4.09779e-10	-1.24131	8.9192e-05	-4.09779e-10	-1.23592
18813042	chr19:18813042:C:T	2.26264e-10	-1.78264	-0.425964	3.21157e-05	-1.83584	-0.421533
18813053	chr19:18813053:C:T	6.4851e-10	-4.09779e-10	-1.15563	9.70347e-05	-4.09779e-10	-1.15165
18813159	chr19:18813159:A:G	3.20659e-09	-4.09779e-10	0.442657	0.000611536	-4.09779e-10	0.68926
18813466	chr19:18813466:G:A	7.3364e-10	-4.09779e-10	-1.03229	0.000108794	-4.09779e-10	-1.03726
18813579	chr19:18813579:AC:A	2.48479e-10	-1.90426	-0.210684	4.10071e-05	-1.92455	-0.0884199
18813739	chr19:18813739:C:A	2.71849e-09	-4.09779e-10	0.277523	0.000412058	-4.09779e-10	0.29445
18814171	chr19:18814171:G:A	9.1693e-09	-4.09779e-10	1.49331	0.00141085	-4.09779e-10	1.52523
18814567	chr19:18814567:C:T	1.45675e-10	-1.92156	-0.727374	2.39821e-05	-1.80243	-0.746975
18814620	chr19:18814620:A:AT	1.9354e-10	-1.65202	-0.7128	2.70962e-05	-1.71728	-0.710044
18815135	chr19:18815135:AT:A	6.97631e-10	-4.09779e-10	-1.08262	0.000106994	-4.09779e-10	-1.05394
18815169	chr19:18815169:C:T	3.29703e-10	-1.83211	-5.44374e-10	5.55701e-05	-1.70907	-5.44374e-10
18815185	chr19:18815185:C:T	1.14331e-10	-1.77274	-1.11847	1.66217e-05	-1.84336	-1.07264
18815276	chr19:18815276:G:A	2.15766e-10	-1.91646	-0.339655	3.23495e-05	-1.92362	-0.326498
18815309	chr19:18815309:C:T	3.84673e-10	-1.67792	-5.44374e-10	5.71262e-05	-1.68145	-5.44374e-10
18815687	chr19:18815687:GAT:G	7.79925e-10	-4.09779e-10	-0.97111	0.000118945	-4.09779e-10	-0.948052
18815877	chr19:18815877:C:T	1.3486e-10	-1.68712	-1.03895	1.72102e-05	-1.82926	-1.05195
18815896	chr19:18815896:G:A	1.05443e-10	-1.84086	-1.13128	1.61845e-05	-1.80677	-1.13589
18816027	chr19:18816027:A:G	1.19499e-10	-1.6739	-1.1731	1.52265e-05	-1.82091	-1.18276
18816348	chr19:18816348:T:C	1.59918e-10	-1.88368	-0.671966	2.33289e-05	-1.92141	-0.655612
18816499	chr19:18816499:G:A	9.40933e-10	-0.783436	-5.44374e-10	7.34841e-05	-1.42964	-5.44374e-10
18816916	chr19:18816916:G:A	6.10662e-10	-4.09779e-10	-1.21576	9.13586e-05	-4.09779e-10	-1.21192
18817159	chr19:18817159:A:T	6.24218e-10	-4.09779e-10	-1.19381	9.33178e-05	-4.09779e-10	-1.1907
18817423	chr19:18817423:C:T	6.45643e-10	-4.09779e-10	-1.16006	9.66648e-05	-4.09779e-10	-1.15546
18817456	chr19:18817456:A:G	6.87659e-10	-1.09702	-5.44374e-10	0.000107596	-1.04833	-5.44374e-10
18817557	chr19:18817557:C:T	8.16252e-10	-4.09779e-10	-0.925585	0.00012092	-4.09779e-10	-0.931589
18817671	chr19:18817671:C:T	1.41018e-10	-1.57435	-1.10707	1.65538e-05	-1.81472	-1.10538
18817826	chr19:18817826:G:T	5.3213e-10	-1.8754	0.521982	8.34727e-05	-1.92319	0.620992
18817862	chr19:18817862:T:C	4.86679e-10	-1.2259	-0.216799	7.0587e-05	-1.35047	-0.119394
18818004	chr19:18818004:G:A	2.53812e-10	-1.81271	-0.280999	3.70006e-05	-1.91551	-0.200266
18818056	chr19:18818056:G:A	9.86369e-10	-4.09779e-10	-0.736278	0.000147347	-4.09779e-10	-0.733921
18818220	chr19:18818220:A:G	8.69501e-11	-1.92452	-1.24045	1.43341e-05	-1.82771	-1.23637
18818357	chr19:18818357:C:T	1.19346e-10	-1.81753	-1.03075	1.72106e-05	-1.89493	-0.986265
18818752	chr19:18818752:G:A	2.55829e-10	-1.17681	-0.908988	4.40974e-05	-1.01449	-0.925822
18818970	chr19:18818970:G:A	1.51567e-10	-1.48109	-1.12819	2.30688e-05	-1.45983	-1.1284
18819147	chr19:18819147:T:C	6.02643e-10	-4.09779e-10	-1.22898	8.9917e-05	-4.09779e-10	-1.22783
18819601	chr19:18819601:T:C	3.53065e-10	-1.76366	-5.44374e-10	5.40247e-05	-1.73727	-5.44374e-10
18819756	chr19:18819756:G:A	9.58204e-10	-4.09779e-10	-0.765247	0.000140103	-4.09779e-10	-0.784338
18819949	chr19:18819949:T:C	2.57127e-10	-1.51858	-0.562156	3.07947e-05	-1.74161	-0.557762
18820264	chr19:18820264:G:A	3.23394e-10	-1.85144	-5.44374e-10	4.75529e-05	-1.86487	-5.44374e-10
18820471	chr19:18820471:A:G	1.14323e-09	-4.09779e-10	-0.588692	0.000171987	-4.09779e-10	-0.579293
18820501	chr19:18820501:G:A	7.29298e-10	-4.09779e-10	-1.03823	0.000109092	-4.09779e-10	-1.03452
18820829	chr19:18820829:A:G	2.844e-10	-0.821031	-1.15889	4.6813e-05	-0.722485	-1.15807
18820896	chr19:18820896:G:T	1.57646e-10	-1.7528	-0.817154	2.43737e-05	-1.77077	-0.762435
18821373	chr19:18821373:A:G	9.89121e-11	-1.85344	-1.18264	1.45383e-05	-1.86665	-1.18328
18821555	chr19:18821555:G:A	4.02514e-10	-1.34554	-0.287042	4.77288e-05	-1.5665	-0.294681
18821805	chr19:18821805:C:A	8.93957e-11	-1.86843	-1.26881	1.32215e-05	-1.87606	-1.26881
18822139	chr19:18822139:T:C	2.04285e-09	-4.09779e-10	-0.00820578	0.000395103	-4.09779e-10	0.252433
18822338	chr19:18822338:C:G	1.10317e-10	-1.83068	-1.09626	1.61155e-05	-1.84565	-1.10128
18822650	chr19:18822650:G:A	1.52913e-10	-1.45354	-1.14689	2.23364e-05	-1.46651	-1.15399
18822764	chr19:18822764:G:A	6.15399e-10	-4.09779e-10	-1.20804	9.21391e-05	-4.09779e-10	-1.20341
18823022	chr19:18823022:A:T	1.27292e-10	-1.90019	-0.883641	1.97758e-05	-1.8581	-0.884161
18823118	chr19:18823118:G:C	1.03118e-10	-1.7537	-1.24073	1.49887e-05	-1.7764	-1.24302
18823283	chr19:18823283:G:A	5.00761e-10	-1.41418	-5.44374e-10	8.71251e-05	-1.25937	-5.44374e-10
18823472	chr19:18823472:A:T	6.25142e-10	-4.09779e-10	-1.19233	9.61764e-05	-4.09779e-10	-1.16053
18823626	chr19:18823626:A:C	1.56529e-09	-4.09779e-10	-0.274481	0.000228363	-4.09779e-10	-0.29578
18823799	chr19:18823799:G:C	1.00486e-10	-1.76976	-1.25053	1.46189e-05	-1.79199	-1.25241
18823940	chr19:18823940:C:T	5.87921e-10	-4.09779e-10	-1.25372	8.83261e-05	-4.09779e-10	-1.24568
18823965	chr19:18823965:C:A	1.49509e-09	-4.09779e-10	-0.320364	0.000222434	-4.09779e-10	-0.322085
18823992	chr19:18823992:C:T	4.27912e-10	-1.92221	0.350824	6.74302e-05	-1.92455	0.408927
18824282	chr19:18824282:C:T	3.33167e-10	-0.736472	-1.08519	5.56081e-05	-0.62425	-1.08414
18824412	chr19:18824412:G:A	1.03167e-10	-1.78787	-1.20609	1.50482e-05	-1.80607	-1.20938
18824464	chr19:18824464:C:T	1.09848e-10	-1.92456	-1.00666	1.65159e-05	-1.91339	-1.00901
18824793	chr19:18824793:C:T	1.01452e-10	-1.79375	-1.21697	1.48086e-05	-1.81162	-1.21989
18824922	chr19:18824922:TC:T	7.03258e-10	-4.09779e-10	-1.07458	0.000104367	-4.09779e-10	-1.0788
18825201	chr19:18825201:C:T	2.17314e-09	-4.09779e-10	0.0536224	0.000422518	-4.09779e-10	0.319516
18825237	chr19:18825237:T:C	9.89395e-11	-1.81723	-1.21857	1.4465e-05	-1.83358	-1.22141
18825240	chr19:18825240:A:T	5.94846e-10	-4.09779e-10	-1.24201	8.94661e-05	-4.09779e-10	-1.23285
18825265	chr19:18825265:A:G	1.6325e-10	-1.44802	-1.087	2.42549e-05	-1.45366	-1.08443
18826736	chr19:18826736:T:C	6.75218e-10	-4.09779e-10	-1.11527	0.000102174	-4.09779e-10	-1.10004
18826737	chr19:18826737:G:A	6.74705e-10	-4.09779e-10	-1.11603	0.000102094	-4.09779e-10	-1.10082
18826743	chr19:18826743:A:G	6.75969e-10	-4.09779e-10	-1.11416	0.000102293	-4.09779e-10	-1.09887
18826752	chr19:18826752:T:C	6.77068e-10	-4.09779e-10	-1.11254	0.000102467	-4.09779e-10	-1.09717
18826753	chr19:18826753:A:G	6.7757e-10	-4.09779e-10	-1.11179	0.000102547	-4.09779e-10	-1.09639
18826769	chr19:18826769:C:A	6.00575e-10	-4.09779e-10	-1.23242	8.87093e-05	-4.09779e-10	-1.24135
18826968	chr19:18826968:A:G	1.01711e-10	-1.82573	-1.18244	1.48558e-05	-1.84212	-1.1862
18827240	chr19:18827240:G:A	1.54171e-09	-4.09779e-10	-0.289661	0.000289671	-4.09779e-10	-0.0579695
18827511	chr19:18827511:G:A	1.02736e-10	-1.81122	-1.18693	1.49776e-05	-1.82959	-1.19057
18827959	chr19:18827959:G:A	5.09457e-10	-1.39696	-5.44374e-10	6.36733e-05	-1.57295	-5.44374e-10
18828500	chr19:18828500:C:T	6.92515e-10	-4.09779e-10	-1.08998	0.000102668	-4.09779e-10	-1.09521
18828602	chr19:18828602:T:C	9.09227e-11	-1.91646	-1.20383	1.355e-05	-1.91321	-1.20712
18828669	chr19:18828669:A:G	5.81068e-10	-4.09779e-10	-1.26544	8.65064e-05	-4.09779e-10	-1.2665
18829145	chr19:18829145:T:C	3.45856e-10	-0.762554	-1.02173	5.77319e-05	-0.650401	-1.0205
18829737	chr19:18829737:A:G	1.05626e-10	-1.80272	-1.16769	1.53874e-05	-1.82114	-1.17203
18829888	chr19:18829888:T:C	1.20058e-10	-1.90216	-0.940174	1.86213e-05	-1.86145	-0.940957
18830531	chr19:18830531:C:T	5.79384e-10	-4.09779e-10	-1.26834	8.63123e-05	-4.09779e-10	-1.26874
18830650	chr19:18830650:C:T	8.20189e-10	-4.09779e-10	-0.920773	0.000122723	-4.09779e-10	-0.916786
18832940	chr19:18832940:C:T	3.41816e-10	-0.77906	-1.01698	5.65484e-05	-0.676466	-1.01515
18833216	chr19:18833216:A:G	1.01401e-10	-1.91161	-1.09962	1.53521e-05	-1.86896	-1.1265
18833363	chr19:18833363:G:A	3.00593e-10	-1.92455	-5.44374e-10	4.63954e-05	-1.88951	-5.44374e-10
18833637	chr19:18833637:TCA:T	5.98307e-10	-4.09779e-10	-1.2362	8.81249e-05	-4.09779e-10	-1.24796
18834211	chr19:18834211:C:A	6.40083e-10	-4.09779e-10	-1.16871	9.71065e-05	-4.09779e-10	-1.15091
18835313	chr19:18835313:C:T	9.47671e-11	-1.90057	-1.17832	1.41788e-05	-1.88477	-1.1902
18835429	chr19:18835429:C:T	6.00795e-10	-4.09779e-10	-1.23206	8.90929e-05	-4.09779e-10	-1.23703
18836104	chr19:18836104:C:T	3.02139e-10	-1.91942	-5.44374e-10	4.63872e-05	-1.88969	-5.44374e-10
18836587	chr19:18836587:C:T	2.86931e-10	-0.868451	-1.10262	4.36652e-05	-0.84311	-1.10705
18837349	chr19:18837349:C:G	1.89007e-09	-4.09779e-10	-0.0859394	0.000353121	-4.09779e-10	0.140097
18837644	chr19:18837644:G:C	3.32742e-10	-0.824403	-0.998538	5.49318e-05	-0.723632	-0.99699
18838420	chr19:18838420:A:T	3.8314e-10	-1.91855	0.23664	5.71436e-05	-1.92448	0.243332
18838764	chr19:18838764:T:C	3.24975e-10	-0.847118	-0.999444	5.3542e-05	-0.748363	-0.997886
18839115	chr19:18839115:G:A	5.87329e-10	-4.09779e-10	-1.25472	8.81434e-05	-4.09779e-10	-1.24775
18839836	chr19:18839836:A:G	1.51015e-10	-1.42018	-1.19275	2.32806e-05	-1.38342	-1.19568
18841366	chr19:18841366:A:G	6.96223e-09	-4.09779e-10	1.21795	0.00106192	-4.09779e-10	1.24112
18841717	chr19:18841717:A:T	2.52191e-10	-1.00608	-1.09404	3.82968e-05	-0.982942	-1.09841
18841811	chr19:18841811:C:T	7.17612e-10	-4.09779e-10	-1.05438	0.000105764	-4.09779e-10	-1.0655
18841993	chr19:18841993:G:A	5.89919e-10	-4.09779e-10	-1.25032	8.79715e-05	-4.09779e-10	-1.2497
18843856	chr19:18843856:C:T	2.01195e-09	-4.09779e-10	-0.0234505	0.000389197	-4.09779e-10	0.237372
18844203	chr19:18844203:G:T	7.93537e-10	-4.09779e-10	-0.953808	0.000116978	-4.09779e-10	-0.964726
18845890	chr19:18845890:G:A	1.25438e-10	-1.59858	-1.19992	1.93251e-05	-1.56241	-1.2029
18846296	chr19:18846296:C:T	1.10594e-09	-4.09779e-10	-0.621853	0.000162737	-4.09779e-10	-0.634577
18847122	chr19:18847122:G:C	5.96954e-10	-4.09779e-10	-1.23847	8.90616e-05	-4.09779e-10	-1.23739
18847162	chr19:18847162:C:T	4.36393e-10	-1.55176	-5.44374e-10	7.24924e-05	-1.44323	-5.44374e-10
18847661	chr19:18847661:C:T	2.82541e-09	-4.09779e-10	0.3161	0.000432387	-4.09779e-10	0.342606
18847753	chr19:18847753:A:T	8.60839e-10	-4.09779e-10	-0.872401	0.000129384	-4.09779e-10	-0.86393
18848287	chr19:18848287:G:A	1.22507e-10	-1.83609	-0.986041	1.64149e-05	-1.92347	-1.00506
18848639	chr19:18848639:C:T	3.98379e-10	-0.843058	-0.799847	6.55913e-05	-0.745383	-0.797887
18849098	chr19:18849098:C:T	6.14416e-10	-4.09779e-10	-1.20964	9.11123e-05	-4.09779e-10	-1.21462
18849469	chr19:18849469:C:T	6.26705e-10	-4.09779e-10	-1.18983	9.54817e-05	-4.09779e-10	-1.16778
18851252	chr19:18851252:G:A	1.29827e-10	-1.60284	-1.16126	1.99096e-05	-1.57067	-1.16484
18851930	chr19:18851930:T:C	7.17389e-10	-4.09779e-10	-1.05469	0.000106083	-4.09779e-10	-1.06249
18852609	chr19:18852609:C:T	2.46298e-09	-4.09779e-10	0.178818	0.000375928	-4.09779e-10	0.202682
18853428	chr19:18853428:T:C	7.40147e-10	-4.09779e-10	-1.02346	0.000111552	-4.09779e-10	-1.01223
18853633	chr19:18853633:C:T	1.30016e-10	-1.63758	-1.12507	2.08278e-05	-1.58653	-1.1039
18853701	chr19:18853701:G:A	1.11234e-10	-1.66164	-1.25703	1.71754e-05	-1.62399	-1.25924
18853820	chr19:18853820:G:A	2.82584e-09	-4.09779e-10	0.316253	0.000424646	-4.09779e-10	0.324542
18854056	chr19:18854056:C:T	5.91064e-10	-1.24838	-5.44374e-10	8.9297e-05	-1.23475	-5.44374e-10
18854146	chr19:18854146:G:T	4.36157e-10	-1.38688	-0.165423	7.3132e-05	-1.25637	-0.178078
18855350	chr19:18855350:G:A	3.25478e-10	-1.84501	-5.44374e-10	4.91131e-05	-1.83259	-5.44374e-10
18855522	chr19:18855522:G:C	1.32085e-09	-4.09779e-10	-0.44428	0.000198663	-4.09779e-10	-0.435105
18855651	chr19:18855651:G:A	7.38942e-10	-4.09779e-10	-1.02509	0.000108808	-4.09779e-10	-1.03713
18856820	chr19:18856820:C:T	2.66866e-09	-4.09779e-10	0.259023	0.000406309	-4.09779e-10	0.2804
18856912	chr19:18856912:C:T	1.48813e-10	-1.7769	-0.850723	2.14592e-05	-1.79209	-0.868472
18857849	chr19:18857849:T:C	2.6001e-10	-1.9229	-0.146688	3.90042e-05	-1.92134	-0.141707
18857879	chr19:18857879:G:T	4.68312e-10	-1.48117	-5.44374e-10	5.55917e-05	-1.70868	-5.44374e-10
18858008	chr19:18858008:A:G	1.04622e-10	-1.83655	-1.14341	1.68845e-05	-1.7493	-1.15102
18858780	chr19:18858780:C:T	3.39488e-10	-0.799131	-1.00374	5.60785e-05	-0.697591	-1.00237
18859018	chr19:18859018:C:T	1.83386e-09	-4.09779e-10	-0.116127	0.000341279	-4.09779e-10	0.105986
18859024	chr19:18859024:G:A	3.04785e-10	-1.9107	-5.44374e-10	4.72669e-05	-1.8709	-5.44374e-10
18859531	chr19:18859531:C:T	5.81538e-10	-4.09779e-10	-1.26463	8.65311e-05	-4.09779e-10	-1.26621
18859548	chr19:18859548:G:A	1.15598e-10	-1.90704	-0.973146	1.78472e-05	-1.86957	-0.975305
18859783	chr19:18859783:A:G	6.97289e-10	-4.09779e-10	-1.08311	0.000103765	-4.09779e-10	-1.08458
18859923	chr19:18859923:A:G	1.52562e-10	-1.34417	-1.25856	2.42936e-05	-1.27779	-1.25871
18859971	chr19:18859971:C:T	3.60319e-10	-0.741877	-1.00144	5.94575e-05	-0.641386	-1.00007
18860385	chr19:18860385:C:T	3.64717e-10	-1.73119	-5.44374e-10	6.01095e-05	-1.63055	-5.44374e-10
18860460	chr19:18860460:G:A	6.42275e-10	-4.09779e-10	-1.16529	9.62843e-05	-4.09779e-10	-1.15941
18860513	chr19:18860513:T:C	1.08386e-10	-1.67799	-1.26662	1.66744e-05	-1.6473	-1.26554
18860665	chr19:18860665:C:T	3.1246e-10	-0.778915	-1.10692	5.1678e-05	-0.675549	-1.10613
18861071	chr19:18861071:G:A	2.32027e-10	-1.66314	-0.520313	3.31257e-05	-1.68083	-0.545578
18861199	chr19:18861199:A:G	2.76996e-10	-1.05686	-0.949445	4.18614e-05	-1.02832	-0.964033
18861373	chr19:18861373:C:T	9.29998e-10	-0.795126	-5.44374e-10	8.86515e-05	-1.242	-5.44374e-10
18861782	chr19:18861782:T:C	9.28336e-11	-1.922	-1.1775	1.41307e-05	-1.90089	-1.17747
18862132	chr19:18862132:C:T	1.3475e-09	-4.09779e-10	-0.424303	0.000197005	-4.09779e-10	-0.443484
18863056	chr19:18863056:AC:A	8.71394e-10	-4.09779e-10	-0.860214	0.000126983	-4.09779e-10	-0.88266
18863192	chr19:18863192:C:T	2.52726e-09	0.204584	-5.44374e-10	0.000459057	0.402459	-5.44374e-10
18863250	chr19:18863250:G:C	1.12139e-10	-1.64179	-1.26878	1.74565e-05	-1.59821	-1.26879
18863391	chr19:18863391:A:G	3.05682e-10	-1.91748	0.00971787	4.78069e-05	-1.92055	0.0610067
18865675	chr19:18865675:C:T	3.09354e-10	-1.89582	-5.44374e-10	4.9903e-05	-1.81663	-5.44374e-10
18866179	chr19:18866179:G:A	1.2896e-10	-1.68285	-1.08795	1.86539e-05	-1.70174	-1.09892
18867441	chr19:18867441:C:T	1.21418e-10	-1.68712	-1.14395	1.75967e-05	-1.70578	-1.15322
18867671	chr19:18867671:A:C	3.60648e-10	-1.74241	-5.44374e-10	5.31225e-05	-1.75411	-5.44374e-10
18868509	chr19:18868509:C:T	9.6078e-10	-4.09779e-10	-0.762563	0.000142946	-4.09779e-10	-0.764245
18868515	chr19:18868515:A:C	4.05318e-10	-1.92447	0.298835	6.1792e-05	-1.91334	0.310405
18868544	chr19:18868544:G:A	6.54581e-10	-4.09779e-10	-1.14631	9.76723e-05	-4.09779e-10	-1.1451
18869231	chr19:18869231:C:T	1.21787e-09	-4.09779e-10	-0.525452	0.000186939	-4.09779e-10	-0.495933
18869328	chr19:18869328:C:T	7.41246e-10	-4.09779e-10	-1.02198	0.000111057	-4.09779e-10	-1.01667
18869363	chr19:18869363:G:A	9.17595e-11	-1.84495	-1.26619	1.40389e-05	-1.8199	-1.26498
18869489	chr19:18869489:G:A	3.61896e-10	-1.73895	-5.44374e-10	5.33854e-05	-1.74918	-5.44374e-10
18869781	chr19:18869781:T:A	2.14912e-10	-1.65485	-0.605232	3.08437e-05	-1.66939	-0.628395
18869822	chr19:18869822:TGAC:T	1.77039e-09	-4.09779e-10	-0.151355	0.000328974	-4.09779e-10	0.0692653
18870743	chr19:18870743:C:T	5.95392e-10	-4.09779e-10	-1.24109	8.83285e-05	-4.09779e-10	-1.24565
18871890	chr19:18871890:G:A	7.57933e-10	-4.09779e-10	-0.999714	0.000111609	-4.09779e-10	-1.01171
18873021	chr19:18873021:G:A	1.3797e-09	-4.09779e-10	-0.400685	0.000249919	-4.09779e-10	-0.205577
18873488	chr19:18873488:G:C	9.57313e-10	-4.09779e-10	-0.766178	0.000139255	-4.09779e-10	-0.790409
18873801	chr19:18873801:A:G	3.0597e-10	-1.86522	-0.0416046	4.75544e-05	-1.87704	0.0121961
18873930	chr19:18873930:C:T	1.29678e-09	-4.09779e-10	-0.462665	0.000195434	-4.09779e-10	-0.451491
18873940	chr19:18873940:G:A	6.44912e-10	-4.09779e-10	-1.1612	9.58377e-05	-4.09779e-10	-1.16406
18874034	chr19:18874034:G:A	1.7065e-10	-1.8167	-0.67399	2.43155e-05	-1.86429	-0.671307
18874288	chr19:18874288:T:C	3.06338e-10	-1.92065	0.0150265	4.71864e-05	-1.89728	0.0246762
18874414	chr19:18874414:C:T	7.03366e-10	-4.09779e-10	-1.07443	0.000104947	-4.09779e-10	-1.07326
18875273	chr19:18875273:C:T	3.56995e-10	-1.75259	-5.44374e-10	5.25917e-05	-1.76416	-5.44374e-10
18875510	chr19:18875510:T:A	5.79373e-10	-4.09779e-10	-1.26836	8.63449e-05	-4.09779e-10	-1.26836
18875924	chr19:18875924:C:T	1.18954e-09	-4.09779e-10	-0.548987	0.000174722	-4.09779e-10	-0.563518
18876066	chr19:18876066:C:T	1.94806e-10	-1.26139	-1.09691	2.87765e-05	-1.27188	-1.09528
18876161	chr19:18876161:T:C	2.48382e-10	-1.74378	-0.371561	3.93283e-05	-1.67395	-0.380821
18877055	chr19:18877055:G:A	6.04034e-10	-4.09779e-10	-1.22668	8.96863e-05	-4.09779e-10	-1.2304
18877409	chr19:18877409:C:T	4.08637e-10	-1.38367	-0.233815	6.19412e-05	-1.41032	-0.190207
18877857	chr19:18877857:T:C	3.54231e-10	-1.66579	-0.094569	5.52656e-05	-1.56142	-0.153147
18877863	chr19:18877863:CCT:C	6.66812e-10	-4.09779e-10	-1.1278	9.80643e-05	-4.09779e-10	-1.14109
18877890	chr19:18877890:T:C	1.60078e-10	-1.87179	-0.682858	2.25819e-05	-1.9015	-0.708072
18878136	chr19:18878136:C:T	8.52977e-10	-4.09779e-10	-0.881576	0.00012319	-4.09779e-10	-0.91299
18878461	chr19:18878461:A:G	1.0419e-10	-1.91832	-1.06577	1.60256e-05	-1.88724	-1.06528
18878479	chr19:18878479:T:C	6.18686e-10	-4.09779e-10	-1.20271	9.1195e-05	-4.09779e-10	-1.21371
18878511	chr19:18878511:T:C	1.04533e-10	-1.9204	-1.06041	1.60119e-05	-1.89435	-1.05903
18878681	chr19:18878681:G:A	5.84714e-10	-4.09779e-10	-1.25919	8.70718e-05	-4.09779e-10	-1.25998
18878909	chr19:18878909:T:C	1.16436e-09	-4.09779e-10	-0.570382	0.000180224	-4.09779e-10	-0.532515
18879163	chr19:18879163:C:T	6.15169e-10	-4.09779e-10	-1.20841	9.13016e-05	-4.09779e-10	-1.21255
18879789	chr19:18879789:C:G	1.08938e-09	-4.09779e-10	-0.63694	0.000160336	-4.09779e-10	-0.649445
18879928	chr19:18879928:C:T	6.34755e-10	-4.09779e-10	-1.17707	9.48483e-05	-4.09779e-10	-1.17444
18880571	chr19:18880571:C:T	5.79849e-10	-4.09779e-10	-1.26754	8.66414e-05	-4.09779e-10	-1.26494
18880803	chr19:18880803:T:C	1.2855e-10	-1.52442	-1.24957	1.93272e-05	-1.51489	-1.2503
18881378	chr19:18881378:G:A	3.5484e-10	-1.75864	-5.44374e-10	7.28048e-05	-1.43893	-5.44374e-10
18881575	chr19:18881575:A:T	4.97886e-09	-4.09779e-10	0.882649	0.000759912	-4.09779e-10	0.906488
18881710	chr19:18881710:C:A	1.72628e-10	-1.2601	-1.21907	2.7936e-05	-1.18959	-1.20721
18882541	chr19:18882541:G:A	6.76045e-10	-4.09779e-10	-1.11405	0.000104598	-4.09779e-10	-1.07659
18882868	chr19:18882868:T:A	6.10569e-10	-4.09779e-10	-1.21592	9.13085e-05	-4.09779e-10	-1.21247
18883223	chr19:18883223:C:G	6.52378e-10	-4.09779e-10	-1.14968	9.72422e-05	-4.09779e-10	-1.14951
18883753	chr19:18883753:C:G	3.01559e-10	-1.92134	-5.44374e-10	4.77871e-05	-1.85996	-5.44374e-10
18884392	chr19:18884392:C:T	2.85306e-10	-0.809639	-1.16711	5.14004e-05	-0.628237	-1.15883
18884569	chr19:18884569:G:A	6.65514e-10	-4.09779e-10	-1.12975	9.97901e-05	-4.09779e-10	-1.12365
18884840	chr19:18884840:A:C	7.00586e-10	-4.09779e-10	-1.07839	0.000102767	-4.09779e-10	-1.09425
18885233	chr19:18885233:T:C	2.30356e-10	-0.936101	-1.25458	4.14128e-05	-0.749227	-1.2539
18885241	chr19:18885241:C:A	2.38434e-10	-1.69657	-0.459647	4.05766e-05	-1.65079	-0.372732
18885374	chr19:18885374:TC:T	5.89535e-10	-1.25097	-5.44374e-10	6.54562e-05	-1.54533	-5.44374e-10
18885425	chr19:18885425:G:A	1.05171e-10	-1.77381	-1.20091	1.65689e-05	-1.73091	-1.18828
18885503	chr19:18885503:C:T	7.87122e-10	-4.09779e-10	-0.961925	0.000115143	-4.09779e-10	-0.980543
18885762	chr19:18885762:G:A	6.83144e-10	-4.09779e-10	-1.1036	0.00010249	-4.09779e-10	-1.09695
18885770	chr19:18885770:C:T	2.25046e-09	-4.09779e-10	0.0885819	0.000342623	-4.09779e-10	0.109917
18886094	chr19:18886094:GCCA:G	9.05473e-10	-4.09779e-10	-0.82185	0.000147674	-4.09779e-10	-0.731708
18886115	chr19:18886115:CTATGCTCTGGA:C	6.10821e-10	-4.09779e-10	-1.2155	9.40105e-05	-4.09779e-10	-1.18331
18886264	chr19:18886264:C:G	3.40171e-10	-1.80086	-5.44374e-10	4.47988e-05	-1.92453	-5.44374e-10
18886276	chr19:18886276:G:A	6.5917e-10	-4.09779e-10	-1.13933	9.84233e-05	-4.09779e-10	-1.13744
18886298	chr19:18886298:C:T	8.63305e-11	-1.91596	-1.25616	1.3363e-05	-1.88605	-1.24817
18886377	chr19:18886377:G:A	2.51292e-10	-1.67275	-0.430941	4.3079e-05	-1.59257	-0.371105
18886484	chr19:18886484:C:T	6.26158e-10	-4.09779e-10	-1.19071	9.22399e-05	-4.09779e-10	-1.20232
18886489	chr19:18886489:G:A	5.79266e-10	-4.09779e-10	-1.26855	8.6395e-05	-4.09779e-10	-1.26778
18886514	chr19:18886514:C:T	1.54809e-10	-1.4904	-1.09771	2.29315e-05	-1.48991	-1.10429
18887028	chr19:18887028:T:C	6.68649e-10	-4.09779e-10	-1.12505	0.00010231	-4.09779e-10	-1.09871
18887182	chr19:18887182:T:C	6.45073e-10	-4.09779e-10	-1.16094	9.5272e-05	-4.09779e-10	-1.16998
18887190	chr19:18887190:G:A	5.25074e-10	-0.111822	-1.25495	0.000110354	0.231325	-1.25435
18887509	chr19:18887509:T:C	6.42055e-10	-4.09779e-10	-1.16563	9.48714e-05	-4.09779e-10	-1.17419
18887675	chr19:18887675:C:T	2.32149e-10	-1.8558	-0.327132	3.51439e-05	-1.83803	-0.329235
18887761	chr19:18887761:A:G	6.76878e-10	-4.09779e-10	-1.11282	0.000103151	-4.09779e-10	-1.09052
18887983	chr19:18887983:C:T	1.63773e-09	-4.09779e-10	-0.229245	0.00024068	-4.09779e-10	-0.243245
18888035	chr19:18888035:C:A	1.05614e-10	-1.76129	-1.20923	1.5774e-05	-1.76364	-1.20472
18888047	chr19:18888047:C:T	1.30098e-10	-1.84005	-0.921968	1.99519e-05	-1.81655	-0.916836
18888238	chr19:18888238:A:T	5.79352e-10	-4.09779e-10	-1.2684	8.64032e-05	-4.09779e-10	-1.26769
18888893	chr19:18888893:T:C	1.1177e-10	-1.67766	-1.2362	2.19238e-05	-1.41246	-1.22668
18889343	chr19:18889343:C:T	1.80989e-10	-1.84894	-0.582932	2.90357e-05	-1.80538	-0.552804
18890504	chr19:18890504:G:C	1.39208e-10	-1.42965	-1.26469	1.74912e-05	-1.59679	-1.26822
18892042	chr19:18892042:C:T	1.84869e-10	-1.65359	-0.757073	2.25539e-05	-1.84319	-0.767619
18892400	chr19:18892400:A:G	1.77855e-10	-1.43552	-1.01382	2.18671e-05	-1.64637	-0.995363
18892410	chr19:18892410:T:C	1.78453e-10	-1.43708	-1.0089	2.19492e-05	-1.64775	-0.990235
18892442	chr19:18892442:G:A	1.57402e-10	-1.43811	-1.1334	1.9634e-05	-1.63047	-1.11898
18892451	chr19:18892451:A:G	1.11564e-09	-4.09779e-10	-0.613126	0.000170533	-4.09779e-10	-0.587784
18892583	chr19:18892583:T:C	5.79273e-10	-4.09779e-10	-1.26853	8.67756e-05	-4.09779e-10	-1.26339
18892904	chr19:18892904:C:T	4.78932e-09	-1.14757	1.9914	0.000484079	-1.53774	1.99327
18892979	chr19:18892979:C:T	7.68559e-10	-4.09779e-10	-0.98579	0.000116847	-4.09779e-10	-0.965847
18893638	chr19:18893638:G:A	5.8946e-10	-4.09779e-10	-1.2511	8.74218e-05	-4.09779e-10	-1.25597
18893813	chr19:18893813:C:T	9.07014e-10	-4.09779e-10	-0.820151	0.000136635	-4.09779e-10	-0.809404
18894573	chr19:18894573:G:A	9.28004e-11	-1.92378	-1.17608	1.44493e-05	-1.90319	-1.15288
18894641	chr19:18894641:G:A	1.4766e-09	-4.09779e-10	-0.332812	0.000212994	-4.09779e-10	-0.365449
18895151	chr19:18895151:G:A	6.67756e-10	-4.09779e-10	-1.12639	0.000101454	-4.09779e-10	-1.10711
18895646	chr19:18895646:A:G	1.54112e-10	-1.68531	-0.907321	2.34559e-05	-1.67989	-0.8917
18895650	chr19:18895650:T:C	8.36952e-10	-4.09779e-10	-0.900541	0.000122455	-4.09779e-10	-0.918974
18895839	chr19:18895839:A:G	1.06685e-10	-1.91738	-1.04304	1.66077e-05	-1.91182	-1.00503
18895857	chr19:18895857:G:C	1.95958e-10	-1.49912	-0.85329	2.21421e-05	-1.77378	-0.855456
18896992	chr19:18896992:C:T	1.86424e-10	-1.73284	-0.669443	2.63457e-05	-1.84648	-0.608925
18898073	chr19:18898073:G:A	1.2534e-09	-0.496695	-5.44374e-10	0.000517214	0.521742	-5.44374e-10
18898102	chr19:18898102:C:A	6.21114e-10	-4.09779e-10	-1.19879	9.38082e-05	-4.09779e-10	-1.18546
18898661	chr19:18898661:T:C	5.6196e-10	-0.0980156	-1.20086	7.20621e-05	-0.255923	-1.19326
18898744	chr19:18898744:C:T	7.92142e-10	-4.09779e-10	-0.955568	0.000118351	-4.09779e-10	-0.95306
18898799	chr19:18898799:G:A	8.65607e-10	-4.09779e-10	-0.866877	0.000129793	-4.09779e-10	-0.860777
18898818	chr19:18898818:C:T	9.45103e-10	-4.09779e-10	-0.779014	0.000156097	-4.09779e-10	-0.676234
18899236	chr19:18899236:T:C	6.8887e-10	-4.09779e-10	-1.09526	0.000103512	-4.09779e-10	-1.08703
18900124	chr19:18900124:GC:G	2.25046e-10	-1.59227	-0.621734	3.04838e-05	-1.7401	-0.569416
18900139	chr19:18900139:G:A	5.81657e-10	-4.09779e-10	-1.26443	8.70379e-05	-4.09779e-10	-1.26037
18900435	chr19:18900435:T:C	2.76646e-10	-0.920266	-1.0873	4.69553e-05	-0.81436	-1.06316
18900575	chr19:18900575:G:A	1.4037e-09	-4.09779e-10	-0.383443	0.000207515	-4.09779e-10	-0.39151
18900970	chr19:18900970:T:C	1.28129e-09	-4.09779e-10	-0.474682	0.000190703	-4.09779e-10	-0.475997
18901056	chr19:18901056:T:C	1.84872e-10	-1.55174	-0.858908	2.38151e-05	-1.72485	-0.831544
18901250	chr19:18901250:T:C	6.56851e-10	-4.09779e-10	-1.14285	9.76308e-05	-4.09779e-10	-1.14552
18901413	chr19:18901413:C:T	1.4037e-09	-4.09779e-10	-0.383443	0.000207515	-4.09779e-10	-0.39151
18901444	chr19:18901444:A:G	9.22965e-10	-4.09779e-10	-0.802717	0.000134651	-4.09779e-10	-0.824025
18901549	chr19:18901549:G:A	1.98355e-10	-1.64264	-0.697605	2.73828e-05	-1.78194	-0.634855
18901682	chr19:18901682:A:T	3.10661e-10	-1.89161	-5.44374e-10	4.68067e-05	-1.88069	-5.44374e-10
18901796	chr19:18901796:G:A	7.69091e-10	-4.09779e-10	-0.9851	0.000115815	-4.09779e-10	-0.974721
18901906	chr19:18901906:C:T	7.99656e-10	-4.09779e-10	-0.946127	0.00012049	-4.09779e-10	-0.935149
18902996	chr19:18902996:G:A	1.0001e-09	-4.09779e-10	-0.722454	0.000147024	-4.09779e-10	-0.736115
18904000	chr19:18904000:T:C	1.66391e-10	-1.80269	-0.713275	2.7447e-05	-1.70058	-0.713873
18904334	chr19:18904334:G:A	5.81975e-10	-4.09779e-10	-1.26388	8.69586e-05	-4.09779e-10	-1.26128
18904682	chr19:18904682:C:T	1.57433e-10	-1.30747	-1.26384	1.90486e-05	-1.51212	-1.2676
18904736	chr19:18904736:C:T	5.9806e-10	-4.09779e-10	-1.23662	9.10032e-05	-4.09779e-10	-1.21582
18905093	chr19:18905093:A:G	5.79146e-10	-4.09779e-10	-1.26875	8.63143e-05	-4.09779e-10	-1.26872
18905299	chr19:18905299:A:G	3.26723e-10	-0.649012	-1.19218	5.23167e-05	-0.593565	-1.17583
18905475	chr19:18905475:A:G	1.20584e-09	-4.09779e-10	-0.535374	0.00017553	-4.09779e-10	-0.558904
18905641	chr19:18905641:G:A	9.94312e-11	-1.9187	-1.11214	1.46556e-05	-1.92425	-1.11764
18905892	chr19:18905892:T:C	6.13175e-10	-4.09779e-10	-1.21166	9.11223e-05	-4.09779e-10	-1.21451
18905939	chr19:18905939:G:A	1.76532e-10	-1.66693	-0.789879	2.67314e-05	-1.66863	-0.772249
18905976	chr19:18905976:G:A	1.7858e-10	-1.66118	-0.784094	2.37198e-05	-1.8047	-0.755708
18906169	chr19:18906169:G:A	1.43745e-10	-1.39844	-1.26383	1.77924e-05	-1.58039	-1.26756
18906763	chr19:18906763:T:C	6.26536e-10	0.0677396	-1.25784	8.01086e-05	-0.0847049	-1.25863
18906852	chr19:18906852:C:T	5.95004e-10	-4.09779e-10	-1.24174	8.92782e-05	-4.09779e-10	-1.23496
18906902	chr19:18906902:G:A	6.32093e-10	-4.09779e-10	-1.18127	9.5712e-05	-4.09779e-10	-1.16537
18907024	chr19:18907024:A:G	1.07859e-09	-4.09779e-10	-0.646899	0.000162925	-4.09779e-10	-0.633425
18907053	chr19:18907053:G:A	1.36612e-10	-1.83507	-0.878095	1.96033e-05	-1.89945	-0.851571
18907191	chr19:18907191:G:C	9.92221e-10	-4.09779e-10	-0.730363	0.000145893	-4.09779e-10	-0.743843
18907442	chr19:18907442:C:T	6.32093e-10	-4.09779e-10	-1.18127	9.5712e-05	-4.09779e-10	-1.16537
18907487	chr19:18907487:T:A	7.51689e-10	-4.09779e-10	-1.00799	0.000113172	-4.09779e-10	-0.997804
18907502	chr19:18907502:A:C	1.44342e-10	-1.41275	-1.24538	1.77351e-05	-1.59611	-1.25505
18907549	chr19:18907549:G:A	9.57483e-10	-4.09779e-10	-0.766001	0.000140851	-4.09779e-10	-0.779013
18907667	chr19:18907667:G:A	6.21162e-10	-4.09779e-10	-1.19872	9.39025e-05	-4.09779e-10	-1.18446
18907762	chr19:18907762:G:A	6.1792e-10	-4.09779e-10	-1.20395	9.33842e-05	-4.09779e-10	-1.18999
18907805	chr19:18907805:C:T	1.9323e-10	-1.57904	-0.787392	2.52202e-05	-1.74063	-0.758442
18908025	chr19:18908025:G:C	1.69403e-10	-1.65073	-0.847299	2.56502e-05	-1.65163	-0.830529
18908034	chr19:18908034:A:C	1.47523e-09	-4.09779e-10	-0.333738	0.00021625	-4.09779e-10	-0.350281
18908057	chr19:18908057:A:G	1.91318e-10	-1.7828	-0.593565	3.15331e-05	-1.68235	-0.593333
18908153	chr19:18908153:C:T	1.5286e-10	-1.37104	-1.22975	1.87012e-05	-1.56745	-1.23068
18908991	chr19:18908991:G:A	4.04666e-09	-1.70644	2.38178	0.000495926	-1.88541	2.36512
18909051	chr19:18909051:G:A	7.79266e-10	-4.09779e-10	-0.971955	0.000121265	-4.09779e-10	-0.928733
18909060	chr19:18909060:T:G	8.88499e-10	-4.09779e-10	-0.840775	0.000130831	-4.09779e-10	-0.852808
18909143	chr19:18909143:T:G	9.67285e-10	-4.09779e-10	-0.755815	0.000142271	-4.09779e-10	-0.768981
18909647	chr19:18909647:T:C	1.88145e-10	-1.62367	-0.769432	3.24921e-05	-1.47574	-0.769972
18909906	chr19:18909906:G:A	1.46627e-09	-4.09779e-10	-0.339831	0.000210827	-4.09779e-10	-0.375676
18909934	chr19:18909934:T:C	7.30228e-10	-4.09779e-10	-1.03695	0.000108775	-4.09779e-10	-1.03744
18909935	chr19:18909935:A:G	5.93996e-10	-4.09779e-10	-1.24344	8.8641e-05	-4.09779e-10	-1.24212
18910201	chr19:18910201:C:T	2.09896e-10	-1.7147	-0.568996	2.98157e-05	-1.83129	-0.50039
18910303	chr19:18910303:G:A	1.09194e-09	-4.09779e-10	-0.634601	0.0001577	-4.09779e-10	-0.666022
18910415	chr19:18910415:G:A	5.95761e-10	-4.09779e-10	-1.24047	8.94064e-05	-4.09779e-10	-1.23352
18910645	chr19:18910645:T:C	1.0809e-10	-1.69615	-1.2512	1.47824e-05	-1.78847	-1.24481
18911198	chr19:18911198:C:A	1.70457e-10	-1.75288	-0.73894	2.85771e-05	-1.6352	-0.738908
18911236	chr19:18911236:G:A	2.47796e-10	-1.3168	-0.800897	3.16225e-05	-1.50626	-0.766587
18911395	chr19:18911395:T:C	1.42827e-10	-1.44884	-1.21984	1.83863e-05	-1.60832	-1.20679
18911709	chr19:18911709:G:A	1.77494e-10	-1.65449	-0.796884	2.69833e-05	-1.65194	-0.77956
18912309	chr19:18912309:T:C	4.66464e-10	-1.48513	-5.44374e-10	6.41121e-05	-1.56608	-5.44374e-10
18912629	chr19:18912629:C:T	7.15932e-10	-4.09779e-10	-1.05672	0.000107733	-4.09779e-10	-1.04705
18912764	chr19:18912764:A:G	1.55251e-10	-1.3184	-1.26687	1.89206e-05	-1.51771	-1.26876
18913611	chr19:18913611:A:G	1.64074e-10	-1.57345	-0.956545	2.12972e-05	-1.70847	-0.959675
18914903	chr19:18914903:T:C	9.61677e-10	-4.09779e-10	-0.761629	0.000145878	-4.09779e-10	-0.743942
18914941	chr19:18914941:T:C	6.39919e-10	-4.09779e-10	-1.16897	9.68439e-05	-4.09779e-10	-1.15361
18915167	chr19:18915167:C:T	8.54096e-10	-4.09779e-10	-0.880264	0.000125348	-4.09779e-10	-0.89562
18915683	chr19:18915683:T:C	2.90392e-09	-4.09779e-10	0.343508	0.000433528	-4.09779e-10	0.345243
18916042	chr19:18916042:A:G	1.28747e-10	-1.90733	-0.865127	2.12054e-05	-1.86623	-0.806233
18916093	chr19:18916093:G:A	5.83145e-10	-4.09779e-10	-1.26187	8.70799e-05	-4.09779e-10	-1.25989
18917832	chr19:18917832:C:T	6.93278e-10	-4.09779e-10	-1.08888	0.000103856	-4.09779e-10	-1.08371
18918734	chr19:18918734:G:GT	3.19069e-10	-1.8649	-5.44374e-10	4.4965e-05	-1.92083	-5.44374e-10
18919311	chr19:18919311:G:C	2.14211e-10	-1.18363	-1.07971	3.47177e-05	-1.10886	-1.0706
18919492	chr19:18919492:C:A	6.2777e-10	-4.09779e-10	-1.18814	9.21199e-05	-4.09779e-10	-1.20362
18919513	chr19:18919513:G:A	6.81133e-10	-4.09779e-10	-1.10655	0.000102239	-4.09779e-10	-1.0994
18919621	chr19:18919621:TGGGACCACGCA:T	2.67882e-09	-4.09779e-10	0.262825	0.000410182	-4.09779e-10	0.289887
18919802	chr19:18919802:G:A	3.81291e-10	-1.68674	-5.44374e-10	6.20398e-05	-1.59894	-5.44374e-10
18919880	chr19:18919880:C:G	6.74136e-10	-0.475529	-0.641348	7.49347e-05	-0.830863	-0.579235
18920278	chr19:18920278:C:G	1.92301e-09	-4.09779e-10	-0.0686607	0.000293558	-4.09779e-10	-0.0446388
18920457	chr19:18920457:G:A	6.81133e-10	-4.09779e-10	-1.10655	0.000102239	-4.09779e-10	-1.0994
18920724	chr19:18920724:C:T	1.39351e-09	-0.390726	-5.44374e-10	0.00026694	-0.139689	-5.44374e-10
18920943	chr19:18920943:C:A	1.93348e-09	-4.09779e-10	-0.063233	0.000295182	-4.09779e-10	-0.0391229
18921125	chr19:18921125:G:A	5.9602e-10	-4.09779e-10	-1.24003	8.88276e-05	-4.09779e-10	-1.24002
18921195	chr19:18921195:A:G	5.80265e-10	-4.09779e-10	-1.26682	8.64798e-05	-4.09779e-10	-1.2668
18921415	chr19:18921415:G:T	9.89775e-11	-1.89833	-1.13709	1.4975e-05	-1.92255	-1.09779
18921752	chr19:18921752:C:T	8.58365e-10	-4.09779e-10	-0.875279	0.000128775	-4.09779e-10	-0.868644
18921871	chr19:18921871:T:C	5.80145e-10	-4.09779e-10	-1.26703	8.65182e-05	-4.09779e-10	-1.26636
18922280	chr19:18922280:G:A	5.52978e-10	-0.462033	-0.852957	6.01098e-05	-0.83159	-0.798951
18922578	chr19:18922578:G:A	5.73383e-10	-0.530821	-0.747932	6.40385e-05	-0.886596	-0.680634
18922633	chr19:18922633:G:A	9.69761e-10	-4.09779e-10	-0.753258	0.000153252	-4.09779e-10	-0.694632
18922814	chr19:18922814:G:A	1.92301e-09	-4.09779e-10	-0.0686607	0.000293558	-4.09779e-10	-0.0446388
18923262	chr19:18923262:C:T	4.68123e-10	-1.48158	-5.44374e-10	7.10567e-05	-1.46324	-5.44374e-10
18923388	chr19:18923388:G:A	5.7927e-10	-4.09779e-10	-1.26854	8.63126e-05	-4.09779e-10	-1.26874
18923477	chr19:18923477:A:G	7.18726e-10	-4.09779e-10	-1.05283	0.000107812	-4.09779e-10	-1.04633
18923749	chr19:18923749:G:A	1.17405e-10	-1.6176	-1.24708	1.85772e-05	-1.55756	-1.24722
18924137	chr19:18924137:G:A	1.42375e-10	-1.70273	-0.969112	2.24927e-05	-1.64642	-0.967101
18924350	chr19:18924350:CT:C	1.38648e-10	-1.9222	-0.776165	2.06606e-05	-1.92342	-0.775064
18924522	chr19:18924522:A:G	5.79282e-10	-4.09779e-10	-1.26852	8.64875e-05	-4.09779e-10	-1.26671
18924545	chr19:18924545:G:T	1.97773e-10	-1.39925	-0.943935	2.64902e-05	-1.49833	-0.951609
18924546	chr19:18924546:C:T	1.98782e-10	-1.39417	-0.943935	2.66119e-05	-1.49375	-0.951609
18924608	chr19:18924608:C:T	6.52956e-10	-4.09779e-10	-1.1488	9.83503e-05	-4.09779e-10	-1.13818
18924619	chr19:18924619:G:T	1.20395e-10	-1.84921	-0.990326	1.98601e-05	-1.75668	-0.981322
18924728	chr19:18924728:G:T	7.76965e-10	-4.09779e-10	-0.974913	0.000118532	-4.09779e-10	-0.951535
18925301	chr19:18925301:A:G	8.60452e-09	-0.195444	1.62518	0.00073698	-0.795837	1.67168
18925351	chr19:18925351:C:T	1.8202e-09	-4.09779e-10	-0.123608	0.000279525	-4.09779e-10	-0.0936234
18926244	chr19:18926244:T:C	3.05844e-10	-0.833073	-1.07416	4.36857e-05	-0.856188	-1.09351
18926260	chr19:18926260:C:T	3.78281e-09	-4.09779e-10	0.607915	0.000525139	-4.09779e-10	0.536949
18926429	chr19:18926429:G:C	5.79371e-10	-4.09779e-10	-1.26836	8.67563e-05	-4.09779e-10	-1.26361
18927089	chr19:18927089:AAAAAG:A	6.59955e-10	-4.09779e-10	-1.13814	9.62808e-05	-4.09779e-10	-1.15945
18927932	chr19:18927932:C:T	1.85897e-09	-4.09779e-10	-0.102532	0.000259458	-4.09779e-10	-0.168118
18928221	chr19:18928221:C:T	7.36619e-10	-4.09779e-10	-1.02824	0.000115595	-4.09779e-10	-0.976625
18928271	chr19:18928271:G:A	6.48995e-10	-4.09779e-10	-1.15488	9.96388e-05	-4.09779e-10	-1.12516
18928350	chr19:18928350:G:A	1.47193e-09	-4.09779e-10	-0.33598	0.000211396	-4.09779e-10	-0.372983
18928489	chr19:18928489:T:C	2.67954e-10	-0.780955	-1.25854	3.99253e-05	-0.783801	-1.2559
18929056	chr19:18929056:T:C	6.56369e-10	-4.09779e-10	-1.14359	9.48805e-05	-4.09779e-10	-1.1741
18929099	chr19:18929099:G:A	5.24056e-10	-1.12637	-0.242338	8.05481e-05	-1.10885	-0.229015
18930214	chr19:18930214:C:T	4.45474e-09	-0.766828	1.53824	0.000601179	-0.901524	1.5737
18930451	chr19:18930451:G:A	9.61135e-11	-1.91982	-1.14496	1.466e-05	-1.90825	-1.13334
18930572	chr19:18930572:A:C	6.65331e-10	-4.09779e-10	-1.13002	0.000102212	-4.09779e-10	-1.09967
18930643	chr19:18930643:T:C	8.75321e-10	-4.09779e-10	-0.855717	0.000126346	-4.09779e-10	-0.887689
18930653	chr19:18930653:T:C	6.35118e-10	-4.09779e-10	-1.1765	9.30913e-05	-4.09779e-10	-1.19313
18930681	chr19:18930681:T:C	3.67495e-10	-0.563326	-1.16027	5.70333e-05	-0.522709	-1.16037
18930743	chr19:18930743:C:T	1.16117e-10	-1.92423	-0.951481	1.7601e-05	-1.923	-0.935759
18930943	chr19:18930943:G:A	7.04301e-10	-4.09779e-10	-1.0731	0.000102417	-4.09779e-10	-1.09766
18931146	chr19:18931146:C:A	6.23419e-10	-4.09779e-10	-1.19509	9.55511e-05	-4.09779e-10	-1.16705
18931187	chr19:18931187:C:T	1.2051e-09	-4.09779e-10	-0.535986	0.000173881	-4.09779e-10	-0.568345
18931228	chr19:18931228:C:T	5.87285e-10	-4.09779e-10	-1.2548	8.74927e-05	-4.09779e-10	-1.25516
18931373	chr19:18931373:G:A	7.35452e-10	-4.09779e-10	-1.02982	0.000108547	-4.09779e-10	-1.03953
18931442	chr19:18931442:C:T	1.26097e-09	-4.09779e-10	-0.490674	0.000194255	-4.09779e-10	-0.457544
18931539	chr19:18931539:C:T	6.94375e-10	-4.09779e-10	-1.0873	0.000103978	-4.09779e-10	-1.08254
18931578	chr19:18931578:A:G	2.81116e-09	-4.09779e-10	0.311046	0.000418787	-4.09779e-10	0.310648
18931799	chr19:18931799:C:T	1.03723e-09	-0.815423	0.12942	0.000151478	-0.856705	0.150431
18931879	chr19:18931879:T:C	3.65343e-09	-4.09779e-10	0.573114	0.000544831	-4.09779e-10	0.573762
18931904	chr19:18931904:G:A	3.03155e-10	-1.91606	-5.44374e-10	4.51585e-05	-1.91654	-5.44374e-10
18931996	chr19:18931996:C:A	8.65481e-10	-4.09779e-10	-0.867023	0.000126197	-4.09779e-10	-0.888868
18932045	chr19:18932045:G:A	6.08581e-09	-4.09779e-10	1.08341	0.000835231	-4.09779e-10	1.00099
18932654	chr19:18932654:G:A	1.38385e-09	-4.09779e-10	-0.39768	0.000213828	-4.09779e-10	-0.361544
18933254	chr19:18933254:C:T	5.89491e-10	-4.09779e-10	-1.25105	8.77848e-05	-4.09779e-10	-1.25183
18933351	chr19:18933351:T:G	2.06583e-09	-4.09779e-10	0.00297915	0.00030822	-4.09779e-10	0.00409902
18933532	chr19:18933532:G:T	1.09964e-09	-4.09779e-10	-0.627571	0.000159035	-4.09779e-10	-0.657592
18933612	chr19:18933612:C:T	3.00893e-10	-1.92355	-5.44374e-10	4.53435e-05	-1.91245	-5.44374e-10
18933749	chr19:18933749:G:A	6.44069e-10	-4.09779e-10	-1.1625	9.42446e-05	-4.09779e-10	-1.18082
18934168	chr19:18934168:G:A	1.8178e-09	-4.09779e-10	-0.124928	0.000271622	-4.09779e-10	-0.122304
18934193	chr19:18934193:C:T	7.36811e-10	-4.09779e-10	-1.02798	0.000108519	-4.09779e-10	-1.03979
18934248	chr19:18934248:C:T	1.79016e-09	-4.09779e-10	-0.140248	0.000267478	-4.09779e-10	-0.137677
18934530	chr19:18934530:GGAA:G	5.87067e-10	-4.09779e-10	-1.25517	8.76362e-05	-4.09779e-10	-1.25352
18934833	chr19:18934833:T:C	5.85245e-10	-4.09779e-10	-1.25828	8.70799e-05	-4.09779e-10	-1.25989
18935069	chr19:18935069:C:T	7.33634e-10	-4.09779e-10	-1.0323	0.000109247	-4.09779e-10	-1.0331
18935853	chr19:18935853:C:CTGCTAAGAA	1.14857e-09	-0.584035	-5.44374e-10	9.13399e-05	-1.21213	-5.44374e-10
18936039	chr19:18936039:T:C	1.49034e-10	-1.39721	-1.22892	2.4876e-05	-1.2774	-1.23541
18936081	chr19:18936081:C:T	7.11926e-10	-4.09779e-10	-1.06233	0.000104403	-4.09779e-10	-1.07846
18936089	chr19:18936089:G:T	7.22877e-10	-4.09779e-10	-1.04707	0.000108055	-4.09779e-10	-1.04407
18936111	chr19:18936111:C:T	7.52028e-10	-4.09779e-10	-1.00753	0.000112086	-4.09779e-10	-1.00745
18936353	chr19:18936353:T:TA	6.70994e-10	-4.09779e-10	-1.12155	0.000103163	-4.09779e-10	-1.09041
18936537	chr19:18936537:G:A	1.22378e-09	-4.09779e-10	-0.520607	0.000188559	-4.09779e-10	-0.487302
18936711	chr19:18936711:C:T	6.23515e-10	-4.09779e-10	-1.19494	9.52636e-05	-4.09779e-10	-1.17007
18936887	chr19:18936887:G:A	1.24378e-09	-0.504399	-5.44374e-10	8.32736e-05	-1.30458	-5.44374e-10
18936977	chr19:18936977:T:G	3.13126e-10	-0.773809	-1.10989	3.05375e-05	-1.19291	-1.11485
18937086	chr19:18937086:G:A	1.48861e-09	-0.324707	-5.44374e-10	0.000132195	-0.842436	-5.44374e-10
18938092	chr19:18938092:T:C	3.58607e-10	-1.21119	-0.53689	3.74133e-05	-1.56228	-0.542408
18938124	chr19:18938124:G:A	2.24682e-09	-1.40814	1.4951	0.000258064	-1.69811	1.52461
18938385	chr19:18938385:G:A	9.06184e-11	-1.8604	-1.26325	1.26859e-05	-1.92036	-1.26587
18938389	chr19:18938389:G:A	3.07862e-10	-1.64604	-0.254611	5.18598e-05	-1.55588	-0.222292
18938689	chr19:18938689:A:T	8.65203e-10	-4.09779e-10	-0.867344	0.000124594	-4.09779e-10	-0.90165
18939159	chr19:18939159:C:T	6.16499e-10	-1.20625	-5.44374e-10	6.67898e-05	-1.52516	-5.44374e-10
18939499	chr19:18939499:TAACTC:T	4.176e-10	-1.59578	-5.44374e-10	6.26857e-05	-1.58858	-5.44374e-10
18939596	chr19:18939596:C:T	7.35139e-10	-4.09779e-10	-1.03025	0.000114689	-4.09779e-10	-0.984493
18939742	chr19:18939742:C:G	7.20824e-10	-4.09779e-10	-1.04991	0.000112071	-4.09779e-10	-1.00758
18940030	chr19:18940030:G:A	5.95493e-10	-4.09779e-10	-1.24092	8.83857e-05	-4.09779e-10	-1.245
18940148	chr19:18940148:A:G	2.1791e-10	-1.90458	-0.341645	3.20142e-05	-1.92361	-0.336928
18940178	chr19:18940178:G:A	3.68558e-10	-1.72071	-5.44374e-10	5.31611e-05	-1.75339	-5.44374e-10
18940707	chr19:18940707:T:C	1.68738e-09	-4.09779e-10	-0.199376	0.000245469	-4.09779e-10	-0.223545
18941011	chr19:18941011:C:T	2.76473e-10	-0.82675	-1.18144	2.16757e-05	-1.46881	-1.18171
18941089	chr19:18941089:T:C	5.09252e-10	-0.135439	-1.26193	4.1634e-05	-0.738954	-1.25884
18942208	chr19:18942208:G:C	7.41748e-10	-4.09779e-10	-1.0213	0.000110302	-4.09779e-10	-1.02349
18942509	chr19:18942509:C:T	1.27234e-09	-4.09779e-10	-0.481696	0.000190864	-4.09779e-10	-0.475152
18942919	chr19:18942919:G:A	6.39808e-10	-4.09779e-10	-1.16914	9.36082e-05	-4.09779e-10	-1.1876
18943339	chr19:18943339:C:T	3.57252e-10	-1.75187	-5.44374e-10	5.66519e-05	-1.68979	-5.44374e-10
18943538	chr19:18943538:C:T	5.79195e-10	-4.09779e-10	-1.26867	8.64191e-05	-4.09779e-10	-1.26751
18943775	chr19:18943775:C:T	9.64017e-10	-4.09779e-10	-0.759199	0.000140764	-4.09779e-10	-0.779629
18943911	chr19:18943911:T:C	2.66794e-10	-1.69061	-0.353218	4.5167e-05	-1.55466	-0.361683
18943935	chr19:18943935:G:A	6.92163e-10	-4.09779e-10	-1.09049	0.000105147	-4.09779e-10	-1.07136
18943943	chr19:18943943:G:T	5.99985e-10	-4.09779e-10	-1.2334	9.12207e-05	-4.09779e-10	-1.21343
18944314	chr19:18944314:AG:A	4.48154e-09	-4.09779e-10	0.777414	0.000673302	-4.09779e-10	0.78548
18944391	chr19:18944391:C:T	9.46619e-10	-0.859899	0.0824878	0.000104496	-1.18011	0.102544
18945344	chr19:18945344:A:G	1.35506e-10	-1.46243	-1.25886	1.81589e-05	-1.57082	-1.25673
18945819	chr19:18945819:C:T	8.80801e-10	-4.09779e-10	-0.849477	0.000135665	-4.09779e-10	-0.816524
18946003	chr19:18946003:C:T	6.08204e-10	-4.09779e-10	-1.2198	9.06377e-05	-4.09779e-10	-1.21984
18946084	chr19:18946084:T:C	8.59914e-10	-4.09779e-10	-0.873476	0.000130201	-4.09779e-10	-0.857638
18946683	chr19:18946683:G:C	5.82878e-10	-4.09779e-10	-1.26233	8.71275e-05	-4.09779e-10	-1.25934
18947123	chr19:18947123:A:G	8.59178e-10	-4.09779e-10	-0.874333	0.000135967	-4.09779e-10	-0.814304
18947204	chr19:18947204:A:T	5.82775e-10	-4.09779e-10	-1.26251	8.68461e-05	-4.09779e-10	-1.26258
18947307	chr19:18947307:G:A	1.08248e-09	-4.09779e-10	-0.643296	0.000158753	-4.09779e-10	-0.659367
18947498	chr19:18947498:G:A	5.82643e-10	-4.09779e-10	-1.26273	8.68267e-05	-4.09779e-10	-1.2628
18947834	chr19:18947834:T:C	6.24074e-10	-4.09779e-10	-1.19404	9.19625e-05	-4.09779e-10	-1.20533
18947977	chr19:18947977:A:C	1.42745e-09	-4.09779e-10	-0.366665	0.000212256	-4.09779e-10	-0.368922
18948356	chr19:18948356:G:A	1.60974e-09	-4.09779e-10	-0.24648	0.000237428	-4.09779e-10	-0.256849
18949267	chr19:18949267:G:A	9.21291e-11	-1.85069	-1.25643	1.48155e-05	-1.76909	-1.26195
18949441	chr19:18949441:T:A	9.41957e-10	-4.09779e-10	-0.782349	0.000146105	-4.09779e-10	-0.74239
18949498	chr19:18949498:G:T	9.83444e-10	-4.09779e-10	-0.739247	0.000159498	-4.09779e-10	-0.65468
18949629	chr19:18949629:A:G	1.43243e-10	-1.92456	-0.741202	2.22436e-05	-1.91187	-0.712791
18949676	chr19:18949676:C:T	5.95853e-10	-1.24031	-5.44374e-10	4.57061e-05	-1.90448	-5.44374e-10
18949681	chr19:18949681:C:T	1.07828e-10	-1.75063	-1.19915	1.55073e-05	-1.77374	-1.21167
18949768	chr19:18949768:C:T	2.173e-09	0.0535538	-5.44374e-10	9.57439e-05	-1.16504	-5.44374e-10
18949832	chr19:18949832:C:T	9.39364e-11	-1.90795	-1.17974	1.45407e-05	-1.86768	-1.18208
18950148	chr19:18950148:G:A	2.71775e-09	-4.09779e-10	0.277252	0.000452845	-4.09779e-10	0.388835
18950329	chr19:18950329:T:C	8.64581e-11	-1.9045	-1.26614	1.26492e-05	-1.9215	-1.26762
18950967	chr19:18950967:G:A	5.98381e-10	-4.09779e-10	-1.23608	8.88626e-05	-4.09779e-10	-1.23962
18950980	chr19:18950980:A:T	3.13853e-10	-1.86629	-0.0150954	4.26749e-05	-1.92387	-0.0492287
18951752	chr19:18951752:C:T	5.79299e-10	-4.09779e-10	-1.26849	8.63395e-05	-4.09779e-10	-1.26843
18951898	chr19:18951898:C:A	2.67522e-10	-1.78944	-0.25167	3.19522e-05	-1.91884	-0.34363
18952268	chr19:18952268:G:A	5.79869e-10	-0.00689048	-1.26062	3.64098e-05	-0.872021	-1.25986
18952494	chr19:18952494:C:T	7.24651e-10	-4.09779e-10	-1.04462	0.000109671	-4.09779e-10	-1.02923
18952750	chr19:18952750:G:A	1.58047e-10	-1.29861	-1.26881	1.26066e-05	-1.92379	-1.26871
18953125	chr19:18953125:G:A	1.54829e-09	-4.09779e-10	-0.285402	0.000260936	-4.09779e-10	-0.16244
18953382	chr19:18953382:A:G	5.43487e-10	-0.315234	-1.01707	0.000271439	0.87702	-0.999998
18953677	chr19:18953677:G:C	7.43493e-10	-4.09779e-10	-1.01895	0.000112807	-4.09779e-10	-1.00103
18953889	chr19:18953889:A:G	5.83903e-10	-4.09779e-10	-1.26057	8.80594e-05	-4.09779e-10	-1.2487
18954034	chr19:18954034:G:A	8.3051e-10	-4.09779e-10	-0.908269	0.00012204	-4.09779e-10	-0.922368
18954084	chr19:18954084:T:G	4.0556e-10	-1.78191	0.156873	5.19424e-05	-1.92117	0.144589
18955106	chr19:18955106:T:C	2.86679e-10	-1.05764	-0.914308	4.31177e-05	-1.04895	-0.913829
18955200	chr19:18955200:TCCATCCATCTGC:T	1.63773e-10	-1.87325	-0.658576	2.52139e-05	-1.91727	-0.582051
18955766	chr19:18955766:G:A	2.47302e-10	-1.19225	-0.927448	5.47862e-05	-0.830658	-0.892617
18955786	chr19:18955786:C:CAGAT	2.10523e-10	-1.36274	-0.917968	2.58349e-05	-1.54331	-0.931681
18955790	chr19:18955790:T:C	6.39133e-10	-4.09779e-10	-1.1702	9.25809e-05	-4.09779e-10	-1.19863
18956125	chr19:18956125:T:TG	2.04056e-10	-1.41269	-0.899222	2.53308e-05	-1.58247	-0.912228
18956138	chr19:18956138:A:G	5.82832e-10	-4.09779e-10	-1.26241	8.71924e-05	-4.09779e-10	-1.2586
18956209	chr19:18956209:G:A	2.15875e-10	-1.24086	-1.01475	4.69665e-05	-0.892046	-0.985235
18956504	chr19:18956504:G:A	1.14935e-10	-1.74784	-1.1381	1.41623e-05	-1.91184	-1.16429
18956509	chr19:18956509:A:G	2.06863e-09	-4.09779e-10	0.00433543	0.000290509	-4.09779e-10	-0.0550814
18956510	chr19:18956510:T:C	8.75071e-10	-4.09779e-10	-0.856004	0.000131912	-4.09779e-10	-0.844578
18956520	chr19:18956520:C:T	5.79209e-10	-4.09779e-10	-1.26865	8.64058e-05	-4.09779e-10	-1.26766
18956989	chr19:18956989:C:T	2.15096e-10	-1.31089	-0.948331	4.61637e-05	-0.979958	-0.914563
18957032	chr19:18957032:C:T	1.07084e-10	-1.73301	-1.22369	1.37333e-05	-1.89754	-1.20934
18957038	chr19:18957038:G:A	4.39078e-10	-0.359991	-1.18564	0.000152334	0.469989	-1.17063
18957909	chr19:18957909:C:T	1.52011e-10	-1.66191	-0.944443	1.80186e-05	-1.91219	-0.923118
18958653	chr19:18958653:G:A	1.00143e-10	-1.75835	-1.26536	1.32794e-05	-1.88161	-1.25889
18958998	chr19:18958998:G:A	7.99832e-10	-4.09779e-10	-0.945907	0.000129247	-4.09779e-10	-0.864986
18959051	chr19:18959051:G:A	1.40003e-09	-4.09779e-10	-0.386057	0.000220422	-4.09779e-10	-0.331169
18959084	chr19:18959084:T:A	2.2265e-10	-1.92002	-0.304687	4.36925e-05	-1.63022	-0.319314
18959434	chr19:18959434:T:C	1.74323e-09	-4.09779e-10	-0.166816	0.000279378	-4.09779e-10	-0.0941484
18959787	chr19:18959787:T:C	5.80734e-10	-4.09779e-10	-1.26602	8.64766e-05	-4.09779e-10	-1.26684
18960038	chr19:18960038:C:T	1.00636e-09	-4.09779e-10	-0.716217	0.000156798	-4.09779e-10	-0.671756
18960056	chr19:18960056:C:T	2.28088e-09	0.10201	-5.44374e-10	0.000195918	-0.449019	-5.44374e-10
18960162	chr19:18960162:T:TA	4.62499e-09	-4.09779e-10	0.808921	0.000790354	-4.09779e-10	0.945767
18960707	chr19:18960707:G:C	1.1132e-10	-1.64932	-1.26858	1.2804e-05	-1.90945	-1.26751
18960820	chr19:18960820:A:G	9.37892e-11	-1.84185	-1.24741	1.64933e-05	-1.67258	-1.25118
18961113	chr19:18961113:G:A	3.12099e-10	-1.88699	-5.44374e-10	4.48314e-05	-1.9238	-5.44374e-10
18961344	chr19:18961344:G:A	5.79114e-10	-4.09779e-10	-1.26881	8.67852e-05	-4.09779e-10	-1.26328
18961445	chr19:18961445:A:G	5.1194e-10	-1.3921	-5.44374e-10	0.000103745	-1.08478	-5.44374e-10
18961615	chr19:18961615:T:C	5.81753e-10	-4.09779e-10	-1.26426	8.72951e-05	-4.09779e-10	-1.25742
18961780	chr19:18961780:A:AG	1.71806e-10	-1.59829	-0.885657	2.04847e-05	-1.88365	-0.823386
18962123	chr19:18962123:C:T	1.269e-09	-4.09779e-10	-0.484322	0.000179227	-4.09779e-10	-0.538061
18962989	chr19:18962989:T:A	2.37322e-10	-1.83523	-0.325664	5.64012e-05	-1.44282	-0.2514
18963188	chr19:18963188:G:T	6.07087e-10	-4.09779e-10	-1.22164	8.80776e-05	-4.09779e-10	-1.2485
18964218	chr19:18964218:G:A	5.99844e-10	-4.09779e-10	-1.23364	9.06802e-05	-4.09779e-10	-1.21937
18964251	chr19:18964251:T:C	1.38214e-10	-1.84398	-0.857522	2.10403e-05	-1.83155	-0.848721
18964527	chr19:18964527:G:A	5.97394e-10	-4.09779e-10	-1.23773	8.85608e-05	-4.09779e-10	-1.24302
18964569	chr19:18964569:G:A	1.11177e-10	-1.70876	-1.21043	2.71231e-05	-1.22675	-1.19958
18964646	chr19:18964646:T:C	1.31895e-10	-1.54411	-1.20419	3.60298e-05	-0.944541	-1.19783
18964724	chr19:18964724:G:A	8.93188e-11	-1.90723	-1.23087	1.76038e-05	-1.63693	-1.22167
18964832	chr19:18964832:G:A	6.48193e-10	-4.09779e-10	-1.15612	9.72339e-05	-4.09779e-10	-1.14959
18964949	chr19:18964949:A:G	8.28832e-10	-4.09779e-10	-0.910291	0.000119713	-4.09779e-10	-0.941618
18965183	chr19:18965183:G:A	6.45594e-10	-1.16014	-5.44374e-10	0.000120485	-0.935193	-5.44374e-10
18965675	chr19:18965675:C:T	6.42302e-10	-4.09779e-10	-1.16525	9.79785e-05	-4.09779e-10	-1.14197
18965813	chr19:18965813:G:A	6.26654e-10	-4.09779e-10	-1.18991	9.20316e-05	-4.09779e-10	-1.20458
18965971	chr19:18965971:G:A	1.49879e-10	-1.55486	-1.06562	1.70746e-05	-1.86907	-1.02005
18966100	chr19:18966100:G:C	5.80362e-10	-4.09779e-10	-1.26666	8.64076e-05	-4.09779e-10	-1.26764
18966852	chr19:18966852:C:T	5.79402e-10	-4.09779e-10	-1.26831	8.63164e-05	-4.09779e-10	-1.26869
18966921	chr19:18966921:C:T	6.04278e-10	-4.09779e-10	-1.22627	9.01133e-05	-4.09779e-10	-1.22565
18967110	chr19:18967110:G:A	4.27357e-10	-1.57269	-5.44374e-10	5.50143e-05	-1.71912	-5.44374e-10
18967153	chr19:18967153:G:GCCA	6.13364e-10	-4.09779e-10	-1.21135	8.87026e-05	-4.09779e-10	-1.24143
18967491	chr19:18967491:A:T	2.55348e-10	-1.80858	-0.279097	6.75053e-05	-1.31286	-0.201649
18967598	chr19:18967598:G:T	1.5378e-10	-1.65683	-0.937962	1.8978e-05	-1.90395	-0.879486
18967783	chr19:18967783:T:C	2.21167e-10	-1.59067	-0.640725	6.44452e-05	-0.978781	-0.582119
18967921	chr19:18967921:C:T	5.79967e-10	-4.09779e-10	-1.26734	8.63653e-05	-4.09779e-10	-1.26813
18968499	chr19:18968499:A:T	4.06744e-10	-1.62212	-5.44374e-10	5.30891e-05	-1.75474	-5.44374e-10
18968584	chr19:18968584:T:C	2.15045e-10	-1.626	-0.633458	6.10712e-05	-1.04028	-0.574396
18968629	chr19:18968629:T:G	5.79461e-10	-4.09779e-10	-1.26821	8.63188e-05	-4.09779e-10	-1.26867
18968797	chr19:18968797:T:A	9.85527e-10	-4.09779e-10	-0.737131	0.000134895	-4.09779e-10	-0.822215
18968829	chr19:18968829:C:A	5.79122e-10	-4.09779e-10	-1.26879	8.63302e-05	-4.09779e-10	-1.26854
18968834	chr19:18968834:G:A	5.82774e-10	-4.09779e-10	-1.26251	8.68955e-05	-4.09779e-10	-1.26201
18968912	chr19:18968912:C:T	6.0037e-10	-4.09779e-10	-1.23276	8.98383e-05	-4.09779e-10	-1.2287
18968914	chr19:18968914:A:G	5.87721e-10	-4.09779e-10	-1.25406	8.73376e-05	-4.09779e-10	-1.25693
18969184	chr19:18969184:G:A	5.80451e-10	-4.09779e-10	-1.2665	8.64158e-05	-4.09779e-10	-1.26754
18969306	chr19:18969306:T:C	6.06053e-10	-4.09779e-10	-1.22334	9.25514e-05	-4.09779e-10	-1.19895
18969531	chr19:18969531:G:A	6.39928e-10	-4.09779e-10	-1.16895	9.5441e-05	-4.09779e-10	-1.16821
18969585	chr19:18969585:C:T	4.19691e-10	-1.59079	-5.44374e-10	5.44026e-05	-1.7303	-5.44374e-10
18969631	chr19:18969631:A:C	5.87892e-10	-4.09779e-10	-1.25377	8.85998e-05	-4.09779e-10	-1.24258
18969858	chr19:18969858:T:G	5.8865e-10	-4.09779e-10	-1.25248	8.87498e-05	-4.09779e-10	-1.24089
18969906	chr19:18969906:GTTA:G	5.80381e-10	-4.09779e-10	-1.26662	8.64087e-05	-4.09779e-10	-1.26763
18970218	chr19:18970218:C:T	5.79464e-10	-4.09779e-10	-1.2682	8.64584e-05	-4.09779e-10	-1.26705
18970305	chr19:18970305:T:C	6.02676e-10	-4.09779e-10	-1.22893	8.76715e-05	-4.09779e-10	-1.25312
18970653	chr19:18970653:G:A	1.51369e-10	-1.84509	-0.765505	2.0536e-05	-1.92158	-0.782959
18970892	chr19:18970892:A:C	3.62315e-10	-1.73779	-5.44374e-10	0.000108908	-1.03621	-5.44374e-10
18971274	chr19:18971274:C:T	3.17148e-10	-1.89063	0.0196862	9.10261e-05	-1.32968	0.114111
18971450	chr19:18971450:G:A	5.97966e-10	-4.09779e-10	-1.23677	9.05134e-05	-4.09779e-10	-1.22122
18971654	chr19:18971654:A:T	1.36565e-10	-1.664	-1.04951	3.59951e-05	-1.12332	-1.02001
18971659	chr19:18971659:G:A	2.6906e-10	-1.5453	-0.490078	8.18624e-05	-0.895265	-0.42641
18971810	chr19:18971810:C:T	1.14378e-10	-1.90747	-0.983327	3.44929e-05	-1.20186	-0.984096
18972089	chr19:18972089:C:T	1.49529e-10	-1.63223	-0.990594	3.37231e-05	-1.23791	-0.970619
18972184	chr19:18972184:T:C	5.80628e-10	-4.09779e-10	-1.2662	8.64377e-05	-4.09779e-10	-1.26729
18972243	chr19:18972243:A:C	6.5926e-10	-4.09779e-10	-1.13919	9.84153e-05	-4.09779e-10	-1.13752
18972294	chr19:18972294:A:G	5.87109e-10	-4.09779e-10	-1.2551	8.72408e-05	-4.09779e-10	-1.25804
18972436	chr19:18972436:G:A	3.77344e-10	-1.69715	-5.44374e-10	5.33737e-05	-1.7494	-5.44374e-10
18972611	chr19:18972611:G:A	1.9455e-10	-1.61359	-0.746026	7.64761e-05	-0.68707	-0.702666
18972629	chr19:18972629:G:A	6.00055e-10	-4.09779e-10	-1.23329	8.9818e-05	-4.09779e-10	-1.22893
18972674	chr19:18972674:A:G	6.3868e-08	3.43426	-5.44374e-10	0.00017548	-0.559189	-5.44374e-10
18972942	chr19:18972942:C:T	5.79596e-10	-4.09779e-10	-1.26798	8.64091e-05	-4.09779e-10	-1.26762
18973075	chr19:18973075:G:T	5.89727e-10	-4.09779e-10	-1.25065	8.6631e-05	-4.09779e-10	-1.26506
18973126	chr19:18973126:T:G	5.84628e-10	-4.09779e-10	-1.25933	8.78058e-05	-4.09779e-10	-1.25159
18973432	chr19:18973432:G:C	1.40862e-10	-1.54099	-1.14153	1.49686e-05	-1.86379	-1.15697
18973554	chr19:18973554:G:A	5.7962e-10	-4.09779e-10	-1.26794	8.64881e-05	-4.09779e-10	-1.26671
18973858	chr19:18973858:G:C	1.72847e-10	-1.73992	-0.737977	2.32203e-05	-1.87666	-0.705024
18973875	chr19:18973875:C:T	4.8377e-10	-1.89671	0.44801	9.99581e-05	-1.53554	0.413574
18973898	chr19:18973898:C:T	5.79743e-10	-4.09779e-10	-1.26772	8.6435e-05	-4.09779e-10	-1.26732
18974126	chr19:18974126:C:T	5.82232e-10	-4.09779e-10	-1.26344	8.66313e-05	-4.09779e-10	-1.26505
18974227	chr19:18974227:G:A	1.0581e-09	-4.09779e-10	-0.66608	0.000150461	-4.09779e-10	-0.713011
18974248	chr19:18974248:T:C	1.74512e-10	-1.20954	-1.25878	3.0317e-05	-1.05346	-1.26154
18974302	chr19:18974302:A:G	5.8247e-10	-4.09779e-10	-1.26303	8.66629e-05	-4.09779e-10	-1.26469
18974412	chr19:18974412:G:C	1.8751e-09	-4.09779e-10	-0.0938928	0.000273917	-4.09779e-10	-0.11389
18975107	chr19:18975107:A:G	6.33484e-10	-1.17907	-5.44374e-10	0.000114414	-0.986892	-5.44374e-10
18975482	chr19:18975482:C:T	1.04085e-10	-1.71781	-1.26729	1.32191e-05	-1.87691	-1.26815
18975485	chr19:18975485:A:T	6.03774e-10	-4.09779e-10	-1.22711	9.03976e-05	-4.09779e-10	-1.2225
18975610	chr19:18975610:C:G	1.04742e-10	-1.77263	-1.20617	1.59256e-05	-1.73648	-1.2223
18975657	chr19:18975657:C:T	5.80444e-10	-4.09779e-10	-1.26651	8.65919e-05	-4.09779e-10	-1.26551
18975720	chr19:18975720:T:C	5.80225e-10	-4.09779e-10	-1.26689	8.63961e-05	-4.09779e-10	-1.26777
18976020	chr19:18976020:C:T	5.98705e-10	-4.09779e-10	-1.23554	8.90153e-05	-4.09779e-10	-1.23791
18976350	chr19:18976350:C:T	1.08128e-10	-1.81583	-1.13116	1.62429e-05	-1.78455	-1.15451
18976488	chr19:18976488:G:A	3.33445e-10	-1.82083	-5.44374e-10	6.77478e-05	-1.51092	-5.44374e-10
18976689	chr19:18976689:G:C	9.49071e-11	-1.92262	-1.15479	1.65518e-05	-1.75467	-1.16555
18976723	chr19:18976723:A:G	5.86249e-10	-4.09779e-10	-1.25656	8.71645e-05	-4.09779e-10	-1.25892
18976814	chr19:18976814:A:G	5.83293e-10	-4.09779e-10	-1.26162	8.67829e-05	-4.09779e-10	-1.2633
18977522	chr19:18977522:G:A	4.51958e-10	-1.51672	-5.44374e-10	7.2633e-05	-1.44129	-5.44374e-10
18977532	chr19:18977532:A:G	3.02747e-10	-1.91741	-5.44374e-10	4.49118e-05	-1.92201	-5.44374e-10
18977560	chr19:18977560:T:A	6.313e-10	-1.634	0.451473	0.000161779	-1.20444	0.563961
18977573	chr19:18977573:T:A	7.8741e-10	-4.09779e-10	-0.961559	0.00011968	-4.09779e-10	-0.941894
18977969	chr19:18977969:C:T	6.27782e-10	-4.09779e-10	-1.18812	9.77127e-05	-4.09779e-10	-1.14468
18978097	chr19:18978097:G:A	5.95791e-10	-4.09779e-10	-1.24042	8.79105e-05	-4.09779e-10	-1.2504
18978932	chr19:18978932:T:A	6.04849e-10	-4.09779e-10	-1.22533	9.10931e-05	-4.09779e-10	-1.21483
18979599	chr19:18979599:G:A	5.96737e-10	-4.09779e-10	-1.23883	8.97175e-05	-4.09779e-10	-1.23005
18979903	chr19:18979903:G:A	5.94808e-10	-4.09779e-10	-1.24207	8.94332e-05	-4.09779e-10	-1.23322
18980026	chr19:18980026:C:A	4.77555e-10	-0.19845	-1.26318	8.21658e-05	-0.0508316	-1.26714
18980277	chr19:18980277:A:G	1.18439e-09	-0.553325	-5.44374e-10	0.000112862	-1.00055	-5.44374e-10
18980444	chr19:18980444:A:G	1.4981e-10	-1.73592	-0.885021	2.17052e-05	-1.74708	-0.902081
18980999	chr19:18980999:C:T	5.80511e-10	-4.09779e-10	-1.2664	8.64656e-05	-4.09779e-10	-1.26697
18981074	chr19:18981074:AG:A	4.80261e-10	-1.15828	-0.297704	5.82843e-05	-1.33011	-0.331276
18981101	chr19:18981101:T:C	3.56787e-10	-1.54557	-0.207602	5.32472e-05	-1.53319	-0.218582
18981525	chr19:18981525:T:G	1.00469e-08	-4.09779e-10	1.58471	0.00177816	-4.09779e-10	1.75662
18981625	chr19:18981625:C:T	4.25663e-08	3.02851	-5.44374e-10	0.000102528	-1.09658	-5.44374e-10
18981888	chr19:18981888:G:A	6.51128e-10	-4.09779e-10	-1.1516	0.000102314	-4.09779e-10	-1.09866
18981994	chr19:18981994:G:A	1.25954e-09	-0.491805	-5.44374e-10	0.00015792	-0.664625	-5.44374e-10
18982293	chr19:18982293:A:C	5.9508e-10	-4.09779e-10	-1.24161	8.81647e-05	-4.09779e-10	-1.24751
18982359	chr19:18982359:A:C	5.79306e-10	-4.09779e-10	-1.26848	8.63441e-05	-4.09779e-10	-1.26837
18982430	chr19:18982430:C:T	5.94223e-10	-4.09779e-10	-1.24305	9.15991e-05	-4.09779e-10	-1.20929
18982571	chr19:18982571:T:C	2.78011e-10	-0.747309	-1.25534	5.63048e-05	-0.436928	-1.25901
18982810	chr19:18982810:G:A	1.16316e-10	-1.74198	-1.13202	1.57576e-05	-1.82988	-1.13951
18982812	chr19:18982812:A:G	1.63624e-10	-1.33783	-1.19491	7.67559e-05	-0.19895	-1.18713
18983327	chr19:18983327:G:A	6.387e-10	-4.09779e-10	-1.17087	0.000101	-4.09779e-10	-1.1116
18983391	chr19:18983391:A:G	5.79257e-10	-4.09779e-10	-1.26856	8.63397e-05	-4.09779e-10	-1.26842
18983563	chr19:18983563:C:T	8.2871e-10	-4.09779e-10	-0.910437	0.000121932	-4.09779e-10	-0.923251
18985154	chr19:18985154:G:A	2.89801e-09	-0.614142	0.955613	0.000883702	0.0155057	1.0419
18985320	chr19:18985320:A:G	6.88669e-10	-4.09779e-10	-1.09555	0.00010909	-4.09779e-10	-1.03454
18985425	chr19:18985425:G:A	6.35362e-10	-4.09779e-10	-1.17611	9.24296e-05	-4.09779e-10	-1.20027
18985697	chr19:18985697:C:T	8.14939e-10	-4.09779e-10	-0.927195	0.000132529	-4.09779e-10	-0.839915
18985887	chr19:18985887:G:C	1.20405e-09	-4.09779e-10	-0.536864	0.000182064	-4.09779e-10	-0.522359
18986025	chr19:18986025:G:A	4.46058e-10	-1.49501	-0.0348493	5.16516e-05	-1.79751	0.0153137
18986388	chr19:18986388:T:G	1.47883e-10	-1.72714	-0.906748	1.82207e-05	-1.92211	-0.902046
18986450	chr19:18986450:C:T	5.81307e-10	-4.09779e-10	-1.26503	8.64108e-05	-4.09779e-10	-1.2676
18987125	chr19:18987125:C:A	5.85904e-10	-4.09779e-10	-1.25715	8.68697e-05	-4.09779e-10	-1.2623
18987210	chr19:18987210:C:T	8.72446e-10	-4.09779e-10	-0.859008	0.000126276	-4.09779e-10	-0.888247
18987307	chr19:18987307:C:A	1.41975e-10	-1.76698	-0.907678	1.81587e-05	-1.92458	-0.902991
18987615	chr19:18987615:T:C	5.79711e-10	-4.09779e-10	-1.26778	8.63113e-05	-4.09779e-10	-1.26875
18987689	chr19:18987689:C:T	5.80174e-10	-4.09779e-10	-1.26698	8.68926e-05	-4.09779e-10	-1.26204
18987705	chr19:18987705:A:G	1.39381e-10	-1.73443	-0.958672	1.72793e-05	-1.92257	-0.954642
18988084	chr19:18988084:T:A	1.25577e-10	-1.88182	-0.915563	1.82078e-05	-1.9116	-0.913261
18988095	chr19:18988095:GGTCA:G	1.48879e-10	-1.80965	-0.817528	1.93147e-05	-1.92079	-0.84506
18988454	chr19:18988454:G:A	1.27718e-09	-4.09779e-10	-0.4779	0.000193103	-4.09779e-10	-0.46349
18988529	chr19:18988529:GAGGCAGCA:G	5.84561e-10	-4.09779e-10	-1.25945	8.66121e-05	-4.09779e-10	-1.26528
18988689	chr19:18988689:T:C	6.2921e-10	-4.09779e-10	-1.18584	9.7575e-05	-4.09779e-10	-1.14609
18988736	chr19:18988736:T:C	5.80079e-10	-4.09779e-10	-1.26714	8.633e-05	-4.09779e-10	-1.26854
18988895	chr19:18988895:G:T	1.50271e-10	-1.77646	-0.841411	1.78999e-05	-1.92457	-0.91735
18988964	chr19:18988964:G:A	6.3883e-10	-4.09779e-10	-1.17067	9.94159e-05	-4.09779e-10	-1.1274
18989213	chr19:18989213:T:G	8.97456e-10	-4.09779e-10	-0.830744	0.00014749	-4.09779e-10	-0.732955
18989269	chr19:18989269:T:C	6.37975e-10	-4.09779e-10	-1.17201	9.92561e-05	-4.09779e-10	-1.12901
18989306	chr19:18989306:A:C	1.806e-10	-1.6369	-0.797128	2.07039e-05	-1.90454	-0.791848
18989327	chr19:18989327:C:T	8.61065e-10	-4.09779e-10	-0.872138	0.000124428	-4.09779e-10	-0.902983
18989339	chr19:18989339:T:C	6.25462e-10	-4.09779e-10	-1.19182	9.68856e-05	-4.09779e-10	-1.15318
18989345	chr19:18989345:A:G	1.10203e-09	-4.09779e-10	-0.625396	0.000161406	-4.09779e-10	-0.642793
18989349	chr19:18989349:T:C	6.25927e-10	-4.09779e-10	-1.19107	9.69744e-05	-4.09779e-10	-1.15227
18989494	chr19:18989494:G:A	6.52802e-10	-4.09779e-10	-1.14903	9.54533e-05	-4.09779e-10	-1.16808
18989517	chr19:18989517:G:A	6.37975e-10	-4.09779e-10	-1.17201	9.92561e-05	-4.09779e-10	-1.12901
18989566	chr19:18989566:C:T	6.33469e-10	-4.09779e-10	-1.1791	9.40758e-05	-4.09779e-10	-1.18261
18989648	chr19:18989648:C:T	5.87042e-10	-4.09779e-10	-1.25521	8.89397e-05	-4.09779e-10	-1.23876
18989681	chr19:18989681:T:C	7.9911e-10	-4.09779e-10	-0.94681	0.000121113	-4.09779e-10	-0.929994
18989867	chr19:18989867:C:G	2.28538e-10	-0.954624	-1.24398	5.36216e-05	-0.502792	-1.24197
18989978	chr19:18989978:C:A	4.63354e-10	-0.629365	-0.862451	5.63897e-05	-0.831258	-0.863169
18990264	chr19:18990264:C:A	9.19817e-10	-4.09779e-10	-0.806134	0.000151535	-4.09779e-10	-0.7059
18990644	chr19:18990644:T:C	5.81709e-10	-4.09779e-10	-1.26434	8.70106e-05	-4.09779e-10	-1.26068
18990809	chr19:18990809:A:T	6.06605e-10	-4.09779e-10	-1.22243	9.08988e-05	-4.09779e-10	-1.21697
18990855	chr19:18990855:C:A	8.93501e-10	-4.09779e-10	-0.83516	0.000146914	-4.09779e-10	-0.736864
18991780	chr19:18991780:A:C	6.05413e-10	-4.09779e-10	-1.2244	9.18481e-05	-4.09779e-10	-1.20658
18991781	chr19:18991781:A:T	3.43373e-10	-1.36143	-0.430059	5.06204e-05	-1.3518	-0.450556
18991850	chr19:18991850:C:T	1.37312e-09	-4.09779e-10	-0.405469	0.000192239	-4.09779e-10	-0.467973
18991873	chr19:18991873:A:G	6.33927e-10	-4.09779e-10	-1.17837	9.84954e-05	-4.09779e-10	-1.13671
18991934	chr19:18991934:G:A	9.52884e-10	-4.09779e-10	-0.770816	0.000135862	-4.09779e-10	-0.815076
18992244	chr19:18992244:G:T	4.60096e-10	-1.49887	-5.44374e-10	4.56887e-05	-1.90486	-5.44374e-10
18992714	chr19:18992714:G:A	1.31898e-09	-4.09779e-10	-0.445691	0.000199433	-4.09779e-10	-0.431236
18992802	chr19:18992802:A:C	6.31478e-10	-4.09779e-10	-1.18224	9.80329e-05	-4.09779e-10	-1.14141
18992826	chr19:18992826:G:A	8.94068e-10	-4.09779e-10	-0.834526	0.000147016	-4.09779e-10	-0.736173
18992878	chr19:18992878:C:T	1.5753e-10	-1.70228	-0.868415	1.90058e-05	-1.91871	-0.863265
18992881	chr19:18992881:G:C	6.31478e-10	-4.09779e-10	-1.18224	9.80329e-05	-4.09779e-10	-1.14141
18992990	chr19:18992990:G:A	6.3604e-10	-4.09779e-10	-1.17505	9.88962e-05	-4.09779e-10	-1.13264
18993217	chr19:18993217:T:C	6.31478e-10	-4.09779e-10	-1.18224	9.80329e-05	-4.09779e-10	-1.14141
18994322	chr19:18994322:G:A	1.73852e-10	-1.68366	-0.788447	2.06754e-05	-1.91545	-0.782319
18994774	chr19:18994774:G:A	5.79114e-10	-4.09779e-10	-1.26881	8.64627e-05	-4.09779e-10	-1.267
18994964	chr19:18994964:G:A	2.24067e-10	-1.45691	-0.761452	3.22728e-05	-1.43869	-0.813802
18995492	chr19:18995492:C:T	5.93475e-10	-4.09779e-10	-1.24431	8.7565e-05	-4.09779e-10	-1.25433
18995529	chr19:18995529:A:G	6.31478e-10	-4.09779e-10	-1.18224	9.80329e-05	-4.09779e-10	-1.14141
18995827	chr19:18995827:T:C	1.36371e-10	-1.62587	-1.08906	1.51397e-05	-1.90336	-1.10603
18996639	chr19:18996639:G:A	6.16648e-10	-4.09779e-10	-1.20601	9.35814e-05	-4.09779e-10	-1.18788
18996718	chr19:18996718:A:G	6.32575e-10	-4.09779e-10	-1.18051	9.82415e-05	-4.09779e-10	-1.13929
18996740	chr19:18996740:C:T	2.42085e-10	-1.22113	-0.919885	2.18141e-05	-1.72958	-0.914579
18997287	chr19:18997287:A:G	6.45233e-10	-4.09779e-10	-1.1607	9.44178e-05	-4.09779e-10	-1.17898
18997566	chr19:18997566:C:T	6.15776e-10	-0.406575	-0.800849	6.82662e-05	-0.642571	-0.860729
18998376	chr19:18998376:T:C	2.11218e-10	-1.66568	-0.61174	2.37472e-05	-1.91289	-0.646358
18998432	chr19:18998432:G:GT	1.87188e-10	-1.67035	-0.727847	2.20568e-05	-1.91284	-0.720248
18998502	chr19:18998502:T:A	6.31478e-10	-4.09779e-10	-1.18224	9.80329e-05	-4.09779e-10	-1.14141
18998736	chr19:18998736:G:A	9.54778e-10	-0.188881	-0.579949	0.000106693	-0.452525	-0.604233
18998748	chr19:18998748:C:T	9.39737e-10	-4.09779e-10	-0.784708	0.000134052	-4.09779e-10	-0.828489
18998837	chr19:18998837:A:G	8.28176e-10	-0.462061	-0.449022	9.66453e-05	-0.690048	-0.46562
18998847	chr19:18998847:A:G	6.31478e-10	-4.09779e-10	-1.18224	9.80329e-05	-4.09779e-10	-1.14141
18999139	chr19:18999139:G:A	6.30191e-10	-4.09779e-10	-1.18429	9.77968e-05	-4.09779e-10	-1.14382
18999148	chr19:18999148:C:T	4.60039e-10	-1.499	-5.44374e-10	5.4127e-05	-1.73538	-5.44374e-10
18999280	chr19:18999280:C:T	7.35208e-10	-4.09779e-10	-1.03016	0.000108807	-4.09779e-10	-1.03714
18999291	chr19:18999291:A:G	3.58628e-10	-1.40117	-0.346849	5.46883e-05	-1.35952	-0.365544
18999316	chr19:18999316:GC:G	1.13521e-09	-4.09779e-10	-0.595735	0.000187275	-4.09779e-10	-0.494136
18999481	chr19:18999481:C:T	7.60214e-10	-4.09779e-10	-0.996708	0.000109287	-4.09779e-10	-1.03273
18999720	chr19:18999720:C:T	2.48408e-10	-1.36804	-0.747196	3.80297e-05	-1.34654	-0.74181
19000003	chr19:19000003:G:A	7.49279e-10	-4.09779e-10	-1.0112	0.000107024	-4.09779e-10	-1.05366
19001956	chr19:19001956:G:A	2.73488e-10	-0.939789	-1.07926	2.68083e-05	-1.34132	-1.09668
19002938	chr19:19002938:G:A	1.20045e-10	-1.70108	-1.14137	2.62045e-05	-1.32763	-1.13315
19003106	chr19:19003106:C:T	6.37975e-10	-4.09779e-10	-1.17201	9.92561e-05	-4.09779e-10	-1.12901
19003431	chr19:19003431:G:A	9.15867e-10	-4.09779e-10	-0.810438	0.000139756	-4.09779e-10	-0.786818
19003587	chr19:19003587:C:T	1.20405e-09	-4.09779e-10	-0.536864	0.000182064	-4.09779e-10	-0.522359
19003818	chr19:19003818:G:A	9.61217e-10	-0.762108	-5.44374e-10	0.000106622	-1.05742	-5.44374e-10
19003834	chr19:19003834:A:G	9.44937e-10	-4.09779e-10	-0.77919	0.000136258	-4.09779e-10	-0.812165
19004096	chr19:19004096:C:T	1.12924e-09	-4.09779e-10	-0.601012	0.000165305	-4.09779e-10	-0.618922
19004124	chr19:19004124:A:G	6.37817e-10	-4.09779e-10	-1.17226	9.92265e-05	-4.09779e-10	-1.12931
19004193	chr19:19004193:T:C	9.01384e-10	-4.09779e-10	-0.826377	0.000148204	-4.09779e-10	-0.728126
19004455	chr19:19004455:C:T	6.38113e-10	-4.09779e-10	-1.17179	9.92824e-05	-4.09779e-10	-1.12875
19004457	chr19:19004457:C:T	7.74443e-10	-4.09779e-10	-0.978164	0.000128896	-4.09779e-10	-0.86771
19004806	chr19:19004806:CAAT:C	6.08649e-10	-4.09779e-10	-1.21907	9.03796e-05	-4.09779e-10	-1.2227
19004942	chr19:19004942:T:C	6.45995e-10	-4.09779e-10	-1.15952	0.000100746	-4.09779e-10	-1.11411
19005052	chr19:19005052:A:G	1.61236e-10	-1.69206	-0.855384	1.86825e-05	-1.91804	-0.88109
19006593	chr19:19006593:G:A	2.05004e-10	-1.48922	-0.818054	3.16957e-05	-1.46976	-0.800777
19006750	chr19:19006750:G:A	6.35287e-10	-4.09779e-10	-1.17623	0.000101158	-4.09779e-10	-1.11003
19006786	chr19:19006786:T:C	3.31587e-10	-0.637555	-1.18886	7.88187e-05	-0.172543	-1.18702
19007078	chr19:19007078:C:T	1.08588e-09	-4.09779e-10	-0.640164	0.000163934	-4.09779e-10	-0.62725
19007086	chr19:19007086:C:T	6.1505e-10	-4.09779e-10	-1.2086	9.12946e-05	-4.09779e-10	-1.21262
19007124	chr19:19007124:C:T	4.13272e-10	-1.40285	-0.203351	6.3437e-05	-1.36124	-0.215431
19007210	chr19:19007210:T:C	8.66479e-11	-1.90366	-1.2648	1.3664e-05	-1.8499	-1.26206
19007415	chr19:19007415:T:C	6.46119e-10	-4.09779e-10	-1.15932	0.000100768	-4.09779e-10	-1.11389
19007572	chr19:19007572:C:T	1.08459e-09	-4.09779e-10	-0.641347	0.000163739	-4.09779e-10	-0.628444
19007745	chr19:19007745:T:C	6.50908e-10	-4.09779e-10	-1.15194	0.000101747	-4.09779e-10	-1.10422
19007752	chr19:19007752:A:G	1.96863e-10	-1.07928	-1.26852	4.01118e-05	-0.766587	-1.26846
19007953	chr19:19007953:T:C	6.20783e-10	-1.19933	-5.44374e-10	4.48145e-05	-1.92418	-5.44374e-10
19008535	chr19:19008535:T:TCCCTGTAGCCTTG	6.3806e-10	-4.09779e-10	-1.17188	9.92694e-05	-4.09779e-10	-1.12888
19008595	chr19:19008595:G:A	5.79123e-10	-4.09779e-10	-1.26879	8.6338e-05	-4.09779e-10	-1.26844
19008809	chr19:19008809:C:T	5.85334e-10	-4.09779e-10	-1.25813	8.85498e-05	-4.09779e-10	-1.24315
19009121	chr19:19009121:C:T	1.31474e-10	-1.61809	-1.1334	1.45429e-05	-1.90134	-1.14827
19009500	chr19:19009500:T:C	6.45995e-10	-4.09779e-10	-1.15952	0.000100746	-4.09779e-10	-1.11411
19009706	chr19:19009706:G:A	6.0985e-10	-4.09779e-10	-1.2171	9.05432e-05	-4.09779e-10	-1.22089
19009827	chr19:19009827:G:C	1.71084e-09	-4.09779e-10	-0.185571	0.000253891	-4.09779e-10	-0.189809
19010028	chr19:19010028:T:C	6.60608e-10	-4.09779e-10	-1.13715	9.64946e-05	-4.09779e-10	-1.15723
19010247	chr19:19010247:T:C	6.45995e-10	-4.09779e-10	-1.15952	0.000100746	-4.09779e-10	-1.11411
19010493	chr19:19010493:G:A	1.23486e-09	-4.09779e-10	-0.511597	0.000199109	-4.09779e-10	-0.43286
19010597	chr19:19010597:C:A	6.38602e-10	-4.09779e-10	-1.17103	9.35321e-05	-4.09779e-10	-1.18841
19010686	chr19:19010686:C:T	1.10586e-09	-4.09779e-10	-0.621926	0.000167119	-4.09779e-10	-0.608008
19010777	chr19:19010777:G:A	3.02828e-10	-1.91714	-5.44374e-10	4.61831e-05	-1.8941	-5.44374e-10
19010843	chr19:19010843:A:AAC	6.45415e-10	-4.09779e-10	-1.16042	0.000100643	-4.09779e-10	-1.11514
19011224	chr19:19011224:C:T	9.35437e-10	-4.09779e-10	-0.789295	0.000154397	-4.09779e-10	-0.687185
19011349	chr19:19011349:T:C	6.36996e-10	-4.09779e-10	-1.17354	9.33249e-05	-4.09779e-10	-1.19063
19011394	chr19:19011394:C:T	1.61887e-10	-1.71079	-0.832625	1.99457e-05	-1.92002	-0.813681
19011705	chr19:19011705:C:T	1.14277e-09	-4.09779e-10	-0.589098	0.000172701	-4.09779e-10	-0.57515
19011761	chr19:19011761:C:T	8.87781e-10	-4.09779e-10	-0.841583	0.000128271	-4.09779e-10	-0.87257
19012682	chr19:19012682:T:C	3.12096e-09	-4.09779e-10	0.415588	0.00048474	-4.09779e-10	0.456897
19013437	chr19:19013437:C:T	2.07626e-10	-1.45433	-0.840236	3.20907e-05	-1.43486	-0.823284
19013793	chr19:19013793:GC:G	1.21239e-09	-4.09779e-10	-0.529957	0.000200946	-4.09779e-10	-0.423679
19014033	chr19:19014033:G:A	7.04352e-10	-4.09779e-10	-1.07303	0.000104756	-4.09779e-10	-1.07508
19014623	chr19:19014623:C:T	3.32809e-10	-1.40349	-0.419255	4.87502e-05	-1.39569	-0.444314
19015145	chr19:19015145:C:T	3.44119e-10	-1.48081	-0.308508	5.21514e-05	-1.46199	-0.31057
19015158	chr19:19015158:C:T	2.22094e-10	-1.44821	-0.778996	3.20069e-05	-1.43104	-0.829718
19015613	chr19:19015613:T:C	1.18081e-10	-1.7321	-1.12684	2.51978e-05	-1.38191	-1.11805
19015654	chr19:19015654:T:C	3.45205e-10	-1.4901	-0.296066	5.22551e-05	-1.47214	-0.298438
19015732	chr19:19015732:C:T	5.79206e-10	-4.09779e-10	-1.26865	8.63583e-05	-4.09779e-10	-1.26821
19015900	chr19:19015900:C:T	5.79597e-10	-4.09779e-10	-1.26798	8.65488e-05	-4.09779e-10	-1.26601
19016104	chr19:19016104:G:T	1.17287e-10	-1.72432	-1.14137	2.51473e-05	-1.36881	-1.13315
19016161	chr19:19016161:T:C	6.32913e-10	-4.09779e-10	-1.17998	9.83176e-05	-4.09779e-10	-1.13851
19016352	chr19:19016352:A:G	6.445e-10	-4.09779e-10	-1.16183	0.000100475	-4.09779e-10	-1.1168
19017178	chr19:19017178:C:T	5.54788e-10	-1.13174	-0.179981	9.01871e-05	-1.12057	-0.104262
19017378	chr19:19017378:G:A	8.97609e-10	-0.830574	-5.44374e-10	8.16444e-05	-1.32434	-5.44374e-10
19017443	chr19:19017443:A:G	8.01007e-10	-4.09779e-10	-0.944438	0.000129953	-4.09779e-10	-0.859541
19017588	chr19:19017588:A:G	3.50959e-10	-1.38054	-0.389104	5.12816e-05	-1.37676	-0.412623
19018041	chr19:19018041:C:T	6.28351e-10	-4.09779e-10	-1.18721	9.74532e-05	-4.09779e-10	-1.14734
19018058	chr19:19018058:A:G	6.82368e-10	-4.09779e-10	-1.10474	0.000108576	-4.09779e-10	-1.03927
19018199	chr19:19018199:TC:T	6.06647e-10	-4.09779e-10	-1.22236	9.00903e-05	-4.09779e-10	-1.2259
19018247	chr19:19018247:G:A	1.05395e-10	-1.70405	-1.26854	1.27081e-05	-1.91724	-1.26724
19018391	chr19:19018391:TTTAATAAG:T	3.23424e-10	-1.85134	-5.44374e-10	7.07672e-05	-1.46732	-5.44374e-10
19018414	chr19:19018414:G:A	6.74675e-10	-4.09779e-10	-1.11608	0.000106033	-4.09779e-10	-1.06297
19018483	chr19:19018483:C:T	4.76534e-10	-1.46377	-5.44374e-10	5.68684e-05	-1.68598	-5.44374e-10
19019247	chr19:19019247:G:A	5.08095e-10	-1.39964	-5.44374e-10	4.60493e-05	-1.897	-5.44374e-10
19019281	chr19:19019281:A:G	6.37538e-10	-4.09779e-10	-1.17269	9.9173e-05	-4.09779e-10	-1.12985
19019445	chr19:19019445:C:T	7.65339e-10	-4.09779e-10	-0.989989	0.000123145	-4.09779e-10	-0.913353
19019953	chr19:19019953:A:C	2.32904e-10	-1.32591	-0.853776	3.56563e-05	-1.31409	-0.838697
19020276	chr19:19020276:A:G	5.95348e-10	-4.09779e-10	-1.24116	8.84853e-05	-4.09779e-10	-1.24388
19020389	chr19:19020389:G:A	1.28153e-10	-1.82581	-0.951275	1.75715e-05	-1.87076	-0.989674
19020480	chr19:19020480:G:A	1.27769e-09	-4.09779e-10	-0.4775	0.000193187	-4.09779e-10	-0.463056
19020604	chr19:19020604:C:A	1.3637e-09	-4.09779e-10	-0.412349	0.000206235	-4.09779e-10	-0.397701
19020886	chr19:19020886:A:T	6.00763e-10	-4.09779e-10	-1.23211	8.92505e-05	-4.09779e-10	-1.23527
19020986	chr19:19020986:C:T	5.91376e-10	-4.09779e-10	-1.24786	8.887e-05	-4.09779e-10	-1.23954
19021273	chr19:19021273:T:C	6.263e-10	-4.09779e-10	-1.19048	9.36488e-05	-4.09779e-10	-1.18716
19021688	chr19:19021688:G:T	6.27766e-10	-4.09779e-10	-1.18814	9.73393e-05	-4.09779e-10	-1.14851
19021730	chr19:19021730:G:A	3.06138e-10	-1.90627	-5.44374e-10	4.5102e-05	-1.91779	-5.44374e-10
19021842	chr19:19021842:T:G	3.27521e-10	-1.37057	-0.468183	4.7921e-05	-1.36213	-0.495029
19021950	chr19:19021950:C:T	3.43038e-10	-1.44139	-0.351077	5.01226e-05	-1.43499	-0.37725
19022109	chr19:19022109:C:T	5.79884e-10	-4.09779e-10	-1.26748	8.63059e-05	-4.09779e-10	-1.26882
19022206	chr19:19022206:G:A	6.78646e-10	-4.09779e-10	-1.11021	0.00010054	-4.09779e-10	-1.11616
19022266	chr19:19022266:G:A	1.18117e-09	-4.09779e-10	-0.556046	0.000178417	-4.09779e-10	-0.54259
19022354	chr19:19022354:C:G	2.21444e-10	-1.43767	-0.792471	3.17725e-05	-1.41981	-0.848307
19022605	chr19:19022605:A:G	3.54667e-10	-0.5361	-1.22303	8.53882e-05	-0.0578521	-1.22165
19022963	chr19:19022963:A:G	2.00797e-10	-1.45051	-0.877501	3.10035e-05	-1.43079	-0.861823
19023024	chr19:19023024:T:C	6.37975e-10	-4.09779e-10	-1.17201	9.92561e-05	-4.09779e-10	-1.12901
19023106	chr19:19023106:G:A	1.21239e-09	-4.09779e-10	-0.529957	0.000200946	-4.09779e-10	-0.423679
19023733	chr19:19023733:A:C	9.49719e-11	-1.8792	-1.19753	1.51085e-05	-1.79653	-1.21493
19023818	chr19:19023818:TAGG:T	5.88008e-10	-4.09779e-10	-1.25357	8.74774e-05	-4.09779e-10	-1.25533
19024154	chr19:19024154:G:A	2.81592e-10	-1.51467	-0.475174	4.30542e-05	-1.46993	-0.494329
19024223	chr19:19024223:A:G	2.2732e-10	-1.6261	-0.577852	3.42337e-05	-1.60489	-0.588615
19024224	chr19:19024224:A:C	2.28332e-10	-1.62212	-0.577385	3.44219e-05	-1.59996	-0.58806
19024693	chr19:19024693:A:G	5.95322e-10	-4.09779e-10	-1.24121	8.85195e-05	-4.09779e-10	-1.24349
19024992	chr19:19024992:T:C	5.79934e-10	-4.09779e-10	-1.26739	8.6306e-05	-4.09779e-10	-1.26882
19025567	chr19:19025567:T:G	5.93979e-10	-4.09779e-10	-1.24346	8.82478e-05	-4.09779e-10	-1.24657
19025732	chr19:19025732:C:T	1.86972e-10	-1.59287	-0.806481	2.93532e-05	-1.55862	-0.788696
19025962	chr19:19025962:C:G	5.79175e-10	-4.09779e-10	-1.2687	8.63383e-05	-4.09779e-10	-1.26844
19026593	chr19:19026593:C:T	6.37975e-10	-4.09779e-10	-1.17201	9.92561e-05	-4.09779e-10	-1.12901
19027105	chr19:19027105:C:A	6.23026e-10	-4.09779e-10	-1.19572	9.46692e-05	-4.09779e-10	-1.17633
19027715	chr19:19027715:G:A	5.84668e-10	-4.09779e-10	-1.25926	8.69955e-05	-4.09779e-10	-1.26086
19027933	chr19:19027933:G:A	3.45742e-10	-1.78462	-5.44374e-10	5.22152e-05	-1.77134	-5.44374e-10
19028242	chr19:19028242:A:G	1.80071e-10	-1.6843	-0.752663	2.14467e-05	-1.91591	-0.745239
19028536	chr19:19028536:C:T	8.18977e-10	-4.09779e-10	-0.922252	0.00013287	-4.09779e-10	-0.837346
19028586	chr19:19028586:G:A	6.34767e-10	-4.09779e-10	-1.17705	9.86552e-05	-4.09779e-10	-1.13508
19028659	chr19:19028659:T:C	7.30369e-10	-4.09779e-10	-1.03676	0.000104559	-4.09779e-10	-1.07696
19029173	chr19:19029173:G:A	9.68377e-10	-4.09779e-10	-0.754687	0.000137933	-4.09779e-10	-0.799943
19029696	chr19:19029696:C:T	6.20281e-10	-4.09779e-10	-1.20014	9.59078e-05	-4.09779e-10	-1.16333
19029929	chr19:19029929:CA:C	6.30298e-10	-4.09779e-10	-1.18412	9.78893e-05	-4.09779e-10	-1.14288
19030052	chr19:19030052:C:T	1.98719e-10	-1.48197	-0.856451	3.06793e-05	-1.45392	-0.849204
19030235	chr19:19030235:A:G	6.39096e-10	-4.09779e-10	-1.17025	9.94659e-05	-4.09779e-10	-1.1269
19030343	chr19:19030343:A:C	3.34495e-09	-4.09779e-10	0.484899	0.000551796	-4.09779e-10	0.586463
19030426	chr19:19030426:G:A	9.04202e-10	-4.09779e-10	-0.823255	0.000129199	-4.09779e-10	-0.865358
19030464	chr19:19030464:A:C	9.04015e-10	-4.09779e-10	-0.823462	0.000148686	-4.09779e-10	-0.724877
19030467	chr19:19030467:T:C	5.79167e-10	-4.09779e-10	-1.26872	8.63362e-05	-4.09779e-10	-1.26847
19030563	chr19:19030563:G:A	6.41097e-10	-4.09779e-10	-1.16713	9.98208e-05	-4.09779e-10	-1.12334
19030581	chr19:19030581:A:G	6.44394e-10	-4.09779e-10	-1.162	0.000100452	-4.09779e-10	-1.11703
19030723	chr19:19030723:G:T	6.36832e-10	-4.09779e-10	-1.1738	9.90431e-05	-4.09779e-10	-1.13116
19030887	chr19:19030887:C:T	9.01384e-10	-4.09779e-10	-0.826377	0.000148204	-4.09779e-10	-0.728126
19032301	chr19:19032301:G:A	6.42435e-10	-4.09779e-10	-1.16504	0.000100085	-4.09779e-10	-1.1207
19032411	chr19:19032411:G:A	6.33447e-10	-4.09779e-10	-1.17913	9.8406e-05	-4.09779e-10	-1.13761
19032500	chr19:19032500:A:G	5.79254e-10	-4.09779e-10	-1.26857	8.63441e-05	-4.09779e-10	-1.26837
19032823	chr19:19032823:T:C	9.01321e-10	-4.09779e-10	-0.826447	0.000148215	-4.09779e-10	-0.728052
19032878	chr19:19032878:A:G	6.39408e-10	-4.09779e-10	-1.16977	9.95191e-05	-4.09779e-10	-1.12637
19033267	chr19:19033267:G:A	5.80937e-10	-4.09779e-10	-1.26567	8.70728e-05	-4.09779e-10	-1.25997
19034212	chr19:19034212:G:A	1.20405e-09	-4.09779e-10	-0.536864	0.000182064	-4.09779e-10	-0.522359
19034384	chr19:19034384:G:A	9.6977e-11	-1.83751	-1.21833	1.92777e-05	-1.55456	-1.2132
19034434	chr19:19034434:A:G	5.12235e-10	-1.39152	-5.44374e-10	4.68752e-05	-1.87923	-5.44374e-10
19034536	chr19:19034536:T:C	5.7931e-10	-4.09779e-10	-1.26847	8.63706e-05	-4.09779e-10	-1.26807
19034547	chr19:19034547:C:G	6.93309e-10	-4.09779e-10	-1.08883	0.000109408	-4.09779e-10	-1.03163
19034627	chr19:19034627:C:T	5.79358e-10	-4.09779e-10	-1.26839	8.63284e-05	-4.09779e-10	-1.26856
19034693	chr19:19034693:C:T	3.83195e-10	-0.421731	-1.26003	0.00013083	0.410343	-1.26316
19034789	chr19:19034789:A:C	1.84437e-10	-1.60207	-0.81093	2.65061e-05	-1.58312	-0.86622
19034986	chr19:19034986:C:T	6.61919e-10	-4.09779e-10	-1.13516	0.000103687	-4.09779e-10	-1.08533
19035091	chr19:19035091:C:A	8.12648e-10	-4.09779e-10	-0.930011	0.000127103	-4.09779e-10	-0.88172
19035195	chr19:19035195:A:G	2.70251e-10	-1.575	-0.455963	3.9682e-05	-1.56384	-0.48198
19035766	chr19:19035766:C:CA	1.67993e-10	-1.57895	-0.927434	2.59777e-05	-1.55599	-0.913485
19035920	chr19:19035920:C:T	2.13179e-10	-1.65881	-0.609367	2.38395e-05	-1.91133	-0.644042
19036057	chr19:19036057:T:TG	6.75053e-10	-4.09779e-10	-1.11552	0.00010609	-4.09779e-10	-1.06242
19036125	chr19:19036125:A:G	4.0016e-10	-1.63844	-5.44374e-10	6.83389e-05	-1.50223	-5.44374e-10
19036234	chr19:19036234:A:G	6.10992e-10	-4.09779e-10	-1.21522	9.39318e-05	-4.09779e-10	-1.18415
19036940	chr19:19036940:T:C	6.09887e-10	-4.09779e-10	-1.21703	9.37117e-05	-4.09779e-10	-1.18649
19037055	chr19:19037055:G:A	1.8056e-10	-1.18925	-1.245	3.71738e-05	-0.865871	-1.24524
19037172	chr19:19037172:G:A	6.09165e-10	-4.09779e-10	-1.21822	9.35787e-05	-4.09779e-10	-1.18791
19037617	chr19:19037617:C:T	5.98505e-10	-4.09779e-10	-1.23587	8.88801e-05	-4.09779e-10	-1.23943
19037678	chr19:19037678:C:T	5.79117e-10	-4.09779e-10	-1.2688	8.63513e-05	-4.09779e-10	-1.26829
19038288	chr19:19038288:T:C	1.90954e-10	-1.65043	-0.727847	2.21517e-05	-1.90855	-0.720248
19038817	chr19:19038817:A:G	1.89773e-09	-0.0818937	-5.44374e-10	0.000444095	0.369324	-5.44374e-10
19039041	chr19:19039041:C:T	6.12143e-10	-4.09779e-10	-1.21334	9.41365e-05	-4.09779e-10	-1.18197
19039183	chr19:19039183:G:A	1.0949e-10	-1.79364	-1.14083	2.20342e-05	-1.4806	-1.15352
19039374	chr19:19039374:C:T	3.28264e-10	-1.54153	-0.294962	5.42166e-05	-1.50643	-0.227292
19039706	chr19:19039706:T:C	1.05158e-09	-4.09779e-10	-0.672256	0.00014086	-4.09779e-10	-0.778948
19039795	chr19:19039795:C:T	7.93084e-10	-4.09779e-10	-0.954379	0.000113659	-4.09779e-10	-0.993514
19039936	chr19:19039936:G:GC	7.46794e-10	-4.09779e-10	-1.01452	0.000110387	-4.09779e-10	-1.02272
19040155	chr19:19040155:C:T	5.91931e-10	-4.09779e-10	-1.24692	8.80086e-05	-4.09779e-10	-1.24928
19040245	chr19:19040245:T:C	1.8928e-10	-1.65651	-0.730565	2.20594e-05	-1.91001	-0.722963
19040435	chr19:19040435:A:T	6.59981e-10	-4.09779e-10	-1.1381	0.000103292	-4.09779e-10	-1.08916
19040466	chr19:19040466:G:A	9.44331e-10	-4.09779e-10	-0.779831	0.000156114	-4.09779e-10	-0.67613
19040512	chr19:19040512:G:A	6.12651e-10	-4.09779e-10	-1.21251	9.42508e-05	-4.09779e-10	-1.18075
19040636	chr19:19040636:T:C	1.47027e-10	-1.74403	-0.895666	1.91664e-05	-1.90193	-0.871623
19040883	chr19:19040883:T:C	2.32352e-10	-1.60052	-0.581539	3.4941e-05	-1.5784	-0.594657
19041125	chr19:19041125:A:G	2.81613e-10	-0.908229	-1.08154	2.74419e-05	-1.31576	-1.09889
19041530	chr19:19041530:G:A	1.73331e-10	-1.57557	-0.899531	2.50862e-05	-1.5554	-0.948997
19042342	chr19:19042342:C:T	6.14418e-10	-4.09779e-10	-1.20963	9.45889e-05	-4.09779e-10	-1.17717
19042537	chr19:19042537:G:A	2.74827e-10	-0.919349	-1.09482	2.68554e-05	-1.32456	-1.11169
19042958	chr19:19042958:TG:T	1.4082e-09	-4.09779e-10	-0.380237	0.00021392	-4.09779e-10	-0.361112
19042992	chr19:19042992:G:GC	9.94705e-11	-1.83896	-1.19148	1.98212e-05	-1.55435	-1.18561
19043016	chr19:19043016:C:G	4.14764e-10	-1.70127	0.0986718	5.21448e-05	-1.91683	0.144143
19043338	chr19:19043338:A:G	7.92431e-10	-4.09779e-10	-0.955203	0.000113568	-4.09779e-10	-0.994309
19043590	chr19:19043590:G:A	1.49773e-09	-4.09779e-10	-0.318605	0.000259182	-4.09779e-10	-0.169184
19043759	chr19:19043759:C:T	9.16595e-10	-4.09779e-10	-0.809642	0.000151033	-4.09779e-10	-0.709219
19044041	chr19:19044041:C:T	5.85738e-10	-4.09779e-10	-1.25744	8.71034e-05	-4.09779e-10	-1.25962
19044651	chr19:19044651:G:A	8.50659e-10	-4.09779e-10	-0.884297	0.000129138	-4.09779e-10	-0.865832
19044736	chr19:19044736:G:A	2.72749e-10	-0.944978	-1.07678	2.67946e-05	-1.34401	-1.0945
19044752	chr19:19044752:T:C	5.7951e-10	-4.09779e-10	-1.26812	8.63156e-05	-4.09779e-10	-1.2687
19044863	chr19:19044863:G:A	9.57161e-08	3.83883	-5.44374e-10	0.000139757	-0.786808	-5.44374e-10
19044900	chr19:19044900:C:T	2.11904e-09	-4.09779e-10	0.0284095	0.000326986	-4.09779e-10	0.0632035
19044952	chr19:19044952:G:A	8.92772e-10	-4.09779e-10	-0.835978	0.000146452	-4.09779e-10	-0.740015
19045024	chr19:19045024:C:T	6.04812e-10	-4.09779e-10	-1.22539	9.26896e-05	-4.09779e-10	-1.19746
19045120	chr19:19045120:C:T	7.93163e-10	-4.09779e-10	-0.95428	0.000113664	-4.09779e-10	-0.993468
19045154	chr19:19045154:A:G	9.8008e-11	-1.81183	-1.23343	1.99153e-05	-1.50577	-1.22945
19045302	chr19:19045302:A:G	5.96097e-10	-4.09779e-10	-1.2399	9.0943e-05	-4.09779e-10	-1.21648
19046026	chr19:19046026:C:T	1.37664e-09	-4.09779e-10	-0.402905	0.000230134	-4.09779e-10	-0.288052
19046131	chr19:19046131:G:A	7.94553e-10	-4.09779e-10	-0.952528	0.000113862	-4.09779e-10	-0.991729
19046449	chr19:19046449:G:A	9.13647e-10	-4.09779e-10	-0.812864	0.000150277	-4.09779e-10	-0.714235
19047116	chr19:19047116:G:A	7.90102e-10	-4.09779e-10	-0.958146	0.000113252	-4.09779e-10	-0.997101
19047391	chr19:19047391:T:C	6.04626e-10	-4.09779e-10	-1.2257	9.26547e-05	-4.09779e-10	-1.19783
19047849	chr19:19047849:C:T	9.67316e-10	-4.09779e-10	-0.755783	0.000160199	-4.09779e-10	-0.650297
19048506	chr19:19048506:G:A	1.40051e-09	-4.09779e-10	-0.385719	0.000214815	-4.09779e-10	-0.356937
19048856	chr19:19048856:T:C	1.33457e-09	-4.09779e-10	-0.433941	0.000222635	-4.09779e-10	-0.32118
19049146	chr19:19049146:G:A	8.74646e-10	-4.09779e-10	-0.856489	0.000143495	-4.09779e-10	-0.760415
19049349	chr19:19049349:C:T	1.65411e-10	-1.67321	-0.848665	1.88698e-05	-1.91453	-0.874622
19050233	chr19:19050233:C:T	1.20405e-09	-4.09779e-10	-0.536864	0.000182064	-4.09779e-10	-0.522359
19050371	chr19:19050371:C:T	6.04645e-10	-4.09779e-10	-1.22567	9.26595e-05	-4.09779e-10	-1.19778
19051248	chr19:19051248:G:T	2.03477e-10	-1.64105	-0.673701	2.34465e-05	-1.90626	-0.665732
19051313	chr19:19051313:T:C	1.35469e-09	-4.09779e-10	-0.418981	0.000226206	-4.09779e-10	-0.305269
19052268	chr19:19052268:G:A	5.79166e-10	-4.09779e-10	-1.26872	8.63359e-05	-4.09779e-10	-1.26847
19052423	chr19:19052423:A:G	5.94092e-10	-4.09779e-10	-1.24327	8.82718e-05	-4.09779e-10	-1.24629
19052611	chr19:19052611:C:T	2.66254e-10	-1.46034	-0.585522	3.94123e-05	-1.44746	-0.605175
19052631	chr19:19052631:G:A	1.0226e-09	-4.09779e-10	-0.700204	0.000170196	-4.09779e-10	-0.589763
19053225	chr19:19053225:T:A	9.39593e-10	-4.09779e-10	-0.784861	0.000155272	-4.09779e-10	-0.681536
19053410	chr19:19053410:C:T	1.72896e-10	-1.67045	-0.807168	1.96514e-05	-1.9139	-0.834666
19053418	chr19:19053418:G:C	2.33837e-10	-1.58442	-0.59126	3.51451e-05	-1.56281	-0.604419
19053468	chr19:19053468:C:A	4.8493e-10	-1.4463	-5.44374e-10	7.4206e-05	-1.41987	-5.44374e-10
19053474	chr19:19053474:G:A	4.84699e-10	-1.44678	-5.44374e-10	7.41662e-05	-1.42041	-5.44374e-10
19053967	chr19:19053967:C:A	2.59454e-09	-4.09779e-10	0.230856	0.00040291	-4.09779e-10	0.271999
19054028	chr19:19054028:G:T	1.90709e-10	-1.64031	-0.739245	2.19537e-05	-1.90604	-0.731736
19054542	chr19:19054542:T:C	5.98041e-10	-4.09779e-10	-1.23665	9.13472e-05	-4.09779e-10	-1.21205
19054915	chr19:19054915:C:T	8.06108e-10	-4.09779e-10	-0.938091	0.000115386	-4.09779e-10	-0.978434
19055086	chr19:19055086:T:C	8.74859e-10	-4.09779e-10	-0.856245	0.000131125	-4.09779e-10	-0.850561
19055467	chr19:19055467:A:G	5.98896e-10	-4.09779e-10	-1.23522	9.15116e-05	-4.09779e-10	-1.21025
19055728	chr19:19055728:T:C	8.23077e-10	-4.09779e-10	-0.917259	0.00013337	-4.09779e-10	-0.833589
19055977	chr19:19055977:G:A	1.62643e-09	-4.09779e-10	-0.236166	0.000235002	-4.09779e-10	-0.267119
19056081	chr19:19056081:A:G	1.34044e-10	-1.59874	-1.1334	1.46233e-05	-1.89583	-1.14827
19056269	chr19:19056269:T:TG	9.35979e-10	-4.09779e-10	-0.788715	0.000154332	-4.09779e-10	-0.687607
19056560	chr19:19056560:A:C	9.20508e-10	-4.09779e-10	-0.805383	0.000151873	-4.09779e-10	-0.703668
19056653	chr19:19056653:T:C	1.46592e-10	-1.49474	-1.14792	2.26448e-05	-1.46906	-1.13773
19056688	chr19:19056688:A:G	6.00731e-10	-4.09779e-10	-1.23216	9.18915e-05	-4.09779e-10	-1.20611
19056781	chr19:19056781:G:T	1.35023e-09	-4.09779e-10	-0.422278	0.000225422	-4.09779e-10	-0.308739
19056906	chr19:19056906:C:G	1.94004e-10	-1.65117	-0.711256	2.25248e-05	-1.90872	-0.703373
19057038	chr19:19057038:G:A	9.72806e-10	-4.09779e-10	-0.750124	0.000161113	-4.09779e-10	-0.644605
19057076	chr19:19057076:G:A	6.51124e-10	-4.09779e-10	-1.15161	9.7403e-05	-4.09779e-10	-1.14786
19057189	chr19:19057189:C:T	2.15989e-10	-1.4373	-0.817779	3.22604e-05	-1.42127	-0.831609
19057374	chr19:19057374:C:T	2.10986e-10	-1.51592	-0.762602	3.12501e-05	-1.50391	-0.780783
19057864	chr19:19057864:G:A	8.22932e-10	-4.09779e-10	-0.917435	0.000133852	-4.09779e-10	-0.829978
19058042	chr19:19058042:A:G	1.33347e-10	-1.58661	-1.15074	2.64526e-05	-1.28633	-1.16504
19058142	chr19:19058142:A:G	6.01556e-10	-4.09779e-10	-1.23079	9.20342e-05	-4.09779e-10	-1.20455
19058228	chr19:19058228:C:T	1.91602e-10	-1.66363	-0.711256	2.24606e-05	-1.91158	-0.703373
19058466	chr19:19058466:G:A	4.58821e-10	-1.50165	-5.44374e-10	9.54995e-05	-1.16759	-5.44374e-10
19058640	chr19:19058640:G:A	3.02487e-10	-1.91827	-5.44374e-10	4.78138e-05	-1.8594	-5.44374e-10
19058728	chr19:19058728:CT:C	2.10634e-10	-1.45752	-0.822669	3.14516e-05	-1.44184	-0.836422
19058848	chr19:19058848:G:A	7.25484e-10	-1.04347	-5.44374e-10	9.20615e-05	-1.20426	-5.44374e-10
19059059	chr19:19059059:G:A	9.62734e-11	-1.79744	-1.26567	1.9819e-05	-1.47606	-1.26402
19059135	chr19:19059135:C:T	1.98576e-09	-4.09779e-10	-0.0365507	0.000305807	-4.09779e-10	-0.00376047
19059136	chr19:19059136:T:C	9.67486e-11	-1.79528	-1.26291	1.9973e-05	-1.47165	-1.26068
19059312	chr19:19059312:G:A	8.11033e-10	-4.09779e-10	-0.932	0.000116008	-4.09779e-10	-0.973053
19059922	chr19:19059922:G:A	1.35684e-09	-4.09779e-10	-0.417395	0.000226391	-4.09779e-10	-0.304451
19060228	chr19:19060228:C:T	6.48499e-10	-4.09779e-10	-1.15565	9.55257e-05	-4.09779e-10	-1.16732
19060312	chr19:19060312:G:A	2.22915e-10	-1.48484	-0.738678	3.30007e-05	-1.47266	-0.757524
19060388	chr19:19060388:G:A	1.86928e-09	-4.09779e-10	-0.0969986	0.000288	-4.09779e-10	-0.0637549
19060572	chr19:19060572:G:A	8.11613e-10	-4.09779e-10	-0.931285	0.000116112	-4.09779e-10	-0.972163
19060754	chr19:19060754:C:G	9.22065e-10	-4.09779e-10	-0.803692	0.000151728	-4.09779e-10	-0.704624
19060849	chr19:19060849:C:T	6.7639e-10	-4.09779e-10	-1.11354	0.000101231	-4.09779e-10	-1.10931
19061437	chr19:19061437:G:A	5.94696e-10	-4.09779e-10	-1.24226	8.86424e-05	-4.09779e-10	-1.2421
19061452	chr19:19061452:T:C	9.159e-10	-4.09779e-10	-0.810402	0.000139621	-4.09779e-10	-0.787785
19061655	chr19:19061655:A:C	8.11613e-10	-4.09779e-10	-0.931285	0.000116112	-4.09779e-10	-0.972163
19061975	chr19:19061975:C:T	5.8825e-10	-4.09779e-10	-1.25316	8.74434e-05	-4.09779e-10	-1.25572
19062065	chr19:19062065:A:C	9.19347e-10	-4.09779e-10	-0.806645	0.000151231	-4.09779e-10	-0.707909
19062609	chr19:19062609:T:G	1.8857e-10	-1.53847	-0.852376	2.85444e-05	-1.51438	-0.860878
19062747	chr19:19062747:C:A	1.35109e-10	-1.59082	-1.1334	1.46664e-05	-1.89288	-1.14827
19063253	chr19:19063253:G:A	2.11904e-09	-4.09779e-10	0.0284095	0.000326986	-4.09779e-10	0.0632035
19063414	chr19:19063414:T:G	6.72593e-10	-1.11917	-5.44374e-10	0.000217908	-0.342641	-5.44374e-10
19063428	chr19:19063428:C:T	2.66245e-10	-1.3969	-0.648992	4.11133e-05	-1.34763	-0.662752
19063903	chr19:19063903:C:T	6.65956e-10	-4.09779e-10	-1.12908	0.000102255	-4.09779e-10	-1.09924
19064943	chr19:19064943:T:G	6.02274e-10	-4.09779e-10	-1.2296	9.21828e-05	-4.09779e-10	-1.20294
19065024	chr19:19065024:C:T	6.05827e-10	-4.09779e-10	-1.22371	9.28762e-05	-4.09779e-10	-1.19545
19065160	chr19:19065160:C:T	5.8131e-10	-4.09779e-10	-1.26502	8.64143e-05	-4.09779e-10	-1.26756
19065309	chr19:19065309:CT:C	5.9843e-10	-4.09779e-10	-1.236	8.90068e-05	-4.09779e-10	-1.238
19065375	chr19:19065375:C:T	7.38219e-10	-4.09779e-10	-1.02607	0.000110254	-4.09779e-10	-1.02392
19065562	chr19:19065562:C:T	1.82605e-10	-1.71173	-0.711248	2.22568e-05	-1.92081	-0.703259
19065761	chr19:19065761:ATAT:A	7.07315e-10	-4.09779e-10	-1.06883	0.000102593	-4.09779e-10	-1.09595
19065803	chr19:19065803:G:A	2.40835e-09	0.15639	-5.44374e-10	0.000131701	-0.846181	-5.44374e-10
19065900	chr19:19065900:A:G	5.92563e-10	-4.09779e-10	-1.24585	8.74441e-05	-4.09779e-10	-1.25571
19066174	chr19:19066174:G:GA	5.80484e-10	-4.09779e-10	-1.26645	8.64403e-05	-4.09779e-10	-1.26726
19066720	chr19:19066720:G:A	6.62217e-10	-4.09779e-10	-1.13471	9.63666e-05	-4.09779e-10	-1.15855
19067000	chr19:19067000:C:T	6.17247e-10	-4.09779e-10	-1.20504	9.52603e-05	-4.09779e-10	-1.1701
19067184	chr19:19067184:T:A	1.82578e-10	-1.73202	-0.691107	2.26617e-05	-1.92306	-0.682975
19067436	chr19:19067436:T:C	6.57832e-10	-4.09779e-10	-1.14136	9.57877e-05	-4.09779e-10	-1.16458
19068424	chr19:19068424:T:G	6.83223e-10	-4.09779e-10	-1.10349	0.000106128	-4.09779e-10	-1.06207
19068427	chr19:19068427:G:A	5.7265e-10	-1.28003	-5.44374e-10	6.84021e-05	-1.50131	-5.44374e-10
19068731	chr19:19068731:G:A	6.04092e-10	-4.09779e-10	-1.22658	9.25416e-05	-4.09779e-10	-1.19906
19068754	chr19:19068754:T:C	5.94686e-10	-4.09779e-10	-1.24227	9.06717e-05	-4.09779e-10	-1.21947
19069010	chr19:19069010:G:A	1.55862e-10	-1.55919	-1.02215	2.3814e-05	-1.53873	-1.01771
19069401	chr19:19069401:G:A	3.91971e-10	-1.65912	-5.44374e-10	6.6852e-05	-1.52423	-5.44374e-10
19069852	chr19:19069852:CTCT:C	1.44919e-09	-4.09779e-10	-0.351548	0.000219251	-4.09779e-10	-0.3365
19070125	chr19:19070125:C:CT	9.4737e-10	-4.09779e-10	-0.776618	0.000157031	-4.09779e-10	-0.670269
19070139	chr19:19070139:G:A	9.69066e-11	-1.7878	-1.26876	2.01106e-05	-1.45705	-1.26842
19070142	chr19:19070142:C:T	9.71535e-11	-1.78532	-1.2687	2.0209e-05	-1.45231	-1.26827
19070499	chr19:19070499:C:T	9.37554e-11	-1.8208	-1.26882	1.88856e-05	-1.51968	-1.26863
19070617	chr19:19070617:A:G	6.05722e-10	-4.09779e-10	-1.22389	9.28548e-05	-4.09779e-10	-1.19568
19070651	chr19:19070651:G:A	7.30753e-10	-4.09779e-10	-1.03623	0.000104563	-4.09779e-10	-1.07692
19070907	chr19:19070907:T:C	9.65329e-11	-1.79224	-1.26819	1.99266e-05	-1.46601	-1.26865
19071061	chr19:19071061:T:C	5.92963e-10	-4.09779e-10	-1.24518	9.03127e-05	-4.09779e-10	-1.22344
19071163	chr19:19071163:A:T	9.91731e-11	-1.76504	-1.2684	2.09303e-05	-1.41779	-1.26773
19071701	chr19:19071701:G:A	6.5427e-10	-4.09779e-10	-1.14679	0.000101051	-4.09779e-10	-1.11109
19071727	chr19:19071727:A:G	9.65965e-11	-1.79114	-1.26862	1.99938e-05	-1.46317	-1.26812
19071994	chr19:19071994:G:A	9.63128e-11	-1.92221	-1.1405	1.85793e-05	-1.63996	-1.16471
19072105	chr19:19072105:A:G	5.79692e-10	-4.09779e-10	-1.26781	8.63079e-05	-4.09779e-10	-1.26879
19072229	chr19:19072229:C:T	7.24209e-10	-4.09779e-10	-1.04523	0.000109833	-4.09779e-10	-1.02775
19072425	chr19:19072425:TG:T	9.23197e-10	-4.09779e-10	-0.802466	0.000152595	-4.09779e-10	-0.69893
19072759	chr19:19072759:G:C	9.19296e-10	-4.09779e-10	-0.8067	0.000151887	-4.09779e-10	-0.703579
19072854	chr19:19072854:G:A	9.27169e-10	-4.09779e-10	-0.798172	0.000153293	-4.09779e-10	-0.69436
19072987	chr19:19072987:A:G	6.65308e-10	-4.09779e-10	-1.13006	0.000105357	-4.09779e-10	-1.06936
19073062	chr19:19073062:A:G	9.26163e-10	-4.09779e-10	-0.799258	0.000153142	-4.09779e-10	-0.695348
19073217	chr19:19073217:T:C	8.11613e-10	-4.09779e-10	-0.931285	0.000116112	-4.09779e-10	-0.972163
19073420	chr19:19073420:G:A	6.76803e-10	-4.09779e-10	-1.11293	0.000104998	-4.09779e-10	-1.07277
19073517	chr19:19073517:T:C	5.07272e-10	-1.40126	-5.44374e-10	0.000104725	-1.07538	-5.44374e-10
19073891	chr19:19073891:A:G	6.66466e-10	-4.09779e-10	-1.12832	0.000102342	-4.09779e-10	-1.09839
19074023	chr19:19074023:G:T	6.21615e-10	-4.09779e-10	-1.19799	9.29612e-05	-4.09779e-10	-1.19453
19074090	chr19:19074090:A:C	9.23197e-10	-4.09779e-10	-0.802466	0.000152595	-4.09779e-10	-0.69893
19074549	chr19:19074549:G:A	6.09174e-10	-4.09779e-10	-1.2182	9.35246e-05	-4.09779e-10	-1.18849
19074616	chr19:19074616:T:G	6.16078e-10	-4.09779e-10	-1.20693	9.48558e-05	-4.09779e-10	-1.17436
19074829	chr19:19074829:G:C	1.27036e-10	-1.78395	-1.00189	1.69365e-05	-1.91483	-0.982411
19075269	chr19:19075269:C:T	8.13646e-10	-4.09779e-10	-0.928783	0.000116386	-4.09779e-10	-0.969805
19075455	chr19:19075455:C:T	7.06555e-10	-4.09779e-10	-1.06991	0.000101432	-4.09779e-10	-1.10732
19075522	chr19:19075522:G:A	1.41261e-09	-4.09779e-10	-0.377117	0.000236217	-4.09779e-10	-0.261962
19075561	chr19:19075561:C:T	1.51077e-10	-1.76014	-0.852376	1.86163e-05	-1.92457	-0.878105
19075896	chr19:19075896:G:A	1.21352e-10	-1.73791	-1.09371	2.51542e-05	-1.39677	-1.10493
19075962	chr19:19075962:G:C	6.15931e-10	-4.09779e-10	-1.20717	9.02957e-05	-4.09779e-10	-1.22362
19077526	chr19:19077526:C:A	3.94136e-10	-1.65361	-5.44374e-10	4.95781e-05	-1.82317	-5.44374e-10
19077624	chr19:19077624:A:C	1.47986e-09	-4.09779e-10	-0.330606	0.000235591	-4.09779e-10	-0.264616
19077675	chr19:19077675:G:A	6.71916e-10	-4.09779e-10	-1.12018	0.000104129	-4.09779e-10	-1.08109
19077708	chr19:19077708:C:T	1.03612e-10	-1.87915	-1.1105	1.70512e-05	-1.79025	-1.10024
19078040	chr19:19078040:C:A	6.62397e-10	-4.09779e-10	-1.13444	0.000102415	-4.09779e-10	-1.09768
19078145	chr19:19078145:G:A	1.20254e-09	-4.09779e-10	-0.538119	0.000181827	-4.09779e-10	-0.523661
19078507	chr19:19078507:T:C	2.9999e-10	-0.667799	-1.25876	7.35832e-05	-0.169307	-1.25899
19078540	chr19:19078540:G:A	6.55218e-10	-4.09779e-10	-1.14534	9.46545e-05	-4.09779e-10	-1.17648
19078913	chr19:19078913:G:A	7.22318e-10	-4.09779e-10	-1.04784	0.000103415	-4.09779e-10	-1.08797
19079159	chr19:19079159:G:A	1.27218e-09	-4.09779e-10	-0.481817	0.00019522	-4.09779e-10	-0.452586
19079479	chr19:19079479:G:C	1.04392e-10	-1.74961	-1.23254	2.28152e-05	-1.36927	-1.23001
19079596	chr19:19079596:T:C	5.83277e-10	-4.09779e-10	-1.26165	8.65121e-05	-4.09779e-10	-1.26643
19079622	chr19:19079622:T:C	5.99518e-10	-4.09779e-10	-1.23418	9.16043e-05	-4.09779e-10	-1.20924
19079630	chr19:19079630:G:A	5.95472e-10	-4.09779e-10	-1.24095	8.77669e-05	-4.09779e-10	-1.25203
19079913	chr19:19079913:A:G	9.60554e-11	-1.79665	-1.26873	1.97661e-05	-1.47394	-1.26881
19080035	chr19:19080035:C:A	5.0108e-10	-1.41354	-5.44374e-10	4.65748e-05	-1.88566	-5.44374e-10
19080097	chr19:19080097:C:T	1.7501e-10	-1.6161	-0.849367	1.95832e-05	-1.90029	-0.851755
19081323	chr19:19081323:G:A	7.2801e-10	-1.03999	-5.44374e-10	0.000148085	-0.728929	-5.44374e-10
19081518	chr19:19081518:G:A	6.16554e-10	-4.09779e-10	-1.20616	9.35842e-05	-4.09779e-10	-1.18785
19082000	chr19:19082000:A:G	4.87086e-10	-1.44187	-5.44374e-10	0.000140245	-0.783327	-5.44374e-10
19082734	chr19:19082734:C:T	1.7549e-10	-1.71088	-0.75184	2.13587e-05	-1.92043	-0.744822
19082809	chr19:19082809:A:G	2.18598e-10	-1.0147	-1.22838	4.63711e-05	-0.661923	-1.22811
19082975	chr19:19082975:C:T	1.00252e-09	-0.72004	-5.44374e-10	0.000228048	-0.29716	-5.44374e-10
19083143	chr19:19083143:A:G	2.48634e-10	-0.855566	-1.25876	5.70377e-05	-0.424012	-1.25899
19083852	chr19:19083852:C:A	3.01211e-10	-1.9225	-5.44374e-10	4.57534e-05	-1.90345	-5.44374e-10
19083859	chr19:19083859:G:A	9.24908e-10	-4.09779e-10	-0.800614	0.0001529	-4.09779e-10	-0.696928
19084345	chr19:19084345:G:A	6.15931e-10	-4.09779e-10	-1.20717	9.02957e-05	-4.09779e-10	-1.22362
19084710	chr19:19084710:C:G	1.19942e-10	-1.71114	-1.13216	1.4275e-05	-1.92116	-1.14705
19084795	chr19:19084795:T:C	9.24308e-10	-4.09779e-10	-0.801263	0.000152796	-4.09779e-10	-0.697611
19084918	chr19:19084918:G:A	7.86029e-10	-4.09779e-10	-0.963314	0.000112696	-4.09779e-10	-1.00202
19085248	chr19:19085248:G:A	8.06556e-10	-4.09779e-10	-0.937535	0.000122804	-4.09779e-10	-0.916123
19085880	chr19:19085880:G:A	5.97831e-10	-4.09779e-10	-1.237	8.88427e-05	-4.09779e-10	-1.23985
19086130	chr19:19086130:T:A	3.02548e-10	-1.91807	-5.44374e-10	4.61774e-05	-1.89422	-5.44374e-10
19086300	chr19:19086300:A:T	8.7795e-10	0.330942	-1.18366	5.52579e-05	-0.541686	-1.17302
19086375	chr19:19086375:C:T	8.79308e-10	-4.09779e-10	-0.851173	0.000144127	-4.09779e-10	-0.756022
19086438	chr19:19086438:GAA:G	5.81044e-10	-4.09779e-10	-1.26548	8.63452e-05	-4.09779e-10	-1.26836
19086449	chr19:19086449:G:A	6.43745e-10	-4.09779e-10	-1.16301	9.39381e-05	-4.09779e-10	-1.18408
19086617	chr19:19086617:G:A	3.71044e-10	-1.71399	-5.44374e-10	6.4591e-05	-1.55864	-5.44374e-10
19086689	chr19:19086689:G:A	3.01226e-10	-1.92245	-5.44374e-10	5.03191e-05	-1.80833	-5.44374e-10
19087255	chr19:19087255:A:G	3.02969e-10	-1.91668	-5.44374e-10	4.63106e-05	-1.89134	-5.44374e-10
19087591	chr19:19087591:C:T	1.38806e-09	-4.09779e-10	-0.394643	0.000222979	-4.09779e-10	-0.319637
19087763	chr19:19087763:A:C	5.86386e-10	-4.09779e-10	-1.25633	8.71851e-05	-4.09779e-10	-1.25868
19088449	chr19:19088449:G:A	9.46064e-10	-4.09779e-10	-0.777998	0.000156757	-4.09779e-10	-0.672019
19088585	chr19:19088585:G:A	8.92492e-10	-4.09779e-10	-0.836291	0.000128688	-4.09779e-10	-0.869326
19088673	chr19:19088673:A:AT	6.69451e-10	-4.09779e-10	-1.12385	0.000103703	-4.09779e-10	-1.08519
19088714	chr19:19088714:G:T	1.70728e-10	-1.69447	-0.795769	2.0487e-05	-1.91809	-0.788829
19089156	chr19:19089156:G:C	9.48564e-10	-4.09779e-10	-0.775359	0.000156629	-4.09779e-10	-0.672835
19089279	chr19:19089279:G:C	8.21416e-10	-4.09779e-10	-0.919279	0.000117479	-4.09779e-10	-0.960457
19089312	chr19:19089312:G:A	6.63447e-10	-4.09779e-10	-1.13286	9.65175e-05	-4.09779e-10	-1.15699
19089421	chr19:19089421:A:G	9.40881e-10	-4.09779e-10	-0.783492	0.000155399	-4.09779e-10	-0.680721
19089426	chr19:19089426:G:T	2.98536e-09	-4.09779e-10	0.371169	0.000505976	-4.09779e-10	0.499775
19089605	chr19:19089605:C:T	1.11578e-10	-1.80339	-1.11219	2.2051e-05	-1.51141	-1.12195
19089630	chr19:19089630:G:C	6.15931e-10	-4.09779e-10	-1.20717	9.02957e-05	-4.09779e-10	-1.22362
19090009	chr19:19090009:T:C	1.20405e-09	-4.09779e-10	-0.536864	0.000182064	-4.09779e-10	-0.522359
19090180	chr19:19090180:C:T	1.58165e-10	-1.53414	-1.03253	2.42584e-05	-1.50995	-1.028
19090319	chr19:19090319:T:C	6.5592e-10	-4.09779e-10	-1.14427	0.000101289	-4.09779e-10	-1.10873
19090425	chr19:19090425:GC:G	9.415e-11	-1.81793	-1.26749	1.90221e-05	-1.51466	-1.26645
19090482	chr19:19090482:T:C	6.02809e-10	-4.09779e-10	-1.22871	9.11967e-05	-4.09779e-10	-1.2137
19090712	chr19:19090712:A:G	1.33356e-10	-1.77668	-0.960609	2.76362e-05	-1.4623	-0.945293
19091182	chr19:19091182:C:T	1.13972e-09	-4.09779e-10	-0.591767	0.000172017	-4.09779e-10	-0.579122
19091500	chr19:19091500:T:C	5.92264e-10	-4.09779e-10	-1.24636	8.74108e-05	-4.09779e-10	-1.2561
19091541	chr19:19091541:A:G	9.70855e-11	-1.7886	-1.26611	2.01836e-05	-1.45721	-1.26464
19091592	chr19:19091592:T:C	4.74917e-10	-1.46717	-5.44374e-10	0.000131774	-0.845623	-5.44374e-10
19091597	chr19:19091597:C:T	6.15931e-10	-4.09779e-10	-1.20717	9.02957e-05	-4.09779e-10	-1.22362
19091684	chr19:19091684:C:T	1.13694e-10	-1.78009	-1.11671	2.29422e-05	-1.4675	-1.12624
19091847	chr19:19091847:A:G	8.61785e-10	-4.09779e-10	-0.871302	0.00014145	-4.09779e-10	-0.774767
19092202	chr19:19092202:C:T	5.87438e-10	-4.09779e-10	-1.25454	8.94927e-05	-4.09779e-10	-1.23256
19092803	chr19:19092803:C:T	5.79117e-10	-4.09779e-10	-1.2688	8.63938e-05	-4.09779e-10	-1.2678
19092956	chr19:19092956:C:T	6.78148e-10	-4.09779e-10	-1.11094	9.88392e-05	-4.09779e-10	-1.13322
19093114	chr19:19093114:T:G	3.01782e-10	-0.661842	-1.25876	7.17205e-05	-0.194948	-1.25899
19093490	chr19:19093490:G:A	1.13987e-10	-1.76376	-1.13047	2.32606e-05	-1.4404	-1.13956
19093716	chr19:19093716:C:T	3.61465e-10	-1.74014	-5.44374e-10	5.81269e-05	-1.66409	-5.44374e-10
19093955	chr19:19093955:C:T	8.61785e-10	-4.09779e-10	-0.871302	0.00014145	-4.09779e-10	-0.774767
19094925	chr19:19094925:T:C	3.54816e-10	-1.75871	-5.44374e-10	5.68512e-05	-1.68628	-5.44374e-10
19095108	chr19:19095108:C:T	5.83806e-10	-4.09779e-10	-1.26074	8.85749e-05	-4.09779e-10	-1.24287
19095663	chr19:19095663:G:A	1.8945e-10	-1.53241	-0.853769	2.81798e-05	-1.52105	-0.867062
19095719	chr19:19095719:G:A	5.95121e-10	-4.09779e-10	-1.24154	8.84586e-05	-4.09779e-10	-1.24418
19096212	chr19:19096212:A:ACCCCGGCCTCCTGGGATGGGTGTTCTCCTGGGG	6.17294e-10	-4.09779e-10	-1.20496	9.04674e-05	-4.09779e-10	-1.22173
19096419	chr19:19096419:T:C	9.27533e-11	-1.83622	-1.26414	1.83947e-05	-1.55239	-1.26226
19096420	chr19:19096420:G:A	3.13559e-09	1.55301	-1.13274	1.71021e-05	-1.71399	-1.17352
19097149	chr19:19097149:G:A	6.87933e-10	-4.09779e-10	-1.09662	0.000106909	-4.09779e-10	-1.05473
19097267	chr19:19097267:G:A	2.2066e-10	-1.001	-1.23268	2.21108e-05	-1.39033	-1.24032
19097431	chr19:19097431:C:T	1.1543e-10	-1.7666	-1.11504	2.3483e-05	-1.44574	-1.1247
19097834	chr19:19097834:G:A	7.78278e-10	-4.09779e-10	-0.973225	0.000114912	-4.09779e-10	-0.982549
19098534	chr19:19098534:TG:T	1.14853e-10	-1.76551	-1.12115	2.3406e-05	-1.44303	-1.13069
19098636	chr19:19098636:T:C	9.658e-11	-1.80024	-1.25969	1.9865e-05	-1.48073	-1.25703
19098646	chr19:19098646:C:T	6.07315e-10	-4.09779e-10	-1.22126	8.78677e-05	-4.09779e-10	-1.25088
19099342	chr19:19099342:G:A	8.64855e-10	-4.09779e-10	-0.867746	0.000142016	-4.09779e-10	-0.770775
19099373	chr19:19099373:T:C	7.47455e-10	-4.09779e-10	-1.01363	0.000123854	-4.09779e-10	-0.907608
19099414	chr19:19099414:A:C	1.20039e-09	-4.09779e-10	-0.539906	0.000181503	-4.09779e-10	-0.525443
19099541	chr19:19099541:A:G	8.63696e-10	-4.09779e-10	-0.869087	0.000141802	-4.09779e-10	-0.77228
19100050	chr19:19100050:A:G	2.54109e-10	-0.827749	-1.2648	5.84652e-05	-0.39336	-1.26492
19100063	chr19:19100063:C:T	1.42e-09	-4.09779e-10	-0.371898	0.000237145	-4.09779e-10	-0.258043
19100321	chr19:19100321:G:A	5.79795e-10	-4.09779e-10	-1.26763	8.63064e-05	-4.09779e-10	-1.26881
19100428	chr19:19100428:G:C	6.15931e-10	-4.09779e-10	-1.20717	9.02957e-05	-4.09779e-10	-1.22362
19100429	chr19:19100429:C:T	1.11949e-10	-1.78162	-1.13065	2.25068e-05	-1.47316	-1.13973
19100612	chr19:19100612:C:T	1.12499e-09	-4.09779e-10	-0.604778	0.000147144	-4.09779e-10	-0.735305
19101489	chr19:19101489:C:T	1.32364e-10	-1.73768	-1.00707	1.68149e-05	-1.91944	-0.985009
19102075	chr19:19102075:C:G	1.42504e-10	-1.80615	-0.864793	1.94848e-05	-1.91816	-0.838922
19102109	chr19:19102109:C:T	8.6105e-10	-4.09779e-10	-0.872155	0.000141319	-4.09779e-10	-0.775694
19102553	chr19:19102553:A:G	6.10624e-10	-4.09779e-10	-1.21583	9.06668e-05	-4.09779e-10	-1.21952
19102706	chr19:19102706:C:T	6.15443e-10	-4.09779e-10	-1.20797	9.02342e-05	-4.09779e-10	-1.22431
19102968	chr19:19102968:G:A	1.40508e-09	-4.09779e-10	-0.382461	0.000215785	-4.09779e-10	-0.352432
19103507	chr19:19103507:CCTT:C	6.15931e-10	-4.09779e-10	-1.20717	9.02957e-05	-4.09779e-10	-1.22362
19103706	chr19:19103706:C:T	3.67469e-10	-1.72367	-5.44374e-10	5.55779e-05	-1.70893	-5.44374e-10
19104322	chr19:19104322:G:A	1.65514e-09	-4.09779e-10	-0.218668	0.000279285	-4.09779e-10	-0.0944808
19104700	chr19:19104700:G:C	5.9485e-10	-4.09779e-10	-1.242	8.84192e-05	-4.09779e-10	-1.24463
19104883	chr19:19104883:C:T	8.39515e-10	-4.09779e-10	-0.897484	0.000137245	-4.09779e-10	-0.804949
19105304	chr19:19105304:C:T	3.02495e-10	-1.91824	-5.44374e-10	4.61825e-05	-1.89411	-5.44374e-10
19105810	chr19:19105810:C:G	8.25728e-10	-4.09779e-10	-0.914042	0.000134427	-4.09779e-10	-0.825695
19105919	chr19:19105919:A:G	1.06355e-10	-1.83412	-1.12941	1.74341e-05	-1.74831	-1.11998
19106088	chr19:19106088:A:G	5.87748e-10	-4.09779e-10	-1.25401	8.69284e-05	-4.09779e-10	-1.26163
19106205	chr19:19106205:C:T	6.45957e-10	-4.09779e-10	-1.15958	9.87875e-05	-4.09779e-10	-1.13374
19106640	chr19:19106640:T:C	6.77366e-10	-4.09779e-10	-1.1121	0.000105015	-4.09779e-10	-1.07262
19106857	chr19:19106857:C:T	8.46998e-10	-4.09779e-10	-0.88861	0.000138603	-4.09779e-10	-0.795099
19106918	chr19:19106918:G:A	1.0117e-10	-1.78168	-1.23183	2.0063e-05	-1.49133	-1.2365
19107274	chr19:19107274:G:A	9.89187e-10	0.530405	-1.26383	5.86792e-05	-0.393738	-1.26089
19108387	chr19:19108387:C:T	3.03244e-10	-1.91577	-5.44374e-10	5.20913e-05	-1.77372	-5.44374e-10
19108654	chr19:19108654:A:T	6.15931e-10	-4.09779e-10	-1.20717	9.02957e-05	-4.09779e-10	-1.22362
19108711	chr19:19108711:A:G	2.39182e-10	-0.91857	-1.23451	2.29962e-05	-1.34938	-1.24201
19109324	chr19:19109324:G:T	2.90631e-09	-4.09779e-10	0.344333	0.000452049	-4.09779e-10	0.387076
19109454	chr19:19109454:G:A	1.17349e-10	-1.84164	-1.02351	1.65618e-05	-1.86335	-1.05627
19110244	chr19:19110244:G:A	8.125e-10	-4.09779e-10	-0.930192	0.000123433	-4.09779e-10	-0.911013
19110355	chr19:19110355:T:A	6.19341e-10	-4.09779e-10	-1.20165	9.54951e-05	-4.09779e-10	-1.16764
19110990	chr19:19110990:A:G	1.3757e-09	-4.09779e-10	-0.403591	0.000206345	-4.09779e-10	-0.397164
19111254	chr19:19111254:G:A	6.15931e-10	-4.09779e-10	-1.20717	9.02957e-05	-4.09779e-10	-1.22362
19111261	chr19:19111261:C:T	1.14295e-10	-1.84581	-1.04572	2.16406e-05	-1.59462	-1.05752
19111319	chr19:19111319:G:A	5.80484e-10	-4.09779e-10	-1.26645	8.64402e-05	-4.09779e-10	-1.26726
19112443	chr19:19112443:C:G	3.0238e-10	-1.91862	-5.44374e-10	4.61513e-05	-1.89479	-5.44374e-10
19112601	chr19:19112601:G:A	1.43556e-09	-4.09779e-10	-0.360995	0.000239949	-4.09779e-10	-0.246289
19112666	chr19:19112666:T:A	1.58426e-10	-1.62064	-0.944387	1.78561e-05	-1.90396	-0.94041
19113359	chr19:19113359:C:T	7.74874e-10	-4.09779e-10	-0.977608	0.00012228	-4.09779e-10	-0.920399
19113534	chr19:19113534:T:C	9.1171e-11	-1.85079	-1.26678	1.74996e-05	-1.59904	-1.26549
19113569	chr19:19113569:A:G	6.16229e-10	-4.09779e-10	-1.20669	9.03328e-05	-4.09779e-10	-1.22321
19113581	chr19:19113581:G:A	5.93983e-10	-4.09779e-10	-1.24346	8.83109e-05	-4.09779e-10	-1.24585
19114126	chr19:19114126:G:A	1.36945e-09	-4.09779e-10	-0.408147	0.000207259	-4.09779e-10	-0.392746
19114222	chr19:19114222:G:A	7.51186e-10	-4.09779e-10	-1.00865	0.000107976	-4.09779e-10	-1.04481
19114350	chr19:19114350:G:A	9.41011e-10	-4.09779e-10	-0.783353	0.000155896	-4.09779e-10	-0.677526
19114430	chr19:19114430:G:GTTT	6.15952e-10	-4.09779e-10	-1.20714	9.02983e-05	-4.09779e-10	-1.2236
19114888	chr19:19114888:T:C	9.1921e-11	-1.84975	-1.25962	1.73785e-05	-1.60864	-1.26284
19115248	chr19:19115248:C:T	8.85689e-09	-4.09779e-10	1.45864	0.00151133	-4.09779e-10	1.59403
19115525	chr19:19115525:T:C	1.19702e-09	-4.09779e-10	-0.542718	0.000181125	-4.09779e-10	-0.527525
19115923	chr19:19115923:A:G	1.82936e-10	-1.62066	-0.800506	2.06689e-05	-1.90245	-0.795638
19116592	chr19:19116592:G:A	1.59438e-09	-4.09779e-10	-0.256068	0.000268514	-4.09779e-10	-0.133811
19116882	chr19:19116882:A:G	6.97993e-10	-4.09779e-10	-1.0821	0.000108653	-4.09779e-10	-1.03856
19117077	chr19:19117077:C:G	1.03373e-09	-4.09779e-10	-0.689379	0.000171998	-4.09779e-10	-0.579232
19117143	chr19:19117143:C:A	8.87532e-11	-1.90743	-1.23702	1.56369e-05	-1.74441	-1.23267
19117327	chr19:19117327:G:A	9.72467e-11	-1.79551	-1.25755	1.96943e-05	-1.48677	-1.25961
19117371	chr19:19117371:G:A	1.39885e-09	-4.09779e-10	-0.386906	0.000185526	-4.09779e-10	-0.503518
19117665	chr19:19117665:T:C	1.04544e-10	-1.71462	-1.26607	2.86135e-05	-1.11176	-1.26107
19117706	chr19:19117706:A:G	1.02482e-10	-1.73483	-1.26579	2.78898e-05	-1.13806	-1.26039
19117799	chr19:19117799:C:T	5.80486e-10	-4.09779e-10	-1.26644	8.72925e-05	-4.09779e-10	-1.25745
19117859	chr19:19117859:C:A	2.64522e-10	-0.793977	-1.25841	3.59996e-05	-0.894942	-1.24826
19117871	chr19:19117871:G:A	1.35428e-10	-1.50451	-1.21736	1.39098e-05	-1.8668	-1.22732
19117968	chr19:19117968:C:A	1.07828e-09	-0.317361	-0.329824	0.000109437	-0.726377	-0.304989
19118020	chr19:19118020:T:C	2.00221e-10	-1.25511	-1.07577	3.72202e-05	-1.02131	-1.08855
19118252	chr19:19118252:G:T	2.53998e-10	-0.882159	-1.21082	5.18826e-05	-0.559708	-1.21802
19118262	chr19:19118262:G:C	5.83182e-10	-4.09779e-10	-1.26181	8.80776e-05	-4.09779e-10	-1.2485
19118298	chr19:19118298:C:T	6.8771e-10	-4.09779e-10	-1.09694	9.89949e-05	-4.09779e-10	-1.13165
19118323	chr19:19118323:A:C	6.78537e-10	-4.09779e-10	-1.11037	0.000104334	-4.09779e-10	-1.07912
19118442	chr19:19118442:T:C	1.56044e-10	-1.33585	-1.24432	1.34559e-05	-1.87324	-1.25406
19118604	chr19:19118604:C:T	1.88061e-10	-1.49631	-0.897233	1.8922e-05	-1.86254	-0.923852
19118737	chr19:19118737:C:T	5.8694e-10	-4.09779e-10	-1.25539	8.94105e-05	-4.09779e-10	-1.23348
19119050	chr19:19119050:C:G	1.56436e-09	-4.09779e-10	-0.275076	0.000252623	-4.09779e-10	-0.194818
19119311	chr19:19119311:T:G	1.28513e-09	-0.520643	0.0489515	0.000138828	-0.879687	0.0862052
19119673	chr19:19119673:T:C	8.49229e-11	-1.92434	-1.26423	1.46206e-05	-1.78322	-1.26107
19120007	chr19:19120007:T:C	8.37187e-10	-0.137937	-0.762324	5.58649e-05	-0.912325	-0.791454
19120059	chr19:19120059:A:G	8.85637e-11	-1.90971	-1.23688	1.65521e-05	-1.67842	-1.24178
19120074	chr19:19120074:C:T	8.57354e-10	-4.09779e-10	-0.876457	0.000118739	-4.09779e-10	-0.949791
19120395	chr19:19120395:A:C	8.76613e-11	-1.89217	-1.26466	1.7211e-05	-1.61856	-1.2626
19120438	chr19:19120438:C:T	7.06553e-10	-4.09779e-10	-1.06991	0.000111562	-4.09779e-10	-1.01214
19120523	chr19:19120523:C:T	4.91138e-10	-0.450738	-0.982846	4.05599e-05	-1.00369	-1.02024
19121124	chr19:19121124:C:T	5.92475e-10	-4.09779e-10	-1.246	8.7431e-05	-4.09779e-10	-1.25586
19121325	chr19:19121325:C:T	6.11739e-10	-4.09779e-10	-1.214	9.08146e-05	-4.09779e-10	-1.21789
19121551	chr19:19121551:G:A	7.59268e-10	-4.09779e-10	-0.997953	0.000121003	-4.09779e-10	-0.9309
19121857	chr19:19121857:C:T	5.99318e-10	-0.381439	-0.853077	4.79779e-05	-0.958891	-0.897083
19121930	chr19:19121930:T:C	7.94502e-10	-4.09779e-10	-0.952593	0.000120433	-4.09779e-10	-0.935625
19122665	chr19:19122665:C:A	8.41157e-10	-4.09779e-10	-0.89553	0.00013562	-4.09779e-10	-0.816854
19123343	chr19:19123343:G:T	7.76111e-10	-4.09779e-10	-0.976013	0.000123986	-4.09779e-10	-0.906542
19123617	chr19:19123617:A:G	8.50845e-11	-1.92445	-1.26221	1.40939e-05	-1.819	-1.26197
19123837	chr19:19123837:A:G	4.63667e-10	-0.289079	-1.20206	2.42323e-05	-1.32101	-1.21801
19124306	chr19:19124306:T:G	1.30255e-09	-0.696496	0.238265	0.000131384	-1.19903	0.350447
19124509	chr19:19124509:A:C	7.38936e-10	-4.09779e-10	-1.0251	0.000117328	-4.09779e-10	-0.961738
19124546	chr19:19124546:A:T	6.18098e-10	-4.09779e-10	-1.20366	9.05228e-05	-4.09779e-10	-1.22111
19124816	chr19:19124816:G:A	5.99577e-10	-4.09779e-10	-1.23408	8.82494e-05	-4.09779e-10	-1.24655
19125115	chr19:19125115:C:T	1.44278e-09	-4.09779e-10	-0.355981	0.000191463	-4.09779e-10	-0.472019
19125897	chr19:19125897:G:A	1.18411e-09	-0.70612	0.152555	0.000119187	-1.20863	0.262602
19125956	chr19:19125956:C:T	7.54621e-10	-4.09779e-10	-1.00409	0.000120153	-4.09779e-10	-0.937949
19126279	chr19:19126279:CACTT:C	8.50945e-10	-4.09779e-10	-0.88396	0.000143916	-4.09779e-10	-0.757486
19126355	chr19:19126355:G:C	9.26358e-10	-4.09779e-10	-0.799047	0.000132609	-4.09779e-10	-0.839309
19126464	chr19:19126464:A:G	2.2411e-10	-0.964474	-1.2537	4.97815e-05	-0.565437	-1.25363
19126978	chr19:19126978:CA:C	2.06885e-10	-1.23485	-1.06329	3.74088e-05	-1.04416	-1.06065
19126984	chr19:19126984:T:G	2.31667e-10	-1.1511	-1.03391	4.23774e-05	-0.949173	-1.03093
19127464	chr19:19127464:T:C	3.20239e-10	-0.615188	-1.24605	7.22073e-05	-0.201318	-1.24586
19127531	chr19:19127531:C:T	6.16921e-10	-4.09779e-10	-1.20557	9.06449e-05	-4.09779e-10	-1.21977
19127568	chr19:19127568:C:T	4.49873e-10	-0.68735	-0.833994	4.26507e-05	-1.19055	-0.783117
19127588	chr19:19127588:C:T	1.10761e-10	-1.65448	-1.26845	1.26326e-05	-1.92421	-1.26622
19127645	chr19:19127645:T:C	1.59903e-10	-1.53954	-1.0162	3.60269e-05	-1.17177	-0.970678
19127837	chr19:19127837:G:A	1.47706e-09	-4.09779e-10	-0.332499	0.000268089	-4.09779e-10	-0.135394
19127873	chr19:19127873:A:C	1.11818e-09	-4.09779e-10	-0.610852	0.000156556	-4.09779e-10	-0.673299
19127923	chr19:19127923:G:C	1.17275e-09	-4.09779e-10	-0.563204	0.000207587	-4.09779e-10	-0.391165
19129524	chr19:19129524:C:T	8.831e-11	-1.92457	-1.22488	1.56994e-05	-1.73663	-1.23647
19129570	chr19:19129570:A:C	1.35197e-09	-4.09779e-10	-0.420989	0.000201951	-4.09779e-10	-0.418688
19129661	chr19:19129661:A:T	3.34574e-10	-1.77612	-0.0413261	4.50156e-05	-1.90693	-0.0127801
19130392	chr19:19130392:C:T	5.79334e-10	-4.09779e-10	-1.26843	8.656e-05	-4.09779e-10	-1.26588
19130786	chr19:19130786:T:C	1.91138e-10	-1.14799	-1.22933	3.7007e-05	-0.879577	-1.23603
19131051	chr19:19131051:C:G	2.31832e-10	-1.07012	-1.11418	2.3166e-05	-1.50575	-1.07828
19131463	chr19:19131463:T:C	2.39314e-10	-1.04428	-1.10825	2.37481e-05	-1.48755	-1.07166
19131576	chr19:19131576:A:G	8.50439e-10	-4.09779e-10	-0.884556	0.000117992	-4.09779e-10	-0.956096
19132041	chr19:19132041:A:G	1.95374e-09	-4.09779e-10	-0.05281	0.000282912	-4.09779e-10	-0.0815796
19132366	chr19:19132366:C:T	3.85933e-10	-1.73213	0.0574849	5.05017e-05	-1.89024	0.0855337
19133000	chr19:19133000:A:AG	9.11093e-10	-0.815664	-5.44374e-10	0.00028057	-0.089892	-5.44374e-10
19133040	chr19:19133040:C:T	3.21031e-10	-1.85877	-5.44374e-10	6.13707e-05	-1.60978	-5.44374e-10
19133224	chr19:19133224:C:T	1.2053e-10	-1.6235	-1.21491	1.30065e-05	-1.91832	-1.24295
19133621	chr19:19133621:G:A	6.02354e-10	-4.09779e-10	-1.22946	8.83251e-05	-4.09779e-10	-1.24569
19133668	chr19:19133668:C:T	6.40114e-10	-4.09779e-10	-1.16866	9.16576e-05	-4.09779e-10	-1.20865
19133724	chr19:19133724:G:A	6.23235e-10	-4.09779e-10	-1.19539	9.06597e-05	-4.09779e-10	-1.2196
19133768	chr19:19133768:G:A	6.20584e-10	-4.09779e-10	-1.19965	9.03593e-05	-4.09779e-10	-1.22292
19133855	chr19:19133855:G:A	1.30206e-10	-1.56483	-1.19636	1.37764e-05	-1.92265	-1.18111
19134978	chr19:19134978:G:C	7.37588e-10	-4.09779e-10	-1.02692	0.000117448	-4.09779e-10	-0.960717
19135326	chr19:19135326:G:C	2.35549e-10	-1.18171	-0.98668	5.53879e-05	-0.692595	-1.01976
19135572	chr19:19135572:T:A	1.39114e-09	-4.09779e-10	-0.392427	0.000218491	-4.09779e-10	-0.339969
19135871	chr19:19135871:C:T	1.47286e-09	-0.335349	-5.44374e-10	8.17975e-05	-1.32247	-5.44374e-10
19135951	chr19:19135951:A:G	6.20979e-10	-4.09779e-10	-1.19901	9.03717e-05	-4.09779e-10	-1.22278
19136173	chr19:19136173:A:G	1.37013e-10	-1.75442	-0.955818	2.61702e-05	-1.47218	-0.98991
19136408	chr19:19136408:C:G	9.11945e-10	-4.09779e-10	-0.814729	0.000136581	-4.09779e-10	-0.809799
19136547	chr19:19136547:T:C	1.22659e-09	-4.09779e-10	-0.518313	0.000174742	-4.09779e-10	-0.563406
19137298	chr19:19137298:C:T	1.26896e-10	-1.88637	-0.900571	2.36704e-05	-1.64861	-0.913874
19137441	chr19:19137441:C:T	6.18033e-10	-4.09779e-10	-1.20377	9.0016e-05	-4.09779e-10	-1.22673
19137744	chr19:19137744:C:T	1.60333e-09	-4.09779e-10	-0.250468	0.000206533	-4.09779e-10	-0.396254
19137984	chr19:19137984:C:T	1.97419e-09	-4.09779e-10	-0.0423946	0.000334621	-4.09779e-10	0.0862827
19138429	chr19:19138429:G:A	1.4246e-10	-1.76834	-0.90291	2.69579e-05	-1.4934	-0.939035
19138918	chr19:19138918:C:G	3.16595e-10	-1.67093	-0.201761	8.00604e-05	-1.16226	-0.181669
19139184	chr19:19139184:A:G	1.11295e-10	-1.73177	-1.18635	1.49792e-05	-1.81594	-1.20411
19139336	chr19:19139336:G:C	1.27397e-10	-1.91837	-0.864623	2.1739e-05	-1.7932	-0.854407
19139353	chr19:19139353:G:A	8.57397e-11	-1.91741	-1.26158	1.40302e-05	-1.82035	-1.26515
19139407	chr19:19139407:T:G	5.82767e-10	-4.09779e-10	-1.26252	8.66615e-05	-4.09779e-10	-1.26471
19139483	chr19:19139483:C:T	7.34382e-10	-4.09779e-10	-1.03128	0.000109123	-4.09779e-10	-1.03424
19139610	chr19:19139610:C:T	6.54173e-10	-4.09779e-10	-1.14694	0.0001023	-4.09779e-10	-1.09881
19140112	chr19:19140112:G:A	9.23087e-10	-4.09779e-10	-0.802585	0.000122883	-4.09779e-10	-0.915478
19140375	chr19:19140375:T:G	6.84161e-10	-4.09779e-10	-1.10211	0.000108142	-4.09779e-10	-1.04327
19140634	chr19:19140634:C:G	5.85833e-10	-4.09779e-10	-1.25727	8.76994e-05	-4.09779e-10	-1.2528
19140645	chr19:19140645:C:T	5.88924e-10	-4.09779e-10	-1.25201	8.77706e-05	-4.09779e-10	-1.25199
19140646	chr19:19140646:G:A	1.99708e-10	-1.0843	-1.24915	6.47562e-05	-0.304357	-1.25173
19140688	chr19:19140688:A:G	9.80683e-11	-1.87858	-1.16606	2.33956e-05	-1.44744	-1.12672
19140932	chr19:19140932:G:C	1.15687e-10	-1.91637	-0.963051	1.95501e-05	-1.7752	-0.978532
19141165	chr19:19141165:G:A	6.89583e-10	-4.09779e-10	-1.09422	9.60502e-05	-4.09779e-10	-1.16184
19141521	chr19:19141521:G:T	1.11513e-10	-1.76506	-1.15111	2.33501e-05	-1.44	-1.13611
19141705	chr19:19141705:AC:A	3.18517e-10	-0.752756	-1.11388	1.66476e-05	-1.82185	-1.0926
19141710	chr19:19141710:G:A	5.81509e-10	-4.09779e-10	-1.26468	8.70221e-05	-4.09779e-10	-1.26055
19141719	chr19:19141719:A:G	1.4853e-09	-4.09779e-10	-0.326935	0.000185832	-4.09779e-10	-0.501869
19141779	chr19:19141779:G:A	6.30604e-10	-4.09779e-10	-1.18363	9.67966e-05	-4.09779e-10	-1.1541
19141868	chr19:19141868:C:T	1.22858e-09	0.750642	-1.26734	0.000189838	0.752943	-1.23349
19142121	chr19:19142121:G:A	6.38131e-10	-4.09779e-10	-1.17177	9.92145e-05	-4.09779e-10	-1.12943
19142388	chr19:19142388:A:G	1.6195e-10	-1.69433	-0.848689	2.06725e-05	-1.84994	-0.847967
19142521	chr19:19142521:G:T	7.48613e-10	-4.09779e-10	-1.01209	0.000108483	-4.09779e-10	-1.04012
19142584	chr19:19142584:G:A	2.96341e-10	-0.832344	-1.10645	1.63943e-05	-1.84558	-1.0842
19142626	chr19:19142626:C:T	5.79342e-10	-4.09779e-10	-1.26841	8.63988e-05	-4.09779e-10	-1.26774
19142671	chr19:19142671:G:C	5.81882e-10	-4.09779e-10	-1.26404	8.65188e-05	-4.09779e-10	-1.26635
19142808	chr19:19142808:A:G	1.11628e-09	-4.09779e-10	-0.612547	0.00016491	-4.09779e-10	-0.621313
19142911	chr19:19142911:A:G	1.58204e-10	-1.31113	-1.2553	1.29857e-05	-1.90566	-1.2572
19142992	chr19:19142992:G:A	1.9097e-10	-1.11284	-1.26535	1.34433e-05	-1.86199	-1.26624
19143235	chr19:19143235:A:G	1.72411e-10	-1.68408	-0.796348	2.18754e-05	-1.84545	-0.795904
19143362	chr19:19143362:C:T	1.59099e-10	-1.30642	-1.25436	1.30115e-05	-1.90454	-1.25634
19143382	chr19:19143382:G:A	6.43424e-10	-4.09779e-10	-1.1635	0.000100544	-4.09779e-10	-1.11612
19143464	chr19:19143464:C:T	5.89417e-10	-4.09779e-10	-1.25117	8.91105e-05	-4.09779e-10	-1.23684
19143703	chr19:19143703:G:C	7.17232e-10	-4.09779e-10	-1.05491	0.000104231	-4.09779e-10	-1.0801
19143785	chr19:19143785:A:G	1.28533e-10	-1.5255	-1.24862	1.27081e-05	-1.92177	-1.2627
19143890	chr19:19143890:C:A	6.56205e-10	-4.09779e-10	-1.14383	0.000101325	-4.09779e-10	-1.10838
19144046	chr19:19144046:G:C	6.58621e-10	-4.09779e-10	-1.14016	0.000101718	-4.09779e-10	-1.10451
19144492	chr19:19144492:T:TC	1.36426e-10	-1.44824	-1.26629	1.28943e-05	-1.91218	-1.25775
19144545	chr19:19144545:G:A	9.22253e-10	-0.803488	-5.44374e-10	0.000199353	-0.431638	-5.44374e-10
19144602	chr19:19144602:A:G	6.44221e-10	-4.09779e-10	-1.16227	9.92177e-05	-4.09779e-10	-1.1294
19145071	chr19:19145071:C:A	1.33678e-10	-1.87434	-0.860536	2.00658e-05	-1.89197	-0.835729
19145102	chr19:19145102:G:A	6.30498e-10	-4.09779e-10	-1.1838	8.99527e-05	-4.09779e-10	-1.22743
19145811	chr19:19145811:C:T	5.87258e-10	-4.09779e-10	-1.25484	8.87053e-05	-4.09779e-10	-1.24139
19146061	chr19:19146061:G:A	9.85366e-11	-1.90704	-1.13284	2.57267e-05	-1.39017	-1.08901
19146116	chr19:19146116:G:C	5.79572e-10	-4.09779e-10	-1.26802	8.63111e-05	-4.09779e-10	-1.26876
19146118	chr19:19146118:C:T	1.74302e-09	-4.09779e-10	-0.166934	0.000352691	-4.09779e-10	0.138878
19146672	chr19:19146672:G:A	6.51934e-10	-4.09779e-10	-1.15036	0.000100539	-4.09779e-10	-1.11617
19146829	chr19:19146829:T:C	8.97891e-10	-4.09779e-10	-0.830259	0.000129302	-4.09779e-10	-0.864566
19146871	chr19:19146871:C:T	2.03246e-09	-4.09779e-10	-0.0133039	0.000389937	-4.09779e-10	0.239271
19147576	chr19:19147576:A:G	8.67884e-11	-1.89803	-1.26881	1.27386e-05	-1.91327	-1.26881
19147847	chr19:19147847:G:A	2.37033e-10	-0.973704	-1.1884	1.45507e-05	-1.87846	-1.17061
19148240	chr19:19148240:G:A	6.49417e-10	-4.09779e-10	-1.15423	0.000100251	-4.09779e-10	-1.11903
19148453	chr19:19148453:A:C	7.54775e-10	0.0787817	-1.08267	8.58289e-05	-0.11405	-1.16031
19148869	chr19:19148869:A:G	1.53137e-10	-1.33079	-1.26818	1.56562e-05	-1.70748	-1.26837
19149002	chr19:19149002:G:A	5.85046e-10	-4.09779e-10	-1.25862	8.82262e-05	-4.09779e-10	-1.24681
19149056	chr19:19149056:C:T	6.93204e-10	-4.09779e-10	-1.08898	0.000100869	-4.09779e-10	-1.11289
19149179	chr19:19149179:C:T	6.21347e-10	-4.09779e-10	-1.19842	9.48621e-05	-4.09779e-10	-1.17429
19149553	chr19:19149553:G:A	5.80577e-10	-4.09779e-10	-1.26629	8.63417e-05	-4.09779e-10	-1.2684
19149657	chr19:19149657:C:G	3.29954e-10	-1.83136	-5.44374e-10	8.58903e-05	-1.27364	-5.44374e-10
19149777	chr19:19149777:T:TA	9.61464e-11	-1.89026	-1.17418	1.80825e-05	-1.63135	-1.20042
19149838	chr19:19149838:G:A	5.82871e-10	-4.09779e-10	-1.26234	8.6457e-05	-4.09779e-10	-1.26707
19149908	chr19:19149908:T:C	8.94127e-11	-1.91952	-1.21753	1.44975e-05	-1.86086	-1.19187
19149974	chr19:19149974:G:A	1.38752e-10	-1.82928	-0.868333	2.11715e-05	-1.89821	-0.775851
19149999	chr19:19149999:C:T	4.05989e-07	5.7397	-0.45593	6.53546e-05	-1.35243	-0.194452
19150256	chr19:19150256:G:A	1.71639e-09	0.501908	-0.68424	0.000182342	-0.0872931	-0.433539
19150312	chr19:19150312:G:A	7.66092e-10	-4.09779e-10	-0.989006	0.000104593	-4.09779e-10	-1.07664
19150346	chr19:19150346:G:A	6.1365e-10	-4.09779e-10	-1.21088	9.04677e-05	-4.09779e-10	-1.22172
19150370	chr19:19150370:C:A	3.99668e-10	-0.47256	-1.16711	1.45477e-05	-1.86301	-1.18627
19150980	chr19:19150980:G:A	7.97307e-10	-4.09779e-10	-0.949068	0.00011795	-4.09779e-10	-0.956453
19151024	chr19:19151024:A:G	8.26691e-10	0.215294	-1.12817	1.75961e-05	-1.71519	-1.14385
19151042	chr19:19151042:T:C	4.45575e-09	1.41517	-0.643527	2.82698e-05	-1.8023	-0.582626
19151491	chr19:19151491:C:T	3.59962e-09	1.81971	-1.26143	1.61558e-05	-1.69308	-1.25135
19151889	chr19:19151889:G:A	3.58357e-09	1.72568	-1.17187	1.67912e-05	-1.71666	-1.1892
19152180	chr19:19152180:C:T	4.73163e-09	1.40126	-0.569541	3.04357e-05	-1.80721	-0.50389
19152188	chr19:19152188:C:T	1.3843e-10	-1.52566	-1.17428	1.6043e-05	-1.81623	-1.13521
19152339	chr19:19152339:T:C	1.14034e-09	-4.09779e-10	-0.591224	0.000180968	-4.09779e-10	-0.528393
19152358	chr19:19152358:G:A	1.14235e-10	-1.8197	-1.07235	1.67113e-05	-1.86819	-1.04245
19152635	chr19:19152635:C:T	7.41039e-10	-4.09779e-10	-1.02226	0.000110722	-4.09779e-10	-1.0197
19152646	chr19:19152646:G:C	2.08664e-09	-4.09779e-10	0.0130018	0.000300281	-4.09779e-10	-0.021996
19152873	chr19:19152873:C:T	7.40847e-10	-4.09779e-10	-1.02251	0.000110693	-4.09779e-10	-1.01996
19153130	chr19:19153130:G:A	6.40304e-10	-4.09779e-10	-1.16837	9.80943e-05	-4.09779e-10	-1.14079
19153313	chr19:19153313:A:G	3.86697e-09	1.48137	-0.851456	2.28152e-05	-1.78949	-0.809799
19153447	chr19:19153447:T:C	3.91776e-09	1.47984	-0.836871	2.31508e-05	-1.79017	-0.794518
19153549	chr19:19153549:C:T	9.75087e-10	-4.09779e-10	-0.747782	0.000142957	-4.09779e-10	-0.764172
19153613	chr19:19153613:C:T	6.23919e-10	-4.09779e-10	-1.19429	9.29526e-05	-4.09779e-10	-1.19462
19153867	chr19:19153867:C:T	3.70604e-09	1.42925	-0.841834	2.27423e-05	-1.80273	-0.799763
19154031	chr19:19154031:G:A	9.52367e-11	-1.92342	-1.15053	1.45112e-05	-1.91696	-1.13483
19154124	chr19:19154124:T:C	3.56378e-09	1.41983	-0.871563	2.20025e-05	-1.80449	-0.831069
19154357	chr19:19154357:T:C	3.39602e-10	-0.913584	-0.888949	1.79712e-05	-1.92136	-0.916581
19154404	chr19:19154404:C:T	6.31459e-10	-4.09779e-10	-1.18228	9.65574e-05	-4.09779e-10	-1.15658
19154793	chr19:19154793:C:T	1.62694e-09	-4.09779e-10	-0.235849	0.000252786	-4.09779e-10	-0.194172
19154921	chr19:19154921:C:T	6.56797e-10	-4.09779e-10	-1.14293	0.000101119	-4.09779e-10	-1.11041
19155518	chr19:19155518:A:T	2.10338e-09	-4.09779e-10	0.0209937	0.00044435	-4.09779e-10	0.369897
19156063	chr19:19156063:G:A	1.62694e-09	-4.09779e-10	-0.235849	0.000252786	-4.09779e-10	-0.194172
19156592	chr19:19156592:A:G	1.01006e-10	-1.76867	-1.24645	1.34536e-05	-1.89215	-1.23532
19156649	chr19:19156649:C:T	2.35907e-09	1.4036	-1.26788	1.4349e-05	-1.79435	-1.26868
19156691	chr19:19156691:G:A	7.90624e-10	-4.09779e-10	-0.957486	0.000116448	-4.09779e-10	-0.969268
19156993	chr19:19156993:A:G	1.25323e-10	-1.82963	-0.969783	1.87476e-05	-1.86137	-0.934284
19157101	chr19:19157101:G:A	2.4512e-09	1.44	-1.26598	1.44531e-05	-1.78712	-1.26869
19157181	chr19:19157181:C:T	7.4236e-10	-0.126876	-0.893598	2.07373e-05	-1.79661	-0.898164
19157305	chr19:19157305:T:C	2.98937e-09	1.32238	-0.949871	1.98737e-05	-1.82581	-0.91151
19157654	chr19:19157654:C:A	1.68736e-09	-4.09779e-10	-0.199386	0.000341829	-4.09779e-10	0.107597
19157666	chr19:19157666:A:G	4.24542e-10	-0.62408	-0.955217	1.76926e-05	-1.89496	-0.958605
19157886	chr19:19157886:T:C	1.84458e-10	-1.8963	-0.516584	2.67158e-05	-1.87407	-0.567389
19157890	chr19:19157890:T:C	7.21375e-09	1.22542	0.0280181	5.29614e-05	-1.83605	0.0788945
19158065	chr19:19158065:G:A	3.00111e-09	1.32886	-0.952428	1.98557e-05	-1.82342	-0.9148
19158108	chr19:19158108:A:G	2.97374e-10	-0.938917	-0.9964	1.61896e-05	-1.92361	-1.01874
19158163	chr19:19158163:T:C	3.92303e-10	-0.834812	-0.82346	1.96968e-05	-1.91892	-0.827341
19158221	chr19:19158221:G:A	7.90442e-10	-4.09779e-10	-0.957716	0.000126294	-4.09779e-10	-0.888102
19158538	chr19:19158538:A:G	6.32375e-09	1.3102	-0.188437	4.27407e-05	-1.82824	-0.143324
19158555	chr19:19158555:C:CA	6.57284e-10	-4.09779e-10	-1.14219	9.64756e-05	-4.09779e-10	-1.15742
19158619	chr19:19158619:G:T	4.47804e-09	1.82865	-1.05202	0.00047114	1.58408	-1.15564
19158867	chr19:19158867:G:A	6.70974e-10	-4.09779e-10	-1.12158	0.000103688	-4.09779e-10	-1.08533
19159098	chr19:19159098:A:G	8.05406e-10	-4.09779e-10	-0.938962	0.000118572	-4.09779e-10	-0.951195
19159501	chr19:19159501:AG:A	1.7037e-09	-4.09779e-10	-0.189752	0.00034656	-4.09779e-10	0.121343
19160159	chr19:19160159:G:A	6.9321e-10	-4.09779e-10	-1.08897	0.000101442	-4.09779e-10	-1.10722
19160689	chr19:19160689:C:G	4.86476e-10	-1.17987	-0.263253	4.01542e-05	-1.77963	-0.254359
19161024	chr19:19161024:C:T	6.65595e-10	-4.09779e-10	-1.12963	0.000102751	-4.09779e-10	-1.09441
19161028	chr19:19161028:C:T	3.53136e-09	0.539131	-5.44374e-10	0.000369166	0.184531	-5.44374e-10
19161106	chr19:19161106:C:T	4.71589e-10	-1.4742	-5.44374e-10	9.48217e-05	-1.17472	-5.44374e-10
19161382	chr19:19161382:C:T	9.55628e-11	-1.81011	-1.26041	1.3378e-05	-1.87044	-1.26266
19161428	chr19:19161428:T:C	5.80136e-10	-4.09779e-10	-1.26705	8.6666e-05	-4.09779e-10	-1.26465
19162095	chr19:19162095:C:G	5.84141e-10	-4.09779e-10	-1.26017	8.65039e-05	-4.09779e-10	-1.26653
19162314	chr19:19162314:G:T	9.83444e-11	-1.77564	-1.2662	1.31251e-05	-1.88477	-1.26741
19162479	chr19:19162479:T:G	9.47913e-11	-1.81251	-1.26612	1.34115e-05	-1.86326	-1.26734
19162528	chr19:19162528:C:T	5.70191e-09	1.88043	-0.862185	2.52049e-05	-1.58038	-0.919295
19162730	chr19:19162730:C:T	1.29936e-10	-1.55702	-1.20625	1.84993e-05	-1.58567	-1.22331
19163283	chr19:19163283:G:A	4.83056e-09	1.70678	-0.854369	2.41573e-05	-1.63028	-0.911846
19163647	chr19:19163647:TTC:T	5.56103e-10	-1.30935	-5.44374e-10	5.48762e-05	-1.72164	-5.44374e-10
19163732	chr19:19163732:C:A	3.00595e-10	-1.92454	-5.44374e-10	7.61684e-05	-1.39377	-5.44374e-10
19164060	chr19:19164060:G:A	3.3708e-09	1.43415	-0.941559	2.05648e-05	-1.70284	-1.00029
19164105	chr19:19164105:C:T	1.10606e-10	-1.92409	-1.00025	2.63037e-05	-1.48827	-0.968738
19164233	chr19:19164233:G:A	4.33923e-09	1.63499	-0.889842	2.28006e-05	-1.65034	-0.949585
19164504	chr19:19164504:C:T	3.22108e-09	1.70843	-1.26126	1.70653e-05	-1.6389	-1.25077
19164542	chr19:19164542:G:A	5.18529e-10	-1.37931	-5.44374e-10	5.66988e-05	-1.68896	-5.44374e-10
19164545	chr19:19164545:G:A	7.53514e-10	-4.09779e-10	-1.00556	0.000110731	-4.09779e-10	-1.01961
19164895	chr19:19164895:CCT:C	1.71409e-09	-0.183671	-5.44374e-10	0.000454395	0.392253	-5.44374e-10
19164926	chr19:19164926:C:T	4.30774e-09	1.61908	-0.88122	2.29086e-05	-1.65356	-0.941643
19165055	chr19:19165055:C:T	5.79984e-10	-4.09779e-10	-1.26731	8.6711e-05	-4.09779e-10	-1.26413
19165226	chr19:19165226:C:T	4.34186e-09	1.70817	-0.962423	2.17067e-05	-1.62956	-1.01953
19165333	chr19:19165333:C:T	1.45923e-09	-4.09779e-10	-0.344647	0.000217595	-4.09779e-10	-0.344078
19165475	chr19:19165475:A:C	7.027e-10	-4.09779e-10	-1.07538	9.75601e-05	-4.09779e-10	-1.14625
19165550	chr19:19165550:A:G	1.11464e-10	-1.79007	-1.12653	4.71657e-05	-0.790026	-1.08302
19166183	chr19:19166183:G:A	5.82942e-10	-4.09779e-10	-1.26222	8.89547e-05	-4.09779e-10	-1.23859
19166191	chr19:19166191:G:A	3.97856e-10	-0.429546	-1.21467	1.57913e-05	-1.73344	-1.23382
19166487	chr19:19166487:G:A	2.22856e-10	-1.92395	-0.299831	3.73066e-05	-1.68325	-0.4243
19166593	chr19:19166593:C:T	2.56173e-10	-1.76079	-0.323666	2.79243e-05	-1.92178	-0.475435
19166686	chr19:19166686:G:A	7.82164e-10	-4.09779e-10	-0.968244	0.000134137	-4.09779e-10	-0.82785
19166707	chr19:19166707:C:T	1.02746e-10	-1.78708	-1.21097	1.33175e-05	-1.91799	-1.21965
19166708	chr19:19166708:A:G	1.70952e-10	-1.88163	-0.60729	2.85427e-05	-1.68841	-0.686909
19166970	chr19:19166970:A:G	1.97159e-09	0.987539	-1.03125	1.72254e-05	-1.79475	-1.08558
19167062	chr19:19167062:G:T	9.21121e-10	-4.09779e-10	-0.804717	0.000147538	-4.09779e-10	-0.73263
19167299	chr19:19167299:C:T	1.60679e-10	-1.92457	-0.62633	2.26335e-05	-1.88641	-0.72088
19167375	chr19:19167375:AG:A	2.94058e-10	-0.712652	-1.23388	1.45096e-05	-1.80609	-1.24582
19167747	chr19:19167747:A:G	6.55218e-10	-4.09779e-10	-1.14534	0.000107563	-4.09779e-10	-1.04864
19168273	chr19:19168273:T:C	5.79147e-10	-4.09779e-10	-1.26875	8.63288e-05	-4.09779e-10	-1.26855
19168344	chr19:19168344:G:A	1.05639e-09	0.27549	-0.943187	1.68834e-05	-1.90551	-0.994875
19168558	chr19:19168558:C:A	2.51053e-10	-0.871884	-1.23276	1.37922e-05	-1.85782	-1.24479
19168600	chr19:19168600:G:T	2.49544e-10	-1.83141	-0.279266	3.95688e-05	-1.76374	-0.284937
19168936	chr19:19168936:A:C	1.42458e-10	-1.90494	-0.766321	2.12369e-05	-1.81573	-0.855247
19168984	chr19:19168984:A:G	1.33443e-10	-1.91864	-0.817994	1.84144e-05	-1.91127	-0.902312
19169515	chr19:19169515:C:T	3.13367e-10	-1.88293	-5.44374e-10	4.49061e-05	-1.92214	-5.44374e-10
19169690	chr19:19169690:T:C	1.3163e-10	-1.92455	-0.825764	1.87637e-05	-1.88556	-0.909232
19170398	chr19:19170398:A:C	1.54773e-10	-1.88923	-0.699118	2.82001e-05	-1.65685	-0.730542
19170715	chr19:19170715:C:A	9.4655e-10	-4.09779e-10	-0.777485	0.000138709	-4.09779e-10	-0.794336
19170863	chr19:19170863:C:T	1.07537e-10	-1.92391	-1.02856	1.58338e-05	-1.87612	-1.08844
19170968	chr19:19170968:G:T	3.33841e-10	-1.81964	-5.44374e-10	4.8971e-05	-1.83549	-5.44374e-10
19171212	chr19:19171212:A:G	1.21783e-09	-4.09779e-10	-0.525486	0.000189377	-4.09779e-10	-0.482975
19171376	chr19:19171376:T:G	2.66417e-10	-0.779554	-1.26569	1.3795e-05	-1.83399	-1.26842
19171788	chr19:19171788:A:G	1.16272e-10	-1.9241	-0.95028	1.6633e-05	-1.89554	-1.01978
19171961	chr19:19171961:C:A	2.54833e-10	-0.831527	-1.25817	1.36563e-05	-1.84818	-1.26433
19172264	chr19:19172264:G:A	9.20548e-10	-4.09779e-10	-0.80534	0.000146703	-4.09779e-10	-0.738302
19172395	chr19:19172395:T:G	3.55017e-10	-1.75814	-5.44374e-10	8.50682e-05	-1.28326	-5.44374e-10
19172459	chr19:19172459:C:T	1.87137e-09	1.06772	-1.1636	1.37822e-05	-1.91934	-1.184
19172468	chr19:19172468:C:T	2.62239e-10	-0.852169	-1.20888	1.41163e-05	-1.85401	-1.22538
19172742	chr19:19172742:A:G	1.15663e-10	-1.92003	-0.959591	1.62741e-05	-1.90906	-1.02808
19172837	chr19:19172837:T:C	9.90532e-11	-1.91805	-1.11661	2.15638e-05	-1.48436	-1.17134
19172895	chr19:19172895:C:G	1.0398e-09	0.375444	-1.05897	1.54365e-05	-1.89311	-1.09687
19172913	chr19:19172913:A:T	1.06803e-09	0.406515	-1.06325	1.54344e-05	-1.8894	-1.10071
19172994	chr19:19172994:G:A	1.21548e-09	-4.09779e-10	-0.527412	0.000189006	-4.09779e-10	-0.484935
19173085	chr19:19173085:T:C	3.4944e-10	-1.77398	-5.44374e-10	8.78834e-05	-1.2507	-5.44374e-10
19173090	chr19:19173090:G:A	6.37585e-10	-4.09779e-10	-1.17262	0.000103784	-4.09779e-10	-1.0844
19173322	chr19:19173322:A:G	1.21918e-10	-1.9218	-0.905165	1.71317e-05	-1.90643	-0.979358
19173851	chr19:19173851:C:T	7.49977e-10	-4.09779e-10	-1.01027	0.000113877	-4.09779e-10	-0.991596
19174009	chr19:19174009:C:T	2.45306e-10	-0.92393	-1.20387	1.44152e-05	-1.84058	-1.21785
19174111	chr19:19174111:T:C	1.80358e-10	-1.88139	-0.553982	3.28302e-05	-1.67899	-0.556374
19174891	chr19:19174891:T:C	6.16255e-10	-4.09779e-10	-1.20665	9.24336e-05	-4.09779e-10	-1.20022
19174905	chr19:19174905:T:C	2.14168e-09	-4.09779e-10	0.0390366	0.000250993	-4.09779e-10	-0.201288
19175099	chr19:19175099:G:A	2.82238e-10	-0.757467	-1.23009	1.42347e-05	-1.82796	-1.24307
19175180	chr19:19175180:A:T	1.15536e-10	-1.92439	-0.956336	1.65836e-05	-1.893	-1.02531
19175878	chr19:19175878:G:A	4.49868e-10	-0.29222	-1.22913	1.71835e-05	-1.66987	-1.21289
19176263	chr19:19176263:A:G	1.267e-10	-1.89947	-0.889012	2.42063e-05	-1.62733	-0.912772
19176673	chr19:19176673:C:T	6.74307e-10	-4.09779e-10	-1.11662	0.000104047	-4.09779e-10	-1.08187
19176681	chr19:19176681:G:A	3.41047e-10	-1.79829	-5.44374e-10	0.000166402	-0.612308	-5.44374e-10
19176920	chr19:19176920:A:G	1.04792e-09	-4.09779e-10	-0.675743	0.000153399	-4.09779e-10	-0.693674
19177002	chr19:19177002:T:C	7.31653e-10	-4.09779e-10	-1.035	0.000126433	-4.09779e-10	-0.886999
19177119	chr19:19177119:A:G	2.60982e-10	-0.836448	-1.22941	1.39423e-05	-1.84923	-1.24256
19177749	chr19:19177749:AAAAG:A	3.09235e-10	-1.89621	-5.44374e-10	4.49558e-05	-1.92103	-5.44374e-10
19177906	chr19:19177906:C:T	1.06403e-09	-4.09779e-10	-0.66049	0.00016624	-4.09779e-10	-0.613283
19178044	chr19:19178044:C:T	3.12663e-10	-0.675074	-1.21011	1.48492e-05	-1.80257	-1.22619
19178151	chr19:19178151:C:T	1.0659e-09	0.403074	-1.06181	1.54487e-05	-1.88959	-1.0996
19178371	chr19:19178371:G:A	8.83191e-10	-4.09779e-10	-0.846766	0.000140327	-4.09779e-10	-0.782741
19178436	chr19:19178436:G:A	6.00528e-10	-4.09779e-10	-1.2325	8.99392e-05	-4.09779e-10	-1.22758
19179145	chr19:19179145:G:A	1.5718e-09	-0.270333	-5.44374e-10	0.000130357	-0.856436	-5.44374e-10
19179491	chr19:19179491:G:A	6.63316e-10	-4.09779e-10	-1.13306	9.9285e-05	-4.09779e-10	-1.12872
19179628	chr19:19179628:G:A	8.26904e-10	0.347268	-1.25989	1.29699e-05	-1.89791	-1.26617
19180186	chr19:19180186:C:T	6.64896e-10	-4.09779e-10	-1.13068	0.000109842	-4.09779e-10	-1.02767
19180352	chr19:19180352:T:G	6.00528e-10	-4.09779e-10	-1.2325	8.99392e-05	-4.09779e-10	-1.22758
19180375	chr19:19180375:G:A	1.45923e-09	-4.09779e-10	-0.344647	0.000217595	-4.09779e-10	-0.344078
19180795	chr19:19180795:A:T	5.79126e-10	-4.09779e-10	-1.26879	8.63413e-05	-4.09779e-10	-1.26841
19181046	chr19:19181046:T:C	7.80689e-10	-0.970131	-5.44374e-10	5.08915e-05	-1.79702	-5.44374e-10
19181238	chr19:19181238:A:G	1.15774e-10	-1.92336	-0.955314	1.64373e-05	-1.90223	-1.02493
19181596	chr19:19181596:A:T	1.29594e-10	-1.92285	-0.843053	1.8258e-05	-1.90033	-0.921778
19181865	chr19:19181865:T:C	1.21733e-10	-1.90783	-0.920649	2.42734e-05	-1.59345	-0.943877
19182443	chr19:19182443:G:A	4.79548e-10	-1.45746	-5.44374e-10	7.32542e-05	-1.43278	-5.44374e-10
19183202	chr19:19183202:G:A	1.2032e-10	-1.92433	-0.915828	1.70587e-05	-1.89647	-0.99359
19183282	chr19:19183282:C:T	1.30714e-10	-1.9216	-0.835697	1.89106e-05	-1.86483	-0.922159
19183428	chr19:19183428:T:C	9.36849e-11	-1.9244	-1.16598	1.41042e-05	-1.88305	-1.19719
19183583	chr19:19183583:T:A	1.6829e-09	0.980444	-1.18248	1.35087e-05	-1.92266	-1.20072
19184495	chr19:19184495:G:A	6.43798e-10	-4.09779e-10	-1.16292	9.68645e-05	-4.09779e-10	-1.1534
19184747	chr19:19184747:G:A	1.07872e-09	0.27554	-0.922321	1.73896e-05	-1.90377	-0.96707
19184910	chr19:19184910:C:T	1.28776e-10	-1.91495	-0.857286	1.76049e-05	-1.9163	-0.942239
19185066	chr19:19185066:A:G	1.10365e-09	0.301982	-0.925912	1.7381e-05	-1.90118	-0.97016
19185172	chr19:19185172:G:A	6.0784e-10	-4.09779e-10	-1.2204	9.23763e-05	-4.09779e-10	-1.20084
19185412	chr19:19185412:G:A	4.05553e-10	-1.62506	-5.44374e-10	7.08751e-05	-1.4658	-5.44374e-10
19185592	chr19:19185592:G:A	1.30249e-10	-1.92417	-0.836693	1.82275e-05	-1.89778	-0.926005
19186245	chr19:19186245:G:C	8.73033e-10	-4.09779e-10	-0.858335	0.000132017	-4.09779e-10	-0.843781
19186483	chr19:19186483:T:C	1.23165e-10	-1.92431	-0.892474	1.73986e-05	-1.89721	-0.973117
19186580	chr19:19186580:C:T	9.98508e-10	0.275365	-0.999412	1.61288e-05	-1.90373	-1.04237
19186612	chr19:19186612:G:C	9.18245e-10	-4.09779e-10	-0.807844	0.000146275	-4.09779e-10	-0.741229
19186758	chr19:19186758:T:C	9.72695e-11	-1.92304	-1.12978	1.48545e-05	-1.86184	-1.16657
19186781	chr19:19186781:T:A	9.18245e-10	-4.09779e-10	-0.807844	0.000146275	-4.09779e-10	-0.741229
19187027	chr19:19187027:G:A	1.01562e-09	-4.09779e-10	-0.707051	0.000150868	-4.09779e-10	-0.710308
19187219	chr19:19187219:G:A	1.09058e-09	0.285032	-0.920879	1.74257e-05	-1.90287	-0.965901
19187562	chr19:19187562:CAG:C	6.06902e-10	-4.09779e-10	-1.22194	9.22553e-05	-4.09779e-10	-1.20216
19187620	chr19:19187620:C:A	9.04493e-10	-4.09779e-10	-0.822934	0.000144834	-4.09779e-10	-0.751125
19188098	chr19:19188098:T:C	1.14196e-09	-4.09779e-10	-0.589806	0.000186043	-4.09779e-10	-0.500736
19188141	chr19:19188141:C:T	4.15098e-10	-0.442554	-1.15924	1.47223e-05	-1.92312	-1.11423
19188270	chr19:19188270:C:T	2.21597e-10	-1.92389	-0.305557	2.75725e-05	-1.81768	-0.592212
19188320	chr19:19188320:G:A	7.77881e-10	-4.09779e-10	-0.973734	0.000110315	-4.09779e-10	-1.02337
19188496	chr19:19188496:C:T	1.38111e-10	-1.66104	-1.04121	1.81239e-05	-1.70296	-1.12652
19188622	chr19:19188622:C:T	1.75935e-09	0.975248	-1.13286	1.9859e-05	-1.56868	-1.16938
19188652	chr19:19188652:G:A	1.99399e-09	1.21623	-1.24865	2.08377e-05	-1.47271	-1.21724
19188677	chr19:19188677:T:TG	1.60801e-09	0.903574	-1.15113	1.88174e-05	-1.58796	-1.20398
19188726	chr19:19188726:A:C	1.0068e-10	-1.76728	-1.25108	1.37554e-05	-1.91899	-1.18629
19188892	chr19:19188892:T:C	1.29427e-10	-1.72693	-1.04026	1.69614e-05	-1.89705	-0.998729
19189128	chr19:19189128:C:T	1.6725e-09	-4.09779e-10	-0.208233	0.000197124	-4.09779e-10	-0.442883
19189152	chr19:19189152:C:A	1.65694e-07	5.34831	-0.960719	0.000149758	0.363168	-1.08086
19189350	chr19:19189350:C:T	6.29485e-10	-4.09779e-10	-1.18541	0.000103443	-4.09779e-10	-1.08769
19189383	chr19:19189383:C:T	5.30928e-10	-0.144187	-1.21149	3.7058e-05	-0.911851	-1.20238
19189462	chr19:19189462:C:T	8.32906e-10	-4.09779e-10	-0.905388	0.000118118	-4.09779e-10	-0.955033
19189485	chr19:19189485:C:G	3.02792e-10	-1.91726	-5.44374e-10	4.7991e-05	-1.8557	-5.44374e-10
19189604	chr19:19189604:A:G	6.4399e-10	-4.09779e-10	-1.16263	9.88404e-05	-4.09779e-10	-1.13321
19189622	chr19:19189622:G:C	6.44152e-10	-4.09779e-10	-1.16237	9.88618e-05	-4.09779e-10	-1.13299
19189627	chr19:19189627:T:C	6.41074e-10	-4.09779e-10	-1.16716	9.83308e-05	-4.09779e-10	-1.13838
19189696	chr19:19189696:G:T	8.41057e-10	-4.09779e-10	-0.895649	0.000112571	-4.09779e-10	-1.00313
19190006	chr19:19190006:T:C	6.88421e-10	-4.09779e-10	-1.09591	0.000122105	-4.09779e-10	-0.921834
19190041	chr19:19190041:G:A	5.85017e-10	-4.09779e-10	-1.25867	8.65296e-05	-4.09779e-10	-1.26623
19190377	chr19:19190377:G:A	3.48057e-09	1.19221	-0.667563	7.84466e-05	-0.661415	-0.702882
19190423	chr19:19190423:T:C	2.01988e-08	2.66217	-0.379098	0.000498936	0.899505	-0.413741
19190680	chr19:19190680:C:T	9.15695e-11	-1.89508	-1.21813	1.52735e-05	-1.80119	-1.1994
19190784	chr19:19190784:G:A	5.84472e-10	-4.09779e-10	-1.2596	8.65102e-05	-4.09779e-10	-1.26645
19191696	chr19:19191696:T:C	6.43724e-10	-4.09779e-10	-1.16304	9.87718e-05	-4.09779e-10	-1.1339
19191974	chr19:19191974:GCAGTT:G	5.84768e-10	-4.09779e-10	-1.25909	8.65013e-05	-4.09779e-10	-1.26656
19192186	chr19:19192186:T:C	6.89633e-10	-4.09779e-10	-1.09415	0.000122415	-4.09779e-10	-0.919298
19192338	chr19:19192338:C:A	5.9624e-10	-4.09779e-10	-1.23966	8.76466e-05	-4.09779e-10	-1.2534
19192464	chr19:19192464:A:T	6.48856e-10	-4.09779e-10	-1.1551	9.96865e-05	-4.09779e-10	-1.12468
19192475	chr19:19192475:C:T	7.40534e-10	-1.02294	-5.44374e-10	5.43503e-05	-1.73127	-5.44374e-10
19192730	chr19:19192730:C:T	6.4596e-10	-4.09779e-10	-1.15957	9.91798e-05	-4.09779e-10	-1.12978
19192993	chr19:19192993:T:C	2.37547e-09	1.14586	-1.00322	3.46356e-05	-1.23428	-0.947553
19193562	chr19:19193562:C:G	5.84333e-10	-4.09779e-10	-1.25984	8.6474e-05	-4.09779e-10	-1.26687
19194090	chr19:19194090:G:C	5.63612e-10	-0.0851992	-1.21074	3.88029e-05	-0.866652	-1.20157
19194156	chr19:19194156:A:G	2.44747e-09	1.09615	-0.923645	3.69833e-05	-1.25651	-0.859739
19194318	chr19:19194318:T:C	6.43876e-10	-4.09779e-10	-1.1628	9.88263e-05	-4.09779e-10	-1.13335
19194341	chr19:19194341:T:C	6.90463e-10	-4.09779e-10	-1.09295	0.000122612	-4.09779e-10	-0.91769
19194456	chr19:19194456:G:A	9.8053e-11	-1.87503	-1.16977	1.67857e-05	-1.76192	-1.14427
19194796	chr19:19194796:C:T	6.46857e-10	-4.09779e-10	-1.15818	9.64698e-05	-4.09779e-10	-1.15748
19195120	chr19:19195120:G:A	1.24814e-09	-4.09779e-10	-0.500898	0.000197811	-4.09779e-10	-0.439401
19195123	chr19:19195123:A:G	1.72761e-09	-0.175817	-5.44374e-10	0.000144629	-0.752539	-5.44374e-10
19195190	chr19:19195190:C:T	6.56016e-10	-4.09779e-10	-1.14412	0.000114144	-4.09779e-10	-0.989254
19195804	chr19:19195804:C:T	3.39263e-10	-1.80353	-5.44374e-10	5.91765e-05	-1.64619	-5.44374e-10
19196400	chr19:19196400:T:A	1.61883e-09	0.876948	-1.1178	2.68797e-05	-1.36254	-1.07281
19196407	chr19:19196407:A:G	5.91061e-10	-4.09779e-10	-1.24839	8.70424e-05	-4.09779e-10	-1.26032
19196467	chr19:19196467:T:G	6.90423e-10	-4.09779e-10	-1.093	0.000122601	-4.09779e-10	-0.917776
19196685	chr19:19196685:C:T	5.8017e-10	-4.09779e-10	-1.26699	8.66588e-05	-4.09779e-10	-1.26474
19196988	chr19:19196988:C:T	2.89806e-10	-0.735297	-1.2258	1.92977e-05	-1.532	-1.23473
19197385	chr19:19197385:T:C	6.27392e-10	-4.09779e-10	-1.18874	9.5885e-05	-4.09779e-10	-1.16356
19197947	chr19:19197947:G:A	3.11225e-10	-1.88979	-5.44374e-10	4.71461e-05	-1.87346	-5.44374e-10
19198571	chr19:19198571:G:A	5.85904e-10	-4.09779e-10	-1.25715	8.66084e-05	-4.09779e-10	-1.26532
19198861	chr19:19198861:A:G	5.88408e-10	-4.09779e-10	-1.25289	8.6787e-05	-4.09779e-10	-1.26326
19199055	chr19:19199055:T:C	5.93234e-10	-4.09779e-10	-1.24472	8.72272e-05	-4.09779e-10	-1.2582
19199100	chr19:19199100:C:A	5.80128e-10	-4.09779e-10	-1.26706	8.63538e-05	-4.09779e-10	-1.26826
19199120	chr19:19199120:C:T	5.94769e-10	-4.09779e-10	-1.24214	8.74648e-05	-4.09779e-10	-1.25548
19199238	chr19:19199238:A:G	6.44156e-10	-4.09779e-10	-1.16237	9.31167e-05	-4.09779e-10	-1.19286
19199589	chr19:19199589:G:A	6.22213e-10	-4.09779e-10	-1.19703	9.05177e-05	-4.09779e-10	-1.22117
19199693	chr19:19199693:C:A	6.1565e-10	-4.09779e-10	-1.20763	8.97276e-05	-4.09779e-10	-1.22994
19199718	chr19:19199718:A:G	4.35431e-09	1.38005	-0.631433	5.71056e-05	-1.16569	-0.516117
19200427	chr19:19200427:T:C	6.25026e-10	-4.09779e-10	-1.19252	9.08398e-05	-4.09779e-10	-1.21762
19200581	chr19:19200581:G:A	6.01018e-10	-4.09779e-10	-1.23168	8.81256e-05	-4.09779e-10	-1.24795
19202777	chr19:19202777:G:A	5.91548e-10	-4.09779e-10	-1.24757	8.73324e-05	-4.09779e-10	-1.25699
19203309	chr19:19203309:T:C	6.30403e-10	-4.09779e-10	-1.18395	9.16962e-05	-4.09779e-10	-1.20823
19203717	chr19:19203717:A:G	3.15121e-10	-0.619507	-1.25784	1.82129e-05	-1.55702	-1.26756
19204254	chr19:19204254:G:A	9.79518e-10	-4.09779e-10	-0.743248	0.000151096	-4.09779e-10	-0.708798
19204371	chr19:19204371:G:A	1.26447e-08	2.71022	-0.89554	0.000124365	0.030347	-0.933841
19204471	chr19:19204471:T:C	6.1884e-10	-4.09779e-10	-1.20246	9.00848e-05	-4.09779e-10	-1.22596
19204793	chr19:19204793:C:T	1.98533e-09	-0.0367658	-5.44374e-10	0.000163204	-0.631711	-5.44374e-10
19204794	chr19:19204794:G:A	2.81797e-09	1.2035	-0.890032	3.14522e-05	-1.58842	-0.689826
19204841	chr19:19204841:C:T	6.20971e-10	-4.09779e-10	-1.19902	9.03328e-05	-4.09779e-10	-1.22321
19205095	chr19:19205095:G:A	5.64506e-10	-0.0450243	-1.24933	3.83405e-05	-0.836034	-1.24417
19205298	chr19:19205298:C:A	9.59294e-11	-1.91451	-1.15218	1.38297e-05	-1.92159	-1.17831
19205642	chr19:19205642:G:A	3.67925e-10	-1.72243	-5.44374e-10	7.21637e-05	-1.44778	-5.44374e-10
19205885	chr19:19205885:G:A	2.30983e-09	-4.09779e-10	0.11462	0.000265639	-4.09779e-10	-0.144574
19206018	chr19:19206018:G:A	1.27123e-10	-1.58503	-1.20013	2.46945e-05	-1.32433	-1.19581
19206086	chr19:19206086:T:TC	3.89433e-10	-1.66562	-5.44374e-10	7.66086e-05	-1.38801	-5.44374e-10
19206628	chr19:19206628:A:C	1.51495e-09	-4.09779e-10	-0.307169	0.000147664	-4.09779e-10	-0.731778
19206866	chr19:19206866:G:A	5.93778e-10	-4.09779e-10	-1.2438	8.8013e-05	-4.09779e-10	-1.24923
19207080	chr19:19207080:GTGT:G	1.22813e-10	-1.57421	-1.24544	2.39593e-05	-1.31025	-1.24011
19207180	chr19:19207180:G:C	2.22194e-09	-4.09779e-10	0.0758271	0.000254754	-4.09779e-10	-0.186418
19207349	chr19:19207349:A:G	3.49395e-09	1.62366	-1.09518	2.66274e-05	-1.43274	-1.01203
19207656	chr19:19207656:G:A	2.50996e-09	1.30955	-1.11184	2.24971e-05	-1.5022	-1.11112
19208473	chr19:19208473:G:A	1.48865e-10	-1.38285	-1.24442	1.38908e-05	-1.8445	-1.25099
19209865	chr19:19209865:C:T	3.63054e-09	-4.09779e-10	0.566828	0.000387085	-4.09779e-10	0.23193
19212233	chr19:19212233:G:A	3.27646e-10	-1.83838	-5.44374e-10	4.5126e-05	-1.91726	-5.44374e-10
19212791	chr19:19212791:C:T	5.13821e-09	-4.09779e-10	0.914152	0.000561911	-4.09779e-10	0.604629
19213188	chr19:19213188:G:A	4.76777e-10	-1.46326	-5.44374e-10	5.45649e-05	-1.72732	-5.44374e-10
19213449	chr19:19213449:C:T	2.3845e-10	-0.943326	-1.21282	2.51529e-05	-1.3512	-1.15054
19213923	chr19:19213923:T:C	5.79127e-10	-4.09779e-10	-1.26879	8.63661e-05	-4.09779e-10	-1.26812
19213997	chr19:19213997:C:G	1.2022e-10	-1.73069	-1.1103	1.86315e-05	-1.72432	-1.07754
19214923	chr19:19214923:G:A	6.67609e-10	-4.09779e-10	-1.12661	9.76392e-05	-4.09779e-10	-1.14544
19215830	chr19:19215830:A:G	5.85289e-10	-4.09779e-10	-1.2582	8.68564e-05	-4.09779e-10	-1.26246
19216344	chr19:19216344:C:A	2.55179e-10	-0.888302	-1.20004	2.35518e-05	-1.43301	-1.13451
19218057	chr19:19218057:T:G	2.36792e-10	-0.96132	-1.2018	2.45623e-05	-1.3884	-1.1371
19218213	chr19:19218213:G:A	6.65442e-10	-4.09779e-10	-1.12986	9.79153e-05	-4.09779e-10	-1.14261
19218349	chr19:19218349:C:T	6.98546e-10	-4.09779e-10	-1.08131	0.00010217	-4.09779e-10	-1.10008
19219213	chr19:19219213:G:A	2.11917e-09	-4.09779e-10	0.0284707	0.000191888	-4.09779e-10	-0.469805
19219346	chr19:19219346:G:A	2.62274e-10	-0.862729	-1.19819	1.37293e-05	-1.88393	-1.22325
19219348	chr19:19219348:C:T	6.03985e-10	-4.09779e-10	-1.22676	9.35099e-05	-4.09779e-10	-1.18865
19219404	chr19:19219404:A:C	2.63669e-10	-0.898158	-1.15745	1.45704e-05	-1.87167	-1.17605
19219466	chr19:19219466:G:A	6.18858e-10	-4.09779e-10	-1.20243	9.08425e-05	-4.09779e-10	-1.21759
19220014	chr19:19220014:G:A	1.34566e-09	-0.425666	-5.44374e-10	0.000423098	0.320889	-5.44374e-10
19220023	chr19:19220023:T:C	4.45581e-10	-0.369048	-1.16188	1.37693e-05	-1.92458	-1.1797
19220102	chr19:19220102:G:A	5.79876e-10	-4.09779e-10	-1.26749	8.66674e-05	-4.09779e-10	-1.26464
19220738	chr19:19220738:A:G	3.38696e-10	-0.641126	-1.16408	1.49675e-05	-1.87345	-1.14738
19220908	chr19:19220908:G:A	4.0561e-10	-0.573657	-1.05126	1.67682e-05	-1.8783	-1.02893
19221038	chr19:19221038:G:A	9.68222e-11	-1.87041	-1.18702	2.45591e-05	-1.35502	-1.17061
19221049	chr19:19221049:A:G	8.738e-11	-1.90011	-1.25993	1.40437e-05	-1.81609	-1.26845
19221185	chr19:19221185:G:A	7.04462e-10	-4.09779e-10	-1.07287	0.000103062	-4.09779e-10	-1.09138
19221522	chr19:19221522:T:C	2.88149e-10	-0.895667	-1.07116	1.81111e-05	-1.73764	-1.09254
19221715	chr19:19221715:G:A	6.20628e-10	-4.09779e-10	-1.19958	8.77144e-05	-4.09779e-10	-1.25263
19221805	chr19:19221805:G:A	6.13449e-10	-4.09779e-10	-1.21121	9.53269e-05	-4.09779e-10	-1.1694
19222469	chr19:19222469:G:A	2.3186e-10	-0.966614	-1.21756	3.55654e-05	-0.998465	-1.15688
19223109	chr19:19223109:AAAAATAAATAAAAT:A	3.07763e-10	-1.90098	-5.44374e-10	7.98012e-05	-1.34718	-5.44374e-10
19223473	chr19:19223473:T:A	4.03806e-10	-1.62937	-5.44374e-10	4.4854e-05	-1.9233	-5.44374e-10
19223771	chr19:19223771:A:C	2.62611e-10	-1.04288	-1.01675	1.99674e-05	-1.74697	-0.985646
19224274	chr19:19224274:A:G	2.82049e-09	1.51193	-1.19757	1.50595e-05	-1.80635	-1.20836
19224942	chr19:19224942:C:T	9.50873e-11	-1.89017	-1.18534	1.51391e-05	-1.79499	-1.21444
19225799	chr19:19225799:C:T	3.80222e-05	10.9787	-1.15529	0.000505863	1.6031	-1.10355
19225840	chr19:19225840:C:T	5.79717e-10	-4.09779e-10	-1.26777	8.63231e-05	-4.09779e-10	-1.26862
19228133	chr19:19228133:G:A	5.81035e-10	-4.09779e-10	-1.2655	8.66564e-05	-4.09779e-10	-1.26476
19229409	chr19:19229409:A:G	9.56508e-11	-1.90468	-1.16492	1.49685e-05	-1.85881	-1.16196
19229456	chr19:19229456:G:A	8.85833e-11	-1.92454	-1.22182	1.34643e-05	-1.91024	-1.21643
19229575	chr19:19229575:G:A	8.76294e-10	-4.09779e-10	-0.854606	0.000139584	-4.09779e-10	-0.788048
19229598	chr19:19229598:C:A	1.04086e-10	-1.91257	-1.07252	1.62637e-05	-1.87297	-1.06481
19229670	chr19:19229670:G:A	6.81508e-10	-4.09779e-10	-1.106	0.000100059	-4.09779e-10	-1.12095
19229851	chr19:19229851:G:A	2.05444e-09	-4.09779e-10	-0.00254844	0.000229583	-4.09779e-10	-0.290448
19229936	chr19:19229936:A:G	6.18219e-10	-4.09779e-10	-1.20347	8.99324e-05	-4.09779e-10	-1.22766
19230351	chr19:19230351:C:T	1.23894e-09	-1.02221	0.513913	0.000239907	-0.945258	0.698797
19230532	chr19:19230532:G:A	1.0337e-10	-1.92429	-1.0677	1.49639e-05	-1.88429	-1.13679
19230637	chr19:19230637:A:G	1.08904e-10	-1.91825	-1.02159	1.60445e-05	-1.85652	-1.09483
19231041	chr19:19231041:G:A	3.03954e-10	-1.91343	-5.44374e-10	4.50627e-05	-1.91866	-5.44374e-10
19231047	chr19:19231047:T:A	1.01753e-10	-1.8983	-1.10946	1.60834e-05	-1.8465	-1.10243
19231646	chr19:19231646:C:G	3.05711e-10	-1.90767	-5.44374e-10	4.92609e-05	-1.82958	-5.44374e-10
19231894	chr19:19231894:C:T	5.79144e-10	-4.09779e-10	-1.26876	8.74316e-05	-4.09779e-10	-1.25586
19232376	chr19:19232376:G:A	7.73841e-10	-4.09779e-10	-0.978942	0.000120033	-4.09779e-10	-0.938944
19232745	chr19:19232745:C:T	6.31152e-10	-4.09779e-10	-1.18276	9.23491e-05	-4.09779e-10	-1.20114
19232984	chr19:19232984:G:A	6.27614e-10	-1.18838	-5.44374e-10	0.000146516	-0.739578	-5.44374e-10
19233716	chr19:19233716:C:T	1.1861e-10	-1.91821	-0.936252	1.72677e-05	-1.85622	-1.02166
19233770	chr19:19233770:C:T	1.18547e-10	-1.91713	-0.937864	1.73025e-05	-1.85283	-1.02304
19234690	chr19:19234690:G:A	6.04523e-10	-4.09779e-10	-1.22587	8.83891e-05	-4.09779e-10	-1.24497
19234993	chr19:19234993:C:T	9.53942e-11	-1.92086	-1.15143	1.4286e-05	-1.86539	-1.20205
19235328	chr19:19235328:G:C	5.82441e-10	-4.09779e-10	-1.26308	8.64861e-05	-4.09779e-10	-1.26673
19235401	chr19:19235401:G:A	5.95018e-10	-4.09779e-10	-1.24172	8.80625e-05	-4.09779e-10	-1.24867
19235588	chr19:19235588:T:A	3.0062e-10	-1.92446	-5.44374e-10	5.36705e-05	-1.74385	-5.44374e-10
19236492	chr19:19236492:T:C	1.11659e-10	-1.89693	-1.01793	1.77146e-05	-1.8439	-1.00843
19237502	chr19:19237502:T:A	5.76753e-10	-1.92365	0.650757	8.58741e-05	-1.91542	0.641585
19238138	chr19:19238138:T:C	3.45026e-10	-1.78669	-5.44374e-10	5.91027e-05	-1.64744	-5.44374e-10
19238189	chr19:19238189:G:A	4.34892e-10	-1.55521	-5.44374e-10	8.94797e-05	-1.2327	-5.44374e-10
19238568	chr19:19238568:A:G	3.12747e-10	-1.88491	-5.44374e-10	4.52783e-05	-1.91389	-5.44374e-10
19239108	chr19:19239108:G:A	1.09175e-10	-1.8938	-1.04355	1.72285e-05	-1.84038	-1.03977
19239162	chr19:19239162:A:G	1.29383e-10	-1.8799	-0.887633	2.06338e-05	-1.81949	-0.880295
19239171	chr19:19239171:C:T	8.7754e-09	2.34531	-0.895909	2.09416e-05	-1.88024	-0.804742
19239294	chr19:19239294:G:A	1.22957e-10	-1.55052	-1.26795	1.27183e-05	-1.91487	-1.2688
19240544	chr19:19240544:T:C	9.94525e-11	-1.91323	-1.11739	1.3998e-05	-1.91994	-1.16786
19240593	chr19:19240593:G:A	6.52469e-10	-4.09779e-10	-1.14955	9.28486e-05	-4.09779e-10	-1.19574
19240622	chr19:19240622:G:A	8.75886e-10	-0.855072	-5.44374e-10	0.000119636	-0.942265	-5.44374e-10
19240847	chr19:19240847:C:T	5.8588e-10	-4.09779e-10	-1.25719	9.09778e-05	-4.09779e-10	-1.2161
19241159	chr19:19241159:G:A	2.18962e-10	-1.92441	-0.317004	7.53553e-05	-1.20672	-0.197779
19241224	chr19:19241224:T:C	6.16786e-10	-4.09779e-10	-1.20579	8.97593e-05	-4.09779e-10	-1.22958
19241256	chr19:19241256:C:G	8.73414e-11	-1.89167	-1.26882	1.26284e-05	-1.92448	-1.26628
19241346	chr19:19241346:T:C	1.25572e-10	-1.54361	-1.25382	1.30187e-05	-1.91586	-1.24447
19241842	chr19:19241842:T:C	9.09379e-11	-1.91556	-1.20457	1.30578e-05	-1.91829	-1.23904
19241909	chr19:19241909:C:G	9.08065e-11	-1.91703	-1.20455	1.30775e-05	-1.91683	-1.239
19242010	chr19:19242010:T:C	8.38265e-10	0.336453	-1.23543	1.32455e-05	-1.92366	-1.2194
19242174	chr19:19242174:A:G	7.15058e-10	-4.09779e-10	-1.05795	0.000104387	-4.09779e-10	-1.07861
19242191	chr19:19242191:T:A	5.93405e-10	-4.09779e-10	-1.24443	8.71181e-05	-4.09779e-10	-1.25945
19243170	chr19:19243170:G:T	1.60232e-10	-1.6383	-0.915384	5.79216e-05	-0.784968	-0.882657
19243821	chr19:19243821:T:A	3.23088e-10	-1.85238	-5.44374e-10	6.85316e-05	-1.49942	-5.44374e-10
19244025	chr19:19244025:AC:A	5.86235e-10	-4.09779e-10	-1.25659	8.78375e-05	-4.09779e-10	-1.25123
19244128	chr19:19244128:T:C	1.12603e-10	-1.72353	-1.18291	1.45519e-05	-1.80891	-1.24009
19244676	chr19:19244676:C:T	6.7276e-09	2.27477	-1.09111	2.98065e-05	-1.37569	-0.956296
19245099	chr19:19245099:A:G	6.99113e-09	2.49065	-1.26856	2.5352e-05	-1.26667	-1.22719
19245157	chr19:19245157:G:A	3.00893e-10	-1.92355	-5.44374e-10	4.7362e-05	-1.86889	-5.44374e-10
19245807	chr19:19245807:T:A	5.82798e-10	-4.09779e-10	-1.26247	8.80237e-05	-4.09779e-10	-1.24911
19245948	chr19:19245948:G:A	5.99029e-10	-4.09779e-10	-1.235	9.0742e-05	-4.09779e-10	-1.21869
19246183	chr19:19246183:G:A	5.0615e-10	-0.176345	-1.22713	3.79021e-05	-0.856371	-1.23534
19246286	chr19:19246286:C:T	4.938e-10	-1.42818	-5.44374e-10	0.000105085	-1.07195	-5.44374e-10
19246319	chr19:19246319:T:C	6.43525e-10	-4.09779e-10	-1.16335	0.000100036	-4.09779e-10	-1.12118
19246706	chr19:19246706:T:C	5.99825e-10	-4.09779e-10	-1.23367	9.05516e-05	-4.09779e-10	-1.22079
19246803	chr19:19246803:A:G	1.61394e-10	-1.27829	-1.26817	1.26814e-05	-1.92315	-1.26343
19247277	chr19:19247277:G:A	1.57487e-10	-1.34532	-1.22564	1.2808e-05	-1.924	-1.25264
19247398	chr19:19247398:C:T	1.56806e-10	-1.40796	-1.16734	1.33959e-05	-1.91998	-1.21179
19247523	chr19:19247523:A:G	1.08911e-10	-1.79989	-1.13989	2.5841e-05	-1.45336	-1.02139
19247589	chr19:19247589:C:T	5.79408e-10	-4.09779e-10	-1.2683	8.64597e-05	-4.09779e-10	-1.26704
19247863	chr19:19247863:A:C	1.24909e-10	-1.64702	-1.1557	1.94579e-05	-1.71204	-1.04642
19247928	chr19:19247928:G:C	5.82667e-10	-4.09779e-10	-1.26269	8.63184e-05	-4.09779e-10	-1.26867
19248010	chr19:19248010:C:T	1.44501e-10	-1.66694	-0.990079	1.68142e-05	-1.83574	-1.06875
19248139	chr19:19248139:C:T	8.56982e-10	-0.876892	-5.44374e-10	0.000279764	-0.0927679	-5.44374e-10
19248611	chr19:19248611:C:T	5.95693e-10	-4.09779e-10	-1.24058	8.68603e-05	-4.09779e-10	-1.26241
19248662	chr19:19248662:T:C	5.93485e-10	-4.09779e-10	-1.2443	8.79368e-05	-4.09779e-10	-1.2501
19248691	chr19:19248691:C:G	1.38087e-10	-1.64032	-1.06211	1.56204e-05	-1.84958	-1.12856
19248920	chr19:19248920:T:C	7.23202e-10	-4.09779e-10	-1.04662	0.000112709	-4.09779e-10	-1.0019
19249551	chr19:19249551:G:A	6.0164e-10	-4.09779e-10	-1.23065	9.09215e-05	-4.09779e-10	-1.21672
19249773	chr19:19249773:T:G	5.82412e-10	-4.09779e-10	-1.26313	8.63471e-05	-4.09779e-10	-1.26834
19250343	chr19:19250343:C:G	8.14414e-10	-0.92784	-5.44374e-10	6.55601e-05	-1.54375	-5.44374e-10
19250452	chr19:19250452:C:T	2.36521e-09	-4.09779e-10	0.138315	0.000255108	-4.09779e-10	-0.185026
19250795	chr19:19250795:A:G	6.4339e-10	-4.09779e-10	-1.16356	9.41623e-05	-4.09779e-10	-1.1817
19250926	chr19:19250926:G:A	1.33691e-10	-1.67908	-1.0557	1.60279e-05	-1.82751	-1.12487
19251635	chr19:19251635:G:C	5.86404e-10	-4.09779e-10	-1.2563	8.68347e-05	-4.09779e-10	-1.26271
19251982	chr19:19251982:G:A	5.85187e-10	-4.09779e-10	-1.25838	8.65136e-05	-4.09779e-10	-1.26641
19252970	chr19:19252970:G:A	5.87391e-10	-4.09779e-10	-1.25462	8.71267e-05	-4.09779e-10	-1.25935
19253003	chr19:19253003:T:A	1.38424e-10	-1.67157	-1.02842	1.6339e-05	-1.83178	-1.10138
19253431	chr19:19253431:A:T	1.44287e-10	-1.64077	-1.01774	1.61965e-05	-1.84913	-1.09279
19253510	chr19:19253510:A:G	1.45464e-10	-1.62434	-1.02604	1.59412e-05	-1.85724	-1.10057
19253515	chr19:19253515:G:A	6.32989e-10	-4.09779e-10	-1.17986	0.000101697	-4.09779e-10	-1.10471
19253522	chr19:19253522:T:G	1.97814e-09	-4.09779e-10	-0.0403976	0.000218399	-4.09779e-10	-0.340393
19254591	chr19:19254591:C:T	5.80905e-10	-4.09779e-10	-1.26572	8.84771e-05	-4.09779e-10	-1.24397
19254710	chr19:19254710:A:G	7.42793e-10	-4.09779e-10	-1.01989	0.00011595	-4.09779e-10	-0.97356
19254808	chr19:19254808:G:A	5.8346e-10	-4.09779e-10	-1.26133	9.11131e-05	-4.09779e-10	-1.21461
19255373	chr19:19255373:T:C	7.01645e-10	-4.09779e-10	-1.07688	9.88992e-05	-4.09779e-10	-1.13261
19255417	chr19:19255417:C:T	5.99669e-10	-4.09779e-10	-1.23393	9.10327e-05	-4.09779e-10	-1.2155
19255598	chr19:19255598:T:A	5.92747e-10	-4.09779e-10	-1.24554	9.22684e-05	-4.09779e-10	-1.20201
19255834	chr19:19255834:G:A	2.13419e-10	-1.10887	-1.15818	1.33675e-05	-1.92262	-1.21127
19256504	chr19:19256504:C:T	3.89647e-10	-1.66507	-5.44374e-10	4.66016e-05	-1.88508	-5.44374e-10
19256510	chr19:19256510:C:G	1.5976e-10	-1.50635	-1.05028	1.48802e-05	-1.87553	-1.15115
19257376	chr19:19257376:G:A	7.0452e-10	-4.09779e-10	-1.07279	0.000102763	-4.09779e-10	-1.09429
19257455	chr19:19257455:G:A	2.21511e-10	-1.11039	-1.11944	1.37158e-05	-1.92274	-1.18543
19257501	chr19:19257501:G:A	2.18405e-10	-1.10589	-1.13807	1.357e-05	-1.92249	-1.19636
19257673	chr19:19257673:G:A	9.47365e-10	-0.776624	-5.44374e-10	0.000318985	0.0384311	-5.44374e-10
19257952	chr19:19257952:G:A	6.06217e-10	-4.09779e-10	-1.22307	8.63781e-05	-4.09779e-10	-1.26798
19258441	chr19:19258441:G:T	3.05236e-08	2.69595	-5.44374e-10	8.43907e-05	-1.29126	-5.44374e-10
19258460	chr19:19258460:A:G	5.94677e-10	-4.09779e-10	-1.24229	8.71256e-05	-4.09779e-10	-1.25936
19258626	chr19:19258626:A:G	4.52316e-10	-1.26604	-0.249886	3.07504e-05	-1.83	-0.470817
19258680	chr19:19258680:T:C	1.96508e-09	-4.09779e-10	-0.0470202	0.000224608	-4.09779e-10	-0.312359
19259212	chr19:19259212:C:T	4.36087e-10	-1.55247	-5.44374e-10	9.74392e-05	-1.14749	-5.44374e-10
19259796	chr19:19259796:A:C	3.73654e-08	2.89819	-5.44374e-10	9.09494e-05	-1.21641	-5.44374e-10
19260223	chr19:19260223:T:G	5.90526e-10	-4.09779e-10	-1.24929	8.67752e-05	-4.09779e-10	-1.26339
19260247	chr19:19260247:C:T	6.80516e-10	-4.09779e-10	-1.10746	9.63673e-05	-4.09779e-10	-1.15855
19260249	chr19:19260249:C:T	6.89e-10	-4.09779e-10	-1.09507	9.73633e-05	-4.09779e-10	-1.14826
19260400	chr19:19260400:A:G	6.11191e-10	-4.09779e-10	-1.2149	8.87359e-05	-4.09779e-10	-1.24105
19260561	chr19:19260561:A:T	1.72272e-10	-1.46653	-1.0147	1.50607e-05	-1.88755	-1.12708
19261341	chr19:19261341:C:T	2.03898e-10	-1.61607	-0.696624	1.95193e-05	-1.83919	-0.916124
19261376	chr19:19261376:G:C	1.94367e-10	-1.61835	-0.742208	1.88625e-05	-1.83771	-0.951827
19261620	chr19:19261620:C:T	6.03052e-10	-4.09779e-10	-1.2283	8.78633e-05	-4.09779e-10	-1.25093
19261914	chr19:19261914:T:C	7.37266e-10	-1.02736	-5.44374e-10	6.06474e-05	-1.62164	-5.44374e-10
19262673	chr19:19262673:A:G	2.2662e-08	2.39814	-5.44374e-10	7.54294e-05	-1.40352	-5.44374e-10
19262880	chr19:19262880:A:G	9.75301e-08	4.82881	-0.971202	2.39993e-05	-1.84609	-0.702599
19263033	chr19:19263033:C:G	2.30593e-08	2.41552	-5.44374e-10	7.58386e-05	-1.39811	-5.44374e-10
19263135	chr19:19263135:C:T	2.20479e-09	0.0680814	-5.44374e-10	0.000152856	-0.697219	-5.44374e-10
19263252	chr19:19263252:C:T	0.00181806	14.869	-1.17824	2.68586e-05	-1.66271	-0.773415
19263259	chr19:19263259:T:C	0.0017881	14.8663	-1.19223	2.59706e-05	-1.663	-0.806743
19263411	chr19:19263411:G:A	5.9828e-10	-4.09779e-10	-1.23625	8.83826e-05	-4.09779e-10	-1.24504
19264015	chr19:19264015:C:A	9.3092e-10	-4.09779e-10	-0.794135	0.00014577	-4.09779e-10	-0.744683
19264264	chr19:19264264:C:T	6.53437e-10	-4.09779e-10	-1.14806	9.34195e-05	-4.09779e-10	-1.18961
19264283	chr19:19264283:C:T	5.99179e-10	-4.09779e-10	-1.23475	8.78759e-05	-4.09779e-10	-1.25079
19264562	chr19:19264562:C:T	6.4447e-10	-4.09779e-10	-1.16188	8.8053e-05	-4.09779e-10	-1.24878
19264563	chr19:19264563:G:A	2.2743e-10	-0.973671	-1.22979	1.292e-05	-1.90926	-1.25868
19265074	chr19:19265074:T:C	2.17042e-07	4.95392	-0.296382	5.47529e-05	-1.81905	0.0951635
19265389	chr19:19265389:T:G	3.30963e-10	-1.8283	-5.44374e-10	4.70476e-05	-1.87556	-5.44374e-10
19265850	chr19:19265850:G:A	2.83359e-08	2.62158	-5.44374e-10	8.15595e-05	-1.32538	-5.44374e-10
19265915	chr19:19265915:A:C	7.44685e-10	-4.09779e-10	-1.01735	0.000103883	-4.09779e-10	-1.08345
19265917	chr19:19265917:T:C	6.23182e-10	-4.09779e-10	-1.19547	8.99254e-05	-4.09779e-10	-1.22773
19266787	chr19:19266787:G:A	1.2083e-09	-4.09779e-10	-0.533341	0.000203872	-4.09779e-10	-0.40922
19267607	chr19:19267607:C:T	1.46689e-09	-0.339406	-5.44374e-10	8.43128e-05	-1.29218	-5.44374e-10
19267862	chr19:19267862:A:G	2.61257e-10	-0.829788	-1.23501	1.31214e-05	-1.89121	-1.26126
19268278	chr19:19268278:T:C	5.8529e-10	-4.09779e-10	-1.2582	8.78486e-05	-4.09779e-10	-1.2511
19268388	chr19:19268388:TAG:T	1.01069e-09	-4.09779e-10	-0.711917	0.000145953	-4.09779e-10	-0.743433
19268740	chr19:19268740:C:T	0.0154356	16.5012	-0.671617	0.00069287	1.40538	-0.591249
19268993	chr19:19268993:A:C	5.87702e-10	-4.09779e-10	-1.25409	8.82287e-05	-4.09779e-10	-1.24678
19269270	chr19:19269270:T:C	5.96662e-10	-4.09779e-10	-1.23896	8.72478e-05	-4.09779e-10	-1.25796
19269519	chr19:19269519:G:A	6.10527e-10	-4.09779e-10	-1.21599	8.98735e-05	-4.09779e-10	-1.22831
19269787	chr19:19269787:G:T	1.70477e-10	-1.53478	-0.956926	1.61897e-05	-1.86425	-1.07809
19269837	chr19:19269837:T:C	4.02154e-07	5.77553	-0.501253	4.7551e-05	-1.7212	-0.143717
19269864	chr19:19269864:C:T	6.49552e-10	-4.09779e-10	-1.15403	8.79966e-05	-4.09779e-10	-1.24942
19269876	chr19:19269876:A:G	2.41903e-10	-1.22045	-0.921321	1.56228e-05	-1.92383	-1.05415
19270184	chr19:19270184:G:A	5.7911e-10	-4.09779e-10	-1.26882	8.65507e-05	-4.09779e-10	-1.26598
19270187	chr19:19270187:G:T	0.00136657	14.612	-1.20672	2.28061e-05	-1.76725	-0.832433
19270596	chr19:19270596:G:A	5.82142e-10	-4.09779e-10	-1.26359	8.75134e-05	-4.09779e-10	-1.25492
19270630	chr19:19270630:G:C	3.60502e-10	-1.74281	-5.44374e-10	4.74827e-05	-1.86635	-5.44374e-10
19270946	chr19:19270946:C:T	4.24095e-07	5.8596	-0.532195	4.63597e-05	-1.70805	-0.182234
19271209	chr19:19271209:C:A	7.14209e-08	3.54604	-5.44374e-10	0.000112443	-1.00427	-5.44374e-10
19271210	chr19:19271210:T:C	7.1675e-08	3.54959	-5.44374e-10	0.000112607	-1.00281	-5.44374e-10
19271742	chr19:19271742:GCTGGTCTCGAACTCCTGAC:G	3.65685e-10	-1.72854	-5.44374e-10	4.78866e-05	-1.85788	-5.44374e-10
19272489	chr19:19272489:C:T	2.12846e-10	-1.29739	-0.972348	1.50755e-05	-1.91903	-1.09461
19272758	chr19:19272758:C:G	9.28552e-10	-4.09779e-10	-0.796682	0.00015295	-4.09779e-10	-0.696602
19273657	chr19:19273657:CAG:C	2.50097e-09	-4.09779e-10	0.194125	0.000216312	-4.09779e-10	-0.34999
19274087	chr19:19274087:C:T	5.95255e-10	-4.09779e-10	-1.24132	8.70599e-05	-4.09779e-10	-1.26012
19274602	chr19:19274602:T:C	4.72236e-07	5.93471	-0.499782	4.89636e-05	-1.69539	-0.140251
19274841	chr19:19274841:A:T	3.03536e-10	-1.91481	-5.44374e-10	4.54676e-05	-1.90972	-5.44374e-10
19275174	chr19:19275174:TCTTTG:T	8.00453e-10	-4.09779e-10	-0.94513	0.000115601	-4.09779e-10	-0.976567
19275206	chr19:19275206:A:G	5.29088e-07	6.01001	-0.461404	5.18253e-05	-1.68261	-0.0962304
19275873	chr19:19275873:G:A	5.79994e-10	-4.09779e-10	-1.26729	9.09108e-05	-4.09779e-10	-1.21684
19275976	chr19:19275976:C:T	7.08479e-10	-1.06719	-5.44374e-10	6.95213e-05	-1.48508	-5.44374e-10
19276003	chr19:19276003:C:T	6.24748e-10	-4.09779e-10	-1.19296	9.10068e-05	-4.09779e-10	-1.21578
19276340	chr19:19276340:T:C	3.53121e-07	5.83895	-0.694695	3.78913e-05	-1.7109	-0.381094
19276376	chr19:19276376:A:G	2.41397e-10	-1.1321	-1.01177	1.8789e-05	-1.75386	-1.03958
19276547	chr19:19276547:C:T	1.95373e-10	-1.1565	-1.19889	1.29686e-05	-1.92439	-1.2398
19277691	chr19:19277691:A:T	0.00321133	15.3719	-1.11222	0.000137488	0.465636	-1.26881
19278079	chr19:19278079:T:C	3.52047e-10	-1.76654	-5.44374e-10	4.70363e-05	-1.8758	-5.44374e-10
19279125	chr19:19279125:C:T	8.51993e-10	-4.09779e-10	-0.88273	0.000121991	-4.09779e-10	-0.922765
19279433	chr19:19279433:G:C	7.24194e-10	-4.09779e-10	-1.04525	0.000112918	-4.09779e-10	-1.00005
19279439	chr19:19279439:C:T	1.99628e-10	-1.1022	-1.23165	1.5905e-05	-1.72227	-1.23781
19279492	chr19:19279492:G:A	6.88445e-10	-4.09779e-10	-1.09587	0.000105794	-4.09779e-10	-1.06522
19279731	chr19:19279731:A:C	5.82671e-08	3.34249	-5.44374e-10	0.000103873	-1.08354	-5.44374e-10
19279940	chr19:19279940:G:A	5.20471e-07	5.98864	-0.456456	5.19588e-05	-1.6862	-0.0900646
19280236	chr19:19280236:G:A	3.64752e-10	-1.73109	-5.44374e-10	4.78583e-05	-1.85847	-5.44374e-10
19280492	chr19:19280492:G:A	2.46629e-09	-4.09779e-10	0.180164	0.000332248	-4.09779e-10	0.0791672
19280593	chr19:19280593:C:T	5.95749e-07	6.12566	-0.45839	5.3042e-05	-1.66106	-0.0945698
19281029	chr19:19281029:C:T	3.63023e-10	-1.73584	-5.44374e-10	4.76845e-05	-1.86211	-5.44374e-10
19281042	chr19:19281042:C:T	1.59214e-10	-1.61102	-0.949041	1.68061e-05	-1.82862	-1.07635
19281520	chr19:19281520:C:A	6.82735e-10	-4.09779e-10	-1.1042	0.000104621	-4.09779e-10	-1.07637
19281592	chr19:19281592:T:C	6.31763e-07	6.18531	-0.459351	5.355e-05	-1.6505	-0.0955968
19282524	chr19:19282524:G:A	1.29076e-09	-4.09779e-10	-0.467318	0.000184413	-4.09779e-10	-0.509536
19282723	chr19:19282723:A:G	5.01297e-08	4.15585	-0.963786	6.08007e-05	-0.719397	-0.899716
19282808	chr19:19282808:C:T	7.87048e-10	-4.09779e-10	-0.962019	0.000112522	-4.09779e-10	-1.00356
19282848	chr19:19282848:T:C	2.1492e-10	-1.28716	-0.972878	1.54319e-05	-1.92114	-1.06914
19282874	chr19:19282874:G:A	9.42928e-11	-1.81606	-1.26785	1.68008e-05	-1.64183	-1.26346
19282905	chr19:19282905:G:A	0.906981	20.837	-0.933935	1.36944e-05	-1.84981	-1.25991
19283001	chr19:19283001:C:T	5.8428e-10	-4.09779e-10	-1.25993	8.74757e-05	-4.09779e-10	-1.25535
19283081	chr19:19283081:A:AG	0.0229791	16.9059	-0.678361	0.000759125	1.50114	-0.595684
19283559	chr19:19283559:A:G	8.53726e-06	8.32964	-5.44374e-10	0.00028046	-0.0902828	-5.44374e-10
19283587	chr19:19283587:C:T	6.14236e-07	6.20609	-0.508259	5.07008e-05	-1.64904	-0.151735
19283831	chr19:19283831:C:T	1.98071e-10	-1.52008	-0.821606	1.78422e-05	-1.88163	-0.963518
19284723	chr19:19284723:G:T	1.09305e-09	-4.09779e-10	-0.633577	0.000157698	-4.09779e-10	-0.666032
19285023	chr19:19285023:G:A	5.79276e-10	-4.09779e-10	-1.26853	8.63975e-05	-4.09779e-10	-1.26776
19285024	chr19:19285024:T:C	5.79227e-10	-4.09779e-10	-1.26861	8.63822e-05	-4.09779e-10	-1.26793
19285034	chr19:19285034:A:AT	5.79892e-10	-4.09779e-10	-1.26747	8.65517e-05	-4.09779e-10	-1.26597
19285249	chr19:19285249:TC:T	1.2685e-09	-4.09779e-10	-0.48472	0.000182156	-4.09779e-10	-0.521851
19285251	chr19:19285251:C:T	5.85472e-10	-4.09779e-10	-1.25789	8.91556e-05	-4.09779e-10	-1.23633
19285326	chr19:19285326:C:T	3.34301e-10	-1.81827	-5.44374e-10	4.53927e-05	-1.91136	-5.44374e-10
19285636	chr19:19285636:G:A	1.06619e-09	-4.09779e-10	-0.658459	0.000151047	-4.09779e-10	-0.709122
19285737	chr19:19285737:T:C	6.72506e-10	-4.09779e-10	-1.1193	0.000112484	-4.09779e-10	-1.0039
19285928	chr19:19285928:C:T	6.41086e-10	-4.09779e-10	-1.16714	9.16859e-05	-4.09779e-10	-1.20835
19286165	chr19:19286165:C:T	1.51731e-09	-4.09779e-10	-0.305613	0.000215866	-4.09779e-10	-0.352059
19286670	chr19:19286670:A:C	8.83476e-07	6.50818	-0.44687	5.79118e-05	-1.58985	-0.0779468
19286748	chr19:19286748:A:T	6.40821e-10	-4.09779e-10	-1.16756	8.75567e-05	-4.09779e-10	-1.25443
19287026	chr19:19287026:G:A	6.49105e-10	-4.09779e-10	-1.15471	9.27018e-05	-4.09779e-10	-1.19733
19287196	chr19:19287196:A:G	7.03363e-07	6.2543	-0.420975	5.68513e-05	-1.63954	-0.0467383
19287931	chr19:19287931:G:A	1.03189e-09	-0.691157	-5.44374e-10	9.51368e-05	-1.1714	-5.44374e-10
19288514	chr19:19288514:G:A	7.65072e-10	-4.09779e-10	-0.990338	0.00011168	-4.09779e-10	-1.01108
19289418	chr19:19289418:A:G	6.63628e-10	-4.09779e-10	-1.13259	8.87995e-05	-4.09779e-10	-1.24033
19290409	chr19:19290409:G:A	5.95786e-07	6.11376	-0.446436	5.37336e-05	-1.66542	-0.0772571
19290436	chr19:19290436:G:A	9.30175e-10	-0.794936	-5.44374e-10	6.34667e-05	-1.5762	-5.44374e-10
19290893	chr19:19290893:C:T	3.46576e-10	-1.78221	-5.44374e-10	4.54507e-05	-1.91009	-5.44374e-10
19291061	chr19:19291061:G:A	6.272e-10	-4.09779e-10	-1.18904	9.01722e-05	-4.09779e-10	-1.22499
19292601	chr19:19292601:A:G	7.37816e-07	6.42351	-0.542373	5.07582e-05	-1.60612	-0.193517
19293208	chr19:19293208:C:T	3.0232e-10	-1.91882	-5.44374e-10	5.20842e-05	-1.77385	-5.44374e-10
19293321	chr19:19293321:C:T	6.20136e-10	-4.09779e-10	-1.20037	8.94906e-05	-4.09779e-10	-1.23258
19293977	chr19:19293977:C:G	6.92818e-07	6.20438	-0.386165	5.87773e-05	-1.64801	-0.00494804
19294596	chr19:19294596:T:C	6.56544e-07	6.19292	-0.428485	5.56903e-05	-1.65125	-0.0556628
19294671	chr19:19294671:G:A	0.00132973	14.634	-1.25609	1.91724e-05	-1.76339	-1.00985
19295317	chr19:19295317:G:A	7.98841e-10	-0.958995	0.0118482	0.000830227	0.754091	0.240894
19295464	chr19:19295464:C:T	7.08808e-10	-4.09779e-10	-1.06672	9.88518e-05	-4.09779e-10	-1.13309
19296060	chr19:19296060:T:C	0.000186009	12.6522	-1.24123	1.327e-05	-1.92446	-1.21675
19296115	chr19:19296115:A:T	3.84004e-09	0.622931	-5.44374e-10	0.000207837	-0.38996	-5.44374e-10
19296362	chr19:19296362:C:A	0.00105921	14.3427	-1.19224	2.05987e-05	-1.75874	-0.94275
19296461	chr19:19296461:A:G	1.20699e-09	-0.802668	0.268244	0.000855598	0.51222	0.512866
19296909	chr19:19296909:T:C	0.0021719	14.7791	-0.910581	0.000119833	0.278473	-1.21909
19297355	chr19:19297355:G:A	6.3315e-10	-1.13927	-0.0403259	0.00121162	1.09447	0.278532
19299671	chr19:19299671:C:T	3.50385e-07	5.41561	-0.279133	5.99395e-05	-1.76003	0.126647
19299813	chr19:19299813:T:C	5.80082e-07	6.02353	-0.382917	5.89665e-05	-1.64701	-0.00273372
19299941	chr19:19299941:G:A	1.32196e-07	4.16173	-5.44374e-10	0.000148576	-0.72562	-5.44374e-10
19300079	chr19:19300079:CATTTTTT:C	7.1727e-10	-4.09779e-10	-1.05486	0.000111859	-4.09779e-10	-1.00948
19300327	chr19:19300327:T:C	7.96263e-07	6.41953	-0.462157	5.62807e-05	-1.59996	-0.0964004
19300459	chr19:19300459:G:A	6.19778e-10	-4.09779e-10	-1.20095	8.66303e-05	-4.09779e-10	-1.26506
19301105	chr19:19301105:G:C	1.31044e-08	-4.09779e-10	1.8504	0.000976017	-4.09779e-10	1.15677
19301261	chr19:19301261:A:G	3.76772e-10	-1.69867	-5.44374e-10	4.57424e-05	-1.90369	-5.44374e-10
19302682	chr19:19302682:G:A	6.26528e-10	-4.09779e-10	-1.19011	9.00958e-05	-4.09779e-10	-1.22584
19303138	chr19:19303138:A:G	7.00756e-07	6.20047	-0.370866	5.9755e-05	-1.64941	0.012947
19303521	chr19:19303521:T:C	3.26247e-10	-1.84265	-5.44374e-10	4.49164e-05	-1.92191	-5.44374e-10
19304082	chr19:19304082:C:A	8.98285e-10	-4.09779e-10	-0.82982	0.000128277	-4.09779e-10	-0.872523
19304819	chr19:19304819:T:C	3.18838e-10	-1.86562	-5.44374e-10	4.48127e-05	-1.92422	-5.44374e-10
19304862	chr19:19304862:C:T	2.06285e-09	-4.09779e-10	0.00153756	0.000233869	-4.09779e-10	-0.271953
19305236	chr19:19305236:T:C	6.74076e-07	6.32699	-0.536201	5.01872e-05	-1.62636	-0.184593
19305809	chr19:19305809:G:A	6.38037e-10	-4.09779e-10	-1.17191	9.13514e-05	-4.09779e-10	-1.212
19305810	chr19:19305810:G:GATC	6.39006e-10	-4.09779e-10	-1.17039	9.14593e-05	-4.09779e-10	-1.21082
19305811	chr19:19305811:G:C	6.35481e-10	-4.09779e-10	-1.17593	9.10734e-05	-4.09779e-10	-1.21505
19305820	chr19:19305820:G:C	6.34507e-10	-4.09779e-10	-1.17746	9.09674e-05	-4.09779e-10	-1.21621
19305823	chr19:19305823:G:T	6.34507e-10	-4.09779e-10	-1.17746	9.09674e-05	-4.09779e-10	-1.21621
19305886	chr19:19305886:G:A	1.01236e-09	-4.09779e-10	-0.710265	0.000143726	-4.09779e-10	-0.758803
19305928	chr19:19305928:G:A	6.45622e-10	-4.09779e-10	-1.16009	0.000100143	-4.09779e-10	-1.12011
19306075	chr19:19306075:G:A	6.22115e-10	-4.09779e-10	-1.19718	9.1522e-05	-4.09779e-10	-1.21013
19307258	chr19:19307258:C:A	7.15378e-10	-4.09779e-10	-1.0575	0.000108918	-4.09779e-10	-1.03612
19307582	chr19:19307582:TG:T	1.16659e-07	4.0367	-5.44374e-10	0.000141503	-0.774394	-5.44374e-10
19308057	chr19:19308057:C:T	8.09674e-08	3.67149	-5.44374e-10	7.59804e-05	-1.39624	-5.44374e-10
19308065	chr19:19308065:G:A	6.31138e-10	-4.09779e-10	-1.18278	9.06024e-05	-4.09779e-10	-1.22023
19308107	chr19:19308107:C:T	0.000157274	12.5046	-1.26137	1.38518e-05	-1.92372	-1.17458
19308262	chr19:19308262:G:A	0.0022411	14.9056	-1.00567	0.000122503	0.331075	-1.24965
19308453	chr19:19308453:C:A	5.86816e-10	-4.09779e-10	-1.2556	8.68023e-05	-4.09779e-10	-1.26308
19308463	chr19:19308463:G:A	6.22768e-10	-4.09779e-10	-1.19613	9.44512e-05	-4.09779e-10	-1.17863
19308637	chr19:19308637:C:T	6.28745e-10	-4.09779e-10	-1.18658	8.69648e-05	-4.09779e-10	-1.26121
19309001	chr19:19309001:G:A	0.00136036	14.5909	-1.19023	2.12131e-05	-1.73314	-0.938961
19309175	chr19:19309175:T:C	1.61416e-10	-1.40931	-1.13702	1.38502e-05	-1.90167	-1.19675
19309506	chr19:19309506:G:A	8.33042e-10	-4.09779e-10	-0.905224	0.000118892	-4.09779e-10	-0.948496
19310031	chr19:19310031:C:G	8.22105e-10	-0.928901	0.0104608	0.000788508	0.704072	0.239356
19310409	chr19:19310409:T:A	6.32311e-10	-4.09779e-10	-1.18093	9.07415e-05	-4.09779e-10	-1.2187
19311210	chr19:19311210:G:A	5.85518e-10	-4.09779e-10	-1.25781	8.81225e-05	-4.09779e-10	-1.24799
19311260	chr19:19311260:T:C	8.27953e-10	-4.09779e-10	-0.911352	0.000117692	-4.09779e-10	-0.958646
19311676	chr19:19311676:A:G	1.24955e-06	6.8023	-0.394317	6.60693e-05	-1.52098	-0.0150312
19312164	chr19:19312164:C:T	1.37352e-09	-0.405176	-5.44374e-10	8.60333e-05	-1.27198	-5.44374e-10
19312274	chr19:19312274:CAAT:C	0.00133946	14.6391	-1.25384	1.96469e-05	-1.76499	-0.983802
19312815	chr19:19312815:G:A	6.74566e-10	-4.09779e-10	-1.11624	0.000105346	-4.09779e-10	-1.06947
19312841	chr19:19312841:T:A	1.72466e-10	-1.29918	-1.18092	1.44988e-05	-1.85762	-1.19503
19313844	chr19:19313844:A:G	6.31248e-10	-4.09779e-10	-1.18261	9.06165e-05	-4.09779e-10	-1.22008
19314127	chr19:19314127:ACT:A	6.60895e-10	-4.09779e-10	-1.13671	9.82217e-05	-4.09779e-10	-1.13949
19314216	chr19:19314216:C:T	1.74208e-05	8.8123	0.230561	0.000484863	-0.102177	0.55933
19314336	chr19:19314336:T:A	1.89725e-10	-1.26923	-1.1155	1.38036e-05	-1.92204	-1.17974
19315221	chr19:19315221:G:A	5.90877e-10	-4.09779e-10	-1.2487	8.65077e-05	-4.09779e-10	-1.26648
19315372	chr19:19315372:G:A	2.84115e-06	8.38646	-1.15704	5.22496e-05	-0.502775	-1.26791
19315508	chr19:19315508:C:T	9.80159e-11	-1.7783	-1.26688	1.57316e-05	-1.70223	-1.26881
19315540	chr19:19315540:C:G	1.84878e-09	-4.09779e-10	-0.108026	0.000206196	-4.09779e-10	-0.397887
19315800	chr19:19315800:C:T	7.70514e-07	6.31085	-0.386342	5.97302e-05	-1.62956	-0.00732172
19315804	chr19:19315804:A:C	1.73763e-10	-1.33315	-1.13946	1.3633e-05	-1.91633	-1.19789
19315942	chr19:19315942:G:A	6.31694e-10	-4.09779e-10	-1.1819	9.06616e-05	-4.09779e-10	-1.21958
19316580	chr19:19316580:C:T	9.28928e-10	-4.09779e-10	-0.796277	0.000132435	-4.09779e-10	-0.840622
19316814	chr19:19316814:A:G	0.00725798	16.3294	-1.25436	2.44561e-05	-1.52738	-1.00246
19317985	chr19:19317985:A:G	2.11321e-07	4.63083	-5.44374e-10	0.000183073	-0.516827	-5.44374e-10
19317999	chr19:19317999:T:C	1.10206e-09	-4.09779e-10	-0.625368	0.000158732	-4.09779e-10	-0.659499
19318411	chr19:19318411:C:T	0.0019308	14.989	-1.23806	2.14821e-05	-1.72859	-0.930905
19319040	chr19:19319040:ATACCCCGTCTC:A	1.78717e-10	-1.28285	-1.16166	1.33504e-05	-1.9211	-1.21407
19319092	chr19:19319092:G:A	3.2656e-10	-1.8417	-5.44374e-10	6.34195e-05	-1.57694	-5.44374e-10
19319166	chr19:19319166:C:G	8.35252e-07	6.49383	-0.488652	5.48581e-05	-1.59328	-0.12869
19320397	chr19:19320397:G:A	3.86399e-10	-1.67344	-5.44374e-10	0.00059876	0.668147	-5.44374e-10
19320614	chr19:19320614:T:G	5.17088e-07	5.99233	-0.466667	5.29468e-05	-1.65422	-0.103206
19320796	chr19:19320796:G:A	1.16562e-09	-4.09779e-10	-0.569301	0.000182854	-4.09779e-10	-0.518026
19321154	chr19:19321154:G:T	5.12569e-07	6.09333	-0.576449	4.73403e-05	-1.63501	-0.234337
19321413	chr19:19321413:G:A	3.47744e-09	-4.09779e-10	0.523743	0.000288063	-4.09779e-10	-0.0635361
19321481	chr19:19321481:AG:A	0.00505385	15.3948	-0.68169	0.00128456	2.00769	-0.576229
19321607	chr19:19321607:G:A	5.62075e-10	-1.29867	-5.44374e-10	5.0219e-05	-1.81032	-5.44374e-10
19322002	chr19:19322002:T:C	7.35129e-07	6.37852	-0.501029	5.56344e-05	-1.56549	-0.142421
19322096	chr19:19322096:C:G	6.49597e-10	-4.09779e-10	-1.15396	9.26914e-05	-4.09779e-10	-1.19744
19322150	chr19:19322150:A:G	0.00147005	14.6529	-1.1746	2.2139e-05	-1.72159	-0.907789
19322296	chr19:19322296:C:T	5.98971e-07	6.17132	-0.49866	5.28846e-05	-1.61874	-0.13986
19322443	chr19:19322443:A:G	1.05356e-09	-0.670375	-5.44374e-10	8.68474e-05	-1.26256	-5.44374e-10
19322573	chr19:19322573:C:G	6.62699e-10	-4.09779e-10	-1.13399	9.84766e-05	-4.09779e-10	-1.1369
19323080	chr19:19323080:G:A	1.72319e-07	4.4268	-5.44374e-10	0.000165633	-0.616937	-5.44374e-10
19323257	chr19:19323257:C:T	7.22788e-10	-0.906122	-0.141071	0.000664689	0.694999	0.0776066
19323541	chr19:19323541:C:T	5.9111e-07	6.07506	-0.415612	5.73669e-05	-1.63607	-0.0411757
19323950	chr19:19323950:C:T	6.06216e-10	-4.09779e-10	-1.22307	8.63356e-05	-4.09779e-10	-1.26847
19324564	chr19:19324564:C:T	5.8265e-10	-4.09779e-10	-1.26272	8.75136e-05	-4.09779e-10	-1.25492
19324618	chr19:19324618:C:T	6.38209e-10	-4.09779e-10	-1.17164	9.87976e-05	-4.09779e-10	-1.13364
19324871	chr19:19324871:T:G	0.00113458	14.4619	-1.24267	1.99451e-05	-1.7756	-0.958133
19325067	chr19:19325067:G:A	1.76669e-10	-1.25975	-1.19628	1.30332e-05	-1.92118	-1.23803
19325287	chr19:19325287:T:C	6.09096e-10	-4.09779e-10	-1.21833	8.97012e-05	-4.09779e-10	-1.23023
19325420	chr19:19325420:C:G	2.49916e-05	9.34298	0.0607638	0.000455429	0.240517	0.154009
19325758	chr19:19325758:C:T	7.6217e-10	-0.91351	-0.0806294	0.000691378	0.670888	0.141084
19325860	chr19:19325860:T:C	5.96881e-10	-4.09779e-10	-1.23859	8.63329e-05	-4.09779e-10	-1.2685
19326045	chr19:19326045:G:A	1.57691e-08	2.69485	-0.659345	3.0458e-05	-1.92397	-0.386395
19326232	chr19:19326232:A:G	7.20457e-10	-4.09779e-10	-1.05042	0.000109623	-4.09779e-10	-1.02967
19326312	chr19:19326312:T:C	5.39446e-10	-1.33977	-5.44374e-10	6.0514e-05	-1.62384	-5.44374e-10
19328339	chr19:19328339:T:C	9.60444e-10	-4.09779e-10	-0.762913	0.000136703	-4.09779e-10	-0.8089
19328822	chr19:19328822:A:T	6.33183e-07	6.02935	-0.301141	6.52959e-05	-1.64408	0.0962914
19329619	chr19:19329619:A:G	7.39819e-07	5.80232	0.0815318	9.73091e-05	-1.67904	0.530219
19329890	chr19:19329890:A:G	1.24014e-08	1.79525	-5.44374e-10	0.000110751	-1.01943	-5.44374e-10
19329997	chr19:19329997:T:G	6.0557e-10	-4.09779e-10	-1.22414	9.20118e-05	-4.09779e-10	-1.2048
19330055	chr19:19330055:C:T	2.38445e-07	5.31246	-0.560876	4.25283e-05	-1.75791	-0.218633
19330419	chr19:19330419:A:ACC	6.58402e-10	-4.09779e-10	-1.14049	9.62414e-05	-4.09779e-10	-1.15985
19330617	chr19:19330617:G:A	5.95009e-10	-4.09779e-10	-1.24173	8.99111e-05	-4.09779e-10	-1.22789
19331211	chr19:19331211:A:G	5.807e-10	-4.09779e-10	-1.26607	8.63587e-05	-4.09779e-10	-1.26821
19331419	chr19:19331419:G:A	1.64447e-09	-4.09779e-10	-0.225137	0.000232945	-4.09779e-10	-0.275913
19331458	chr19:19331458:C:T	5.93383e-10	-4.09779e-10	-1.24447	8.77733e-05	-4.09779e-10	-1.25196
19331698	chr19:19331698:T:TAA	2.24657e-09	-4.09779e-10	0.0868508	0.000243519	-4.09779e-10	-0.231519
19331946	chr19:19331946:A:G	1.64534e-09	-4.09779e-10	-0.224609	0.000233097	-4.09779e-10	-0.275261
19332185	chr19:19332185:G:A	7.94807e-10	-4.09779e-10	-0.952209	0.000113355	-4.09779e-10	-0.996191
19332224	chr19:19332224:A:G	2.37598e-10	-1.46913	-0.690594	1.96987e-05	-1.88282	-0.863342
19332292	chr19:19332292:C:T	7.86633e-10	-0.830157	-0.13239	0.000784246	0.838266	0.0997426
19332374	chr19:19332374:G:A	7.14962e-10	-4.09779e-10	-1.05808	0.000105202	-4.09779e-10	-1.07083
19332387	chr19:19332387:C:T	5.90193e-10	-4.09779e-10	-1.24986	8.66387e-05	-4.09779e-10	-1.26497
19332514	chr19:19332514:C:T	2.25867e-09	-4.09779e-10	0.0922247	0.000244667	-4.09779e-10	-0.226818
19332525	chr19:19332525:A:G	9.33656e-10	-0.356601	-0.4346	4.71571e-05	-1.48128	-0.391949
19333177	chr19:19333177:T:C	1.64253e-10	-1.3273	-1.2016	1.3095e-05	-1.91306	-1.24143
19333184	chr19:19333184:G:A	1.55869e-09	-0.278705	-5.44374e-10	9.4177e-05	-1.18154	-5.44374e-10
19333694	chr19:19333694:G:A	6.08315e-10	-4.09779e-10	-1.21962	8.63653e-05	-4.09779e-10	-1.26813
19335047	chr19:19335047:C:T	0.000631343	13.8997	-1.26661	1.72661e-05	-1.82723	-1.05074
19335060	chr19:19335060:G:A	8.14584e-10	-0.935084	0.0074532	0.000787546	0.706137	0.23607
19335637	chr19:19335637:C:T	6.16877e-10	-4.09779e-10	-1.20564	8.94346e-05	-4.09779e-10	-1.23321
19335965	chr19:19335965:C:T	5.94969e-10	-4.09779e-10	-1.2418	8.78136e-05	-4.09779e-10	-1.2515
19336127	chr19:19336127:G:A	1.72048e-07	4.96477	-0.539552	4.0414e-05	-1.83675	-0.190793
19336228	chr19:19336228:C:T	5.86401e-10	-4.09779e-10	-1.2563	8.83608e-05	-4.09779e-10	-1.24529
19336661	chr19:19336661:A:G	1.66168e-10	-1.3427	-1.17461	1.33637e-05	-1.91082	-1.22335
19337492	chr19:19337492:A:G	0.000655553	13.9395	-1.26878	1.6522e-05	-1.82399	-1.09803
19337730	chr19:19337730:G:C	6.28125e-10	-4.09779e-10	-1.18757	9.02954e-05	-4.09779e-10	-1.22363
19337999	chr19:19337999:G:A	0.000563929	13.7864	-1.26629	1.71749e-05	-1.83562	-1.04765
19338028	chr19:19338028:G:A	5.81894e-10	-4.09779e-10	-1.26402	8.73702e-05	-4.09779e-10	-1.25656
19339464	chr19:19339464:C:G	6.13107e-10	-4.09779e-10	-1.21177	9.47586e-05	-4.09779e-10	-1.17538
19339993	chr19:19339993:G:A	5.80316e-10	-4.09779e-10	-1.26673	8.6946e-05	-4.09779e-10	-1.26143
19340184	chr19:19340184:T:A	1.04985e-07	4.72629	-0.795025	2.98529e-05	-1.82115	-0.509286
19340646	chr19:19340646:T:A	9.11482e-10	-4.09779e-10	-0.815237	0.000132823	-4.09779e-10	-0.837695
19340782	chr19:19340782:A:G	2.34567e-10	-1.45029	-0.722278	1.90628e-05	-1.88912	-0.889857
19341440	chr19:19341440:G:A	0.000604501	13.8556	-1.26595	1.73079e-05	-1.83096	-1.04459
19341529	chr19:19341529:G:A	6.30523e-10	-4.09779e-10	-1.18376	8.71084e-05	-4.09779e-10	-1.25956
19342751	chr19:19342751:C:A	4.37289e-07	5.91114	-0.553102	4.76525e-05	-1.65458	-0.208201
19342901	chr19:19342901:G:A	3.1998e-09	-4.09779e-10	0.440536	0.000419187	-4.09779e-10	0.311603
19343204	chr19:19343204:C:T	5.7912e-10	-4.09779e-10	-1.2688	8.63776e-05	-4.09779e-10	-1.26799
19343313	chr19:19343313:T:C	1.71515e-09	-4.09779e-10	-0.183052	0.00024274	-4.09779e-10	-0.234722
19343526	chr19:19343526:G:A	6.68639e-10	-4.09779e-10	-1.12506	9.76329e-05	-4.09779e-10	-1.1455
19344019	chr19:19344019:G:A	8.54523e-07	6.58602	-0.558033	5.43513e-05	-1.51662	-0.214623
19344225	chr19:19344225:A:G	5.87312e-10	-4.09779e-10	-1.25475	8.67367e-05	-4.09779e-10	-1.26384
19344394	chr19:19344394:A:G	2.50701e-09	-4.09779e-10	0.196536	0.00027558	-4.09779e-10	-0.107835
19344553	chr19:19344553:C:T	5.94913e-10	-4.09779e-10	-1.24189	8.63429e-05	-4.09779e-10	-1.26839
19344941	chr19:19344941:G:A	4.64232e-07	5.41783	-5.44374e-10	0.000287253	-0.0663506	-5.44374e-10
19345055	chr19:19345055:C:T	3.04629e-10	-1.91121	-5.44374e-10	5.6326e-05	-1.69556	-5.44374e-10
19345455	chr19:19345455:C:T	4.01694e-09	-0.802352	1.47032	0.000918881	-0.651764	1.74821
19345619	chr19:19345619:C:T	2.65655e-09	-4.09779e-10	0.254477	0.000290117	-4.09779e-10	-0.05643
19346116	chr19:19346116:C:T	6.1689e-10	-4.09779e-10	-1.20562	8.91125e-05	-4.09779e-10	-1.23682
19346459	chr19:19346459:C:A	5.88448e-10	-4.09779e-10	-1.25282	8.8766e-05	-4.09779e-10	-1.24071
19346717	chr19:19346717:C:T	5.83283e-10	-4.09779e-10	-1.26164	8.75177e-05	-4.09779e-10	-1.25487
19347099	chr19:19347099:A:C	1.63045e-07	4.88052	-0.509049	5.17368e-05	-1.61603	-0.164517
19347244	chr19:19347244:G:A	6.10682e-10	-4.09779e-10	-1.21573	8.84894e-05	-4.09779e-10	-1.24383
19347814	chr19:19347814:G:A	5.83954e-10	-4.09779e-10	-1.26049	8.70104e-05	-4.09779e-10	-1.26069
19348406	chr19:19348406:C:T	0.000559653	13.7585	-1.246	1.74815e-05	-1.81185	-1.05373
19348745	chr19:19348745:C:T	0.00395098	15.4397	-0.972809	3.42829e-05	-1.55661	-0.635463
19348991	chr19:19348991:T:C	0.00374129	15.384	-0.971639	3.40661e-05	-1.56466	-0.633751
19349732	chr19:19349732:G:C	0.00407539	15.2043	-0.706402	0.00115747	1.93136	-0.604088
19349893	chr19:19349893:C:T	1.67138e-10	-1.34405	-1.16744	1.34285e-05	-1.91061	-1.21872
19349894	chr19:19349894:A:G	9.78232e-11	-1.7971	-1.25004	1.66262e-05	-1.65623	-1.25951
19350622	chr19:19350622:C:T	3.23217e-10	-1.85198	-5.44374e-10	5.72106e-05	-1.67998	-5.44374e-10
19351053	chr19:19351053:T:A	3.05982e-10	-1.90678	-5.44374e-10	4.57859e-05	-1.90274	-5.44374e-10
19351154	chr19:19351154:AT:A	6.06571e-10	-4.09779e-10	-1.22249	8.80663e-05	-4.09779e-10	-1.24862
19351743	chr19:19351743:G:A	6.20366e-10	-4.09779e-10	-1.2	9.65467e-05	-4.09779e-10	-1.15669
19351893	chr19:19351893:G:C	2.21781e-06	8.1013	-1.11958	4.07736e-05	-0.749864	-1.26882
19351918	chr19:19351918:G:A	6.29314e-10	-4.09779e-10	-1.18568	9.23121e-05	-4.09779e-10	-1.20154
19352005	chr19:19352005:C:T	7.0604e-10	-4.09779e-10	-1.07064	0.000105104	-4.09779e-10	-1.07176
19352223	chr19:19352223:A:G	2.04459e-10	-1.57511	-0.73483	1.97756e-05	-1.84234	-0.899923
19353874	chr19:19353874:T:C	2.56775e-09	-4.09779e-10	0.220476	0.000281384	-4.09779e-10	-0.0869943
19354720	chr19:19354720:G:A	0.000319041	13.2157	-1.26515	1.67506e-05	-1.86949	-1.03879
19355460	chr19:19355460:C:T	0.000257521	12.9727	-1.23639	1.70461e-05	-1.86485	-1.02594
19355484	chr19:19355484:C:G	1.83031e-10	-1.16252	-1.25813	1.53013e-05	-1.73751	-1.26126
19355612	chr19:19355612:G:A	1.62176e-07	4.36613	-5.44374e-10	0.000166093	-0.614165	-5.44374e-10
19355819	chr19:19355819:G:A	7.36246e-10	-4.09779e-10	-1.02874	0.000102091	-4.09779e-10	-1.10085
19356414	chr19:19356414:G:A	5.81656e-10	-4.09779e-10	-1.26443	8.63485e-05	-4.09779e-10	-1.26832
19356537	chr19:19356537:G:A	6.77825e-10	-4.09779e-10	-1.11142	0.000102953	-4.09779e-10	-1.09245
19356736	chr19:19356736:C:T	0.000123591	12.203	-1.20085	7.92168e-05	-0.0858439	-1.26868
19357187	chr19:19357187:T:A	0.000408029	13.252	-1.05543	2.10679e-05	-1.79932	-0.879638
19357215	chr19:19357215:A:G	2.69839e-09	-4.09779e-10	0.270101	0.000294295	-4.09779e-10	-0.0421315
19357451	chr19:19357451:C:T	2.90127e-09	0.342596	-5.44374e-10	5.11105e-05	-1.79272	-5.44374e-10
19357716	chr19:19357716:G:A	1.40178e-09	-0.384813	-5.44374e-10	9.64401e-05	-1.15779	-5.44374e-10
19357925	chr19:19357925:G:A	6.02837e-07	6.33815	-0.659051	4.57848e-05	-1.56409	-0.338675
19358287	chr19:19358287:T:C	6.78843e-10	-4.09779e-10	-1.10992	8.98252e-05	-4.09779e-10	-1.22885
19358739	chr19:19358739:T:C	6.41853e-10	-4.09779e-10	-1.16595	8.7313e-05	-4.09779e-10	-1.25722
19359098	chr19:19359098:G:T	9.5271e-11	-1.89798	-1.17561	1.60508e-05	-1.75251	-1.19844
19359176	chr19:19359176:A:G	6.38984e-10	-4.09779e-10	-1.17043	9.79818e-05	-4.09779e-10	-1.14193
19359472	chr19:19359472:T:C	4.07608e-06	7.59034	-5.44374e-10	0.0015956	1.64829	-5.44374e-10
19359617	chr19:19359617:T:C	1.96376e-10	-1.5813	-0.768981	1.92383e-05	-1.84174	-0.92807
19360432	chr19:19360432:T:C	0.00117859	14.518	-1.26071	1.8398e-05	-1.70452	-1.10996
19360464	chr19:19360464:A:G	6.02801e-10	-4.09779e-10	-1.22872	9.06797e-05	-4.09779e-10	-1.21938
19360559	chr19:19360559:G:A	6.03889e-10	-4.09779e-10	-1.22692	8.63512e-05	-4.09779e-10	-1.26829
19360637	chr19:19360637:G:A	4.60044e-07	6.30558	-0.896809	3.37437e-05	-1.56954	-0.638376
19360697	chr19:19360697:T:C	2.01053e-10	-1.62959	-0.697151	2.09857e-05	-1.81533	-0.867546
19360757	chr19:19360757:G:A	6.03444e-10	-4.09779e-10	-1.22765	8.63459e-05	-4.09779e-10	-1.26835
19360874	chr19:19360874:C:T	8.47933e-07	6.85465	-0.834399	4.29554e-05	-1.40576	-0.560788
19360996	chr19:19360996:G:A	7.57533e-07	6.76867	-0.861152	4.0648e-05	-1.42542	-0.596349
19361292	chr19:19361292:A:G	6.33401e-10	-4.09779e-10	-1.1792	9.08333e-05	-4.09779e-10	-1.21769
19361313	chr19:19361313:G:C	6.33831e-10	-1.17853	-5.44374e-10	4.57238e-05	-1.9041	-5.44374e-10
19361729	chr19:19361729:C:G	6.31137e-10	-4.09779e-10	-1.18279	8.70895e-05	-4.09779e-10	-1.25978
19362441	chr19:19362441:G:A	3.41384e-09	-4.09779e-10	0.505286	0.000483456	-4.09779e-10	0.454246
19362616	chr19:19362616:G:A	3.21918e-10	-1.85601	-5.44374e-10	5.44861e-05	-1.72877	-5.44374e-10
19362996	chr19:19362996:T:A	9.10158e-08	3.78848	-5.44374e-10	0.000129898	-0.859968	-5.44374e-10
19363557	chr19:19363557:G:A	8.25053e-08	3.69031	-5.44374e-10	0.000124456	-0.902763	-5.44374e-10
19363681	chr19:19363681:G:A	4.24583e-10	-1.40336	-0.175836	0.00121893	1.35814	0.0208754
19364279	chr19:19364279:G:A	5.48197e-07	6.52942	-0.945339	3.76268e-05	-1.3904	-0.708598
19364568	chr19:19364568:C:T	5.92166e-10	-4.09779e-10	-1.24652	8.64108e-05	-4.09779e-10	-1.2676
19364660	chr19:19364660:T:C	0.000190365	12.6964	-1.26227	1.48919e-05	-1.79925	-1.22665
19364740	chr19:19364740:G:A	4.68503e-10	-1.4296	-0.051163	0.0014459	1.38672	0.163059
19365556	chr19:19365556:G:A	1.0629e-06	7.06847	-0.822271	6.33442e-05	-1.02586	-0.55227
19365711	chr19:19365711:G:A	3.69221e-05	10.8838	-1.08975	2.16665e-05	-1.90253	-0.748417
19365829	chr19:19365829:A:G	4.77176e-09	0.840162	-5.44374e-10	0.000344373	0.115012	-5.44374e-10
19366175	chr19:19366175:A:G	2.17579e-08	3.14726	-0.789839	2.9634e-05	-1.90589	-0.431901
19367068	chr19:19367068:A:C	0.000362703	12.9405	-0.861744	0.000230245	0.478497	-0.766066
19367145	chr19:19367145:C:G	6.81045e-10	-4.09779e-10	-1.10668	0.00010166	-4.09779e-10	-1.10508
19367213	chr19:19367213:G:T	9.77444e-08	4.93945	-1.07965	2.18965e-05	-1.63874	-1.00165
19367214	chr19:19367214:G:T	9.58104e-08	4.92435	-1.08453	2.17013e-05	-1.64181	-1.00753
19367242	chr19:19367242:C:T	1.1584e-10	-1.71361	-1.16449	1.57148e-05	-1.75727	-1.21484
19367372	chr19:19367372:C:G	8.9191e-10	-4.09779e-10	-0.836943	0.000129526	-4.09779e-10	-0.86283
19367586	chr19:19367586:T:C	1.93408e-07	5.16194	-0.619692	4.44123e-05	-1.63158	-0.301618
19367645	chr19:19367645:C:G	1.13394e-10	-1.70065	-1.19879	1.51714e-05	-1.76898	-1.23832
19368250	chr19:19368250:C:T	6.57671e-10	-4.09779e-10	-1.1416	0.00010766	-4.09779e-10	-1.04774
19368338	chr19:19368338:C:G	7.74563e-10	-4.09779e-10	-0.978009	0.000119431	-4.09779e-10	-0.943974
19369127	chr19:19369127:C:A	2.32623e-07	5.37984	-0.652978	4.46784e-05	-1.58548	-0.341744
19369764	chr19:19369764:G:A	6.45217e-10	-1.50046	0.339741	0.00221126	1.39392	0.580679
19369766	chr19:19369766:T:C	2.34326e-07	5.15256	-0.418397	5.71284e-05	-1.62457	-0.0568462
19370170	chr19:19370170:C:G	6.19101e-10	-4.09779e-10	-1.20204	8.92991e-05	-4.09779e-10	-1.23472
19370570	chr19:19370570:G:T	2.29575e-07	5.24834	-0.534668	5.03951e-05	-1.61082	-0.196
19370796	chr19:19370796:C:T	5.80751e-10	-4.09779e-10	-1.26599	8.64202e-05	-4.09779e-10	-1.26749
19372072	chr19:19372072:C:T	6.47881e-10	-4.09779e-10	-1.1566	9.52761e-05	-4.09779e-10	-1.16994
19372102	chr19:19372102:T:G	1.20622e-10	-1.7232	-1.11445	1.68929e-05	-1.78933	-1.11049
19373199	chr19:19373199:A:G	1.29127e-07	4.9755	-0.837257	5.19489e-05	-1.2425	-0.533959
19373371	chr19:19373371:A:T	5.99318e-10	-4.09779e-10	-1.23452	8.73627e-05	-4.09779e-10	-1.25665
19373486	chr19:19373486:G:A	4.42407e-08	4.13697	-1.06988	1.93527e-05	-1.77348	-0.990402
19373492	chr19:19373492:C:T	5.80621e-10	-4.09779e-10	-1.26621	8.8662e-05	-4.09779e-10	-1.24188
19374810	chr19:19374810:G:T	2.53107e-09	-4.09779e-10	0.206089	0.000271811	-4.09779e-10	-0.121608
19375426	chr19:19375426:C:A	6.66836e-10	-4.09779e-10	-1.12776	8.95059e-05	-4.09779e-10	-1.23241
19375608	chr19:19375608:G:A	5.60762e-10	-1.47026	0.169253	0.0017921	1.36428	0.400149
19376493	chr19:19376493:C:T	1.33338e-07	4.69432	-0.523979	4.52784e-05	-1.72125	-0.192639
19376843	chr19:19376843:C:T	3.5051e-08	4.06829	-1.23404	6.33926e-05	-0.365709	-1.21166
19376967	chr19:19376967:T:A	6.09918e-10	-4.09779e-10	-1.21698	8.64056e-05	-4.09779e-10	-1.26766
19377909	chr19:19377909:T:C	2.17847e-05	9.47012	-0.203712	6.08226e-05	-1.9216	0.302846
19379633	chr19:19379633:TTC:T	2.64455e-10	-0.809294	-1.24334	1.35512e-05	-1.86588	-1.25436
19380244	chr19:19380244:T:G	1.01715e-10	-1.77349	-1.23465	1.60455e-05	-1.6918	-1.25949
19380783	chr19:19380783:C:T	6.90838e-10	-4.09779e-10	-1.0924	0.000105043	-4.09779e-10	-1.07235
19381142	chr19:19381142:G:A	6.67267e-10	-4.09779e-10	-1.12712	9.90467e-05	-4.09779e-10	-1.13112
19381164	chr19:19381164:T:C	1.10639e-07	4.478	-0.494278	4.58397e-05	-1.74178	-0.159782
19381749	chr19:19381749:C:T	2.38993e-09	-4.09779e-10	0.148711	0.0002586	-4.09779e-10	-0.171433
19382805	chr19:19382805:C:T	6.55597e-10	-4.09779e-10	-1.14476	0.000107342	-4.09779e-10	-1.05069
19383721	chr19:19383721:T:G	3.46257e-09	-4.09779e-10	0.519459	0.0003545	-4.09779e-10	0.143993
19383916	chr19:19383916:A:C	1.08951e-10	-1.70314	-1.23627	1.48244e-05	-1.76994	-1.2605
19384194	chr19:19384194:G:A	6.61078e-10	-4.09779e-10	-1.13644	0.000108459	-4.09779e-10	-1.04035
19384843	chr19:19384843:C:T	3.08317e-10	-1.89918	-5.44374e-10	4.57904e-05	-1.90264	-5.44374e-10
19385121	chr19:19385121:C:T	5.80924e-10	-4.09779e-10	-1.26569	8.6445e-05	-4.09779e-10	-1.26721
19385145	chr19:19385145:G:A	1.81369e-07	5.05704	-0.579063	4.74011e-05	-1.60622	-0.261846
19386069	chr19:19386069:C:T	2.57746e-09	-4.09779e-10	0.224253	0.000276348	-4.09779e-10	-0.105053
19386776	chr19:19386776:G:C	6.13323e-10	-4.09779e-10	-1.21142	8.67388e-05	-4.09779e-10	-1.26381
19387578	chr19:19387578:C:T	5.79651e-10	-4.09779e-10	-1.26788	8.63059e-05	-4.09779e-10	-1.26882
19387692	chr19:19387692:C:T	7.21116e-10	-4.09779e-10	-1.04951	0.000100708	-4.09779e-10	-1.11449
19388113	chr19:19388113:A:G	3.22562e-09	-4.09779e-10	0.448571	0.000335219	-4.09779e-10	0.08807
19388159	chr19:19388159:G:A	1.03838e-10	-1.82775	-1.15972	2.9236e-05	-1.21048	-1.14083
19388740	chr19:19388740:C:G	3.3261e-10	-1.82334	-5.44374e-10	4.55885e-05	-1.90706	-5.44374e-10
19388789	chr19:19388789:A:G	7.10487e-06	9.15982	-1.01383	2.28783e-05	-1.9222	-0.674331
19388820	chr19:19388820:C:T	2.86379e-09	-4.09779e-10	0.329593	0.000406744	-4.09779e-10	0.281471
19388823	chr19:19388823:C:T	1.03009e-09	-4.09779e-10	-0.692911	0.000129431	-4.09779e-10	-0.863564
19389831	chr19:19389831:C:T	5.90706e-10	-4.09779e-10	-1.24899	8.76682e-05	-4.09779e-10	-1.25315
19389851	chr19:19389851:C:T	3.55199e-09	-4.09779e-10	0.544955	0.000366157	-4.09779e-10	0.176348
19390157	chr19:19390157:G:T	6.59163e-10	-4.09779e-10	-1.13934	0.000101876	-4.09779e-10	-1.10296
19390232	chr19:19390232:A:G	6.17332e-10	-4.09779e-10	-1.2049	8.67635e-05	-4.09779e-10	-1.26353
19390525	chr19:19390525:T:C	1.43632e-09	-4.09779e-10	-0.360472	0.000205171	-4.09779e-10	-0.402872
19391362	chr19:19391362:C:T	6.39279e-10	-4.09779e-10	-1.16997	8.7589e-05	-4.09779e-10	-1.25406
19392334	chr19:19392334:T:C	5.9035e-10	-4.09779e-10	-1.24959	8.9199e-05	-4.09779e-10	-1.23585
19392764	chr19:19392764:T:C	1.28264e-07	5.05287	-0.921335	4.69154e-05	-1.19927	-0.679097
19393358	chr19:19393358:T:C	7.45637e-06	9.25334	-1.05907	2.12915e-05	-1.92457	-0.743841
19393875	chr19:19393875:C:T	5.90403e-10	-4.09779e-10	-1.2495	8.7628e-05	-4.09779e-10	-1.25361
19393911	chr19:19393911:C:CA	1.64474e-09	-0.224972	-5.44374e-10	0.000127949	-0.875081	-5.44374e-10
19394278	chr19:19394278:C:T	1.11889e-07	4.98464	-0.989691	4.20003e-05	-1.21976	-0.769282
19394302	chr19:19394302:G:A	8.90143e-10	-0.838926	-5.44374e-10	8.12018e-05	-1.32978	-5.44374e-10
19394422	chr19:19394422:T:C	5.84698e-10	-4.09779e-10	-1.25921	8.68704e-05	-4.09779e-10	-1.2623
19395181	chr19:19395181:G:A	1.0944e-09	-0.63235	-5.44374e-10	6.75146e-05	-1.51437	-5.44374e-10
19395283	chr19:19395283:C:T	1.37027e-07	5.19725	-0.999623	4.43338e-05	-1.15061	-0.784362
19395925	chr19:19395925:T:A	6.90838e-10	-4.09779e-10	-1.0924	0.000105043	-4.09779e-10	-1.07235
19397204	chr19:19397204:A:G	2.04151e-07	5.68842	-1.09211	5.36465e-05	-0.83247	-0.911829
19397329	chr19:19397329:G:A	1.13164e-09	-1.12241	0.52353	0.00125621	0.628439	0.780703
19398200	chr19:19398200:G:A	6.38643e-10	-4.09779e-10	-1.17096	8.77832e-05	-4.09779e-10	-1.25184
19398892	chr19:19398892:C:T	1.07185e-10	-1.74527	-1.21048	1.57675e-05	-1.72319	-1.24557
19399554	chr19:19399554:C:G	9.52596e-10	-1.24409	0.472976	0.00141044	0.800596	0.724344
19399567	chr19:19399567:C:T	3.20062e-10	-1.86179	-5.44374e-10	4.62404e-05	-1.89286	-5.44374e-10
19401319	chr19:19401319:A:G	9.85109e-10	-4.09779e-10	-0.737556	0.000167181	-4.09779e-10	-0.607636
19401332	chr19:19401332:G:C	6.83958e-10	-4.09779e-10	-1.10241	0.000105193	-4.09779e-10	-1.07092
19401481	chr19:19401481:G:A	2.56161e-08	2.52067	-5.44374e-10	8.77976e-05	-1.25168	-5.44374e-10
19401848	chr19:19401848:A:T	1.22561e-07	5.05144	-0.965381	4.44334e-05	-1.19553	-0.737193
19402353	chr19:19402353:C:T	5.79665e-10	-4.09779e-10	-1.26786	8.6326e-05	-4.09779e-10	-1.26858
19402516	chr19:19402516:A:C	7.65255e-10	-4.09779e-10	-0.9901	0.0001169	-4.09779e-10	-0.965397
19403220	chr19:19403220:G:T	6.90061e-10	-1.47557	0.382038	0.00258831	1.39749	0.734552
19403449	chr19:19403449:G:A	5.8942e-10	-4.09779e-10	-1.25117	8.75192e-05	-4.09779e-10	-1.25486
19404753	chr19:19404753:T:C	1.03239e-09	-0.690672	-5.44374e-10	0.000335093	0.087693	-5.44374e-10
19405594	chr19:19405594:C:A	1.097e-09	-4.09779e-10	-0.629971	0.000160565	-4.09779e-10	-0.648017
19405622	chr19:19405622:G:A	1.57287e-05	10.0085	-1.06776	2.12656e-05	-1.91003	-0.759588
19406846	chr19:19406846:G:C	7.11412e-10	-4.09779e-10	-1.06306	9.95758e-05	-4.09779e-10	-1.1258
19407201	chr19:19407201:T:C	7.03717e-10	-4.09779e-10	-1.07393	9.86991e-05	-4.09779e-10	-1.13464
19407507	chr19:19407507:T:A	1.76149e-07	5.08949	-0.640712	4.42868e-05	-1.59929	-0.336735
19408759	chr19:19408759:C:T	7.93092e-10	-4.09779e-10	-0.954369	0.000123342	-4.09779e-10	-0.911753
19409724	chr19:19409724:TAGTG:T	8.4869e-11	-1.92438	-1.26482	2.64394e-05	-1.19373	-1.25813
19411748	chr19:19411748:G:A	1.40737e-07	4.66355	-0.439209	5.08402e-05	-1.70508	-0.0929445
19412052	chr19:19412052:A:G	1.70542e-09	-4.09779e-10	-0.188742	0.000267267	-4.09779e-10	-0.138468
19412135	chr19:19412135:T:C	6.01221e-10	-4.09779e-10	-1.23135	8.87335e-05	-4.09779e-10	-1.24108
19412161	chr19:19412161:T:A	1.15872e-10	-1.92429	-0.953525	2.5116e-05	-1.49344	-1.00977
19412337	chr19:19412337:A:T	1.21649e-08	-4.09779e-10	1.776	0.00171509	-4.09779e-10	1.72051
19412977	chr19:19412977:A:G	6.2039e-10	-4.09779e-10	-1.19996	9.42367e-05	-4.09779e-10	-1.1809
19412988	chr19:19412988:G:A	8.52381e-10	-4.09779e-10	-0.882275	0.000138022	-4.09779e-10	-0.799305
19413296	chr19:19413296:G:A	1.10813e-10	-1.73418	-1.18829	1.58173e-05	-1.73467	-1.23094
19414903	chr19:19414903:G:A	1.11706e-10	-1.71201	-1.20243	1.53459e-05	-1.75578	-1.24009
19414983	chr19:19414983:T:C	3.44518e-08	3.72398	-0.906966	0.000183283	0.194885	-0.710568
19415585	chr19:19415585:G:A	5.79609e-10	-4.09779e-10	-1.26795	8.63061e-05	-4.09779e-10	-1.26881
19415907	chr19:19415907:C:T	2.14557e-09	-4.09779e-10	0.0408526	0.000243402	-4.09779e-10	-0.231999
19416532	chr19:19416532:A:G	5.83462e-10	-4.09779e-10	-1.26133	9.16887e-05	-4.09779e-10	-1.20831
19417860	chr19:19417860:T:A	3.36007e-09	-4.09779e-10	0.489409	0.000348386	-4.09779e-10	0.126597
19417880	chr19:19417880:G:A	7.00538e-10	-4.09779e-10	-1.07846	0.000108025	-4.09779e-10	-1.04435
19417997	chr19:19417997:A:G	2.10244e-07	5.22601	-0.600293	4.79053e-05	-1.56962	-0.287872
19418660	chr19:19418660:G:A	6.83875e-10	-4.09779e-10	-1.10253	9.63707e-05	-4.09779e-10	-1.15851
19419374	chr19:19419374:C:T	5.91174e-10	-4.09779e-10	-1.2482	8.77339e-05	-4.09779e-10	-1.25241
19419461	chr19:19419461:G:A	1.94125e-07	5.00496	-0.459011	5.42184e-05	-1.61454	-0.119158
19419781	chr19:19419781:G:C	1.08803e-10	-1.72516	-1.21561	1.54051e-05	-1.74324	-1.24878
19419796	chr19:19419796:A:G	7.00385e-10	-4.09779e-10	-1.07868	9.81037e-05	-4.09779e-10	-1.14069
19420464	chr19:19420464:T:C	2.1518e-08	2.34634	-5.44374e-10	8.11596e-05	-1.3303	-5.44374e-10
19420561	chr19:19420561:C:T	1.08979e-10	-1.80737	-1.13179	1.78188e-05	-1.69285	-1.15361
19421095	chr19:19421095:C:T	3.2307e-08	2.75273	-5.44374e-10	9.86472e-05	-1.13517	-5.44374e-10
19421101	chr19:19421101:A:G	9.94956e-07	6.69242	-0.512273	0.000143734	-0.341935	-0.416814
19421383	chr19:19421383:A:ACTGTCCCTTCGC	3.47818e-09	-4.09779e-10	0.523957	0.00035928	-4.09779e-10	0.157389
19421485	chr19:19421485:T:C	7.22899e-10	-4.09779e-10	-1.04704	0.000111716	-4.09779e-10	-1.01076
19421873	chr19:19421873:G:A	1.23706e-05	9.80493	-1.1044	2.008e-05	-1.90883	-0.818158
19422817	chr19:19422817:C:G	5.79132e-10	-4.09779e-10	-1.26878	8.64522e-05	-4.09779e-10	-1.26712
19422821	chr19:19422821:T:C	1.3414e-07	4.59319	-0.416853	5.15646e-05	-1.71676	-0.0671198
19423071	chr19:19423071:A:G	6.5973e-10	-1.33614	0.197664	0.00132248	1.02995	0.430606
19424785	chr19:19424785:G:T	9.26503e-10	-4.09779e-10	-0.798891	0.00012991	-4.09779e-10	-0.859875
19424946	chr19:19424946:T:C	1.36162e-09	-4.09779e-10	-0.41388	0.000163619	-4.09779e-10	-0.629174
19425195	chr19:19425195:T:C	1.09519e-09	-4.09779e-10	-0.631622	0.000160309	-4.09779e-10	-0.649613
19425342	chr19:19425342:G:C	6.97781e-10	-4.09779e-10	-1.0824	9.80076e-05	-4.09779e-10	-1.14167
19425399	chr19:19425399:G:C	1.14266e-10	-1.70723	-1.18454	1.547e-05	-1.75948	-1.22833
19425976	chr19:19425976:T:C	7.35367e-10	-4.09779e-10	-1.02994	0.000107036	-4.09779e-10	-1.05355
19426608	chr19:19426608:TC:T	6.89779e-10	-4.09779e-10	-1.09394	9.70013e-05	-4.09779e-10	-1.15199
19426807	chr19:19426807:C:A	6.2589e-10	-4.09779e-10	-1.19113	9.5646e-05	-4.09779e-10	-1.16606
19429023	chr19:19429023:T:G	5.94475e-10	-4.09779e-10	-1.24263	8.81729e-05	-4.09779e-10	-1.24741
19429082	chr19:19429082:T:C	1.20889e-07	5.01253	-0.940208	3.97084e-05	-1.12253	-0.922625
19429295	chr19:19429295:AG:A	8.50425e-11	-1.9241	-1.26306	2.61463e-05	-1.20769	-1.25532
19429374	chr19:19429374:C:T	7.1398e-10	-1.30831	0.248859	0.00129832	0.964316	0.4778
19429379	chr19:19429379:T:TGGGTCTGA	8.0052e-10	-4.09779e-10	-0.945046	0.000110979	-4.09779e-10	-1.01737
19429906	chr19:19429906:T:C	8.90566e-10	-0.838451	-5.44374e-10	0.000294976	-0.0398189	-5.44374e-10
19430338	chr19:19430338:A:T	5.72299e-10	-1.28065	-5.44374e-10	4.99859e-05	-1.81497	-5.44374e-10
19430861	chr19:19430861:G:A	2.27943e-08	2.40396	-5.44374e-10	8.4054e-05	-1.29526	-5.44374e-10
19430889	chr19:19430889:A:G	7.17263e-10	-4.09779e-10	-1.05487	0.000110819	-4.09779e-10	-1.01882
19431643	chr19:19431643:G:A	3.23777e-10	-1.85025	-5.44374e-10	4.48282e-05	-1.92388	-5.44374e-10
19432435	chr19:19432435:G:A	6.63766e-10	-4.09779e-10	-1.13238	0.000101848	-4.09779e-10	-1.10323
19432462	chr19:19432462:C:T	1.10074e-10	-1.72235	-1.20681	1.54354e-05	-1.74655	-1.24351
19432643	chr19:19432643:A:G	1.9385e-09	-4.09779e-10	-0.0606376	0.000222456	-4.09779e-10	-0.321984
19433594	chr19:19433594:T:G	3.65377e-10	-1.02293	-0.706448	2.64758e-05	-1.78019	-0.670291
19433835	chr19:19433835:C:T	4.55348e-08	3.09592	-5.44374e-10	6.60405e-05	-1.53645	-5.44374e-10
19433914	chr19:19433914:G:A	6.84795e-10	-4.09779e-10	-1.10119	9.64785e-05	-4.09779e-10	-1.15739
19434619	chr19:19434619:A:G	1.10435e-10	-1.73451	-1.19137	1.57877e-05	-1.73448	-1.23301
19434833	chr19:19434833:A:G	1.10447e-10	-1.66019	-1.26559	1.26078e-05	-1.92456	-1.26784
19434887	chr19:19434887:G:A	1.75564e-07	5.08455	-0.639095	4.43861e-05	-1.59925	-0.334535
19435181	chr19:19435181:T:C	1.86891e-07	5.12441	-0.616434	4.60004e-05	-1.5908	-0.307267
19435247	chr19:19435247:G:A	1.99642e-08	2.27139	-5.44374e-10	7.99204e-05	-1.34568	-5.44374e-10
19435679	chr19:19435679:G:A	3.55199e-09	-4.09779e-10	0.544955	0.000366157	-4.09779e-10	0.176348
19435742	chr19:19435742:C:T	5.80861e-10	-4.09779e-10	-1.2658	8.72871e-05	-4.09779e-10	-1.25751
19437102	chr19:19437102:CAA:C	5.84927e-10	-4.09779e-10	-1.25882	8.68978e-05	-4.09779e-10	-1.26198
19437157	chr19:19437157:T:A	7.06066e-09	-4.09779e-10	1.23199	0.00099835	-4.09779e-10	1.17939
19437430	chr19:19437430:T:G	1.18316e-05	9.79767	-1.14169	1.88039e-05	-1.90872	-0.883936
19437437	chr19:19437437:A:G	2.2205e-07	5.29959	-0.619237	4.76888e-05	-1.55126	-0.310754
19437834	chr19:19437834:T:G	2.45902e-07	5.84193	-1.05955	5.77351e-05	-0.803084	-0.867765
19437883	chr19:19437883:A:G	6.67491e-10	-4.09779e-10	-1.12678	0.000102451	-4.09779e-10	-1.09733
19438417	chr19:19438417:C:T	2.00333e-08	2.27484	-5.44374e-10	8.01088e-05	-1.34333	-5.44374e-10
19438898	chr19:19438898:G:A	1.17552e-09	-4.09779e-10	-0.56084	0.000169228	-4.09779e-10	-0.595468
19439655	chr19:19439655:A:C	2.20304e-07	5.28937	-0.616913	4.77472e-05	-1.55297	-0.307825
19440631	chr19:19440631:G:A	7.1267e-10	-4.09779e-10	-1.06129	0.000110094	-4.09779e-10	-1.02538
19441056	chr19:19441056:C:T	6.33378e-10	-4.09779e-10	-1.17924	9.64354e-05	-4.09779e-10	-1.15784
19441604	chr19:19441604:T:C	6.83067e-08	4.53811	-1.03665	2.2855e-05	-1.71625	-0.881294
19441815	chr19:19441815:T:C	1.49655e-07	4.77887	-0.49309	4.8681e-05	-1.68344	-0.157986
19442600	chr19:19442600:T:C	5.88946e-10	-4.09779e-10	-1.25197	8.89085e-05	-4.09779e-10	-1.23911
19442957	chr19:19442957:G:A	3.38754e-09	-4.09779e-10	0.497552	0.000350922	-4.09779e-10	0.13385
19443916	chr19:19443916:C:T	1.08209e-10	-1.73825	-1.20799	1.56754e-05	-1.73075	-1.24388
19444297	chr19:19444297:CT:C	3.68911e-07	6.40129	-1.21329	2.84588e-05	-1.30971	-1.06854
19444721	chr19:19444721:A:G	2.09005e-08	2.31722	-5.44374e-10	8.11998e-05	-1.3298	-5.44374e-10
19445842	chr19:19445842:G:A	1.15007e-07	4.61395	-0.591506	4.19052e-05	-1.71487	-0.276432
19446544	chr19:19446544:A:G	6.34656e-06	9.0862	-1.05308	2.15097e-05	-1.92381	-0.7344
19446801	chr19:19446801:C:T	3.00782e-10	-1.92392	-5.44374e-10	4.48719e-05	-1.9229	-5.44374e-10
19447156	chr19:19447156:A:G	9.14534e-10	-0.811894	-5.44374e-10	8.3667e-05	-1.29987	-5.44374e-10
19447659	chr19:19447659:G:A	1.10512e-10	-1.7309	-1.19428	1.56993e-05	-1.73811	-1.23499
19448369	chr19:19448369:C:T	1.05571e-09	-4.09779e-10	-0.668344	0.000149857	-4.09779e-10	-0.717031
19448465	chr19:19448465:C:G	5.79457e-10	-4.09779e-10	-1.26822	8.63088e-05	-4.09779e-10	-1.26878
19449180	chr19:19449180:G:A	1.07982e-10	-1.75988	-1.18846	1.62562e-05	-1.70757	-1.23067
19449254	chr19:19449254:C:T	1.13607e-10	-1.6938	-1.20376	1.5091e-05	-1.7713	-1.24132
19449348	chr19:19449348:A:AT	1.78329e-07	5.17551	-0.714437	4.13962e-05	-1.58123	-0.422298
19450334	chr19:19450334:C:G	5.89729e-10	-4.09779e-10	-1.25065	8.87949e-05	-4.09779e-10	-1.24039
19451398	chr19:19451398:G:T	6.70577e-10	-4.09779e-10	-1.12217	9.48525e-05	-4.09779e-10	-1.17439
19451444	chr19:19451444:C:T	5.6794e-10	-1.54069	0.252393	0.00266978	1.57336	0.589679
19451540	chr19:19451540:G:A	7.70566e-06	9.28924	-1.06208	2.11878e-05	-1.92457	-0.748716
19452043	chr19:19452043:G:A	5.81661e-10	-4.09779e-10	-1.26442	8.63103e-05	-4.09779e-10	-1.26877
19452093	chr19:19452093:G:A	1.11762e-10	-1.71677	-1.19716	1.54586e-05	-1.75159	-1.23695
19452134	chr19:19452134:A:G	4.1535e-10	-1.60119	-5.44374e-10	4.9729e-05	-1.82013	-5.44374e-10
19452465	chr19:19452465:T:TC	1.95299e-09	-4.09779e-10	-0.0531934	0.000223924	-4.09779e-10	-0.315408
19452812	chr19:19452812:G:C	6.7254e-10	-4.09779e-10	-1.11925	9.50377e-05	-4.09779e-10	-1.17244
19453270	chr19:19453270:A:G	8.10986e-10	-4.09779e-10	-0.932058	0.000117557	-4.09779e-10	-0.959791
19453393	chr19:19453393:G:T	6.27465e-10	-4.09779e-10	-1.18862	9.47521e-05	-4.09779e-10	-1.17545
19453614	chr19:19453614:G:A	1.13931e-09	-4.09779e-10	-0.592129	0.000141911	-4.09779e-10	-0.771516
19453864	chr19:19453864:A:G	1.14082e-10	-1.7159	-1.17749	1.56343e-05	-1.75385	-1.2234
19453956	chr19:19453956:C:G	3.13022e-10	-1.88403	-5.44374e-10	5.76647e-05	-1.67207	-5.44374e-10
19454131	chr19:19454131:G:A	6.05157e-10	-4.09779e-10	-1.22482	8.64307e-05	-4.09779e-10	-1.26737
19454548	chr19:19454548:G:A	8.63591e-11	-1.91894	-1.25285	2.372e-05	-1.29932	-1.26107
19454673	chr19:19454673:T:G	1.06871e-10	-1.76014	-1.19855	1.60272e-05	-1.71478	-1.23765
19455446	chr19:19455446:T:C	1.27359e-07	4.38281	-0.258361	5.97877e-05	-1.7498	0.113886
19456167	chr19:19456167:AAAAAG:A	6.77807e-10	-4.09779e-10	-1.11145	9.57966e-05	-4.09779e-10	-1.16449
19457067	chr19:19457067:C:T	1.42573e-09	-4.09779e-10	-0.367866	0.000208912	-4.09779e-10	-0.384801
19457435	chr19:19457435:A:G	9.52586e-06	9.32904	-0.889828	2.73439e-05	-1.9241	-0.494118
19457630	chr19:19457630:G:A	1.57269e-07	4.77477	-0.439369	5.17546e-05	-1.6821	-0.0981025
19457665	chr19:19457665:C:T	3.27787e-10	-1.83794	-5.44374e-10	6.38317e-05	-1.57046	-5.44374e-10
19457850	chr19:19457850:T:C	7.97854e-08	4.63172	-0.974938	2.51288e-05	-1.69714	-0.805561
19457991	chr19:19457991:T:A	2.11276e-09	-4.09779e-10	0.0254403	0.000233141	-4.09779e-10	-0.275071
19458214	chr19:19458214:C:T	1.07344e-10	-1.75845	-1.19582	1.61251e-05	-1.71024	-1.23609
19459619	chr19:19459619:A:G	8.37197e-10	-0.900248	-5.44374e-10	7.70881e-05	-1.38177	-5.44374e-10
19459746	chr19:19459746:G:C	1.01602e-10	-1.81487	-1.19438	1.74029e-05	-1.63499	-1.23509
19459990	chr19:19459990:C:T	1.88679e-09	-4.09779e-10	-0.0876777	0.000296137	-4.09779e-10	-0.0358918
19460285	chr19:19460285:C:T	5.91075e-10	-4.09779e-10	-1.24837	8.77225e-05	-4.09779e-10	-1.25254
19460291	chr19:19460291:A:G	5.87052e-06	8.88988	-0.934737	2.57867e-05	-1.9189	-0.557954
19460445	chr19:19460445:C:A	5.86723e-10	-4.09779e-10	-1.25576	8.71268e-05	-4.09779e-10	-1.25935
19460722	chr19:19460722:C:A	1.99417e-08	2.27026	-5.44374e-10	7.9941e-05	-1.34543	-5.44374e-10
19460943	chr19:19460943:G:A	9.4899e-11	-1.8329	-1.2446	1.69978e-05	-1.62942	-1.26422
19461099	chr19:19461099:C:T	7.91671e-10	-4.09779e-10	-0.956162	0.000127492	-4.09779e-10	-0.878657
19461321	chr19:19461321:TTA:T	3.35583e-10	-1.81444	-5.44374e-10	4.54299e-05	-1.91054	-5.44374e-10
19461514	chr19:19461514:C:T	5.87436e-10	-4.09779e-10	-1.25454	8.64913e-05	-4.09779e-10	-1.26667
19461774	chr19:19461774:C:T	3.61891e-09	-4.09779e-10	0.56362	0.000594954	-4.09779e-10	0.66177
19461976	chr19:19461976:A:G	1.14648e-07	4.528	-0.508687	4.55536e-05	-1.72658	-0.18124
19462469	chr19:19462469:G:A	5.92331e-10	-4.09779e-10	-1.24624	8.78913e-05	-4.09779e-10	-1.25061
19463468	chr19:19463468:G:C	5.80883e-06	8.85869	-0.914111	2.64671e-05	-1.91688	-0.533933
19463587	chr19:19463587:G:A	6.79424e-10	-4.09779e-10	-1.10906	0.000104537	-4.09779e-10	-1.07718
19463877	chr19:19463877:T:G	5.83104e-10	-4.09779e-10	-1.26194	8.66972e-05	-4.09779e-10	-1.26429
19465136	chr19:19465136:G:A	6.27685e-06	8.90535	-0.883282	2.77648e-05	-1.91789	-0.485061
19465209	chr19:19465209:G:A	7.34208e-10	-4.09779e-10	-1.03152	0.00010738	-4.09779e-10	-1.05034
19465231	chr19:19465231:A:G	6.67726e-10	-4.09779e-10	-1.12643	9.45348e-05	-4.09779e-10	-1.17775
19465395	chr19:19465395:G:A	6.22532e-10	-4.09779e-10	-1.19651	8.69868e-05	-4.09779e-10	-1.26096
19465747	chr19:19465747:C:T	3.31657e-10	-1.82621	-5.44374e-10	6.06825e-05	-1.62106	-5.44374e-10
19465896	chr19:19465896:C:T	2.01188e-09	-4.09779e-10	-0.0234835	0.000229967	-4.09779e-10	-0.288778
19466081	chr19:19466081:C:T	1.43228e-09	-4.09779e-10	-0.363288	0.000168051	-4.09779e-10	-0.60245
19466319	chr19:19466319:C:T	6.51705e-10	-4.09779e-10	-1.15072	0.000102421	-4.09779e-10	-1.09762
19466403	chr19:19466403:C:T	3.96699e-10	-1.64713	-5.44374e-10	7.2735e-05	-1.43989	-5.44374e-10
19466406	chr19:19466406:C:G	1.83149e-07	4.93096	-0.443212	5.96377e-05	-1.53306	-0.105368
19466807	chr19:19466807:C:T	3.01451e-10	-1.9217	-5.44374e-10	4.75797e-05	-1.86431	-5.44374e-10
19467263	chr19:19467263:T:C	1.68193e-07	4.82937	-0.42681	5.31776e-05	-1.67009	-0.0829863
19467641	chr19:19467641:A:G	1.50715e-07	4.7056	-0.412758	5.28171e-05	-1.6936	-0.0662846
19467782	chr19:19467782:G:A	1.03651e-10	-1.76532	-1.22396	1.59603e-05	-1.70286	-1.25376
19467934	chr19:19467934:A:G	6.54265e-05	11.1951	-0.828939	0.000148927	0.0096812	-0.732941
19468081	chr19:19468081:T:C	7.6189e-06	9.10645	-0.890615	2.72488e-05	-1.92431	-0.497397
19468190	chr19:19468190:C:T	5.80397e-10	-4.09779e-10	-1.2666	9.0071e-05	-4.09779e-10	-1.22612
19468237	chr19:19468237:T:G	1.79466e-07	4.85893	-0.391497	5.58048e-05	-1.66385	-0.0410048
19468748	chr19:19468748:A:G	1.07631e-10	-1.75112	-1.20048	1.59401e-05	-1.71867	-1.23921
19468765	chr19:19468765:G:A	3.00651e-10	-1.92436	-5.44374e-10	4.62023e-05	-1.89368	-5.44374e-10
19469609	chr19:19469609:T:TA	6.7184e-10	-4.09779e-10	-1.12029	0.000103286	-4.09779e-10	-1.08922
19470050	chr19:19470050:A:G	6.30229e-10	-4.09779e-10	-1.18422	9.22173e-05	-4.09779e-10	-1.20257
19470086	chr19:19470086:A:G	2.27899e-08	2.40377	-5.44374e-10	8.3875e-05	-1.29739	-5.44374e-10
19471084	chr19:19471084:C:T	2.01188e-09	-4.09779e-10	-0.0234835	0.000229967	-4.09779e-10	-0.288778
19471842	chr19:19471842:A:G	5.38227e-06	8.79429	-0.925981	2.61683e-05	-1.91521	-0.546956
19472183	chr19:19472183:C:T	5.10336e-07	5.87465	-0.36213	0.000107592	-0.793969	-0.254398
19472209	chr19:19472209:T:A	1.97222e-08	2.25919	-5.44374e-10	7.95083e-05	-1.35085	-5.44374e-10
19472306	chr19:19472306:C:T	5.84162e-10	-4.09779e-10	-1.26013	8.68062e-05	-4.09779e-10	-1.26304
19472352	chr19:19472352:A:G	1.16716e-09	-4.09779e-10	-0.567979	0.000171667	-4.09779e-10	-0.581156
19472363	chr19:19472363:C:T	1.4783e-09	-4.09779e-10	-0.331661	0.000234882	-4.09779e-10	-0.26763
19473129	chr19:19473129:T:A	6.87964e-10	-4.09779e-10	-1.09657	0.000105929	-4.09779e-10	-1.06395
19473861	chr19:19473861:G:A	1.54414e-09	-4.09779e-10	-0.288087	0.000178163	-4.09779e-10	-0.544015
19473879	chr19:19473879:A:G	6.49903e-10	-4.09779e-10	-1.15349	9.25486e-05	-4.09779e-10	-1.19898
19474040	chr19:19474040:G:A	5.82694e-10	-4.09779e-10	-1.26265	8.75718e-05	-4.09779e-10	-1.25426
19474160	chr19:19474160:C:T	6.32888e-10	-1.18001	-5.44374e-10	6.29985e-05	-1.5836	-5.44374e-10
19474399	chr19:19474399:C:T	6.67726e-10	-4.09779e-10	-1.12643	9.45348e-05	-4.09779e-10	-1.17775
19474506	chr19:19474506:G:A	3.30303e-10	-1.8303	-5.44374e-10	6.02078e-05	-1.62891	-5.44374e-10
19476687	chr19:19476687:G:A	6.27271e-10	-4.09779e-10	-1.18893	8.72066e-05	-4.09779e-10	-1.25843
19476966	chr19:19476966:G:A	2.05756e-08	2.30155	-5.44374e-10	8.07935e-05	-1.33482	-5.44374e-10
19476985	chr19:19476985:C:T	6.66241e-10	-4.09779e-10	-1.12866	0.000102252	-4.09779e-10	-1.09928
19477248	chr19:19477248:G:A	4.0443e-10	-1.62783	-5.44374e-10	4.92508e-05	-1.82979	-5.44374e-10
19477737	chr19:19477737:A:C	7.19352e-06	9.05206	-0.893676	2.71218e-05	-1.92399	-0.502388
19477756	chr19:19477756:G:A	7.80111e-10	-4.09779e-10	-0.970871	0.000108469	-4.09779e-10	-1.04025
19477835	chr19:19477835:C:G	5.8495e-10	-4.09779e-10	-1.25878	8.64501e-05	-4.09779e-10	-1.26715
19479213	chr19:19479213:C:T	1.81596e-08	2.17665	-5.44374e-10	0.000106438	-1.05915	-5.44374e-10
19479800	chr19:19479800:T:C	1.13764e-09	-4.09779e-10	-0.5936	0.000188815	-4.09779e-10	-0.485947
19479912	chr19:19479912:A:G	1.03914e-10	-1.77675	-1.21	1.62074e-05	-1.69586	-1.24539
19480257	chr19:19480257:A:G	6.72639e-06	8.97356	-0.88232	2.75925e-05	-1.92317	-0.486001
19480507	chr19:19480507:G:A	6.92075e-10	-4.09779e-10	-1.09061	0.000106693	-4.09779e-10	-1.05675
19482358	chr19:19482358:C:T	6.54523e-10	-4.09779e-10	-1.1464	9.61521e-05	-4.09779e-10	-1.16078
19482882	chr19:19482882:CTG:C	2.19977e-08	2.36839	-5.44374e-10	8.29185e-05	-1.30886	-5.44374e-10
19483075	chr19:19483075:C:T	6.31496e-10	-4.09779e-10	-1.18222	9.61005e-05	-4.09779e-10	-1.16132
19484205	chr19:19484205:C:T	6.18839e-06	8.9895	-0.981622	2.39013e-05	-1.92338	-0.629397
19485008	chr19:19485008:A:G	2.1271e-08	2.33479	-5.44374e-10	8.18537e-05	-1.32178	-5.44374e-10
19485308	chr19:19485308:G:A	6.79231e-10	-4.09779e-10	-1.10935	0.000104542	-4.09779e-10	-1.07712
19485567	chr19:19485567:G:A	5.8084e-10	-4.09779e-10	-1.26583	8.63415e-05	-4.09779e-10	-1.2684
19485897	chr19:19485897:G:A	1.70977e-09	-4.09779e-10	-0.186192	0.000267808	-4.09779e-10	-0.136444
19486000	chr19:19486000:G:A	5.8277e-10	-4.09779e-10	-1.26251	8.6622e-05	-4.09779e-10	-1.26516
19486217	chr19:19486217:G:A	3.0568e-10	-1.90777	-5.44374e-10	4.5388e-05	-1.91147	-5.44374e-10
19486246	chr19:19486246:G:A	1.27789e-07	4.57681	-0.448986	4.93458e-05	-1.71801	-0.10985
19486431	chr19:19486431:T:C	1.67831e-07	4.75414	-0.353732	5.74591e-05	-1.68456	0.00891584
19487404	chr19:19487404:G:A	6.3656e-10	-1.41983	0.2456	0.00163695	1.19055	0.483327
19487597	chr19:19487597:TCCCCCGAGTGGAACC:T	6.18963e-10	-4.09779e-10	-1.20226	9.56099e-05	-4.09779e-10	-1.16644
19487615	chr19:19487615:G:A	5.79888e-10	-4.09779e-10	-1.26747	8.63865e-05	-4.09779e-10	-1.26788
19487802	chr19:19487802:A:T	1.85234e-09	-0.106104	-5.44374e-10	0.000141298	-0.775847	-5.44374e-10
19488188	chr19:19488188:C:T	6.66648e-10	-4.09779e-10	-1.12805	9.44165e-05	-4.09779e-10	-1.179
19488644	chr19:19488644:G:A	2.92065e-08	2.65184	-5.44374e-10	9.36397e-05	-1.18726	-5.44374e-10
19488894	chr19:19488894:G:A	6.1945e-10	-4.09779e-10	-1.20148	9.43529e-05	-4.09779e-10	-1.17967
19491539	chr19:19491539:C:T	6.40354e-10	-4.09779e-10	-1.16829	8.79356e-05	-4.09779e-10	-1.25011
19492012	chr19:19492012:G:C	1.70632e-05	10.1121	-1.09	2.04635e-05	-1.90058	-0.807492
19492136	chr19:19492136:A:G	1.43097e-07	4.69616	-0.455188	5.01614e-05	-1.6963	-0.115168
19492866	chr19:19492866:A:C	9.69655e-10	-4.09779e-10	-0.753368	0.000138124	-4.09779e-10	-0.798563
19492883	chr19:19492883:C:A	6.09374e-08	3.77514	-0.387846	4.69712e-05	-1.84225	-0.0349308
19493200	chr19:19493200:A:G	6.2941e-10	-4.09779e-10	-1.18553	9.58067e-05	-4.09779e-10	-1.16438
19493379	chr19:19493379:CAT:C	1.00826e-10	-1.76759	-1.24933	1.45985e-05	-1.79671	-1.24909
19493397	chr19:19493397:C:T	1.06437e-10	-1.74031	-1.22244	1.55407e-05	-1.73064	-1.25262
19494539	chr19:19494539:T:C	1.57697e-07	4.84456	-0.506433	4.87347e-05	-1.66432	-0.176004
19494954	chr19:19494954:C:T	1.17736e-07	4.60326	-0.557367	4.36607e-05	-1.71342	-0.236851
19495154	chr19:19495154:C:T	7.70522e-06	9.13626	-0.909156	2.66281e-05	-1.92254	-0.52221
19495234	chr19:19495234:T:C	6.19043e-10	-1.58428	0.382149	0.00338998	1.6674	0.73446
19495825	chr19:19495825:G:A	1.2133e-07	4.54078	-0.464819	4.82566e-05	-1.72426	-0.125925
19495952	chr19:19495952:C:T	6.73752e-10	-4.09779e-10	-1.11745	0.000106211	-4.09779e-10	-1.06128
19496039	chr19:19496039:C:T	1.74549e-09	-0.165515	-5.44374e-10	0.000146276	-0.741218	-5.44374e-10
19496513	chr19:19496513:G:T	6.27296e-10	-4.09779e-10	-1.18889	8.72168e-05	-4.09779e-10	-1.25832
19496868	chr19:19496868:C:T	5.88966e-10	-4.09779e-10	-1.25194	8.75142e-05	-4.09779e-10	-1.25491
19497092	chr19:19497092:T:C	6.35035e-10	-4.09779e-10	-1.17663	8.7405e-05	-4.09779e-10	-1.25616
19497728	chr19:19497728:A:G	1.23599e-07	4.54129	-0.446803	4.91908e-05	-1.72382	-0.107185
19498000	chr19:19498000:G:T	6.57921e-10	-4.09779e-10	-1.14122	9.78941e-05	-4.09779e-10	-1.14283
19498367	chr19:19498367:C:T	2.04472e-09	-4.09779e-10	-0.00729048	0.000233367	-4.09779e-10	-0.274104
19499221	chr19:19499221:A:G	1.60627e-07	4.68067	-0.324134	5.84676e-05	-1.69596	0.037719
19499306	chr19:19499306:C:T	7.69344e-10	-0.984769	-5.44374e-10	7.29418e-05	-1.43705	-5.44374e-10
19499503	chr19:19499503:G:A	6.69124e-10	-4.09779e-10	-1.12434	0.000103598	-4.09779e-10	-1.0862
19499787	chr19:19499787:C:T	8.68403e-06	9.52792	-1.18123	5.38391e-05	-0.700279	-1.04044
19499848	chr19:19499848:A:G	2.31699e-08	2.4203	-5.44374e-10	8.45876e-05	-1.28893	-5.44374e-10
19500088	chr19:19500088:A:G	1.14851e-09	-4.09779e-10	-0.584086	0.000130595	-4.09779e-10	-0.854615
19500244	chr19:19500244:G:A	1.01384e-10	-1.90953	-1.10187	1.40819e-05	-1.92347	-1.15836
19500693	chr19:19500693:A:G	2.03416e-09	-4.09779e-10	-0.0124686	0.000225502	-4.09779e-10	-0.308387
19500965	chr19:19500965:G:A	5.65498e-10	-1.2926	-5.44374e-10	4.98131e-05	-1.81844	-5.44374e-10
19501768	chr19:19501768:C:G	6.68445e-10	-4.09779e-10	-1.12535	9.45442e-05	-4.09779e-10	-1.17765
19501816	chr19:19501816:G:T	7.06466e-10	-4.09779e-10	-1.07003	0.000109125	-4.09779e-10	-1.03422
19502073	chr19:19502073:C:T	1.21897e-09	-4.09779e-10	-0.524543	0.000172034	-4.09779e-10	-0.579023
19502590	chr19:19502590:C:T	1.96925e-09	-4.09779e-10	-0.0448991	0.000219392	-4.09779e-10	-0.335855
19502813	chr19:19502813:A:G	2.7259e-06	8.4236	-1.2356	4.34524e-05	-0.864816	-1.09023
19503480	chr19:19503480:G:A	1.12154e-10	-1.71616	-1.19427	1.54638e-05	-1.75303	-1.23518
19503899	chr19:19503899:T:C	3.04563e-10	-1.91143	-5.44374e-10	4.92246e-05	-1.83032	-5.44374e-10
19504157	chr19:19504157:G:A	5.89404e-10	-4.09779e-10	-1.2512	9.20928e-05	-4.09779e-10	-1.20392
19504251	chr19:19504251:C:T	5.79661e-10	-4.09779e-10	-1.26787	8.77989e-05	-4.09779e-10	-1.25167
19505096	chr19:19505096:C:T	1.07691e-10	-1.73158	-1.21947	1.54408e-05	-1.73853	-1.25117
19505217	chr19:19505217:T:C	8.63727e-08	3.97069	-0.234567	5.76688e-05	-1.81874	0.146743
19505933	chr19:19505933:G:A	1.52169e-07	4.63008	-0.327637	5.77652e-05	-1.70914	0.0388145
19506208	chr19:19506208:C:T	1.05299e-10	-1.73639	-1.23712	1.53726e-05	-1.73335	-1.26078
19506325	chr19:19506325:G:A	8.28118e-10	-1.40481	0.493661	0.00205225	1.1514	0.748582
19506416	chr19:19506416:CTAT:C	7.10004e-09	-4.09779e-10	1.23755	0.00100385	-4.09779e-10	1.18488
19506730	chr19:19506730:G:A	9.85774e-10	-4.09779e-10	-0.736881	0.000144965	-4.09779e-10	-0.750223
19506846	chr19:19506846:T:C	1.23772e-07	4.59554	-0.499654	4.6709e-05	-1.7145	-0.168279
19507037	chr19:19507037:AAG:A	1.1327e-09	-4.09779e-10	-0.59795	0.000166015	-4.09779e-10	-0.614634
19507777	chr19:19507777:CAA:C	5.89173e-10	-4.09779e-10	-1.25159	8.83497e-05	-4.09779e-10	-1.24541
19507866	chr19:19507866:C:T	8.04826e-10	-4.09779e-10	-0.939682	0.000123014	-4.09779e-10	-0.91442
19508508	chr19:19508508:T:C	1.5977e-07	4.86378	-0.512596	4.83708e-05	-1.6645	-0.183318
19508733	chr19:19508733:A:G	1.50715e-07	4.80208	-0.50924	4.79805e-05	-1.67649	-0.17943
19509096	chr19:19509096:G:A	1.70229e-09	-4.09779e-10	-0.190577	0.000266603	-4.09779e-10	-0.140954
19509152	chr19:19509152:A:G	1.63059e-09	-0.23361	-5.44374e-10	0.000138208	-0.797955	-5.44374e-10
19509491	chr19:19509491:G:C	9.60324e-11	-1.87734	-1.18828	2.52137e-05	-1.32817	-1.17116
19510195	chr19:19510195:T:C	5.92048e-07	5.65997	0.00106877	0.000140607	-0.907905	0.127159
19510229	chr19:19510229:T:C	2.07903e-07	5.09349	-0.478968	5.30519e-05	-1.61849	-0.136951
19510580	chr19:19510580:G:T	6.28237e-10	-1.37958	0.192188	0.00140481	1.09558	0.425361
19510658	chr19:19510658:T:C	6.48111e-10	-1.15625	-5.44374e-10	6.74407e-05	-1.51547	-5.44374e-10
19510943	chr19:19510943:A:G	9.95498e-11	-1.78044	-1.24921	1.60682e-05	-1.6837	-1.26617
19510946	chr19:19510946:T:C	9.42989e-10	-4.09779e-10	-0.781254	0.000136508	-4.09779e-10	-0.810329
19510971	chr19:19510971:A:G	1.0234e-10	-1.76539	-1.23662	1.58633e-05	-1.70215	-1.26055
19512398	chr19:19512398:C:T	9.44217e-10	-4.09779e-10	-0.779952	0.000154229	-4.09779e-10	-0.688278
19514738	chr19:19514738:A:G	1.90052e-07	5.04245	-0.517709	5.01439e-05	-1.62806	-0.183754
19515278	chr19:19515278:C:T	1.53372e-09	-4.09779e-10	-0.294858	0.000227085	-4.09779e-10	-0.301392
19515925	chr19:19515925:A:G	9.94395e-11	-1.77975	-1.25101	1.60312e-05	-1.68549	-1.26669
19515960	chr19:19515960:C:T	1.01376e-10	-1.7632	-1.24827	1.57301e-05	-1.70546	-1.26568
19515972	chr19:19515972:T:G	1.02224e-10	-1.75488	-1.24827	1.55816e-05	-1.71495	-1.26568
19516629	chr19:19516629:G:A	5.97457e-10	-4.09779e-10	-1.23763	8.67031e-05	-4.09779e-10	-1.26422
19516844	chr19:19516844:A:G	1.01652e-10	-1.77036	-1.23839	1.59455e-05	-1.69628	-1.26126
19517045	chr19:19517045:C:A	5.93417e-10	-4.09779e-10	-1.24441	8.73695e-05	-4.09779e-10	-1.25657
19517227	chr19:19517227:A:G	6.25794e-10	-4.09779e-10	-1.19129	9.549e-05	-4.09779e-10	-1.16769
19517228	chr19:19517228:G:A	4.63758e-06	8.70439	-0.984996	2.40799e-05	-1.91206	-0.633275
19517511	chr19:19517511:A:G	1.46696e-09	-4.09779e-10	-0.339363	0.000216767	-4.09779e-10	-0.347891
19517818	chr19:19517818:C:T	7.43117e-10	-4.09779e-10	-1.01945	0.000108199	-4.09779e-10	-1.04274
19518721	chr19:19518721:G:A	3.69611e-10	-1.71786	-5.44374e-10	5.35353e-05	-1.74637	-5.44374e-10
19518952	chr19:19518952:C:T	6.18187e-10	-4.09779e-10	-1.20352	8.66518e-05	-4.09779e-10	-1.26482
19519101	chr19:19519101:G:A	3.22812e-09	0.449347	-5.44374e-10	0.000248555	-0.211052	-5.44374e-10
19519782	chr19:19519782:C:T	1.60485e-09	-4.09779e-10	-0.249524	0.000184089	-4.09779e-10	-0.511294
19520237	chr19:19520237:C:T	1.95566e-09	-4.09779e-10	-0.0518249	0.000217991	-4.09779e-10	-0.342259
19520377	chr19:19520377:A:G	7.0399e-10	-4.09779e-10	-1.07354	0.000108723	-4.09779e-10	-1.03791
19520846	chr19:19520846:A:G	1.80518e-07	5.01781	-0.544538	4.80985e-05	-1.63179	-0.221676
19522161	chr19:19522161:T:C	9.22099e-11	-1.84047	-1.26577	1.78172e-05	-1.57885	-1.26771
19522324	chr19:19522324:T:C	1.04186e-09	-4.09779e-10	-0.681541	0.000146469	-4.09779e-10	-0.739901
19522631	chr19:19522631:A:G	3.17475e-10	-1.86991	-5.44374e-10	4.5785e-05	-1.90276	-5.44374e-10
19522840	chr19:19522840:T:C	5.93417e-10	-4.09779e-10	-1.24441	8.73695e-05	-4.09779e-10	-1.25657
19523191	chr19:19523191:G:C	3.33579e-10	-1.82043	-5.44374e-10	4.50619e-05	-1.91868	-5.44374e-10
19524688	chr19:19524688:C:T	1.10545e-10	-1.87084	-1.05404	1.6627e-05	-1.89969	-1.016
19525893	chr19:19525893:T:C	9.8651e-11	-1.78694	-1.25178	1.61853e-05	-1.67566	-1.26695
19526169	chr19:19526169:C:T	6.08286e-10	-4.09779e-10	-1.21966	8.63829e-05	-4.09779e-10	-1.26792
19526499	chr19:19526499:C:T	2.01792e-08	2.2821	-5.44374e-10	8.10399e-05	-1.33177	-5.44374e-10
19526628	chr19:19526628:G:A	9.64971e-11	-1.81074	-1.25005	1.67658e-05	-1.64103	-1.26634
19526855	chr19:19526855:A:G	6.34918e-10	-4.09779e-10	-1.17681	9.2293e-05	-4.09779e-10	-1.20175
19526941	chr19:19526941:G:A	9.58409e-10	-4.09779e-10	-0.765034	0.000170105	-4.09779e-10	-0.5903
19526972	chr19:19526972:C:T	9.88125e-11	-1.78796	-1.24912	1.62249e-05	-1.67416	-1.266
19526984	chr19:19526984:C:T	1.56498e-09	-0.274678	-5.44374e-10	0.000134026	-0.82868	-5.44374e-10
19527121	chr19:19527121:A:G	6.8544e-10	-1.10025	-5.44374e-10	6.03857e-05	-1.62596	-5.44374e-10
19527409	chr19:19527409:G:A	9.86412e-11	-1.78969	-1.24912	1.62675e-05	-1.67155	-1.266
19527934	chr19:19527934:A:G	9.70092e-11	-1.80638	-1.24912	1.66663e-05	-1.64732	-1.266
19528639	chr19:19528639:C:T	9.99615e-11	-1.78338	-1.24215	1.61673e-05	-1.68074	-1.26298
19529019	chr19:19529019:C:T	3.65292e-09	0.572973	-5.44374e-10	0.00027392	-0.113879	-5.44374e-10
19529094	chr19:19529094:C:T	2.03077e-09	-4.09779e-10	-0.0141361	0.00022536	-4.09779e-10	-0.309014
19529245	chr19:19529245:C:T	1.0271e-09	-4.09779e-10	-0.695818	0.00014814	-4.09779e-10	-0.728559
19529325	chr19:19529325:C:G	1.24692e-09	-4.09779e-10	-0.501876	0.000184623	-4.09779e-10	-0.508397
19529605	chr19:19529605:T:C	1.70977e-09	-4.09779e-10	-0.186192	0.000267808	-4.09779e-10	-0.136444
19529715	chr19:19529715:T:C	1.53797e-07	4.7022	-0.389115	5.47754e-05	-1.69183	-0.0316442
19531626	chr19:19531626:C:T	6.10697e-10	-4.09779e-10	-1.21571	9.24937e-05	-4.09779e-10	-1.19957
19531986	chr19:19531986:C:T	3.37994e-08	4.0306	-1.23271	2.18086e-05	-1.54114	-1.10327
19532120	chr19:19532120:C:A	6.08286e-10	-4.09779e-10	-1.21966	8.63829e-05	-4.09779e-10	-1.26792
19532134	chr19:19532134:C:T	5.89746e-10	-4.09779e-10	-1.25062	8.75842e-05	-4.09779e-10	-1.25411
19532219	chr19:19532219:C:A	7.08555e-08	4.14581	-0.607715	3.82505e-05	-1.78481	-0.297743
19532534	chr19:19532534:A:T	9.3813e-11	-1.83508	-1.25392	1.7399e-05	-1.60272	-1.26759
19532906	chr19:19532906:G:A	9.73463e-11	-1.79635	-1.25569	1.63304e-05	-1.66569	-1.26799
19533098	chr19:19533098:C:G	5.52906e-10	-1.35106	0.0359378	0.00104692	0.974628	0.252267
19533198	chr19:19533198:G:T	4.20043e-10	-1.58995	-5.44374e-10	5.09316e-05	-1.79623	-5.44374e-10
19534240	chr19:19534240:CAGAGACAAATGGAGAG:C	6.39397e-10	-4.09779e-10	-1.16978	9.86132e-05	-4.09779e-10	-1.13551
19534545	chr19:19534545:CAG:C	6.0493e-10	-4.09779e-10	-1.22519	9.17166e-05	-4.09779e-10	-1.20801
19535463	chr19:19535463:T:C	1.64365e-07	4.94649	-0.566954	4.65096e-05	-1.64267	-0.244386
19535518	chr19:19535518:G:A	1.98888e-09	-4.09779e-10	-0.0349791	0.000328329	-4.09779e-10	0.0673002
19536396	chr19:19536396:C:T	6.45951e-10	-4.09779e-10	-1.15958	9.90581e-05	-4.09779e-10	-1.13101
19536651	chr19:19536651:C:T	9.7876e-11	-1.81144	-1.23517	1.68575e-05	-1.64235	-1.25957
19537537	chr19:19537537:G:C	4.84773e-08	3.85576	-0.697221	3.28639e-05	-1.82517	-0.409166
19537904	chr19:19537904:G:A	1.01682e-10	-1.76269	-1.24577	1.5717e-05	-1.70742	-1.26455
19539287	chr19:19539287:A:G	1.33196e-07	4.80729	-0.638017	4.11513e-05	-1.6736	-0.335856
19540331	chr19:19540331:A:G	9.70824e-11	-1.80832	-1.24643	1.67094e-05	-1.6458	-1.26494
19540768	chr19:19540768:C:T	1.58837e-07	5.16211	-0.816785	3.47317e-05	-1.76102	-0.418038
19540972	chr19:19540972:C:T	6.4039e-10	-4.09779e-10	-1.16823	8.77109e-05	-4.09779e-10	-1.25267
19541320	chr19:19541320:A:G	6.042e-10	-4.09779e-10	-1.2264	8.63242e-05	-4.09779e-10	-1.2686
19541348	chr19:19541348:G:A	9.95126e-11	-1.79189	-1.23814	1.63737e-05	-1.66996	-1.26108
19541937	chr19:19541937:T:C	1.3994e-10	-1.51835	-1.17075	3.72825e-05	-0.928623	-1.17957
19541967	chr19:19541967:G:A	9.44767e-11	-1.84342	-1.23854	1.7858e-05	-1.58302	-1.26124
19542015	chr19:19542015:A:G	1.95299e-09	-4.09779e-10	-0.0531934	0.000223924	-4.09779e-10	-0.315408
19542173	chr19:19542173:T:C	9.29516e-11	-1.87935	-1.21888	1.97452e-05	-1.49283	-1.25097
19542716	chr19:19542716:A:AAG	1.27623e-10	-1.57185	-1.20938	3.31568e-05	-1.00948	-1.21599
19543230	chr19:19543230:C:T	5.80953e-10	-4.09779e-10	-1.26564	9.04431e-05	-4.09779e-10	-1.22199
19543308	chr19:19543308:G:C	1.25145e-10	-1.61281	-1.18803	3.09428e-05	-1.09807	-1.19651
19543380	chr19:19543380:G:A	9.59134e-11	-1.80576	-1.2611	1.65169e-05	-1.65352	-1.26882
19544861	chr19:19544861:C:T	1.14493e-10	-1.73699	-1.1528	1.60445e-05	-1.74761	-1.20374
19545806	chr19:19545806:C:T	1.09425e-10	-1.78457	-1.1505	1.69443e-05	-1.69466	-1.20212
19546232	chr19:19546232:G:A	3.46899e-10	-1.78127	-5.44374e-10	4.49072e-05	-1.92212	-5.44374e-10
19546334	chr19:19546334:C:T	3.35139e-09	1.74001	-1.25319	2.65356e-05	-1.21306	-1.23516
19546389	chr19:19546389:C:T	8.58729e-11	-1.92447	-1.25297	2.63337e-05	-1.21398	-1.24188
19546691	chr19:19546691:G:A	6.49403e-06	9.16066	-1.10458	1.92092e-05	-1.91309	-0.858234
19547663	chr19:19547663:G:T	7.56666e-06	9.47447	-1.26551	4.22804e-05	-0.790506	-1.19189
19548276	chr19:19548276:C:T	3.38223e-10	-1.8066	-5.44374e-10	4.50233e-05	-1.91954	-5.44374e-10
19549502	chr19:19549502:T:C	5.79179e-10	-4.09779e-10	-1.2687	8.63646e-05	-4.09779e-10	-1.26814
19549665	chr19:19549665:G:T	1.33881e-09	-4.09779e-10	-0.430769	0.000224909	-4.09779e-10	-0.311017
19549768	chr19:19549768:G:A	4.02595e-10	-1.63238	-5.44374e-10	4.80925e-05	-1.85359	-5.44374e-10
19549875	chr19:19549875:A:T	5.88623e-10	-4.09779e-10	-1.25252	8.93387e-05	-4.09779e-10	-1.23428
19550285	chr19:19550285:G:C	5.8138e-10	-4.09779e-10	-1.2649	8.65803e-05	-4.09779e-10	-1.26564
19550666	chr19:19550666:C:A	1.5464e-09	-4.09779e-10	-0.286624	0.000180164	-4.09779e-10	-0.532847
19550762	chr19:19550762:C:T	2.43251e-09	0.16637	-5.44374e-10	0.000191482	-0.47192	-5.44374e-10
19551411	chr19:19551411:C:T	0.00020969	12.0747	-0.543846	0.00027086	0.312681	-0.437794
19552023	chr19:19552023:G:C	6.52363e-10	-1.14971	-5.44374e-10	5.98629e-05	-1.63466	-5.44374e-10
19552298	chr19:19552298:A:G	6.16101e-10	-4.09779e-10	-1.2069	8.67984e-05	-4.09779e-10	-1.26313
19552589	chr19:19552589:C:G	7.17968e-10	-4.09779e-10	-1.05388	0.000104583	-4.09779e-10	-1.07674
19553041	chr19:19553041:A:G	8.09634e-09	2.54823	-1.17937	1.77058e-05	-1.79632	-1.0565
19553268	chr19:19553268:C:T	0.00027922	12.2854	-0.468156	0.000334305	0.444941	-0.359601
19554167	chr19:19554167:T:C	6.15807e-10	-4.09779e-10	-1.20737	8.89883e-05	-4.09779e-10	-1.23821
19554222	chr19:19554222:G:A	1.38732e-09	-4.09779e-10	-0.395182	0.000163299	-4.09779e-10	-0.631129
19554575	chr19:19554575:A:G	1.79478e-09	-0.137671	-5.44374e-10	4.68542e-05	-1.87967	-5.44374e-10
19554651	chr19:19554651:C:T	9.55447e-10	-4.09779e-10	-0.768129	0.000155969	-4.09779e-10	-0.677058
19555058	chr19:19555058:C:A	7.6106e-10	-4.09779e-10	-0.995596	0.000105921	-4.09779e-10	-1.06402
19555697	chr19:19555697:G:A	4.594e-10	-0.256143	-1.24424	1.43134e-05	-1.83867	-1.22685
19555765	chr19:19555765:T:C	1.60322e-06	7.42918	-0.77197	2.44548e-05	-1.89076	-0.639125
19556445	chr19:19556445:C:T	3.28254e-06	8.39265	-1.01883	4.63136e-05	-0.985208	-0.90607
19556937	chr19:19556937:A:G	5.85744e-10	-4.09779e-10	-1.25743	8.80547e-05	-4.09779e-10	-1.24876
19557160	chr19:19557160:T:G	1.29906e-09	0.79723	-1.25814	1.3596e-05	-1.91632	-1.20062
19557478	chr19:19557478:G:A	6.00437e-10	-4.09779e-10	-1.23265	9.08944e-05	-4.09779e-10	-1.21702
19558175	chr19:19558175:T:C	4.65817e-10	-0.258149	-1.22837	1.45951e-05	-1.83981	-1.20621
19558399	chr19:19558399:G:A	3.41668e-10	-1.79647	-5.44374e-10	7.09359e-05	-1.46494	-5.44374e-10
19559569	chr19:19559569:T:C	1.58434e-09	0.930144	-1.19253	2.12488e-05	-1.43925	-1.23116
19559801	chr19:19559801:G:A	1.97084e-05	9.82926	-0.663014	0.000110348	-0.450442	-0.572635
19559879	chr19:19559879:T:C	3.98362e-09	1.35133	-0.691691	2.55946e-05	-1.88694	-0.597392
19560138	chr19:19560138:C:T	1.05116e-09	-4.09779e-10	-0.672654	0.000122537	-4.09779e-10	-0.9183
19560214	chr19:19560214:C:T	6.64256e-10	-4.09779e-10	-1.13164	9.45373e-05	-4.09779e-10	-1.17772
19560312	chr19:19560312:C:T	3.38753e-10	-0.563321	-1.24172	1.4194e-05	-1.89507	-1.17882
19560457	chr19:19560457:C:T	1.99104e-05	9.67739	-0.50095	0.000124406	-0.506521	-0.396645
19561508	chr19:19561508:T:A	9.66578e-10	0.512166	-1.26871	1.32984e-05	-1.89244	-1.24663
19561667	chr19:19561667:G:A	3.23815e-10	-1.85014	-5.44374e-10	4.96036e-05	-1.82265	-5.44374e-10
19562944	chr19:19562944:G:A	5.80462e-10	-4.09779e-10	-1.26648	8.67693e-05	-4.09779e-10	-1.26346
19563410	chr19:19563410:T:C	1.91979e-09	1.11861	-1.18895	2.31724e-05	-1.35528	-1.22847
19564229	chr19:19564229:G:A	5.80543e-10	-4.09779e-10	-1.26634	8.63781e-05	-4.09779e-10	-1.26798
19564278	chr19:19564278:T:C	5.60255e-10	-0.129674	-1.17224	1.62649e-05	-1.83373	-1.10398
19564435	chr19:19564435:T:C	6.87428e-10	-4.09779e-10	-1.09735	9.72457e-05	-4.09779e-10	-1.14947
19564887	chr19:19564887:C:T	1.50542e-05	9.50417	-0.607305	0.000105457	-0.574179	-0.494231
19565471	chr19:19565471:G:C	1.08152e-08	1.6584	-5.44374e-10	9.46021e-05	-1.17704	-5.44374e-10
19565857	chr19:19565857:G:A	2.80397e-10	-0.871769	-1.12233	1.58187e-05	-1.92212	-1.0434
19566110	chr19:19566110:G:A	6.14055e-10	-4.09779e-10	-1.21022	9.41151e-05	-4.09779e-10	-1.1822
19566201	chr19:19566201:C:T	2.94109e-10	-0.82098	-1.12538	1.58082e-05	-1.91908	-1.04711
19566929	chr19:19566929:C:T	1.09032e-09	0.563457	-1.19954	1.84314e-05	-1.57717	-1.23549
19567562	chr19:19567562:A:G	1.55834e-10	-1.42281	-1.15871	1.37231e-05	-1.91943	-1.18821
19568049	chr19:19568049:C:T	6.26068e-10	-4.09779e-10	-1.19085	9.60424e-05	-4.09779e-10	-1.16192
19569231	chr19:19569231:T:A	1.32688e-09	0.750967	-1.19069	1.99413e-05	-1.50429	-1.22963
19569263	chr19:19569263:T:C	8.63852e-10	-4.09779e-10	-0.868907	0.000126003	-4.09779e-10	-0.890406
19569429	chr19:19569429:G:A	1.04797e-09	-4.09779e-10	-0.675696	0.000128994	-4.09779e-10	-0.86695
19569841	chr19:19569841:C:T	4.49657e-10	-0.327144	-1.19468	1.61141e-05	-1.8487	-1.09833
19570524	chr19:19570524:C:T	6.62917e-10	-4.09779e-10	-1.13366	0.000102454	-4.09779e-10	-1.0973
19571732	chr19:19571732:A:G	2.04259e-10	-1.53749	-0.773424	2.16659e-05	-1.92219	-0.728786
19572541	chr19:19572541:G:A	6.82729e-10	-4.09779e-10	-1.10421	9.66977e-05	-4.09779e-10	-1.15513
19572711	chr19:19572711:G:A	8.16542e-10	-4.09779e-10	-0.92523	0.000126518	-4.09779e-10	-0.886332
19573372	chr19:19573372:T:C	5.87818e-10	-4.09779e-10	-1.25389	8.63916e-05	-4.09779e-10	-1.26782
19574240	chr19:19574240:TA:T	3.12585e-10	-1.88543	-5.44374e-10	4.53224e-05	-1.91291	-5.44374e-10
19574533	chr19:19574533:T:C	2.90303e-09	0.343203	-5.44374e-10	5.26108e-05	-1.76379	-5.44374e-10
19575262	chr19:19575262:TG:T	2.31922e-09	0.118678	-5.44374e-10	4.97027e-05	-1.82065	-5.44374e-10
19575291	chr19:19575291:AC:A	3.15808e-10	-0.668946	-1.20623	1.4886e-05	-1.90946	-1.11683
19575295	chr19:19575295:ATG:A	3.71219e-10	-0.487247	-1.22627	1.47244e-05	-1.88783	-1.14937
19576145	chr19:19576145:T:C	5.80668e-10	-4.09779e-10	-1.26613	8.6363e-05	-4.09779e-10	-1.26816
19576477	chr19:19576477:A:G	1.09802e-08	1.67354	-5.44374e-10	9.40708e-05	-1.18267	-5.44374e-10
19576946	chr19:19576946:A:G	6.62925e-10	-4.09779e-10	-1.13365	0.000102455	-4.09779e-10	-1.09729
19577149	chr19:19577149:T:C	9.50316e-09	1.52907	-5.44374e-10	8.72359e-05	-1.2581	-5.44374e-10
19577493	chr19:19577493:C:T	6.83912e-10	-4.09779e-10	-1.10248	9.68353e-05	-4.09779e-10	-1.1537
19577599	chr19:19577599:G:A	8.69539e-10	-4.09779e-10	-0.862345	0.000125549	-4.09779e-10	-0.894021
19577774	chr19:19577774:G:A	1.1378e-08	1.70913	-5.44374e-10	9.57438e-05	-1.16504	-5.44374e-10
19577815	chr19:19577815:C:T	9.62741e-09	1.54206	-5.44374e-10	8.86347e-05	-1.24219	-5.44374e-10
19577820	chr19:19577820:G:C	1.62977e-10	-1.65319	-0.883509	1.9631e-05	-1.90471	-0.844897
19577827	chr19:19577827:C:G	6.76705e-10	-4.09779e-10	-1.11307	9.59828e-05	-4.09779e-10	-1.16255
19578302	chr19:19578302:T:C	7.04113e-10	-4.09779e-10	-1.07337	0.000115854	-4.09779e-10	-0.974383
19578341	chr19:19578341:T:C	1.00028e-08	1.58031	-5.44374e-10	9.02482e-05	-1.22415	-5.44374e-10
19578355	chr19:19578355:T:C	9.94799e-11	-1.76172	-1.26864	1.66284e-05	-1.64752	-1.26808
19578382	chr19:19578382:C:T	8.28231e-10	-0.911016	-5.44374e-10	7.15959e-05	-1.45568	-5.44374e-10
19578422	chr19:19578422:A:G	5.80332e-10	-1.26671	-5.44374e-10	5.61006e-05	-1.69957	-5.44374e-10
19578488	chr19:19578488:G:C	1.86715e-09	-4.09779e-10	-0.0981391	0.000259325	-4.09779e-10	-0.168633
19578665	chr19:19578665:C:T	6.70696e-10	-4.09779e-10	-1.12199	9.52725e-05	-4.09779e-10	-1.16997
19578824	chr19:19578824:G:A	1.50157e-10	-1.4505	-1.16812	1.38409e-05	-1.924	-1.17509
19579265	chr19:19579265:C:T	3.40395e-10	-1.8002	-5.44374e-10	4.63487e-05	-1.89052	-5.44374e-10
19579737	chr19:19579737:C:T	1.29586e-08	1.83921	-5.44374e-10	0.000101445	-1.1072	-5.44374e-10
19579913	chr19:19579913:G:A	4.10504e-10	-0.360685	-1.25224	1.385e-05	-1.86111	-1.23732
19580233	chr19:19580233:TGAA:T	4.15022e-10	-0.34974	-1.25224	1.38795e-05	-1.85898	-1.23732
19580279	chr19:19580279:G:A	1.07441e-08	1.65181	-5.44374e-10	9.32034e-05	-1.19193	-5.44374e-10
19580742	chr19:19580742:T:C	1.07539e-08	1.65271	-5.44374e-10	9.32408e-05	-1.19153	-5.44374e-10
19580943	chr19:19580943:G:A	9.89361e-09	1.56934	-5.44374e-10	8.96709e-05	-1.23057	-5.44374e-10
19580981	chr19:19580981:C:T	6.80493e-10	-4.09779e-10	-1.10749	9.64182e-05	-4.09779e-10	-1.15802
19581660	chr19:19581660:T:G	7.18319e-10	-4.09779e-10	-1.05339	0.000103915	-4.09779e-10	-1.08315
19581770	chr19:19581770:T:C	3.04151e-09	1.03656	-0.646758	2.61655e-05	-1.9078	-0.55447
19582151	chr19:19582151:A:T	1.10954e-08	1.68398	-5.44374e-10	9.55326e-05	-1.16725	-5.44374e-10
19582458	chr19:19582458:G:A	1.076e-08	1.65329	-5.44374e-10	9.40306e-05	-1.18309	-5.44374e-10
19582490	chr19:19582490:G:A	3.93089e-10	-0.40369	-1.25258	1.37413e-05	-1.8685	-1.2378
19582617	chr19:19582617:T:C	1.25079e-08	1.80381	-5.44374e-10	0.000101365	-1.10798	-5.44374e-10
19582999	chr19:19582999:T:C	6.88114e-10	-4.09779e-10	-1.09635	9.74546e-05	-4.09779e-10	-1.14733
19583338	chr19:19583338:T:G	2.77794e-09	0.299156	-5.44374e-10	5.21496e-05	-1.7726	-5.44374e-10
19583445	chr19:19583445:T:C	2.75267e-09	0.290019	-5.44374e-10	5.20648e-05	-1.77423	-5.44374e-10
19583560	chr19:19583560:C:CTG	3.07416e-10	-0.938719	-0.963388	1.89846e-05	-1.78174	-1.00135
19583719	chr19:19583719:T:C	5.79276e-10	-4.09779e-10	-1.26853	8.63065e-05	-4.09779e-10	-1.26881
19583857	chr19:19583857:A:G	3.49122e-09	0.5277	-5.44374e-10	5.5714e-05	-1.70648	-5.44374e-10
19583914	chr19:19583914:A:G	5.79353e-10	-4.09779e-10	-1.2684	8.6306e-05	-4.09779e-10	-1.26882
19584110	chr19:19584110:C:T	7.76475e-10	-4.09779e-10	-0.975544	0.000115102	-4.09779e-10	-0.980898
19584419	chr19:19584419:C:T	7.61505e-06	8.91217	-0.69684	8.61227e-05	-0.662842	-0.608099
19584694	chr19:19584694:C:T	1.96911e-09	-0.0449692	-5.44374e-10	4.79586e-05	-1.85638	-5.44374e-10
19585055	chr19:19585055:CA:C	5.81659e-10	-4.09779e-10	-1.26442	8.69921e-05	-4.09779e-10	-1.2609
19585422	chr19:19585422:T:C	6.13033e-10	-4.09779e-10	-1.21189	8.86237e-05	-4.09779e-10	-1.24232
19585768	chr19:19585768:G:A	6.62164e-10	-4.09779e-10	-1.1348	0.000107295	-4.09779e-10	-1.05113
19585873	chr19:19585873:G:T	2.88257e-09	0.33613	-5.44374e-10	5.27763e-05	-1.76065	-5.44374e-10
19586161	chr19:19586161:C:A	4.33481e-10	-0.312755	-1.24571	1.41012e-05	-1.85196	-1.22849
19586269	chr19:19586269:C:T	1.05894e-09	-4.09779e-10	-0.665284	0.00012337	-4.09779e-10	-0.911524
19586472	chr19:19586472:C:T	9.221e-10	-0.803654	-5.44374e-10	0.000244992	-0.225488	-5.44374e-10
19586583	chr19:19586583:G:T	2.87934e-09	0.335009	-5.44374e-10	5.27871e-05	-1.76045	-5.44374e-10
19586640	chr19:19586640:C:A	3.27716e-09	0.464425	-5.44374e-10	5.46662e-05	-1.72547	-5.44374e-10
19586820	chr19:19586820:A:G	2.75215e-09	0.289828	-5.44374e-10	5.21056e-05	-1.77344	-5.44374e-10
19586879	chr19:19586879:C:T	5.8779e-10	-4.09779e-10	-1.25394	8.81251e-05	-4.09779e-10	-1.24796
19587024	chr19:19587024:A:G	3.25352e-09	0.457186	-5.44374e-10	5.45616e-05	-1.72739	-5.44374e-10
19587123	chr19:19587123:C:T	3.25376e-10	-1.84533	-5.44374e-10	4.4942e-05	-1.92134	-5.44374e-10
19587363	chr19:19587363:A:G	2.9034e-09	0.343328	-5.44374e-10	5.28372e-05	-1.7595	-5.44374e-10
19587412	chr19:19587412:A:AC	2.41389e-09	0.158686	-5.44374e-10	5.02604e-05	-1.8095	-5.44374e-10
19587687	chr19:19587687:A:AG	1.10848e-09	-4.09779e-10	-0.619566	0.000159714	-4.09779e-10	-0.653332
19587720	chr19:19587720:G:A	3.32705e-09	0.479534	-5.44374e-10	5.491e-05	-1.72102	-5.44374e-10
19587820	chr19:19587820:T:C	2.99289e-09	0.373687	-5.44374e-10	5.33283e-05	-1.75025	-5.44374e-10
19587869	chr19:19587869:C:T	2.51962e-09	1.08752	-0.885962	2.31925e-05	-1.54654	-1.03635
19588106	chr19:19588106:C:T	2.27487e-09	-4.09779e-10	0.0993683	0.000260576	-4.09779e-10	-0.163819
19588309	chr19:19588309:A:G	2.86738e-09	0.330847	-5.44374e-10	5.27032e-05	-1.76204	-5.44374e-10
19588365	chr19:19588365:C:G	6.91128e-10	-4.09779e-10	-1.09198	0.000109042	-4.09779e-10	-1.03498
19588589	chr19:19588589:GA:G	0.000366002	12.8457	-0.757895	0.000462396	1.05463	-0.644924
19588609	chr19:19588609:A:T	2.30549e-09	-4.09779e-10	0.112741	0.000263402	-4.09779e-10	-0.153032
19588635	chr19:19588635:G:A	5.90009e-10	-4.09779e-10	-1.25017	8.85155e-05	-4.09779e-10	-1.24354
19588748	chr19:19588748:A:G	2.32843e-09	-4.09779e-10	0.122642	0.000265579	-4.09779e-10	-0.144801
19589154	chr19:19589154:T:C	1.84348e-09	0.80217	-0.913068	1.87919e-05	-1.91865	-0.874637
19589216	chr19:19589216:C:CAGG	5.84386e-10	-4.09779e-10	-1.25975	8.75064e-05	-4.09779e-10	-1.255
19589502	chr19:19589502:C:T	2.8699e-09	0.331723	-5.44374e-10	5.2709e-05	-1.76193	-5.44374e-10
19589587	chr19:19589587:C:T	9.19259e-10	-0.80674	-5.44374e-10	8.5214e-05	-1.28155	-5.44374e-10
19589606	chr19:19589606:C:T	2.95584e-09	-4.09779e-10	0.361229	0.000330084	-4.09779e-10	0.072632
19589743	chr19:19589743:C:T	2.97458e-06	8.32867	-1.05337	4.84749e-05	-0.931294	-0.914376
19590349	chr19:19590349:CT:C	2.75072e-09	0.289309	-5.44374e-10	5.21048e-05	-1.77346	-5.44374e-10
19590539	chr19:19590539:G:A	2.92118e-09	0.349433	-5.44374e-10	5.28834e-05	-1.75862	-5.44374e-10
19590672	chr19:19590672:T:C	2.49254e-09	0.190747	-5.44374e-10	5.08158e-05	-1.79851	-5.44374e-10
19591070	chr19:19591070:G:C	9.20216e-10	-4.09779e-10	-0.8057	0.000132482	-4.09779e-10	-0.840265
19591575	chr19:19591575:G:A	0.000361994	12.919	-0.842168	0.000434817	1.08735	-0.739137
19591942	chr19:19591942:A:C	2.87029e-09	0.331861	-5.44374e-10	5.27139e-05	-1.76183	-5.44374e-10
19591979	chr19:19591979:G:A	2.79525e-09	0.305367	-5.44374e-10	5.22982e-05	-1.76975	-5.44374e-10
19592332	chr19:19592332:C:T	3.01169e-09	0.37995	-5.44374e-10	5.33475e-05	-1.74989	-5.44374e-10
19592649	chr19:19592649:C:A	5.83715e-10	-4.09779e-10	-1.26089	8.65977e-05	-4.09779e-10	-1.26544
19592658	chr19:19592658:C:T	2.74945e-09	0.288849	-5.44374e-10	5.20968e-05	-1.77361	-5.44374e-10
19592847	chr19:19592847:C:T	2.24448e-09	0.0859222	-5.44374e-10	4.98973e-05	-1.81675	-5.44374e-10
19592953	chr19:19592953:C:T	8.8918e-11	-1.87394	-1.26865	2.48456e-05	-1.24551	-1.26853
19593192	chr19:19593192:A:G	2.7866e-09	0.302268	-5.44374e-10	5.22492e-05	-1.77069	-5.44374e-10
19593463	chr19:19593463:C:T	3.24605e-09	0.454887	-5.44374e-10	5.46165e-05	-1.72638	-5.44374e-10
19595013	chr19:19595013:C:T	3.13776e-09	0.420956	-5.44374e-10	5.40279e-05	-1.73721	-5.44374e-10
19595405	chr19:19595405:C:A	4.84672e-10	-1.44684	-5.44374e-10	5.47251e-05	-1.72439	-5.44374e-10
19595916	chr19:19595916:C:A	6.02407e-10	-4.09779e-10	-1.22937	9.20908e-05	-4.09779e-10	-1.20394
19595952	chr19:19595952:G:A	2.90794e-09	0.344893	-5.44374e-10	5.28009e-05	-1.76019	-5.44374e-10
19596206	chr19:19596206:A:G	1.29634e-09	-4.09779e-10	-0.463005	0.000204181	-4.09779e-10	-0.407708
19596546	chr19:19596546:G:A	2.78655e-09	0.302253	-5.44374e-10	5.22568e-05	-1.77054	-5.44374e-10
19596685	chr19:19596685:A:G	2.29152e-10	-1.22869	-0.967232	1.71795e-05	-1.89066	-0.99233
19596826	chr19:19596826:T:G	2.8328e-09	0.318711	-5.44374e-10	5.25156e-05	-1.76561	-5.44374e-10
19596894	chr19:19596894:G:A	2.00752e-09	-4.09779e-10	-0.0256549	0.000277701	-4.09779e-10	-0.10017
19598320	chr19:19598320:G:A	1.7244e-10	-1.21326	-1.267	1.28603e-05	-1.90804	-1.26454
19598907	chr19:19598907:A:G	1.06675e-09	-4.09779e-10	-0.657934	0.000123651	-4.09779e-10	-0.909249
19598992	chr19:19598992:A:G	5.34256e-10	-0.120102	-1.22933	1.51788e-05	-1.80006	-1.20676
19599055	chr19:19599055:A:G	2.77331e-09	0.297489	-5.44374e-10	5.21671e-05	-1.77226	-5.44374e-10
19599082	chr19:19599082:C:A	2.74014e-09	0.285457	-5.44374e-10	5.20516e-05	-1.77448	-5.44374e-10
19599443	chr19:19599443:C:T	2.74809e-09	0.288355	-5.44374e-10	5.20916e-05	-1.77371	-5.44374e-10
19599771	chr19:19599771:G:A	6.07148e-10	-4.09779e-10	-1.22154	9.32663e-05	-4.09779e-10	-1.19126
19599897	chr19:19599897:C:T	2.76863e-09	0.2958	-5.44374e-10	5.20308e-05	-1.77488	-5.44374e-10
19600019	chr19:19600019:G:A	7.00107e-10	-4.09779e-10	-1.07908	0.000101924	-4.09779e-10	-1.10249
19600255	chr19:19600255:A:C	5.9014e-10	-4.09779e-10	-1.24995	8.66153e-05	-4.09779e-10	-1.26524
19600330	chr19:19600330:C:T	2.09724e-05	10.1041	-0.875713	0.000109906	-0.227489	-0.7996
19600655	chr19:19600655:C:T	2.33166e-09	-4.09779e-10	0.124028	0.000266214	-4.09779e-10	-0.142412
19600678	chr19:19600678:G:A	8.93219e-10	-4.09779e-10	-0.835476	0.000128909	-4.09779e-10	-0.86761
19600874	chr19:19600874:A:G	2.89496e-09	0.340419	-5.44374e-10	5.28533e-05	-1.75919	-5.44374e-10
19600894	chr19:19600894:A:G	2.98282e-09	0.370316	-5.44374e-10	5.33012e-05	-1.75076	-5.44374e-10
19601988	chr19:19601988:C:T	3.57638e-10	-1.75079	-5.44374e-10	4.71626e-05	-1.87311	-5.44374e-10
19603325	chr19:19603325:T:G	4.15252e-09	0.701163	-5.44374e-10	5.87473e-05	-1.65347	-5.44374e-10
19603788	chr19:19603788:C:G	4.8831e-09	0.863227	-5.44374e-10	6.1962e-05	-1.60019	-5.44374e-10
19604077	chr19:19604077:G:A	7.1003e-10	-1.065	-5.44374e-10	5.80025e-05	-1.66623	-5.44374e-10
19604192	chr19:19604192:T:C	4.51015e-09	0.783778	-5.44374e-10	6.02098e-05	-1.62888	-5.44374e-10
19604688	chr19:19604688:C:T	4.91063e-09	0.86885	-5.44374e-10	6.2026e-05	-1.59916	-5.44374e-10
19604776	chr19:19604776:G:A	4.48846e-09	0.778958	-5.44374e-10	5.99331e-05	-1.63349	-5.44374e-10
19604803	chr19:19604803:TATTAGC:T	4.71619e-09	0.828448	-5.44374e-10	6.11744e-05	-1.61299	-5.44374e-10
19604804	chr19:19604804:A:G	1.28418e-10	-1.8311	-0.943917	1.91744e-05	-1.80465	-0.968489
19604852	chr19:19604852:G:A	5.33971e-10	-0.105297	-1.24467	1.48385e-05	-1.8025	-1.22699
19604941	chr19:19604941:G:A	5.89321e-10	-4.09779e-10	-1.25134	8.65684e-05	-4.09779e-10	-1.26578
19604985	chr19:19604985:T:C	1.12087e-10	-1.79394	-1.1171	2.41198e-05	-1.39229	-1.15139
19605107	chr19:19605107:AC:A	8.95454e-10	-0.832977	-5.44374e-10	0.000236758	-0.259678	-5.44374e-10
19605245	chr19:19605245:G:A	1.47528e-10	-1.39438	-1.24191	1.42465e-05	-1.87341	-1.19679
19605360	chr19:19605360:G:A	5.8046e-10	-4.09779e-10	-1.26649	8.63593e-05	-4.09779e-10	-1.2682
19605361	chr19:19605361:A:G	5.81153e-10	-4.09779e-10	-1.26529	8.64179e-05	-4.09779e-10	-1.26752
19605658	chr19:19605658:C:T	9.51488e-10	-4.09779e-10	-0.772281	0.0001308	-4.09779e-10	-0.853045
19606247	chr19:19606247:A:G	0.000333262	12.7448	-0.750626	0.000450247	1.01906	-0.635977
19606363	chr19:19606363:T:C	1.46982e-09	-4.09779e-10	-0.337415	0.000206073	-4.09779e-10	-0.398483
19606630	chr19:19606630:G:A	4.2719e-09	0.729506	-5.44374e-10	5.92599e-05	-1.64478	-5.44374e-10
19606642	chr19:19606642:T:C	1.94813e-10	-1.36218	-0.996089	9.47974e-05	-0.209927	-0.965046
19606924	chr19:19606924:A:G	1.15468e-10	-1.77741	-1.10391	2.51889e-05	-1.36057	-1.13975
19607179	chr19:19607179:A:G	4.49516e-09	0.780448	-5.44374e-10	6.02188e-05	-1.62873	-5.44374e-10
19607371	chr19:19607371:A:T	5.84377e-10	-4.09779e-10	-1.25976	8.67498e-05	-4.09779e-10	-1.26369
19607552	chr19:19607552:A:C	4.52233e-09	0.786474	-5.44374e-10	6.03592e-05	-1.6264	-5.44374e-10
19608197	chr19:19608197:G:A	4.80997e-09	0.848138	-5.44374e-10	6.16709e-05	-1.6049	-5.44374e-10
19608383	chr19:19608383:C:A	5.85239e-10	-4.09779e-10	-1.25829	8.66773e-05	-4.09779e-10	-1.26452
19608500	chr19:19608500:A:G	5.95661e-10	0.0280266	-1.26866	1.45872e-05	-1.77934	-1.26723
19608865	chr19:19608865:T:C	5.79813e-10	-4.09779e-10	-1.2676	8.64592e-05	-4.09779e-10	-1.26704
19609015	chr19:19609015:C:G	1.37289e-10	-1.46967	-1.23855	1.47675e-05	-1.84323	-1.19105
19609031	chr19:19609031:A:G	1.3677e-10	-1.44834	-1.26367	1.37538e-05	-1.84242	-1.26298
19609590	chr19:19609590:C:T	2.06089e-06	8.05595	-1.14761	2.78651e-05	-1.14854	-1.25079
19609960	chr19:19609960:T:C	3.4715e-10	-1.78055	-5.44374e-10	4.63234e-05	-1.89107	-5.44374e-10
19609979	chr19:19609979:T:G	1.42838e-06	7.69155	-1.14981	2.58126e-05	-1.22435	-1.2515
19610088	chr19:19610088:A:C	4.85236e-09	0.856912	-5.44374e-10	6.18223e-05	-1.60245	-5.44374e-10
19610192	chr19:19610192:T:C	3.03163e-10	-1.91604	-5.44374e-10	5.0265e-05	-1.80941	-5.44374e-10
19610193	chr19:19610193:C:G	3.02531e-10	-1.91812	-5.44374e-10	4.98622e-05	-1.81745	-5.44374e-10
19610252	chr19:19610252:G:A	1.04164e-10	-1.86101	-1.12334	2.05567e-05	-1.54687	-1.15666
19610630	chr19:19610630:A:T	4.39496e-09	0.757905	-5.44374e-10	5.97404e-05	-1.63671	-5.44374e-10
19610913	chr19:19610913:G:A	1.59228e-06	7.91146	-1.26109	2.9605e-05	-1.15902	-1.17975
19611167	chr19:19611167:C:T	1.60196e-06	7.92096	-1.26453	2.92989e-05	-1.15653	-1.19264
19611372	chr19:19611372:A:T	3.95523e-09	0.652485	-5.44374e-10	5.7813e-05	-1.6695	-5.44374e-10
19611472	chr19:19611472:A:G	4.42004e-09	0.763596	-5.44374e-10	5.98359e-05	-1.63511	-5.44374e-10
19611858	chr19:19611858:T:A	4.28448e-09	0.732446	-5.44374e-10	5.92517e-05	-1.64492	-5.44374e-10
19612055	chr19:19612055:A:G	1.09543e-10	-1.78148	-1.15252	2.38753e-05	-1.37163	-1.18224
19612390	chr19:19612390:GA:G	7.51336e-10	-4.09779e-10	-1.00846	0.000111484	-4.09779e-10	-1.01283
19612406	chr19:19612406:C:T	1.72023e-06	7.84658	-1.11892	2.73777e-05	-1.17858	-1.2384
19612797	chr19:19612797:T:A	6.2135e-10	-4.09779e-10	-1.19841	9.622e-05	-4.09779e-10	-1.16008
19613297	chr19:19613297:C:T	1.05455e-09	-4.09779e-10	-0.669439	0.00012966	-4.09779e-10	-0.861801
19613314	chr19:19613314:CAA:C	8.30099e-10	-0.908763	-5.44374e-10	6.34486e-05	-1.57648	-5.44374e-10
19613655	chr19:19613655:C:T	6.34348e-10	-4.09779e-10	-1.17771	9.56509e-05	-4.09779e-10	-1.16601
19614067	chr19:19614067:C:T	3.42069e-10	-1.7953	-5.44374e-10	6.61469e-05	-1.53484	-5.44374e-10
19614279	chr19:19614279:T:C	1.06474e-10	-1.83192	-1.13049	2.17793e-05	-1.48155	-1.16421
19614301	chr19:19614301:C:T	8.32456e-10	-4.09779e-10	-0.905928	0.000128917	-4.09779e-10	-0.867544
19614647	chr19:19614647:A:G	1.74493e-10	-1.19961	-1.26881	1.27454e-05	-1.91918	-1.26236
19615842	chr19:19615842:A:G	4.17035e-09	0.705448	-5.44374e-10	5.8883e-05	-1.65116	-5.44374e-10
19616233	chr19:19616233:C:T	1.65135e-10	-1.27171	-1.25184	1.38352e-05	-1.90368	-1.19582
19616283	chr19:19616283:T:A	2.34086e-09	-4.09779e-10	0.127966	0.00033374	-4.09779e-10	0.0836475
19616343	chr19:19616343:A:G	2.45883e-06	8.19182	-1.10693	3.11849e-05	-1.0538	-1.23298
19617262	chr19:19617262:C:T	4.76778e-10	-0.199304	-1.26395	1.41457e-05	-1.82292	-1.25438
19617510	chr19:19617510:C:T	6.84826e-10	-4.09779e-10	-1.10114	0.000100277	-4.09779e-10	-1.11878
19617839	chr19:19617839:A:C	4.44603e-10	-0.265592	-1.26753	1.37061e-05	-1.84739	-1.26148
19618385	chr19:19618385:C:T	1.29607e-10	-1.78255	-0.983254	0.000274662	0.83354	-0.944714
19620579	chr19:19620579:G:C	6.13436e-10	-4.09779e-10	-1.21123	9.20852e-05	-4.09779e-10	-1.204
19620640	chr19:19620640:C:A	7.74728e-10	-4.09779e-10	-0.977796	0.000115425	-4.09779e-10	-0.978098
19620968	chr19:19620968:G:A	5.85814e-10	-4.09779e-10	-1.25731	8.6733e-05	-4.09779e-10	-1.26388
19621047	chr19:19621047:T:C	4.79569e-10	-0.31109	-1.14633	1.66419e-05	-1.78813	-1.12666
19621063	chr19:19621063:G:A	6.73793e-10	-4.09779e-10	-1.11739	0.000102949	-4.09779e-10	-1.09248
19622004	chr19:19622004:C:T	6.15415e-10	-4.09779e-10	-1.20801	9.23686e-05	-4.09779e-10	-1.20093
19622352	chr19:19622352:A:G	3.98004e-09	-4.09779e-10	0.65874	0.000367793	-4.09779e-10	0.180806
19622504	chr19:19622504:A:T	6.04318e-10	-4.09779e-10	-1.22621	9.06173e-05	-4.09779e-10	-1.22007
19622523	chr19:19622523:A:T	5.91077e-10	-4.09779e-10	-1.24836	8.77801e-05	-4.09779e-10	-1.25188
19622846	chr19:19622846:A:G	8.24336e-10	-4.09779e-10	-0.91573	0.000101248	-4.09779e-10	-1.10914
19623068	chr19:19623068:T:C	2.95358e-10	-1.82368	-0.11844	6.0507e-05	-1.47527	-0.148684
19623158	chr19:19623158:T:C	4.26797e-10	-0.413646	-1.16035	1.58874e-05	-1.83494	-1.12625
19623243	chr19:19623243:C:G	6.02837e-10	-4.09779e-10	-1.22866	9.03793e-05	-4.09779e-10	-1.2227
19623355	chr19:19623355:G:A	4.41696e-10	-0.28285	-1.25684	1.48877e-05	-1.78212	-1.24406
19623366	chr19:19623366:C:T	5.79248e-10	-4.09779e-10	-1.26858	8.69058e-05	-4.09779e-10	-1.26189
19623730	chr19:19623730:C:T	1.4114e-10	-1.72638	-0.95418	2.68967e-05	-1.64731	-0.7874
19624075	chr19:19624075:A:G	6.03211e-10	-4.09779e-10	-1.22804	9.04383e-05	-4.09779e-10	-1.22205
19624834	chr19:19624834:A:T	5.67312e-09	1.98089	-0.967705	4.57145e-05	-1.0042	-0.900104
19624901	chr19:19624901:C:T	5.80447e-10	-4.09779e-10	-1.26651	8.63368e-05	-4.09779e-10	-1.26846
19624990	chr19:19624990:T:C	6.02947e-10	-4.09779e-10	-1.22848	9.03964e-05	-4.09779e-10	-1.22251
19625100	chr19:19625100:A:G	6.0203e-10	-4.09779e-10	-1.23	9.02475e-05	-4.09779e-10	-1.22416
19625398	chr19:19625398:G:A	5.91936e-10	-4.09779e-10	-1.24691	8.91682e-05	-4.09779e-10	-1.23619
19625672	chr19:19625672:A:T	2.34061e-09	-4.09779e-10	0.127857	0.000265522	-4.09779e-10	-0.145015
19625789	chr19:19625789:A:G	5.97515e-10	-4.09779e-10	-1.23753	8.95226e-05	-4.09779e-10	-1.23222
19626871	chr19:19626871:C:T	6.20527e-10	-4.09779e-10	-1.19974	9.31548e-05	-4.09779e-10	-1.19245
19626877	chr19:19626877:C:T	4.76419e-10	-0.195276	-1.26873	1.50019e-05	-1.753	-1.26554
19627288	chr19:19627288:G:A	7.9814e-09	1.35456	-5.44374e-10	8.40835e-05	-1.2949	-5.44374e-10
19627498	chr19:19627498:A:G	3.0715e-09	-4.09779e-10	0.399614	0.000340506	-4.09779e-10	0.103719
19627504	chr19:19627504:C:T	1.15792e-09	-4.09779e-10	-0.575927	0.000146011	-4.09779e-10	-0.743033
19627745	chr19:19627745:G:A	1.70157e-10	-1.23734	-1.25625	2.07002e-05	-1.47743	-1.21914
19627822	chr19:19627822:A:G	7.59255e-10	-4.09779e-10	-0.99797	9.53576e-05	-4.09779e-10	-1.16908
19629920	chr19:19629920:C:G	9.25455e-11	-1.85187	-1.25073	1.93407e-05	-1.49596	-1.26854
19630261	chr19:19630261:T:A	1.521e-09	-4.09779e-10	-0.303187	0.000169117	-4.09779e-10	-0.596126
19630899	chr19:19630899:C:A	6.13743e-10	-4.09779e-10	-1.21073	9.20919e-05	-4.09779e-10	-1.20393
19630987	chr19:19630987:G:C	5.79476e-10	-4.09779e-10	-1.26818	8.72048e-05	-4.09779e-10	-1.25845
19630999	chr19:19630999:G:A	1.05337e-09	-4.09779e-10	-0.670562	0.000140786	-4.09779e-10	-0.77947
19631196	chr19:19631196:G:A	5.87469e-10	-4.09779e-10	-1.25448	8.90618e-05	-4.09779e-10	-1.23738
19631203	chr19:19631203:AAAT:A	5.79196e-10	-4.09779e-10	-1.26867	8.6571e-05	-4.09779e-10	-1.26575
19631721	chr19:19631721:C:T	3.11189e-10	-1.88991	-5.44374e-10	4.54252e-05	-1.91065	-5.44374e-10
19631724	chr19:19631724:C:A	6.08716e-10	-4.09779e-10	-1.21896	9.1302e-05	-4.09779e-10	-1.21254
19631966	chr19:19631966:T:C	1.08834e-09	-4.09779e-10	-0.637897	0.00013272	-4.09779e-10	-0.838474
19632465	chr19:19632465:C:T	5.79125e-10	-4.09779e-10	-1.26879	8.67643e-05	-4.09779e-10	-1.26352
19632921	chr19:19632921:T:G	2.68855e-10	-1.90313	-0.133006	4.88431e-05	-1.67494	-0.163157
19633270	chr19:19633270:T:C	2.66212e-10	-1.90124	-0.144771	4.8492e-05	-1.67023	-0.175083
19633549	chr19:19633549:T:C	1.84522e-10	-1.14458	-1.26796	2.28387e-05	-1.3363	-1.26196
19633643	chr19:19633643:C:T	1.86487e-10	-1.13328	-1.26867	2.21224e-05	-1.37519	-1.25493
19633883	chr19:19633883:G:A	1.02922e-08	1.60883	-5.44374e-10	9.41507e-05	-1.18182	-5.44374e-10
19634670	chr19:19634670:C:T	3.57145e-10	-1.75217	-5.44374e-10	4.73171e-05	-1.86984	-5.44374e-10
19634757	chr19:19634757:C:T	7.76825e-10	-4.09779e-10	-0.975093	0.000121915	-4.09779e-10	-0.923387
19634956	chr19:19634956:A:G	1.21785e-10	-1.90476	-0.923293	1.58052e-05	-1.89827	-1.0681
19635320	chr19:19635320:G:A	1.10129e-10	-1.89587	-1.03279	1.51569e-05	-1.87697	-1.13128
19635405	chr19:19635405:C:G	2.45175e-10	-1.188	-0.940335	7.4785e-05	-0.517776	-0.894321
19635638	chr19:19635638:C:T	3.02295e-10	-1.91891	-5.44374e-10	4.53985e-05	-1.91124	-5.44374e-10
19636109	chr19:19636109:C:T	6.31271e-10	-4.09779e-10	-1.18257	8.94119e-05	-4.09779e-10	-1.23346
19636315	chr19:19636315:G:A	3.02867e-10	-1.91702	-5.44374e-10	4.49181e-05	-1.92187	-5.44374e-10
19636480	chr19:19636480:G:A	3.0098e-10	-1.92326	-5.44374e-10	4.49929e-05	-1.92021	-5.44374e-10
19636495	chr19:19636495:G:C	9.25341e-10	-4.09779e-10	-0.800146	0.000117304	-4.09779e-10	-0.961945
19636860	chr19:19636860:ATG:A	3.12775e-10	-1.88482	-5.44374e-10	4.60067e-05	-1.89793	-5.44374e-10
19637511	chr19:19637511:G:A	5.90204e-10	-4.09779e-10	-1.24984	8.83229e-05	-4.09779e-10	-1.24571
19637702	chr19:19637702:G:A	7.00593e-10	-4.09779e-10	-1.07838	0.000110813	-4.09779e-10	-1.01887
19637763	chr19:19637763:G:A	4.87987e-10	-0.183746	-1.25627	1.54774e-05	-1.72274	-1.26459
19637910	chr19:19637910:T:C	8.6678e-10	-4.09779e-10	-0.865523	0.000111326	-4.09779e-10	-1.01425
19638331	chr19:19638331:TG:T	8.08541e-09	1.36751	-5.44374e-10	8.76231e-05	-1.25367	-5.44374e-10
19638628	chr19:19638628:G:A	6.74289e-10	-4.09779e-10	-1.11665	9.34589e-05	-4.09779e-10	-1.18919
19639046	chr19:19639046:C:T	5.57047e-10	-0.0812887	-1.22637	1.64031e-05	-1.6856	-1.24365
19639438	chr19:19639438:C:T	8.2644e-10	-4.09779e-10	-0.913181	0.000109428	-4.09779e-10	-1.03145
19639534	chr19:19639534:G:A	6.47157e-10	-4.09779e-10	-1.15772	0.000101016	-4.09779e-10	-1.11144
19639664	chr19:19639664:C:T	5.87372e-10	-4.09779e-10	-1.25465	8.92173e-05	-4.09779e-10	-1.23564
19640013	chr19:19640013:C:T	4.01274e-10	-1.63566	-5.44374e-10	5.02978e-05	-1.80875	-5.44374e-10
19640015	chr19:19640015:AG:A	1.28181e-10	-1.51438	-1.26249	1.63675e-05	-1.6912	-1.24022
19640647	chr19:19640647:C:A	3.53208e-10	-1.92456	0.16131	9.6878e-05	-1.30526	0.152
19641299	chr19:19641299:GTCTCGA:G	9.36285e-10	-4.09779e-10	-0.788388	0.000152582	-4.09779e-10	-0.699011
19641347	chr19:19641347:C:T	8.95251e-10	-4.09779e-10	-0.833204	0.000126687	-4.09779e-10	-0.884999
19641443	chr19:19641443:A:G	6.03168e-10	-4.09779e-10	-1.22811	8.98334e-05	-4.09779e-10	-1.22876
19641980	chr19:19641980:G:A	5.84547e-10	-4.09779e-10	-1.25947	8.88998e-05	-4.09779e-10	-1.2392
19642394	chr19:19642394:G:A	6.63111e-10	-4.09779e-10	-1.13337	9.20451e-05	-4.09779e-10	-1.20444
19642483	chr19:19642483:G:A	4.31775e-10	-1.41176	-0.15064	4.2956e-05	-1.92183	-0.0447047
19642985	chr19:19642985:G:A	2.96283e-09	-4.09779e-10	0.363592	0.00044436	-4.09779e-10	0.36992
19643073	chr19:19643073:C:T	1.41864e-10	-1.40668	-1.26876	1.26095e-05	-1.92439	-1.26788
19643673	chr19:19643673:G:A	6.75278e-10	-4.09779e-10	-1.11518	0.000103264	-4.09779e-10	-1.08943
19644017	chr19:19644017:C:T	5.80986e-10	-4.09779e-10	-1.26558	8.64209e-05	-4.09779e-10	-1.26748
19644133	chr19:19644133:C:T	6.44251e-10	-0.327169	-0.835051	2.31237e-05	-1.84283	-0.743024
19645124	chr19:19645124:G:C	8.41861e-10	-4.09779e-10	-0.894693	0.000123174	-4.09779e-10	-0.913119
19645137	chr19:19645137:G:A	1.03677e-10	-1.91675	-1.07228	2.26974e-05	-1.45746	-1.147
19645242	chr19:19645242:T:C	5.82306e-10	-4.09779e-10	-1.26331	8.70744e-05	-4.09779e-10	-1.25995
19645588	chr19:19645588:C:T	5.91116e-10	-4.09779e-10	-1.2483	8.84729e-05	-4.09779e-10	-1.24402
19645853	chr19:19645853:T:C	9.43738e-11	-1.82046	-1.26258	1.30857e-05	-1.88675	-1.26845
19646115	chr19:19646115:A:G	3.05916e-10	-1.907	-5.44374e-10	4.4859e-05	-1.92319	-5.44374e-10
19646264	chr19:19646264:A:C	3.10054e-10	-1.89356	-5.44374e-10	4.48014e-05	-1.92448	-5.44374e-10
19646631	chr19:19646631:C:T	5.85092e-10	-4.09779e-10	-1.25854	8.73116e-05	-4.09779e-10	-1.25723
19646873	chr19:19646873:C:T	1.17869e-10	-1.89835	-0.962387	2.23596e-05	-1.56122	-1.05824
19647055	chr19:19647055:A:T	7.55263e-10	-4.09779e-10	-1.00324	9.96134e-05	-4.09779e-10	-1.12542
19647335	chr19:19647335:G:A	1.09598e-10	-1.92432	-1.00917	1.68519e-05	-1.9001	-1.00215
19647713	chr19:19647713:T:C	3.1937e-10	-1.86396	-5.44374e-10	5.75143e-05	-1.67468	-5.44374e-10
19647924	chr19:19647924:C:T	3.94104e-10	-1.65369	-5.44374e-10	9.26947e-05	-1.1974	-5.44374e-10
19648148	chr19:19648148:G:A	7.799e-10	-4.09779e-10	-0.971142	0.000120441	-4.09779e-10	-0.935556
19648335	chr19:19648335:A:T	5.81299e-10	-4.09779e-10	-1.26504	8.77061e-05	-4.09779e-10	-1.25272
19648490	chr19:19648490:A:T	1.04263e-10	-1.73937	-1.24402	1.38687e-05	-1.83201	-1.26506
19648682	chr19:19648682:G:A	1.17512e-10	-1.90079	-0.962978	1.87579e-05	-1.83951	-0.955584
19648835	chr19:19648835:G:A	5.82037e-10	-4.09779e-10	-1.26377	8.70899e-05	-4.09779e-10	-1.25977
19649046	chr19:19649046:C:T	3.02114e-10	-1.9195	-5.44374e-10	4.52158e-05	-1.91527	-5.44374e-10
19649164	chr19:19649164:T:C	7.16354e-10	-4.09779e-10	-1.05613	0.000108962	-4.09779e-10	-1.03571
19650107	chr19:19650107:G:A	1.08071e-10	-1.6978	-1.24972	1.41577e-05	-1.8188	-1.25766
19650217	chr19:19650217:T:C	7.13039e-10	-4.09779e-10	-1.06077	0.000103897	-4.09779e-10	-1.08332
19650361	chr19:19650361:G:A	6.07059e-10	-4.09779e-10	-1.22168	9.31362e-05	-4.09779e-10	-1.19265
19650545	chr19:19650545:C:G	2.12175e-10	-1.09285	-1.18005	3.0897e-05	-1.05526	-1.2408
19650676	chr19:19650676:G:A	1.00703e-09	-0.71555	-5.44374e-10	5.53308e-05	-1.71339	-5.44374e-10
19650830	chr19:19650830:T:C	6.15446e-10	-4.09779e-10	-1.20796	9.30645e-05	-4.09779e-10	-1.19342
19650881	chr19:19650881:T:C	5.87524e-10	-4.09779e-10	-1.25439	8.76951e-05	-4.09779e-10	-1.25285
19651032	chr19:19651032:G:A	3.01896e-10	-1.92023	-5.44374e-10	5.00994e-05	-1.81271	-5.44374e-10
19651060	chr19:19651060:T:G	9.78581e-10	-0.744204	-5.44374e-10	5.60078e-05	-1.70122	-5.44374e-10
19651075	chr19:19651075:C:T	5.79688e-10	-4.09779e-10	-1.26782	8.65089e-05	-4.09779e-10	-1.26647
19651118	chr19:19651118:A:AG	9.55562e-11	-1.8114	-1.25919	1.31946e-05	-1.87809	-1.26882
19651142	chr19:19651142:A:C	1.10712e-10	-1.91743	-1.00594	1.73612e-05	-1.87342	-0.999061
19651152	chr19:19651152:T:C	3.03503e-10	-1.91492	-5.44374e-10	4.50179e-05	-1.91965	-5.44374e-10
19651867	chr19:19651867:C:T	1.10205e-10	-1.9177	-1.01027	1.7273e-05	-1.87412	-1.00345
19651959	chr19:19651959:C:T	5.81214e-10	-4.09779e-10	-1.26519	8.76769e-05	-4.09779e-10	-1.25306
19652124	chr19:19652124:C:T	8.04863e-10	-4.09779e-10	-0.939636	0.000117903	-4.09779e-10	-0.956849
19652456	chr19:19652456:A:T	1.1739e-09	-4.09779e-10	-0.56222	0.000149484	-4.09779e-10	-0.719525
19652826	chr19:19652826:C:T	1.14534e-10	-1.64292	-1.24651	1.4571e-05	-1.7811	-1.26657
19653083	chr19:19653083:C:T	4.93208e-10	-1.42938	-5.44374e-10	5.96212e-05	-1.6387	-5.44374e-10
19653528	chr19:19653528:G:C	7.27973e-10	-4.09779e-10	-1.04004	0.000107253	-4.09779e-10	-1.05152
19654460	chr19:19654460:G:C	2.6045e-10	-0.863417	-1.20448	1.30876e-05	-1.92139	-1.23366
19655136	chr19:19655136:G:A	6.03208e-10	-4.09779e-10	-1.22805	9.28011e-05	-4.09779e-10	-1.19626
19655917	chr19:19655917:G:A	3.1056e-10	-1.89193	-5.44374e-10	5.57793e-05	-1.70531	-5.44374e-10
19655966	chr19:19655966:G:A	9.1855e-10	-0.807512	-5.44374e-10	5.75579e-05	-1.67392	-5.44374e-10
19656008	chr19:19656008:A:T	9.76985e-11	-1.92149	-1.12693	1.67323e-05	-1.79472	-1.11465
19656358	chr19:19656358:T:C	2.6145e-10	-0.79785	-1.26622	1.63696e-05	-1.66251	-1.26878
19656491	chr19:19656491:ACCT:A	5.83673e-10	-4.09779e-10	-1.26097	8.83707e-05	-4.09779e-10	-1.24517
19656502	chr19:19656502:C:T	2.20201e-10	-1.11342	-1.12235	3.13291e-05	-1.07696	-1.20521
19656593	chr19:19656593:CT:C	5.799e-10	-4.09779e-10	-1.26745	8.65535e-05	-4.09779e-10	-1.26595
19656675	chr19:19656675:G:A	7.23999e-10	-4.09779e-10	-1.04552	0.000112578	-4.09779e-10	-1.00307
19656938	chr19:19656938:G:C	3.12398e-10	-1.88603	-5.44374e-10	5.12357e-05	-1.79028	-5.44374e-10
19657686	chr19:19657686:T:G	3.19932e-10	-1.8622	-5.44374e-10	4.48024e-05	-1.92445	-5.44374e-10
19657808	chr19:19657808:G:A	3.01481e-10	-1.9216	-5.44374e-10	5.04491e-05	-1.80575	-5.44374e-10
19657914	chr19:19657914:C:T	5.80839e-10	-4.09779e-10	-1.26583	8.64592e-05	-4.09779e-10	-1.26704
19658348	chr19:19658348:C:A	1.21106e-10	-1.88742	-0.946221	2.19278e-05	-1.59442	-1.04453
19658470	chr19:19658470:G:A	3.69422e-10	-1.71837	-5.44374e-10	4.97135e-05	-1.82044	-5.44374e-10
19658879	chr19:19658879:G:A	4.60992e-10	-1.49693	-5.44374e-10	5.49243e-05	-1.72076	-5.44374e-10
19658881	chr19:19658881:C:T	9.25386e-11	-1.85745	-1.24523	1.26298e-05	-1.92378	-1.26687
19659520	chr19:19659520:T:C	1.11973e-10	-1.65065	-1.26139	1.36352e-05	-1.84815	-1.26591
19659525	chr19:19659525:C:T	3.13986e-10	-1.88096	-5.44374e-10	5.7466e-05	-1.67552	-5.44374e-10
19660121	chr19:19660121:T:A	3.32214e-10	-1.82453	-5.44374e-10	6.46746e-05	-1.55735	-5.44374e-10
19660142	chr19:19660142:G:A	3.02315e-10	-1.91884	-5.44374e-10	5.01413e-05	-1.81187	-5.44374e-10
19660674	chr19:19660674:G:A	5.95026e-10	-4.09779e-10	-1.2417	8.8871e-05	-4.09779e-10	-1.23953
19661103	chr19:19661103:A:AC	5.90742e-10	-4.09779e-10	-1.24893	8.8612e-05	-4.09779e-10	-1.24245
19661267	chr19:19661267:C:T	6.25831e-10	-4.09779e-10	-1.19123	9.3619e-05	-4.09779e-10	-1.18748
19661564	chr19:19661564:G:A	3.22441e-10	-1.85439	-5.44374e-10	4.49282e-05	-1.92165	-5.44374e-10
19661661	chr19:19661661:A:T	3.14419e-10	-1.87958	-5.44374e-10	5.75567e-05	-1.67394	-5.44374e-10
19661688	chr19:19661688:C:T	9.0578e-10	-4.09779e-10	-0.821512	0.000133813	-4.09779e-10	-0.830273
19661913	chr19:19661913:G:A	1.42496e-10	-1.48789	-1.1831	1.38683e-05	-1.91807	-1.17904
19662043	chr19:19662043:C:G	7.19368e-10	-1.05194	-5.44374e-10	6.90941e-05	-1.49124	-5.44374e-10
19662582	chr19:19662582:T:C	2.90203e-10	-0.74224	-1.21749	5.61446e-05	-0.483872	-1.21491
19663025	chr19:19663025:A:G	5.79127e-10	-4.09779e-10	-1.26879	8.63225e-05	-4.09779e-10	-1.26862
19663114	chr19:19663114:G:A	1.88723e-10	-1.7033	-0.686731	2.12859e-05	-1.84792	-0.820754
19663173	chr19:19663173:TG:T	7.3255e-10	-4.09779e-10	-1.03378	0.00010683	-4.09779e-10	-1.05547
19663825	chr19:19663825:G:C	9.97544e-10	-4.09779e-10	-0.725012	0.000145184	-4.09779e-10	-0.74871
19664023	chr19:19664023:C:T	3.22844e-10	-1.85314	-5.44374e-10	6.09703e-05	-1.61633	-5.44374e-10
19664055	chr19:19664055:G:A	9.14972e-10	-4.09779e-10	-0.811415	0.000133946	-4.09779e-10	-0.829277
19664308	chr19:19664308:A:T	3.14252e-10	-1.88011	-5.44374e-10	5.75126e-05	-1.67471	-5.44374e-10
19664359	chr19:19664359:C:T	3.16127e-10	-1.87417	-5.44374e-10	5.82933e-05	-1.66123	-5.44374e-10
19664573	chr19:19664573:C:T	3.06128e-10	-1.9063	-5.44374e-10	5.39952e-05	-1.73782	-5.44374e-10
19664931	chr19:19664931:T:G	9.23403e-11	-1.85175	-1.25307	1.26023e-05	-1.92402	-1.26881
19665020	chr19:19665020:C:T	1.14277e-10	-1.92168	-0.970007	2.5522e-05	-1.43128	-1.0559
19665441	chr19:19665441:C:T	5.79247e-10	-4.09779e-10	-1.26858	8.68485e-05	-4.09779e-10	-1.26255
19665599	chr19:19665599:C:T	3.16239e-10	-1.87381	-5.44374e-10	5.83324e-05	-1.66056	-5.44374e-10
19665618	chr19:19665618:C:T	2.74069e-10	-0.94401	-1.07292	6.23335e-05	-0.54162	-1.0526
19666005	chr19:19666005:C:T	9.41794e-11	-1.91361	-1.17149	1.68187e-05	-1.68531	-1.21891
19666285	chr19:19666285:T:G	3.08257e-10	-1.89937	-5.44374e-10	5.5115e-05	-1.71729	-5.44374e-10
19666545	chr19:19666545:C:T	5.95062e-10	-4.09779e-10	-1.24164	8.9076e-05	-4.09779e-10	-1.23722
19666835	chr19:19666835:C:T	9.81181e-11	-1.89111	-1.15303	1.58212e-05	-1.75986	-1.2055
19666926	chr19:19666926:A:G	5.79519e-10	-4.09779e-10	-1.26811	8.68634e-05	-4.09779e-10	-1.26238
19667043	chr19:19667043:C:G	5.80638e-10	-4.09779e-10	-1.26618	8.74615e-05	-4.09779e-10	-1.25552
19667346	chr19:19667346:G:A	8.36013e-10	-0.901664	-5.44374e-10	6.09312e-05	-1.61697	-5.44374e-10
19668123	chr19:19668123:A:C	5.80611e-10	-4.09779e-10	-1.26623	8.74569e-05	-4.09779e-10	-1.25557
19668203	chr19:19668203:G:A	4.92376e-10	-0.7438	-0.687266	3.15107e-05	-1.69552	-0.58087
19668897	chr19:19668897:T:C	4.77726e-10	-0.770377	-0.690893	3.17497e-05	-1.68398	-0.584854
19669099	chr19:19669099:G:GGT	9.41683e-10	-4.09779e-10	-0.78264	0.000137713	-4.09779e-10	-0.801539
19669400	chr19:19669400:C:G	5.95084e-10	-0.791563	-0.450042	3.8899e-05	-1.67986	-0.385891
19669719	chr19:19669719:G:C	5.80688e-10	-4.09779e-10	-1.2661	8.74785e-05	-4.09779e-10	-1.25532
19669948	chr19:19669948:C:G	5.9754e-10	-0.787445	-0.450042	3.88357e-05	-1.68148	-0.385891
19670003	chr19:19670003:G:A	3.77699e-10	-1.69621	-5.44374e-10	4.89772e-05	-1.83536	-5.44374e-10
19670015	chr19:19670015:G:A	5.80982e-10	-4.09779e-10	-1.26559	8.67861e-05	-4.09779e-10	-1.26327
19670681	chr19:19670681:C:T	5.79128e-10	-4.09779e-10	-1.26878	8.66104e-05	-4.09779e-10	-1.26529
19670837	chr19:19670837:G:A	1.89373e-09	-4.09779e-10	-0.084005	0.000275204	-4.09779e-10	-0.109201
19671108	chr19:19671108:A:G	1.92605e-10	-1.73121	-0.638454	2.25815e-05	-1.82992	-0.77966
19671223	chr19:19671223:ACT:A	3.044e-10	-0.677516	-1.23445	5.92364e-05	-0.412349	-1.23283
19671768	chr19:19671768:G:A	3.16618e-10	-1.87261	-5.44374e-10	5.85388e-05	-1.65702	-5.44374e-10
19671779	chr19:19671779:G:A	6.24955e-10	-4.09779e-10	-1.19263	9.52708e-05	-4.09779e-10	-1.16999
19672003	chr19:19672003:G:A	3.01319e-10	-1.92214	-5.44374e-10	5.11203e-05	-1.79253	-5.44374e-10
19672611	chr19:19672611:T:C	9.4394e-11	-1.8165	-1.26633	1.29876e-05	-1.9233	-1.23942
19672676	chr19:19672676:C:T	5.90496e-10	-4.09779e-10	-1.24935	8.95455e-05	-4.09779e-10	-1.23197
19672700	chr19:19672700:T:C	3.24395e-10	-0.628332	-1.22001	6.34235e-05	-0.359418	-1.21746
19672763	chr19:19672763:G:A	5.79481e-10	-4.09779e-10	-1.26818	8.63188e-05	-4.09779e-10	-1.26867
19672807	chr19:19672807:A:G	6.566e-10	-4.09779e-10	-1.14323	9.74823e-05	-4.09779e-10	-1.14704
19673354	chr19:19673354:G:A	5.84259e-10	-0.628953	-0.631012	3.3317e-05	-1.70933	-0.511316
19673821	chr19:19673821:T:G	6.2958e-10	-0.742531	-0.442725	3.84004e-05	-1.70017	-0.378479
19673950	chr19:19673950:C:T	1.27516e-09	-4.09779e-10	-0.479481	0.000145957	-4.09779e-10	-0.743403
19673982	chr19:19673982:C:T	5.82659e-10	-4.09779e-10	-1.26271	8.8073e-05	-4.09779e-10	-1.24855
19674082	chr19:19674082:G:A	1.2009e-10	-1.91877	-0.923297	2.57778e-05	-1.46025	-1.01695
19674318	chr19:19674318:A:G	8.50172e-10	-0.884869	-5.44374e-10	6.05973e-05	-1.62246	-5.44374e-10
19674719	chr19:19674719:T:C	3.20039e-10	-1.86187	-5.44374e-10	5.98791e-05	-1.63439	-5.44374e-10
19675290	chr19:19675290:A:G	6.11813e-08	4.65798	-1.2667	1.95278e-05	-1.48664	-1.26823
19675428	chr19:19675428:G:A	5.80445e-10	-4.09779e-10	-1.26651	8.63152e-05	-4.09779e-10	-1.26871
19675461	chr19:19675461:A:T	3.36755e-10	-0.590044	-1.22091	6.60765e-05	-0.317611	-1.21829
19676112	chr19:19676112:G:A	7.16149e-10	-1.05642	-5.44374e-10	6.88632e-05	-1.49459	-5.44374e-10
19676129	chr19:19676129:G:A	1.22225e-09	-4.09779e-10	-0.521861	0.000172937	-4.09779e-10	-0.573789
19676657	chr19:19676657:G:A	4.98679e-10	-0.659914	-0.758432	2.82556e-05	-1.72823	-0.657199
19676660	chr19:19676660:G:A	5.97284e-10	-4.09779e-10	-1.23792	9.09157e-05	-4.09779e-10	-1.21678
19676736	chr19:19676736:TG:T	6.15172e-10	-4.09779e-10	-1.20841	9.21916e-05	-4.09779e-10	-1.20285
19678229	chr19:19678229:A:T	1.06564e-09	-0.658981	-5.44374e-10	5.5198e-05	-1.71579	-5.44374e-10
19678274	chr19:19678274:T:C	5.24768e-10	-1.36735	-5.44374e-10	5.82714e-05	-1.6616	-5.44374e-10
19678547	chr19:19678547:G:A	5.80961e-10	-4.09779e-10	-1.26563	8.75679e-05	-4.09779e-10	-1.2543
19678688	chr19:19678688:A:G	3.2333e-10	-1.85164	-5.44374e-10	4.48375e-05	-1.92367	-5.44374e-10
19678718	chr19:19678718:C:T	1.31114e-09	-4.09779e-10	-0.451658	0.000149325	-4.09779e-10	-0.720589
19678719	chr19:19678719:A:G	5.84369e-08	4.6082	-1.26281	1.93134e-05	-1.50015	-1.26576
19679369	chr19:19679369:A:G	3.35613e-10	-1.81435	-5.44374e-10	6.59193e-05	-1.53828	-5.44374e-10
19680067	chr19:19680067:CAT:C	3.67727e-09	0.579619	-5.44374e-10	0.000222831	-0.3203	-5.44374e-10
19680784	chr19:19680784:G:A	5.79804e-10	-0.817577	-0.450042	3.94202e-05	-1.66655	-0.385891
19681037	chr19:19681037:G:C	3.17284e-10	-0.639574	-1.23094	6.19415e-05	-0.371865	-1.22866
19681132	chr19:19681132:A:G	5.93595e-10	-4.09779e-10	-1.24411	9.01787e-05	-4.09779e-10	-1.22492
19681241	chr19:19681241:A:G	1.11411e-10	-1.91307	-1.00401	2.30908e-05	-1.50221	-1.08507
19681441	chr19:19681441:C:A	9.1965e-11	-1.84317	-1.26573	1.26541e-05	-1.92453	-1.26421
19681522	chr19:19681522:G:T	1.24582e-09	-4.09779e-10	-0.502758	0.000151712	-4.09779e-10	-0.704732
19682441	chr19:19682441:G:A	9.57952e-10	-4.09779e-10	-0.765511	0.000122013	-4.09779e-10	-0.922584
19682666	chr19:19682666:A:G	6.27157e-10	-4.09779e-10	-1.18911	9.26569e-05	-4.09779e-10	-1.19781
19682736	chr19:19682736:T:C	1.50041e-07	5.55636	-1.26801	2.46964e-05	-1.25128	-1.26878
19683972	chr19:19683972:C:T	1.04843e-09	-0.675256	-5.44374e-10	5.44791e-05	-1.7289	-5.44374e-10
19684220	chr19:19684220:T:C	5.80083e-10	-4.09779e-10	-1.26714	8.72993e-05	-4.09779e-10	-1.25737
19684521	chr19:19684521:C:T	1.08342e-10	-1.67983	-1.26519	1.41259e-05	-1.81116	-1.26754
19685358	chr19:19685358:C:T	8.40934e-09	1.40679	-5.44374e-10	0.000510502	0.508681	-5.44374e-10
19685567	chr19:19685567:A:G	5.7911e-10	-4.09779e-10	-1.26882	8.63167e-05	-4.09779e-10	-1.26869
19685803	chr19:19685803:C:T	3.24254e-10	-1.84878	-5.44374e-10	6.14964e-05	-1.60774	-5.44374e-10
19685811	chr19:19685811:G:A	1.03724e-10	-1.79262	-1.19595	1.29701e-05	-1.9244	-1.23967
19686051	chr19:19686051:A:AT	9.21556e-11	-1.88792	-1.21891	1.82569e-05	-1.59832	-1.22385
19686492	chr19:19686492:C:A	6.11646e-10	-4.09779e-10	-1.21415	9.17521e-05	-4.09779e-10	-1.20762
19686687	chr19:19686687:G:C	9.31079e-11	-1.82775	-1.2688	1.97138e-05	-1.47664	-1.26875
19687380	chr19:19687380:C:T	5.93484e-10	-4.09779e-10	-1.2443	8.83289e-05	-4.09779e-10	-1.24565
19687394	chr19:19687394:A:T	1.16443e-10	-1.73115	-1.14176	1.473e-05	-1.83924	-1.19759
19687420	chr19:19687420:A:G	5.79276e-10	-4.09779e-10	-1.26853	8.64002e-05	-4.09779e-10	-1.26772
19687656	chr19:19687656:T:C	8.99263e-10	-4.09779e-10	-0.828732	0.000131544	-4.09779e-10	-0.847375
19688966	chr19:19688966:T:A	5.79199e-10	-4.09779e-10	-1.26866	8.65462e-05	-4.09779e-10	-1.26604
19689065	chr19:19689065:G:A	5.95963e-10	-4.09779e-10	-1.24013	8.8657e-05	-4.09779e-10	-1.24194
19689314	chr19:19689314:C:T	7.9147e-10	-4.09779e-10	-0.956416	0.000114988	-4.09779e-10	-0.981886
19689480	chr19:19689480:A:G	8.40418e-09	1.40618	-5.44374e-10	0.00010615	-1.06186	-5.44374e-10
19689528	chr19:19689528:A:G	1.16499e-10	-1.77339	-1.09903	1.4789e-05	-1.8692	-1.16363
19690798	chr19:19690798:A:G	1.07848e-10	-1.92322	-1.02637	1.53419e-05	-1.86881	-1.12731
19691661	chr19:19691661:G:A	9.05966e-11	-1.92448	-1.19941	1.36235e-05	-1.91274	-1.20218
19691863	chr19:19691863:C:T	3.13958e-10	-1.88105	-5.44374e-10	5.5739e-05	-1.70603	-5.44374e-10
19692175	chr19:19692175:A:G	3.39422e-10	-1.80306	-5.44374e-10	4.51611e-05	-1.91648	-5.44374e-10
19692560	chr19:19692560:T:G	9.57228e-11	-1.85218	-1.21667	1.3066e-05	-1.91633	-1.24037
19692596	chr19:19692596:A:C	9.59898e-10	-4.09779e-10	-0.763482	0.000124388	-4.09779e-10	-0.903309
19692824	chr19:19692824:G:A	1.03494e-10	-1.79183	-1.19897	2.00411e-05	-1.53079	-1.19814
19693526	chr19:19693526:G:T	1.39895e-10	-1.85362	-0.835798	2.37731e-05	-1.75083	-0.807334
19693867	chr19:19693867:C:A	6.07814e-10	-1.22044	-5.44374e-10	6.34409e-05	-1.57661	-5.44374e-10
19693882	chr19:19693882:T:G	8.61659e-11	-1.92452	-1.24952	1.42941e-05	-1.80557	-1.2613
19694134	chr19:19694134:C:T	6.67408e-10	-4.09779e-10	-1.12691	9.72623e-05	-4.09779e-10	-1.1493
19694159	chr19:19694159:T:C	2.30509e-10	-0.929789	-1.26023	1.7061e-05	-1.64657	-1.24335
19694183	chr19:19694183:C:G	1.05089e-10	-1.77357	-1.20193	1.37083e-05	-1.87879	-1.22992
19694423	chr19:19694423:C:G	3.03309e-10	-1.91556	-5.44374e-10	5.04004e-05	-1.80672	-5.44374e-10
19694445	chr19:19694445:G:A	8.44715e-10	0.376895	-1.2682	2.13121e-05	-1.39862	-1.26882
19694765	chr19:19694765:C:T	2.12945e-10	-1.12987	-1.13941	1.80995e-05	-1.70349	-1.12734
19694826	chr19:19694826:T:A	3.02024e-10	-1.9198	-5.44374e-10	4.95511e-05	-1.82371	-5.44374e-10
19694929	chr19:19694929:T:C	8.55534e-11	-1.92184	-1.25933	1.38116e-05	-1.83445	-1.26676
19694962	chr19:19694962:T:C	7.67084e-10	0.193529	-1.18124	2.06038e-05	-1.49795	-1.20329
19695202	chr19:19695202:C:T	2.34466e-10	-0.915476	-1.25752	1.72691e-05	-1.63893	-1.23886
19695410	chr19:19695410:T:G	9.89022e-11	-1.82119	-1.21498	1.32464e-05	-1.9035	-1.23949
19695460	chr19:19695460:G:A	5.83308e-10	-1.26159	-5.44374e-10	6.89488e-05	-1.49335	-5.44374e-10
19695720	chr19:19695720:G:A	1.03144e-10	-1.77369	-1.22049	2.01537e-05	-1.50387	-1.21946
19695781	chr19:19695781:T:C	4.20517e-10	-1.58882	-5.44374e-10	5.30415e-05	-1.75564	-5.44374e-10
19696140	chr19:19696140:T:C	2.24819e-10	-1.18305	-1.03196	1.62136e-05	-1.88903	-1.05183
19696628	chr19:19696628:A:G	1.06717e-10	-1.7468	-1.21333	2.11949e-05	-1.46069	-1.21226
19696795	chr19:19696795:G:A	9.23484e-11	-1.89628	-1.20846	1.81406e-05	-1.61405	-1.21451
19696849	chr19:19696849:C:T	5.92478e-10	-4.09779e-10	-1.24599	8.75145e-05	-4.09779e-10	-1.25491
19696850	chr19:19696850:G:A	4.56192e-08	3.09777	-5.44374e-10	0.00257945	2.12862	-5.44374e-10
19697329	chr19:19697329:GC:G	1.01621e-09	-4.09779e-10	-0.706477	0.000150064	-4.09779e-10	-0.715653
19697360	chr19:19697360:CA:C	2.06897e-10	-1.10557	-1.19252	1.7431e-05	-1.68483	-1.18363
19697444	chr19:19697444:T:C	1.01543e-10	-1.81292	-1.1969	1.34797e-05	-1.89964	-1.22589
19698243	chr19:19698243:C:T	1.53147e-10	-1.54916	-1.04975	2.10851e-05	-1.59601	-1.08214
19698338	chr19:19698338:T:G	1.0458e-10	-1.81715	-1.16321	1.38313e-05	-1.90095	-1.19883
19699048	chr19:19699048:T:C	1.06747e-09	-4.09779e-10	-0.657264	0.000139568	-4.09779e-10	-0.788164
19699155	chr19:19699155:G:A	1.38228e-09	-4.09779e-10	-0.398819	0.000201912	-4.09779e-10	-0.418884
19699241	chr19:19699241:G:A	2.81665e-10	-0.924645	-1.06495	1.92721e-05	-1.70956	-1.05849
19699269	chr19:19699269:T:C	1.91378e-10	-1.11763	-1.25843	1.60923e-05	-1.7023	-1.24608
19699521	chr19:19699521:A:G	1.17279e-10	-1.63468	-1.23107	2.07821e-05	-1.46171	-1.23092
19699767	chr19:19699767:T:TG	1.2997e-09	-4.09779e-10	-0.46042	0.000162811	-4.09779e-10	-0.634125
19699768	chr19:19699768:T:TG	1.20507e-10	-1.57036	-1.26824	2.30451e-05	-1.33388	-1.25538
19700347	chr19:19700347:T:C	1.27352e-09	-4.09779e-10	-0.48077	0.000163128	-4.09779e-10	-0.632178
19701028	chr19:19701028:T:C	9.03423e-11	-1.87308	-1.25362	1.34916e-05	-1.89284	-1.23181
19701105	chr19:19701105:G:A	9.08296e-11	-1.86669	-1.25463	1.35406e-05	-1.88763	-1.23339
19701120	chr19:19701120:T:C	6.02801e-10	-4.09779e-10	-1.22872	8.78648e-05	-4.09779e-10	-1.25092
19701603	chr19:19701603:A:G	1.32679e-10	-1.66817	-1.0742	2.73408e-05	-1.25637	-1.16196
19701691	chr19:19701691:T:C	6.04477e-10	-4.09779e-10	-1.22595	8.79765e-05	-4.09779e-10	-1.24964
19701733	chr19:19701733:A:C	1.16988e-10	-1.60178	-1.26645	2.05851e-05	-1.43886	-1.26328
19701761	chr19:19701761:G:A	9.13302e-11	-1.89002	-1.22581	1.57036e-05	-1.7219	-1.25093
19702129	chr19:19702129:C:T	4.60937e-10	-0.542038	-0.955008	2.09701e-05	-1.69069	-0.992924
19702210	chr19:19702210:T:C	1.10726e-10	-1.65594	-1.26731	1.91171e-05	-1.51605	-1.26008
19702640	chr19:19702640:A:G	7.26726e-10	-4.09779e-10	-1.04176	0.000106964	-4.09779e-10	-1.05422
19702693	chr19:19702693:C:T	8.92725e-11	-1.87513	-1.26349	1.58142e-05	-1.70602	-1.25979
19703271	chr19:19703271:C:T	8.47659e-10	-0.88783	-5.44374e-10	0.00019375	-0.460145	-5.44374e-10
19703344	chr19:19703344:A:C	5.81099e-10	-4.09779e-10	-1.26539	8.68646e-05	-4.09779e-10	-1.26236
19703419	chr19:19703419:T:C	4.16293e-10	-0.582844	-1.01607	2.6958e-05	-1.44321	-0.989223
19703989	chr19:19703989:C:G	9.17925e-11	-1.84996	-1.26082	1.65511e-05	-1.65591	-1.26435
19704072	chr19:19704072:C:T	5.88774e-10	-4.09779e-10	-1.25227	8.81652e-05	-4.09779e-10	-1.2475
19704265	chr19:19704265:G:A	8.95684e-11	-1.86685	-1.26846	1.59616e-05	-1.68952	-1.26701
19704819	chr19:19704819:G:C	8.83762e-11	-1.89592	-1.25279	1.52998e-05	-1.74046	-1.25842
19704832	chr19:19704832:C:T	1.60825e-09	0.874746	-1.12215	3.09628e-05	-1.15883	-1.13509
19704944	chr19:19704944:C:G	1.41269e-09	-4.09779e-10	-0.377059	0.000179107	-4.09779e-10	-0.538732
19705812	chr19:19705812:A:T	5.90833e-10	-4.09779e-10	-1.24878	8.85126e-05	-4.09779e-10	-1.24357
19706297	chr19:19706297:T:A	1.11326e-10	-1.73228	-1.18557	1.43415e-05	-1.84799	-1.21557
19706524	chr19:19706524:C:G	1.06133e-09	-4.09779e-10	-0.66303	0.000154098	-4.09779e-10	-0.689127
19706618	chr19:19706618:G:A	1.18487e-09	-4.09779e-10	-0.55292	0.000172514	-4.09779e-10	-0.576234
19706763	chr19:19706763:TCAAA:T	1.10115e-09	-4.09779e-10	-0.626198	0.000159812	-4.09779e-10	-0.652719
19706940	chr19:19706940:A:C	9.12263e-10	-0.050181	-0.764199	6.53323e-05	-0.898206	-0.649022
19707291	chr19:19707291:CT:C	4.51512e-10	-0.477202	-1.0405	2.77904e-05	-1.389	-1.01302
19708395	chr19:19708395:A:G	8.66431e-10	-0.0216763	-0.84425	6.08738e-05	-0.867567	-0.750345
19709330	chr19:19709330:G:C	5.31646e-10	-0.30857	-1.04576	3.12341e-05	-1.26643	-1.01877
19709657	chr19:19709657:G:A	1.08057e-10	-1.81811	-1.12954	1.44984e-05	-1.90558	-1.1471
19709666	chr19:19709666:G:C	1.12555e-10	-1.70376	-1.20311	1.84941e-05	-1.64008	-1.16918
19709879	chr19:19709879:C:A	1.65899e-10	-1.25586	-1.26307	2.33032e-05	-1.32073	-1.25739
19710286	chr19:19710286:C:A	4.06667e-10	-1.62231	-5.44374e-10	7.11225e-05	-1.46231	-5.44374e-10
19710558	chr19:19710558:A:T	4.58227e-10	-0.456635	-1.04631	2.79811e-05	-1.37581	-1.01938
19711016	chr19:19711016:T:C	1.09414e-09	0.192538	-0.825118	7.48343e-05	-0.682185	-0.729254
19711240	chr19:19711240:T:C	1.10705e-09	0.202335	-0.823187	7.54806e-05	-0.675879	-0.726961
19711317	chr19:19711317:G:C	3.788e-10	-1.6933	-5.44374e-10	4.55136e-05	-1.9087	-5.44374e-10
19711757	chr19:19711757:G:A	1.12555e-09	-4.09779e-10	-0.604282	0.000164292	-4.09779e-10	-0.625071
19712444	chr19:19712444:G:A	7.87331e-10	-4.09779e-10	-0.96166	0.00012045	-4.09779e-10	-0.93548
19713263	chr19:19713263:T:C	5.38054e-10	-1.34235	-5.44374e-10	0.00010336	-1.0885	-5.44374e-10
19713380	chr19:19713380:G:A	1.22234e-10	-1.88962	-0.934748	1.96022e-05	-1.85249	-0.898586
19713621	chr19:19713621:G:C	6.52267e-10	-4.09779e-10	-1.14985	9.30912e-05	-4.09779e-10	-1.19314
19713695	chr19:19713695:T:C	1.06137e-09	0.204029	-0.867022	7.1902e-05	-0.675543	-0.775868
19714041	chr19:19714041:T:G	1.60706e-10	-1.28273	-1.268	2.25289e-05	-1.34666	-1.26526
19714070	chr19:19714070:T:C	8.48857e-11	-1.9237	-1.2653	1.4165e-05	-1.80774	-1.2682
19714211	chr19:19714211:A:G	6.5177e-10	-4.09779e-10	-1.15062	9.30341e-05	-4.09779e-10	-1.19375
19714449	chr19:19714449:G:A	9.51966e-11	-1.89593	-1.17843	1.82339e-05	-1.62326	-1.20018
19714623	chr19:19714623:C:T	4.16553e-10	-1.59829	-5.44374e-10	7.31784e-05	-1.43381	-5.44374e-10
19714822	chr19:19714822:G:A	3.06122e-10	-1.90632	-5.44374e-10	4.78126e-05	-1.85943	-5.44374e-10
19715067	chr19:19715067:A:C	1.27823e-09	-4.09779e-10	-0.477077	0.000185763	-4.09779e-10	-0.50224
19715368	chr19:19715368:G:A	4.56178e-10	-0.441584	-1.06584	2.76439e-05	-1.36666	-1.04065
19715672	chr19:19715672:C:T	7.94808e-10	-0.407769	-0.544438	4.84411e-05	-1.34172	-0.504647
19716071	chr19:19716071:C:T	6.01356e-10	-0.29843	-0.932692	3.47001e-05	-1.27955	-0.900425
19716188	chr19:19716188:A:C	6.07316e-10	-4.09779e-10	-1.22126	8.99916e-05	-4.09779e-10	-1.227
19716324	chr19:19716324:T:G	3.92501e-10	-1.65777	-5.44374e-10	6.79619e-05	-1.50777	-5.44374e-10
19716326	chr19:19716326:T:C	1.07117e-10	-1.74745	-1.20894	1.40468e-05	-1.86498	-1.21934
19716388	chr19:19716388:A:C	4.58034e-10	-0.461144	-1.04222	2.80565e-05	-1.37922	-1.01328
19716638	chr19:19716638:G:A	1.33236e-09	-4.09779e-10	-0.435602	0.0001928	-4.09779e-10	-0.465059
19716698	chr19:19716698:C:T	4.22526e-10	-1.58406	-5.44374e-10	0.000113608	-0.993964	-5.44374e-10
19716915	chr19:19716915:C:T	1.71853e-10	-1.22935	-1.25432	2.41205e-05	-1.29791	-1.24574
19717006	chr19:19717006:C:T	3.76073e-10	-1.70052	-5.44374e-10	6.42454e-05	-1.564	-5.44374e-10
19717089	chr19:19717089:G:A	1.71846e-10	-1.22939	-1.25432	2.41303e-05	-1.2975	-1.24574
19718210	chr19:19718210:T:C	1.24238e-09	-4.09779e-10	-0.50552	0.000179904	-4.09779e-10	-0.534293
19718292	chr19:19718292:T:G	7.59477e-10	-0.486293	-0.511386	4.79102e-05	-1.38996	-0.46743
19718598	chr19:19718598:T:C	1.3979e-09	-4.09779e-10	-0.38758	0.000177444	-4.09779e-10	-0.548061
19719055	chr19:19719055:C:G	6.47416e-10	-4.09779e-10	-1.15732	9.25422e-05	-4.09779e-10	-1.19905
19719242	chr19:19719242:C:T	4.77339e-10	-0.447452	-1.01463	2.91545e-05	-1.37029	-0.983819
19719335	chr19:19719335:T:A	4.46798e-10	-0.458778	-1.06942	2.72867e-05	-1.37606	-1.04425
19720001	chr19:19720001:T:C	1.04302e-10	-1.76807	-1.21495	1.38177e-05	-1.87597	-1.22479
19720119	chr19:19720119:C:T	1.46209e-10	-1.37653	-1.26874	2.05913e-05	-1.43488	-1.26697
19720198	chr19:19720198:T:C	1.26192e-09	-4.09779e-10	-0.48992	0.000182773	-4.09779e-10	-0.518468
19720236	chr19:19720236:C:T	1.0364e-10	-1.87982	-1.10957	2.02956e-05	-1.57823	-1.13808
19720502	chr19:19720502:G:A	3.01544e-10	-1.92139	-5.44374e-10	4.72715e-05	-1.87081	-5.44374e-10
19720568	chr19:19720568:C:A	1.05259e-10	-1.7592	-1.21468	1.38893e-05	-1.871	-1.2246
19720594	chr19:19720594:C:T	7.62376e-10	-4.09779e-10	-0.993868	0.000119029	-4.09779e-10	-0.947349
19720735	chr19:19720735:G:T	4.65198e-10	-0.4781	-1.00975	2.87651e-05	-1.38883	-0.978721
19720948	chr19:19720948:CTTACT:C	4.14443e-10	-1.60337	-5.44374e-10	7.2497e-05	-1.44317	-5.44374e-10
19721006	chr19:19721006:G:A	1.7013e-10	-1.23318	-1.26056	2.36953e-05	-1.3077	-1.25373
19721118	chr19:19721118:C:T	1.63916e-09	-4.09779e-10	-0.228368	0.000236311	-4.09779e-10	-0.261566
19721204	chr19:19721204:C:T	1.15791e-09	-4.09779e-10	-0.575932	0.000162329	-4.09779e-10	-0.637092
19721217	chr19:19721217:A:T	6.44873e-10	-4.09779e-10	-1.16125	9.22754e-05	-4.09779e-10	-1.20194
19721970	chr19:19721970:A:C	1.02401e-10	-1.82248	-1.17893	2.18431e-05	-1.4422	-1.20063
19722027	chr19:19722027:G:A	7.60124e-10	-4.09779e-10	-0.996827	0.00011165	-4.09779e-10	-1.01135
19722414	chr19:19722414:T:C	6.44299e-10	-4.09779e-10	-1.16215	9.21852e-05	-4.09779e-10	-1.20292
19722708	chr19:19722708:T:C	6.44299e-10	-4.09779e-10	-1.16215	9.21852e-05	-4.09779e-10	-1.20292
19723372	chr19:19723372:G:C	1.10574e-09	0.0746116	-0.696654	3.75795e-05	-1.42988	-0.67038
19728944	chr19:19728944:T:C	5.95614e-10	-4.09779e-10	-1.24072	8.82698e-05	-4.09779e-10	-1.24632
19731244	chr19:19731244:G:A	3.97439e-10	-0.644951	-1.00031	2.63596e-05	-1.48618	-0.968698
19731395	chr19:19731395:T:G	3.30503e-10	-1.82969	-5.44374e-10	4.6021e-05	-1.89762	-5.44374e-10
19731806	chr19:19731806:G:C	3.66618e-10	-0.672383	-1.0536	2.44742e-05	-1.50145	-1.02764
19731986	chr19:19731986:A:G	8.4979e-11	-1.91933	-1.26857	1.52813e-05	-1.73163	-1.26846
19732071	chr19:19732071:A:C	5.26474e-10	-0.535114	-0.828993	4.8816e-05	-1.04251	-0.796145
19732227	chr19:19732227:T:A	6.15819e-10	-0.340273	-0.867082	4.71947e-05	-1.09607	-0.776363
19732238	chr19:19732238:A:G	6.38899e-10	-4.09779e-10	-1.17056	9.15726e-05	-4.09779e-10	-1.20958
19732447	chr19:19732447:C:T	8.7247e-11	-1.92119	-1.24038	1.51348e-05	-1.7646	-1.24512
19732742	chr19:19732742:A:G	5.06806e-10	-1.24007	-0.16211	4.52387e-05	-1.81568	-0.0990856
19732962	chr19:19732962:C:T	5.84632e-10	-4.09779e-10	-1.25933	8.74634e-05	-4.09779e-10	-1.25549
19734304	chr19:19734304:T:C	6.4684e-09	1.54878	-0.404405	8.53549e-05	-0.854854	-0.425043
19734365	chr19:19734365:C:T	1.31499e-09	-4.09779e-10	-0.448724	0.000168041	-4.09779e-10	-0.602506
19735155	chr19:19735155:G:A	6.38899e-10	-4.09779e-10	-1.17056	9.15726e-05	-4.09779e-10	-1.20958
19735156	chr19:19735156:C:A	6.38899e-10	-4.09779e-10	-1.17056	9.15726e-05	-4.09779e-10	-1.20958
19735277	chr19:19735277:G:A	3.79058e-10	-0.668953	-1.02367	2.53982e-05	-1.4996	-0.992439
19735575	chr19:19735575:A:T	3.88258e-10	-1.66864	-5.44374e-10	6.71027e-05	-1.52049	-5.44374e-10
19735582	chr19:19735582:T:C	3.91092e-10	-1.66137	-5.44374e-10	6.77155e-05	-1.5114	-5.44374e-10
19735618	chr19:19735618:G:A	3.91859e-10	-1.65941	-5.44374e-10	6.78725e-05	-1.50908	-5.44374e-10
19735637	chr19:19735637:C:T	9.57388e-11	-1.88726	-1.18142	1.34495e-05	-1.91616	-1.21162
19735649	chr19:19735649:A:G	5.76863e-10	-0.775979	-0.496724	4.08308e-05	-1.56533	-0.45195
19736115	chr19:19736115:A:T	1.23673e-09	-4.09779e-10	-0.510085	0.000180024	-4.09779e-10	-0.533626
19736290	chr19:19736290:C:T	1.39666e-09	-4.09779e-10	-0.388469	0.00017729	-4.09779e-10	-0.548926
19736335	chr19:19736335:T:C	3.85973e-10	-1.67454	-5.44374e-10	6.65538e-05	-1.5287	-5.44374e-10
19736342	chr19:19736342:T:C	3.83341e-10	-1.68138	-5.44374e-10	6.60772e-05	-1.53589	-5.44374e-10
19736351	chr19:19736351:C:T	3.34952e-10	-1.81632	-5.44374e-10	5.81222e-05	-1.66417	-5.44374e-10
19736802	chr19:19736802:C:T	1.11041e-09	-4.09779e-10	-0.617823	0.000162696	-4.09779e-10	-0.634828
19737073	chr19:19737073:T:C	3.65595e-10	-0.658502	-1.07028	2.40256e-05	-1.50491	-1.04268
19737082	chr19:19737082:C:G	3.81721e-10	-1.68562	-5.44374e-10	6.561e-05	-1.54299	-5.44374e-10
19737154	chr19:19737154:TTG:T	1.39443e-09	-4.09779e-10	-0.39007	0.000177019	-4.09779e-10	-0.550457
19737291	chr19:19737291:G:A	7.41524e-10	-4.09779e-10	-1.0216	0.000105797	-4.09779e-10	-1.06519
19737396	chr19:19737396:C:T	3.26916e-10	-1.8406	-5.44374e-10	4.54371e-05	-1.91039	-5.44374e-10
19737536	chr19:19737536:A:G	1.85591e-10	-1.5642	-0.84257	3.29147e-05	-1.39367	-0.839127
19737908	chr19:19737908:C:T	6.05804e-10	-4.09779e-10	-1.22375	8.81723e-05	-4.09779e-10	-1.24742
19737995	chr19:19737995:C:A	2.42819e-10	-1.0807	-1.05729	2.04282e-05	-1.65916	-1.05064
19738100	chr19:19738100:T:C	3.01197e-10	-1.92254	-5.44374e-10	4.64357e-05	-1.88865	-5.44374e-10
19738234	chr19:19738234:C:T	7.86508e-10	-4.09779e-10	-0.962705	0.000120884	-4.09779e-10	-0.931879
19738265	chr19:19738265:A:G	2.49522e-09	1.4422	-1.25037	3.89459e-05	-0.820826	-1.24372
19738382	chr19:19738382:T:C	9.47924e-10	-4.09779e-10	-0.776034	0.000124599	-4.09779e-10	-0.901611
19738392	chr19:19738392:A:T	7.991e-10	0.0740642	-1.02089	2.30869e-05	-1.53193	-1.05552
19738455	chr19:19738455:T:TG	5.85108e-10	-4.09779e-10	-1.25851	8.63452e-05	-4.09779e-10	-1.26836
19738459	chr19:19738459:G:T	1.02233e-10	-1.79558	-1.20747	1.46359e-05	-1.82138	-1.22186
19738571	chr19:19738571:C:T	5.83572e-10	-4.09779e-10	-1.26114	8.68985e-05	-4.09779e-10	-1.26197
19738713	chr19:19738713:G:T	5.96997e-10	-4.09779e-10	-1.2384	8.96981e-05	-4.09779e-10	-1.23026
19738888	chr19:19738888:G:A	2.02672e-10	-1.05945	-1.25927	1.58638e-05	-1.70206	-1.26061
19738904	chr19:19738904:C:T	9.63397e-11	-1.87125	-1.19117	1.39342e-05	-1.88387	-1.20849
19739120	chr19:19739120:G:T	1.2608e-09	-4.09779e-10	-0.490807	0.000183806	-4.09779e-10	-0.512832
19739136	chr19:19739136:C:T	6.83072e-10	-4.09779e-10	-1.10371	0.000100406	-4.09779e-10	-1.11749
19739218	chr19:19739218:A:G	1.95205e-10	-1.15321	-1.20305	1.6365e-05	-1.72492	-1.20665
19739734	chr19:19739734:T:C	7.77449e-10	-4.09779e-10	-0.97429	0.00011389	-4.09779e-10	-0.991484
19740160	chr19:19740160:CT:C	5.84884e-10	-4.09779e-10	-1.2589	8.68511e-05	-4.09779e-10	-1.26252
19740340	chr19:19740340:A:G	8.38714e-10	-4.09779e-10	-0.898438	0.000122504	-4.09779e-10	-0.91857
19741023	chr19:19741023:C:T	5.79513e-10	-4.09779e-10	-1.26812	8.64435e-05	-4.09779e-10	-1.26722
19741460	chr19:19741460:G:A	1.11756e-09	-4.09779e-10	-0.611409	0.000158048	-4.09779e-10	-0.663815
19741671	chr19:19741671:C:T	5.79427e-10	-4.09779e-10	-1.26827	8.70061e-05	-4.09779e-10	-1.26074
19741753	chr19:19741753:C:G	2.08966e-10	-1.07989	-1.20824	2.22793e-05	-1.41775	-1.20531
19741836	chr19:19741836:A:G	1.34051e-10	-1.46973	-1.26235	1.45473e-05	-1.78116	-1.26814
19741897	chr19:19741897:C:A	7.44545e-10	-4.09779e-10	-1.01753	0.000102439	-4.09779e-10	-1.09745
19742359	chr19:19742359:C:T	7.84857e-10	-4.09779e-10	-0.964807	0.000107003	-4.09779e-10	-1.05385
19742424	chr19:19742424:T:A	3.58834e-10	-0.828655	-0.918794	3.43355e-05	-1.33102	-0.85951
19742563	chr19:19742563:C:T	6.76034e-10	-4.09779e-10	-1.11406	9.99919e-05	-4.09779e-10	-1.12163
19742795	chr19:19742795:A:G	6.45915e-10	-4.09779e-10	-1.15964	9.49896e-05	-4.09779e-10	-1.17295
19742965	chr19:19742965:C:T	6.07598e-10	-4.09779e-10	-1.22079	9.03757e-05	-4.09779e-10	-1.22274
19743058	chr19:19743058:T:C	2.46321e-10	-0.877757	-1.24591	2.49139e-05	-1.26763	-1.24366
19743173	chr19:19743173:G:A	6.79123e-10	-4.09779e-10	-1.10951	9.96175e-05	-4.09779e-10	-1.12538
19743239	chr19:19743239:A:G	4.90602e-10	-1.43468	-5.44374e-10	6.73042e-05	-1.51749	-5.44374e-10
19743534	chr19:19743534:G:A	6.1021e-10	-4.09779e-10	-1.21651	9.39208e-05	-4.09779e-10	-1.18426
19743647	chr19:19743647:T:C	2.38289e-10	-0.926165	-1.23066	2.43299e-05	-1.30702	-1.22799
19743794	chr19:19743794:T:C	6.09138e-10	-4.09779e-10	-1.21826	9.0277e-05	-4.09779e-10	-1.22383
19743832	chr19:19743832:C:T	1.54001e-10	-1.62832	-0.965032	2.19202e-05	-1.64722	-0.992089
19744371	chr19:19744371:C:T	1.68107e-10	-1.26773	-1.23798	2.51651e-05	-1.28868	-1.21258
19744532	chr19:19744532:C:T	6.38205e-10	-4.09779e-10	-1.17165	9.39117e-05	-4.09779e-10	-1.18436
19744712	chr19:19744712:G:A	3.0923e-10	-1.89622	-5.44374e-10	4.89786e-05	-1.83533	-5.44374e-10
19744740	chr19:19744740:A:C	3.11978e-10	-1.88737	-5.44374e-10	4.51841e-05	-1.91597	-5.44374e-10
19744845	chr19:19744845:C:T	1.07677e-10	-1.92019	-1.03098	1.71455e-05	-1.90604	-0.978942
19745130	chr19:19745130:G:A	9.59381e-11	-1.91098	-1.15562	1.51433e-05	-1.86794	-1.14121
19745131	chr19:19745131:C:A	6.14156e-10	-4.09779e-10	-1.21006	9.47262e-05	-4.09779e-10	-1.17572
19745330	chr19:19745330:G:A	1.0531e-10	-1.71448	-1.25892	1.55461e-05	-1.72277	-1.26013
19745645	chr19:19745645:A:G	6.39159e-10	-4.09779e-10	-1.17016	9.40441e-05	-4.09779e-10	-1.18295
19745681	chr19:19745681:G:A	1.46922e-10	-1.9238	-0.716608	2.28609e-05	-1.89587	-0.701413
19745764	chr19:19745764:C:T	6.28145e-10	-4.09779e-10	-1.18754	9.73939e-05	-4.09779e-10	-1.14795
19745840	chr19:19745840:T:C	6.26335e-10	-4.09779e-10	-1.19042	9.70349e-05	-4.09779e-10	-1.15164
19746330	chr19:19746330:G:T	6.29095e-10	-4.09779e-10	-1.18603	9.33084e-05	-4.09779e-10	-1.1908
19746417	chr19:19746417:C:T	7.2961e-10	-4.09779e-10	-1.0378	0.000101036	-4.09779e-10	-1.11123
19746472	chr19:19746472:G:A	6.24892e-10	-4.09779e-10	-1.19273	9.67095e-05	-4.09779e-10	-1.155
19746780	chr19:19746780:C:T	5.96207e-10	-4.09779e-10	-1.23972	9.00353e-05	-4.09779e-10	-1.22651
19747349	chr19:19747349:C:T	9.54403e-11	-1.91485	-1.15696	1.5038e-05	-1.85541	-1.16073
19747529	chr19:19747529:G:A	7.01589e-10	-4.09779e-10	-1.07696	0.000104556	-4.09779e-10	-1.07699
19747610	chr19:19747610:G:A	5.92599e-10	-4.09779e-10	-1.24579	8.78268e-05	-4.09779e-10	-1.25135
19747630	chr19:19747630:G:C	6.40553e-10	-4.09779e-10	-1.16798	9.23531e-05	-4.09779e-10	-1.20109
19747831	chr19:19747831:C:T	3.99118e-10	-1.64105	-5.44374e-10	6.32106e-05	-1.58024	-5.44374e-10
19747977	chr19:19747977:C:T	2.1136e-10	-1.91719	-0.359554	3.1833e-05	-1.91591	-0.350304
19748067	chr19:19748067:C:T	1.01348e-10	-1.8399	-1.17185	1.99036e-05	-1.59121	-1.1446
19748372	chr19:19748372:ATGGCCAGGCC:A	1.61615e-10	-1.86358	-0.681513	2.28961e-05	-1.9234	-0.672345
19749029	chr19:19749029:G:A	3.46568e-10	-1.78223	-5.44374e-10	4.62993e-05	-1.89159	-5.44374e-10
19749123	chr19:19749123:C:T	1.04601e-10	-1.80771	-1.17244	1.4304e-05	-1.92345	-1.14273
19749132	chr19:19749132:C:G	1.03708e-10	-1.81757	-1.17115	1.43426e-05	-1.92233	-1.14115
19749686	chr19:19749686:C:T	9.63463e-11	-1.89329	-1.16907	1.48014e-05	-1.89192	-1.14008
19750019	chr19:19750019:A:G	9.98787e-11	-1.92358	-1.10277	1.70021e-05	-1.82423	-1.06915
19750071	chr19:19750071:G:A	1.18058e-10	-1.90979	-0.949341	1.88171e-05	-1.88686	-0.905088
19750113	chr19:19750113:G:A	1.62721e-10	-1.89854	-0.639736	2.39437e-05	-1.92129	-0.62972
19750363	chr19:19750363:T:C	3.37733e-10	-1.23349	-0.574565	0.000106165	-0.50831	-0.553413
19750593	chr19:19750593:A:G	1.24488e-10	-1.79074	-1.01536	2.33001e-05	-1.5426	-1.03565
19750597	chr19:19750597:C:T	7.45143e-10	-4.09779e-10	-1.01673	0.000109781	-4.09779e-10	-1.02823
19750655	chr19:19750655:A:G	4.71718e-09	-4.09779e-10	0.828658	0.000718403	-4.09779e-10	0.850317
19750665	chr19:19750665:G:A	5.88483e-10	-4.09779e-10	-1.25276	8.77144e-05	-4.09779e-10	-1.25263
19750873	chr19:19750873:C:T	1.41974e-10	-1.80835	-0.86632	2.58604e-05	-1.57702	-0.896978
19750923	chr19:19750923:A:G	6.59919e-10	0.120249	-1.25844	0.000118451	0.28963	-1.24184
19751588	chr19:19751588:C:T	8.86576e-11	-1.88147	-1.26405	1.30625e-05	-1.90115	-1.25582
19751744	chr19:19751744:A:G	2.17932e-10	-0.988131	-1.25799	2.05489e-05	-1.44617	-1.25773
19752157	chr19:19752157:C:T	1.49705e-10	-1.90851	-0.713131	2.22891e-05	-1.91759	-0.705029
19752161	chr19:19752161:G:C	1.54834e-10	-1.80197	-0.785985	2.81162e-05	-1.56345	-0.82692
19752172	chr19:19752172:T:C	1.28201e-09	-4.09779e-10	-0.474125	0.000206252	-4.09779e-10	-0.397614
19752205	chr19:19752205:A:G	1.26035e-10	-1.52738	-1.26636	1.57507e-05	-1.70455	-1.26528
19752439	chr19:19752439:G:A	9.94569e-11	-1.79936	-1.23123	1.92828e-05	-1.55459	-1.21291
19752531	chr19:19752531:G:C	2.37306e-10	-1.26614	-0.894819	4.45222e-05	-1.00542	-0.925309
19752822	chr19:19752822:T:C	1.52581e-10	-1.83339	-0.769228	2.25796e-05	-1.83872	-0.770942
19753149	chr19:19753149:C:T	1.93579e-10	-1.89981	-0.464812	2.78203e-05	-1.84845	-0.5525
19753273	chr19:19753273:C:T	5.82984e-10	-4.09779e-10	-1.26215	8.76931e-05	-4.09779e-10	-1.25287
19753297	chr19:19753297:A:G	1.17802e-10	-1.62274	-1.23856	1.39228e-05	-1.87115	-1.22204
19753500	chr19:19753500:G:T	3.04807e-10	-1.91063	-5.44374e-10	4.83354e-05	-1.84855	-5.44374e-10
19753572	chr19:19753572:A:C	1.1419e-10	-1.90197	-0.99047	2.14304e-05	-1.74056	-0.921345
19753639	chr19:19753639:C:T	5.83453e-10	-4.09779e-10	-1.26135	8.72671e-05	-4.09779e-10	-1.25774
19753813	chr19:19753813:C:T	6.33495e-10	-4.09779e-10	-1.17906	9.40092e-05	-4.09779e-10	-1.18332
19754040	chr19:19754040:C:T	4.06441e-10	-0.959927	-0.662942	4.33738e-05	-1.23899	-0.717865
19754182	chr19:19754182:A:G	1.49287e-10	-1.59962	-1.02482	3.12659e-05	-1.2361	-1.04809
19754268	chr19:19754268:C:A	3.35665e-10	-0.988191	-0.826004	3.6276e-05	-1.26161	-0.873946
19754708	chr19:19754708:C:T	8.3866e-10	-4.09779e-10	-0.898503	0.000130476	-4.09779e-10	-0.855528
19754854	chr19:19754854:C:A	6.09563e-10	-4.09779e-10	-1.21757	9.06014e-05	-4.09779e-10	-1.22024
19755109	chr19:19755109:C:T	1.35333e-09	-4.09779e-10	-0.419982	0.000226321	-4.09779e-10	-0.304759
19755198	chr19:19755198:G:A	3.1412e-10	-1.88053	-5.44374e-10	5.85289e-05	-1.65719	-5.44374e-10
19755245	chr19:19755245:C:A	3.21602e-09	-4.09779e-10	0.445592	0.000471312	-4.09779e-10	0.428806
19755304	chr19:19755304:C:G	1.35431e-10	-1.48583	-1.23602	1.95198e-05	-1.51497	-1.24031
19755562	chr19:19755562:T:C	1.24204e-10	-1.86539	-0.942995	1.88311e-05	-1.84413	-0.947076
19756246	chr19:19756246:C:T	1.02431e-10	-1.79352	-1.2076	1.40786e-05	-1.8851	-1.19696
19756262	chr19:19756262:C:T	6.03859e-10	-4.09779e-10	-1.22697	9.11318e-05	-4.09779e-10	-1.21441
19756409	chr19:19756409:A:C	8.6395e-10	-4.09779e-10	-0.868793	0.000129844	-4.09779e-10	-0.860379
19756420	chr19:19756420:G:A	2.44823e-09	-4.09779e-10	0.172812	0.000358873	-4.09779e-10	0.156254
19756475	chr19:19756475:A:G	5.82437e-10	-4.09779e-10	-1.26309	8.65807e-05	-4.09779e-10	-1.26564
19756585	chr19:19756585:T:C	1.1814e-10	-1.74359	-1.11484	1.58726e-05	-1.81445	-1.14767
19757423	chr19:19757423:AAACAAACT:A	9.09123e-10	-4.09779e-10	-0.817828	0.00013042	-4.09779e-10	-0.855956
19757459	chr19:19757459:T:G	6.63958e-10	-4.09779e-10	-1.13209	9.6744e-05	-4.09779e-10	-1.15465
19757518	chr19:19757518:A:G	4.72941e-10	-0.477879	-0.99346	7.53107e-05	-0.396158	-1.00894
19757765	chr19:19757765:T:G	3.02586e-10	-1.91794	-5.44374e-10	4.54119e-05	-1.91094	-5.44374e-10
19757946	chr19:19757946:C:G	1.23943e-10	-1.68272	-1.12777	1.60737e-05	-1.78937	-1.16016
19758007	chr19:19758007:A:G	6.02031e-10	-4.09779e-10	-1.23	8.75018e-05	-4.09779e-10	-1.25505
19758300	chr19:19758300:C:T	3.35169e-10	-1.81567	-5.44374e-10	4.81465e-05	-1.85247	-5.44374e-10
19758616	chr19:19758616:C:T	8.46448e-11	-1.92443	-1.26742	1.29541e-05	-1.89997	-1.26533
19758660	chr19:19758660:A:G	6.27445e-10	-4.09779e-10	-1.18865	9.37051e-05	-4.09779e-10	-1.18656
19758687	chr19:19758687:A:G	1.52933e-09	-4.09779e-10	-0.297725	0.000234744	-4.09779e-10	-0.268218
19758802	chr19:19758802:A:G	3.35878e-10	-1.81356	-5.44374e-10	4.59339e-05	-1.89951	-5.44374e-10
19758980	chr19:19758980:A:C	6.88155e-10	-4.09779e-10	-1.09629	0.000103961	-4.09779e-10	-1.08269
19758991	chr19:19758991:C:T	3.46876e-10	-0.513145	-1.2682	5.42283e-05	-0.467569	-1.26594
19759194	chr19:19759194:A:G	5.80303e-10	-4.09779e-10	-1.26676	8.63228e-05	-4.09779e-10	-1.26862
19759375	chr19:19759375:G:A	8.76866e-11	-1.91428	-1.24226	1.38279e-05	-1.86465	-1.23537
19759551	chr19:19759551:A:G	1.40478e-09	-4.09779e-10	-0.382675	0.000214928	-4.09779e-10	-0.35641
19759572	chr19:19759572:T:G	1.71475e-10	-1.81104	-0.674828	2.24764e-05	-1.92238	-0.691868
19759802	chr19:19759802:A:G	2.80799e-10	-0.745426	-1.24724	1.927e-05	-1.5114	-1.25676
19760067	chr19:19760067:C:T	1.58634e-10	-1.80141	-0.762295	2.06223e-05	-1.92104	-0.779298
19760247	chr19:19760247:C:T	5.79334e-10	-4.09779e-10	-1.26843	8.66527e-05	-4.09779e-10	-1.26481
19760441	chr19:19760441:A:G	9.35289e-11	-1.83526	-1.25677	1.27808e-05	-1.92352	-1.25526
19760483	chr19:19760483:G:A	3.49005e-10	-0.516675	-1.25855	2.19794e-05	-1.37174	-1.26487
19760800	chr19:19760800:T:C	5.93908e-10	-4.09779e-10	-1.24358	8.9998e-05	-4.09779e-10	-1.22693
19761284	chr19:19761284:A:G	2.233e-10	-0.967117	-1.25468	1.70836e-05	-1.62628	-1.26231
19761564	chr19:19761564:C:T	2.38985e-10	-0.926928	-1.22698	1.7662e-05	-1.61405	-1.24125
19761580	chr19:19761580:C:T	1.83693e-10	-1.71935	-0.697693	2.24673e-05	-1.89839	-0.716262
19761713	chr19:19761713:G:A	9.00862e-11	-1.91688	-1.21266	1.34274e-05	-1.92021	-1.20921
19762018	chr19:19762018:G:A	3.17376e-10	-1.87022	-5.44374e-10	5.17225e-05	-1.78082	-5.44374e-10
19762117	chr19:19762117:G:A	2.66824e-10	-0.816325	-1.22739	1.87088e-05	-1.55604	-1.24168
19762831	chr19:19762831:G:T	2.39638e-10	-0.955699	-1.19548	1.77707e-05	-1.63418	-1.21498
19763001	chr19:19763001:G:A	6.89331e-10	-4.09779e-10	-1.09459	0.000102687	-4.09779e-10	-1.09503
19763215	chr19:19763215:C:G	5.81426e-10	-4.09779e-10	-1.26482	8.78694e-05	-4.09779e-10	-1.25086
19763925	chr19:19763925:A:AT	7.28246e-10	-4.09779e-10	-1.03967	0.000111748	-4.09779e-10	-1.01047
19764042	chr19:19764042:G:A	8.31576e-10	-4.09779e-10	-0.906986	0.000122063	-4.09779e-10	-0.92218
19764055	chr19:19764055:C:T	2.2944e-10	-1.37074	-0.82393	2.33775e-05	-1.73151	-0.843429
19764415	chr19:19764415:G:A	7.33273e-10	-4.09779e-10	-1.03279	0.000109989	-4.09779e-10	-1.02633
19764446	chr19:19764446:C:A	5.80855e-10	-4.09779e-10	-1.26581	8.63258e-05	-4.09779e-10	-1.26859
19765541	chr19:19765541:A:G	3.65793e-09	-4.09779e-10	0.574345	0.000583161	-4.09779e-10	0.641748
19765853	chr19:19765853:G:A	5.81335e-10	-4.09779e-10	-1.26498	8.63497e-05	-4.09779e-10	-1.26831
19766467	chr19:19766467:T:G	7.46732e-10	-4.09779e-10	-1.0146	0.000108913	-4.09779e-10	-1.03616
19766814	chr19:19766814:A:G	5.90758e-10	-4.09779e-10	-1.2489	8.87166e-05	-4.09779e-10	-1.24127
19767212	chr19:19767212:A:T	8.24513e-10	-4.09779e-10	-0.915516	0.000119022	-4.09779e-10	-0.947408
19767222	chr19:19767222:T:TCTC	8.1362e-10	-4.09779e-10	-0.928815	0.000117513	-4.09779e-10	-0.960168
19767225	chr19:19767225:T:C	7.75418e-10	-4.09779e-10	-0.976906	0.000112278	-4.09779e-10	-1.00573
19767230	chr19:19767230:T:C	8.48104e-10	-4.09779e-10	-0.887305	0.000122203	-4.09779e-10	-0.921032
19767238	chr19:19767238:C:G	8.31719e-10	-4.09779e-10	-0.906814	0.000120015	-4.09779e-10	-0.939098
19767599	chr19:19767599:G:A	1.86019e-10	-1.24281	-1.16165	4.02941e-05	-0.899931	-1.13058
19768005	chr19:19768005:C:T	2.44557e-10	-1.64372	-0.487137	3.8446e-05	-1.58237	-0.495095
19768078	chr19:19768078:A:C	6.72119e-10	-4.09779e-10	-1.11987	0.000102776	-4.09779e-10	-1.09416
19768472	chr19:19768472:G:A	1.09134e-10	-1.84386	-1.09387	2.46894e-05	-1.45649	-1.06385
19768948	chr19:19768948:T:C	1.15669e-10	-1.6856	-1.19397	3.30632e-05	-1.05288	-1.17542
19769046	chr19:19769046:TAATC:T	6.14097e-10	-4.09779e-10	-1.21016	9.29945e-05	-4.09779e-10	-1.19417
19769209	chr19:19769209:G:A	8.91287e-10	-4.09779e-10	-0.837642	0.000132028	-4.09779e-10	-0.843697
19769324	chr19:19769324:C:T	3.00965e-10	-1.92331	-5.44374e-10	4.74337e-05	-1.86738	-5.44374e-10
19769762	chr19:19769762:G:A	8.82667e-10	-4.09779e-10	-0.84736	0.0001308	-4.09779e-10	-0.853047
19769778	chr19:19769778:T:C	7.87298e-10	-4.09779e-10	-0.961701	0.000110809	-4.09779e-10	-1.01891
19769879	chr19:19769879:A:G	6.86337e-10	-4.09779e-10	-1.09894	9.65507e-05	-4.09779e-10	-1.15665
19770008	chr19:19770008:A:C	6.2171e-10	-4.09779e-10	-1.19783	9.43896e-05	-4.09779e-10	-1.17928
19770096	chr19:19770096:G:C	6.2207e-10	-4.09779e-10	-1.19725	9.43854e-05	-4.09779e-10	-1.17933
19770340	chr19:19770340:A:G	1.88369e-09	-4.09779e-10	-0.0893194	0.000300109	-4.09779e-10	-0.0225695
19771642	chr19:19771642:A:G	8.99855e-09	-4.09779e-10	1.47451	0.00147235	-4.09779e-10	1.5679
19771667	chr19:19771667:C:T	2.40227e-10	-0.889158	-1.25957	2.02436e-05	-1.45171	-1.26717
19771815	chr19:19771815:C:T	6.42314e-10	-1.4073	0.242073	9.47819e-05	-1.41211	0.236975
19772141	chr19:19772141:G:A	9.83463e-11	-1.881	-1.16082	1.40846e-05	-1.90876	-1.17287
19772740	chr19:19772740:T:C	2.75736e-10	-0.749893	-1.26097	2.63926e-05	-1.19799	-1.25564
19772882	chr19:19772882:A:G	1.7738e-10	-1.25352	-1.1985	1.92746e-05	-1.5774	-1.19053
19773070	chr19:19773070:T:C	1.18777e-10	-1.71863	-1.13442	2.22732e-05	-1.54448	-1.07885
19773221	chr19:19773221:T:C	2.53384e-09	0.0413741	0.165807	0.000350146	-0.0405885	0.172223
19773382	chr19:19773382:A:G	1.6181e-10	-1.32754	-1.21635	1.7912e-05	-1.63181	-1.20943
19773509	chr19:19773509:C:T	9.33494e-10	-4.09779e-10	-0.791373	0.000142557	-4.09779e-10	-0.766974
19773793	chr19:19773793:C:T	1.48604e-10	-1.8255	-0.80353	2.36309e-05	-1.71203	-0.852125
19774041	chr19:19774041:C:T	1.41277e-10	-1.61644	-1.06315	2.59422e-05	-1.40927	-1.06157
19774042	chr19:19774042:G:A	1.97912e-09	-0.100841	0.060938	0.000275497	-0.173924	0.0657871
19774099	chr19:19774099:G:T	3.00594e-10	-1.92455	-5.44374e-10	4.59465e-05	-1.89924	-5.44374e-10
19774166	chr19:19774166:T:A	6.27343e-10	-4.09779e-10	-1.18881	9.5274e-05	-4.09779e-10	-1.16996
19774615	chr19:19774615:T:G	7.20806e-09	-4.09779e-10	1.25265	0.00117613	-4.09779e-10	1.34327
19774807	chr19:19774807:A:C	5.36518e-10	-1.34521	-5.44374e-10	7.27296e-05	-1.43997	-5.44374e-10
19774931	chr19:19774931:T:C	4.65803e-10	-0.269593	-1.21695	0.000150682	0.520211	-1.23175
19775487	chr19:19775487:C:T	7.28492e-09	-4.09779e-10	1.26325	0.00118894	-4.09779e-10	1.3541
19775601	chr19:19775601:C:G	2.59453e-10	-0.849158	-1.22257	2.21163e-05	-1.4257	-1.2047
19776299	chr19:19776299:C:T	5.03462e-10	-1.4088	-5.44374e-10	0.000103542	-1.08674	-5.44374e-10
19776309	chr19:19776309:T:G	2.13554e-09	-4.09779e-10	0.0361684	0.000322659	-4.09779e-10	0.0498807
19776483	chr19:19776483:C:T	2.32585e-10	-0.929282	-1.25177	1.98808e-05	-1.47805	-1.25891
19776560	chr19:19776560:T:C	1.10774e-10	-1.75145	-1.17137	2.98281e-05	-1.1803	-1.15096
19776672	chr19:19776672:A:T	1.10432e-09	-4.09779e-10	-0.623327	0.00016658	-4.09779e-10	-0.611241
19777018	chr19:19777018:T:C	3.89204e-10	-1.66621	-5.44374e-10	4.9728e-05	-1.82015	-5.44374e-10
19777230	chr19:19777230:CAT:C	1.2167e-09	-4.09779e-10	-0.526407	0.000183311	-4.09779e-10	-0.51553
19777566	chr19:19777566:G:C	4.16658e-10	-1.14346	-0.454582	5.86493e-05	-1.18603	-0.469108
19777696	chr19:19777696:T:C	1.174e-10	-1.7386	-1.12613	2.02423e-05	-1.58198	-1.13696
19777793	chr19:19777793:A:G	5.8195e-10	-4.09779e-10	-1.26392	8.67015e-05	-4.09779e-10	-1.26424
19778035	chr19:19778035:G:T	6.30291e-10	-4.09779e-10	-1.18413	9.19482e-05	-4.09779e-10	-1.20549
19778179	chr19:19778179:G:A	8.12503e-10	-4.09779e-10	-0.930189	0.000119916	-4.09779e-10	-0.939919
19778562	chr19:19778562:C:A	7.19794e-10	-4.09779e-10	-1.05134	0.000106367	-4.09779e-10	-1.05981
19779207	chr19:19779207:G:T	6.96189e-10	-1.08469	-5.44374e-10	9.37146e-05	-1.18646	-5.44374e-10
19779556	chr19:19779556:G:A	5.90572e-10	-4.09779e-10	-1.24922	9.05317e-05	-4.09779e-10	-1.22101
19779817	chr19:19779817:C:T	2.40515e-10	-1.15816	-0.989364	3.2289e-05	-1.24365	-1.00834
19780066	chr19:19780066:TTTTA:T	1.11289e-09	-4.09779e-10	-0.615591	0.000163004	-4.09779e-10	-0.632941
19780266	chr19:19780266:C:T	3.04205e-10	-1.91261	-5.44374e-10	4.52746e-05	-1.91397	-5.44374e-10
19780331	chr19:19780331:C:T	6.27411e-10	-4.09779e-10	-1.18871	9.34053e-05	-4.09779e-10	-1.18977
19780345	chr19:19780345:C:G	9.94434e-11	-1.91401	-1.11671	1.65514e-05	-1.84437	-1.07587
19780406	chr19:19780406:A:C	1.08386e-10	-1.75913	-1.18548	1.92677e-05	-1.57633	-1.19195
19780432	chr19:19780432:TG:T	6.63928e-10	-4.09779e-10	-1.13213	9.39855e-05	-4.09779e-10	-1.18357
19780713	chr19:19780713:T:C	5.81204e-10	-4.09779e-10	-1.26521	8.6596e-05	-4.09779e-10	-1.26546
19780752	chr19:19780752:T:C	7.44838e-10	-4.09779e-10	-1.01714	0.000109945	-4.09779e-10	-1.02674
19780764	chr19:19780764:C:G	5.79216e-10	-4.09779e-10	-1.26863	8.63092e-05	-4.09779e-10	-1.26878
19780878	chr19:19780878:T:A	1.18234e-10	-1.73731	-1.12034	1.85999e-05	-1.68104	-1.12252
19780965	chr19:19780965:T:C	7.98821e-10	-4.09779e-10	-0.947171	0.000117786	-4.09779e-10	-0.957843
19781072	chr19:19781072:C:T	3.75906e-09	0.492092	0.109524	0.000521523	0.409368	0.120672
19781113	chr19:19781113:T:C	7.32286e-10	-4.09779e-10	-1.03414	0.00010814	-4.09779e-10	-1.04329
19781659	chr19:19781659:TTTTTC:T	3.3504e-09	-4.09779e-10	0.486528	0.000537585	-4.09779e-10	0.560372
19781844	chr19:19781844:A:C	8.12503e-10	-4.09779e-10	-0.930189	0.000119916	-4.09779e-10	-0.939919
19781987	chr19:19781987:A:G	5.21752e-10	-0.57706	-0.796056	3.54761e-05	-1.42658	-0.731273
19782321	chr19:19782321:G:A	2.00816e-10	-1.30348	-1.02444	2.74635e-05	-1.37214	-1.04171
19782616	chr19:19782616:G:A	1.05066e-09	-4.09779e-10	-0.673139	0.000160042	-4.09779e-10	-0.651277
19782758	chr19:19782758:C:T	3.42934e-10	-1.79277	-5.44374e-10	5.81388e-05	-1.66388	-5.44374e-10
19783024	chr19:19783024:G:T	1.0153e-10	-1.76939	-1.24056	1.78669e-05	-1.59822	-1.24554
19783139	chr19:19783139:T:C	8.34281e-10	-4.09779e-10	-0.903738	0.000122935	-4.09779e-10	-0.915057
19783154	chr19:19783154:T:C	9.62051e-11	-1.89347	-1.17035	1.59939e-05	-1.81629	-1.13822
19783188	chr19:19783188:C:T	7.30101e-10	-4.09779e-10	-1.03713	0.000107828	-4.09779e-10	-1.04618
19783380	chr19:19783380:AGT:A	3.69692e-10	-1.1631	-0.554541	5.35324e-05	-1.30454	-0.441885
19783511	chr19:19783511:C:T	8.19462e-10	-4.09779e-10	-0.92166	0.000120937	-4.09779e-10	-0.931445
19783534	chr19:19783534:G:A	1.96247e-10	-1.33224	-1.0187	2.69797e-05	-1.39618	-1.03545
19784730	chr19:19784730:A:G	6.47522e-10	-4.09779e-10	-1.15716	9.86509e-05	-4.09779e-10	-1.13513
19785074	chr19:19785074:G:A	6.1657e-10	-1.20614	-5.44374e-10	0.000134967	-0.821681	-5.44374e-10
19785272	chr19:19785272:C:T	1.24e-09	-4.09779e-10	-0.507444	0.00018668	-4.09779e-10	-0.497316
19785306	chr19:19785306:C:T	9.97934e-11	-1.87187	-1.15534	1.69001e-05	-1.77879	-1.1206
19785464	chr19:19785464:C:T	5.07832e-10	-1.40016	-5.44374e-10	6.91555e-05	-1.49036	-5.44374e-10
19785579	chr19:19785579:C:A	1.23503e-09	-4.09779e-10	-0.511455	0.000186003	-4.09779e-10	-0.500953
19785582	chr19:19785582:T:C	9.62098e-11	-1.82782	-1.23596	1.60039e-05	-1.70399	-1.24989
19786094	chr19:19786094:A:T	2.12502e-10	-1.26353	-1.00782	2.90444e-05	-1.33281	-1.02508
19786797	chr19:19786797:C:T	1.22689e-09	-0.518073	-5.44374e-10	8.95763e-05	-1.23162	-5.44374e-10
19786879	chr19:19786879:A:T	6.65447e-10	-4.09779e-10	-1.12985	0.000101583	-4.09779e-10	-1.10584
19786884	chr19:19786884:A:G	2.27985e-10	-1.57559	-0.625441	3.09238e-05	-1.64272	-0.652465
19786888	chr19:19786888:A:T	6.56574e-10	-0.919431	-0.223842	0.000104805	-0.899549	-0.17506
19787230	chr19:19787230:T:C	6.10037e-10	-4.09779e-10	-1.21679	9.01512e-05	-4.09779e-10	-1.22523
19787340	chr19:19787340:C:T	1.96251e-10	-1.31672	-1.0342	2.69227e-05	-1.38314	-1.0506
19787470	chr19:19787470:C:T	8.10115e-10	-4.09779e-10	-0.933132	0.00011953	-4.09779e-10	-0.943149
19787666	chr19:19787666:AAAG:A	3.06966e-10	-1.90357	-5.44374e-10	4.96059e-05	-1.8226	-5.44374e-10
19787818	chr19:19787818:C:T	1.0394e-09	-4.09779e-10	-0.683909	0.0001715	-4.09779e-10	-0.582131
19788039	chr19:19788039:A:G	5.80025e-10	-4.09779e-10	-1.26724	8.6767e-05	-4.09779e-10	-1.26349
19788056	chr19:19788056:A:C	1.30488e-10	-1.68682	-1.0722	2.27255e-05	-1.51761	-1.08562
19788308	chr19:19788308:C:T	1.04752e-09	-4.09779e-10	-0.676126	0.000172961	-4.09779e-10	-0.573647
19788548	chr19:19788548:C:T	6.94709e-10	-1.08682	-5.44374e-10	9.3247e-05	-1.19146	-5.44374e-10
19788723	chr19:19788723:CATATCT:C	1.2167e-09	-4.09779e-10	-0.526407	0.000183311	-4.09779e-10	-0.51553
19788755	chr19:19788755:T:C	9.96468e-11	-1.80282	-1.22586	1.70038e-05	-1.661	-1.23228
19789077	chr19:19789077:CAT:C	7.75885e-10	-4.09779e-10	-0.976304	0.000114551	-4.09779e-10	-0.985692
19789720	chr19:19789720:G:A	7.35054e-10	-4.09779e-10	-1.03036	0.000108496	-4.09779e-10	-1.04
19789794	chr19:19789794:T:G	1.4045e-10	-1.69054	-0.994914	2.0069e-05	-1.72889	-0.998654
19790004	chr19:19790004:G:A	1.00622e-10	-1.81265	-1.20628	1.70386e-05	-1.67729	-1.21394
19790175	chr19:19790175:A:G	1.00017e-10	-1.7973	-1.22767	1.70712e-05	-1.6555	-1.23382
19790633	chr19:19790633:C:T	7.70339e-10	0.195815	-1.17929	8.16028e-05	-0.191266	-1.13359
19790696	chr19:19790696:A:G	3.89594e-10	-0.474426	-1.19078	4.53416e-05	-0.764442	-1.14805
19790745	chr19:19790745:C:T	6.37957e-10	-4.09779e-10	-1.17204	9.70406e-05	-4.09779e-10	-1.15158
19790800	chr19:19790800:C:T	1.94827e-09	-4.09779e-10	-0.0556131	0.000296101	-4.09779e-10	-0.0360133
19790801	chr19:19790801:G:A	4.72184e-10	-0.20484	-1.2681	5.19688e-05	-0.515969	-1.2601
19791121	chr19:19791121:G:A	1.54042e-10	-1.72383	-0.869254	2.2054e-05	-1.75945	-0.873773
19791210	chr19:19791210:TGA:T	1.14809e-09	-4.09779e-10	-0.58445	0.000190978	-4.09779e-10	-0.474558
19792021	chr19:19792021:C:T	5.82185e-10	-4.09779e-10	-1.26352	8.72747e-05	-4.09779e-10	-1.25765
19792107	chr19:19792107:A:G	9.25612e-11	-1.8578	-1.24464	1.5277e-05	-1.751	-1.24936
19792277	chr19:19792277:CAGG:C	6.63514e-10	-4.09779e-10	-1.13276	0.000101006	-4.09779e-10	-1.11153
19792453	chr19:19792453:A:G	3.7437e-10	-1.70506	-5.44374e-10	5.56042e-05	-1.70845	-5.44374e-10
19792629	chr19:19792629:G:A	1.22073e-10	-1.78795	-1.03774	1.90379e-05	-1.74024	-1.04005
19792688	chr19:19792688:A:C	9.34116e-10	-4.09779e-10	-0.790707	0.000153155	-4.09779e-10	-0.695263
19793205	chr19:19793205:C:G	1.64405e-09	-4.09779e-10	-0.225392	0.000257272	-4.09779e-10	-0.176581
19793310	chr19:19793310:T:A	9.80485e-11	-1.79396	-1.25088	2.50284e-05	-1.26544	-1.24126
19793347	chr19:19793347:A:G	2.31286e-10	-1.24992	-0.936733	3.16763e-05	-1.31569	-0.955455
19793460	chr19:19793460:T:A	1.90064e-10	-1.63196	-0.750985	3.35915e-05	-1.44662	-0.765816
19793701	chr19:19793701:G:A	5.03975e-10	-0.340656	-1.06713	5.63854e-05	-0.603718	-1.09079
19793809	chr19:19793809:GT:G	6.75185e-10	-4.09779e-10	-1.11532	9.98211e-05	-4.09779e-10	-1.12333
19793841	chr19:19793841:C:T	6.28392e-10	-4.09779e-10	-1.18714	9.54442e-05	-4.09779e-10	-1.16817
19793878	chr19:19793878:A:G	5.84981e-10	-4.09779e-10	-1.25873	8.72025e-05	-4.09779e-10	-1.25848
19794202	chr19:19794202:C:T	3.17173e-10	-0.831862	-1.039	3.99887e-05	-1.06055	-0.977567
19794852	chr19:19794852:T:A	6.78327e-10	-4.09779e-10	-1.11068	0.000100277	-4.09779e-10	-1.11878
19795409	chr19:19795409:A:G	9.68161e-10	-4.09779e-10	-0.75491	0.00015932	-4.09779e-10	-0.655799
19795685	chr19:19795685:G:T	1.87343e-09	-4.09779e-10	-0.094783	0.000321296	-4.09779e-10	0.0456486
19796208	chr19:19796208:G:A	6.91147e-10	-4.09779e-10	-1.09196	0.000107138	-4.09779e-10	-1.0526
19796613	chr19:19796613:C:T	1.25005e-09	-4.09779e-10	-0.499372	0.000210063	-4.09779e-10	-0.379306
19796689	chr19:19796689:C:T	3.00598e-10	-1.92453	-5.44374e-10	4.60239e-05	-1.89755	-5.44374e-10
19797012	chr19:19797012:A:G	5.8134e-10	-4.09779e-10	-1.26497	8.6589e-05	-4.09779e-10	-1.26554
19797210	chr19:19797210:C:T	5.80593e-10	-4.09779e-10	-1.26626	8.65055e-05	-4.09779e-10	-1.26651
19797226	chr19:19797226:G:A	1.84693e-10	-1.63573	-0.775882	3.27713e-05	-1.44744	-0.789726
19797290	chr19:19797290:C:A	1.24775e-09	-4.09779e-10	-0.501214	0.000193695	-4.09779e-10	-0.460431
19797392	chr19:19797392:G:C	6.76628e-10	-4.09779e-10	-1.11319	0.00010003	-4.09779e-10	-1.12124
19797402	chr19:19797402:C:T	2.01236e-10	-1.29486	-1.03097	2.73361e-05	-1.37088	-1.04762
19797411	chr19:19797411:A:T	6.91539e-10	-1.09139	-5.44374e-10	9.28637e-05	-1.19558	-5.44374e-10
19797504	chr19:19797504:A:G	6.80263e-10	-4.09779e-10	-1.10783	0.000100553	-4.09779e-10	-1.11603
19797524	chr19:19797524:C:T	1.20223e-10	-1.81579	-1.02517	2.03353e-05	-1.67863	-1.03573
19797708	chr19:19797708:T:C	3.11886e-10	-1.0511	-0.836568	3.52314e-05	-1.32979	-0.834988
19797725	chr19:19797725:A:G	1.20872e-09	-0.532992	-5.44374e-10	8.87224e-05	-1.2412	-5.44374e-10
19797812	chr19:19797812:C:A	1.26683e-10	-1.80093	-0.987683	2.16061e-05	-1.65491	-0.998835
19797814	chr19:19797814:T:A	6.00533e-10	-4.09779e-10	-1.23249	8.95885e-05	-4.09779e-10	-1.23149
19797871	chr19:19797871:T:C	7.14542e-10	-1.05867	-5.44374e-10	9.57361e-05	-1.16512	-5.44374e-10
19798243	chr19:19798243:T:C	1.92604e-10	-1.58633	-0.783344	3.46687e-05	-1.38379	-0.797083
19798401	chr19:19798401:C:T	7.11305e-10	-4.09779e-10	-1.06321	0.000105135	-4.09779e-10	-1.07147
19799146	chr19:19799146:A:C	1.82097e-10	-1.33612	-1.08965	2.51274e-05	-1.39953	-1.10322
19799247	chr19:19799247:G:C	3.02698e-10	-0.894101	-1.02347	3.83798e-05	-1.1189	-0.960285
19799441	chr19:19799441:T:C	2.07826e-10	-1.03073	-1.26288	1.84575e-05	-1.54463	-1.26661
19799768	chr19:19799768:T:A	6.14769e-10	-4.09779e-10	-1.20906	9.17066e-05	-4.09779e-10	-1.20812
19799787	chr19:19799787:A:C	1.81653e-10	-1.32731	-1.1009	2.50644e-05	-1.39124	-1.11403
19799849	chr19:19799849:AAGAC:A	2.18951e-10	-0.98578	-1.25568	1.91257e-05	-1.51404	-1.26164
19800205	chr19:19800205:A:G	1.8494e-10	-1.30935	-1.10092	2.54895e-05	-1.37435	-1.11409
19800464	chr19:19800464:C:T	3.49776e-10	-1.77301	-5.44374e-10	5.96666e-05	-1.63794	-5.44374e-10
19800891	chr19:19800891:T:G	3.6766e-10	-1.72315	-5.44374e-10	4.79405e-05	-1.85675	-5.44374e-10
19800990	chr19:19800990:G:A	5.86066e-10	-4.09779e-10	-1.25688	8.70099e-05	-4.09779e-10	-1.26069
19801037	chr19:19801037:A:G	6.9298e-10	-1.08931	-5.44374e-10	9.30146e-05	-1.19396	-5.44374e-10
19801220	chr19:19801220:G:A	6.78799e-10	-4.09779e-10	-1.10998	0.000100342	-4.09779e-10	-1.11813
19801668	chr19:19801668:G:A	3.01565e-10	-1.92132	-5.44374e-10	4.48661e-05	-1.92303	-5.44374e-10
19801693	chr19:19801693:T:A	1.31118e-09	-4.09779e-10	-0.451622	0.000205853	-4.09779e-10	-0.399554
19801699	chr19:19801699:A:G	1.05379e-09	-4.09779e-10	-0.67016	0.000164502	-4.09779e-10	-0.623792
19801703	chr19:19801703:AT:A	1.06598e-09	-4.09779e-10	-0.658662	0.000165953	-4.09779e-10	-0.615007
19801711	chr19:19801711:T:A	6.2835e-10	-4.09779e-10	-1.18721	9.53109e-05	-4.09779e-10	-1.16957
19801727	chr19:19801727:G:A	4.55134e-10	-1.50972	-5.44374e-10	0.000101176	-1.10985	-5.44374e-10
19802295	chr19:19802295:A:C	5.85078e-10	-4.09779e-10	-1.25856	8.71501e-05	-4.09779e-10	-1.25908
19802320	chr19:19802320:A:T	5.82316e-10	-4.09779e-10	-1.26329	8.73031e-05	-4.09779e-10	-1.25733
19802475	chr19:19802475:T:C	1.12766e-09	-4.09779e-10	-0.602412	0.000165977	-4.09779e-10	-0.614867
19802499	chr19:19802499:T:A	4.86976e-10	-1.05151	-0.39058	4.19751e-05	-1.62292	-0.366716
19802684	chr19:19802684:C:G	6.78692e-10	-4.09779e-10	-1.11014	0.000100326	-4.09779e-10	-1.11829
19803207	chr19:19803207:C:T	5.94892e-10	-4.09779e-10	-1.24193	9.15543e-05	-4.09779e-10	-1.20978
19803640	chr19:19803640:A:G	1.82873e-10	-1.3303	-1.09122	2.5228e-05	-1.39411	-1.10465
19803692	chr19:19803692:G:A	6.74467e-10	-4.09779e-10	-1.11639	9.97562e-05	-4.09779e-10	-1.12398
19804067	chr19:19804067:A:C	6.55336e-10	-1.14516	-5.44374e-10	8.81044e-05	-1.24819	-5.44374e-10
19804128	chr19:19804128:A:C	1.31371e-10	-1.75083	-1.00146	2.29097e-05	-1.58276	-1.0124
19804134	chr19:19804134:C:T	1.85412e-10	-1.33278	-1.07495	2.55657e-05	-1.39636	-1.08911
19804525	chr19:19804525:C:T	1.28613e-10	-1.76481	-1.00869	3.2426e-05	-1.19556	-1.05219
19804647	chr19:19804647:G:A	6.29064e-09	0.167121	0.949389	0.000869632	0.0779513	0.963405
19804940	chr19:19804940:G:A	6.39743e-10	-1.16924	-5.44374e-10	8.62906e-05	-1.26899	-5.44374e-10
19805134	chr19:19805134:A:G	6.0753e-10	-4.09779e-10	-1.22091	9.33623e-05	-4.09779e-10	-1.19023
19805927	chr19:19805927:T:C	3.77381e-10	-0.430178	-1.26687	4.23412e-05	-0.723503	-1.25745
19806199	chr19:19806199:G:A	6.78692e-10	-4.09779e-10	-1.11014	0.000100326	-4.09779e-10	-1.11829
19806503	chr19:19806503:C:T	6.78692e-10	-4.09779e-10	-1.11014	0.000100326	-4.09779e-10	-1.11829
19806692	chr19:19806692:TA:T	3.12099e-10	-0.846525	-1.04046	3.92065e-05	-1.07849	-0.979386
19806704	chr19:19806704:A:T	8.22011e-10	-4.09779e-10	-0.918555	0.000132386	-4.09779e-10	-0.840989
19806729	chr19:19806729:C:T	1.27266e-09	-4.09779e-10	-0.481445	0.000214122	-4.09779e-10	-0.360168
19806831	chr19:19806831:A:G	8.27591e-10	-0.0253961	-0.886393	8.85006e-05	-0.321808	-0.921897
19807036	chr19:19807036:T:C	5.85587e-10	-4.09779e-10	-1.25769	8.72244e-05	-4.09779e-10	-1.25823
19807281	chr19:19807281:TATG:T	6.95915e-10	-1.08508	-5.44374e-10	9.33999e-05	-1.18982	-5.44374e-10
19807816	chr19:19807816:G:T	4.38398e-10	-1.54718	-5.44374e-10	8.09101e-05	-1.33338	-5.44374e-10
19808572	chr19:19808572:G:A	8.60916e-10	-4.09779e-10	-0.872312	0.000128737	-4.09779e-10	-0.868939
19808600	chr19:19808600:C:CT	1.86284e-10	-1.14784	-1.25519	1.71948e-05	-1.62087	-1.26123
19808613	chr19:19808613:G:A	3.17707e-10	-1.86918	-5.44374e-10	4.74102e-05	-1.86788	-5.44374e-10
19808733	chr19:19808733:C:T	1.3444e-09	-4.09779e-10	-0.426607	0.000207094	-4.09779e-10	-0.393542
19809438	chr19:19809438:T:C	6.55191e-10	0.0614944	-1.20688	0.000227658	0.925078	-1.22395
19809453	chr19:19809453:AG:A	1.28419e-10	-1.76711	-1.0079	2.22498e-05	-1.60557	-1.01881
19809687	chr19:19809687:T:C	6.78692e-10	-4.09779e-10	-1.11014	0.000100326	-4.09779e-10	-1.11829
19810097	chr19:19810097:T:C	3.30847e-10	-0.559955	-1.2687	3.75067e-05	-0.836029	-1.26617
19810103	chr19:19810103:T:C	2.02443e-10	-1.05644	-1.26341	1.81452e-05	-1.56137	-1.26694
19810446	chr19:19810446:C:T	1.79762e-10	-1.35641	-1.08226	2.48028e-05	-1.41968	-1.09608
19810695	chr19:19810695:T:G	6.77969e-10	-4.09779e-10	-1.11121	0.000100223	-4.09779e-10	-1.11932
19811034	chr19:19811034:C:G	3.50515e-09	0.177075	0.354604	0.000483056	0.0922504	0.361169
19811394	chr19:19811394:A:G	3.12474e-10	-0.86509	-1.0207	3.94994e-05	-1.09364	-0.956787
19811436	chr19:19811436:C:T	8.25086e-10	-0.91482	-5.44374e-10	0.00010943	-1.03143	-5.44374e-10
19811837	chr19:19811837:ATG:A	7.622e-10	-4.09779e-10	-0.994099	0.000112425	-4.09779e-10	-1.00443
19812053	chr19:19812053:A:G	8.37978e-10	-0.899317	-5.44374e-10	0.000110969	-1.01746	-5.44374e-10
19812443	chr19:19812443:C:T	2.52713e-10	-1.03138	-1.06667	4.79138e-05	-0.846779	-1.01053
19812540	chr19:19812540:C:G	9.22024e-11	-1.84226	-1.26406	1.54923e-05	-1.7306	-1.25577
19812555	chr19:19812555:T:C	3.00615e-10	-1.92448	-5.44374e-10	4.53233e-05	-1.91289	-5.44374e-10
19813476	chr19:19813476:T:C	5.7938e-10	-4.09779e-10	-1.26835	8.63448e-05	-4.09779e-10	-1.26837
19813570	chr19:19813570:AATT:A	6.66316e-10	-4.09779e-10	-1.12854	9.95109e-05	-4.09779e-10	-1.12645
19813644	chr19:19813644:T:C	3.73597e-10	-1.70713	-5.44374e-10	6.20678e-05	-1.59849	-5.44374e-10
19813905	chr19:19813905:G:C	6.24487e-10	-4.09779e-10	-1.19338	9.30643e-05	-4.09779e-10	-1.19342
19813926	chr19:19813926:C:T	6.44413e-10	-4.09779e-10	-1.16197	9.81422e-05	-4.09779e-10	-1.1403
19814060	chr19:19814060:A:G	7.49353e-10	-4.09779e-10	-1.0111	0.000114826	-4.09779e-10	-0.983295
19814132	chr19:19814132:C:G	1.53188e-10	-1.44249	-1.15615	1.61017e-05	-1.79104	-1.15675
19814165	chr19:19814165:G:T	1.53418e-10	-1.33514	-1.262	1.43592e-05	-1.80195	-1.26038
19814210	chr19:19814210:A:G	1.47992e-09	0.319888	-0.650451	7.01828e-05	-0.848842	-0.626769
19814265	chr19:19814265:G:A	7.15961e-10	-4.09779e-10	-1.05668	0.000109232	-4.09779e-10	-1.03324
19814480	chr19:19814480:G:T	3.0103e-10	-1.9231	-5.44374e-10	4.4797e-05	-1.92457	-5.44374e-10
19814661	chr19:19814661:A:G	2.41558e-10	-0.874542	-1.26866	2.9324e-05	-1.08339	-1.26492
19814669	chr19:19814669:T:C	1.95198e-10	-1.48058	-0.87571	3.35957e-05	-1.32376	-0.888557
19815053	chr19:19815053:C:T	8.21641e-10	-4.09779e-10	-0.919004	0.00011347	-4.09779e-10	-0.995172
19815175	chr19:19815175:G:T	8.66336e-11	-1.89981	-1.26881	1.36274e-05	-1.84607	-1.26856
19815365	chr19:19815365:G:C	5.43031e-10	-1.33314	-5.44374e-10	8.3306e-05	-1.30419	-5.44374e-10
19815858	chr19:19815858:T:C	6.69258e-10	-4.09779e-10	-1.12414	9.99291e-05	-4.09779e-10	-1.12225
19816556	chr19:19816556:C:T	3.16528e-10	-1.8729	-5.44374e-10	5.19576e-05	-1.77629	-5.44374e-10
19816884	chr19:19816884:G:A	1.12253e-10	-1.80099	-1.10856	1.81028e-05	-1.71525	-1.1154
19816973	chr19:19816973:G:C	8.26621e-10	-0.912962	-5.44374e-10	0.00010916	-1.0339	-5.44374e-10
19817189	chr19:19817189:A:G	6.97642e-10	-4.09779e-10	-1.0826	0.000103648	-4.09779e-10	-1.08572
19817432	chr19:19817432:TG:T	1.73229e-10	-1.20767	-1.26802	2.9797e-05	-1.06705	-1.26526
19817435	chr19:19817435:T:A	1.21673e-09	-0.52639	-5.44374e-10	0.000221201	-0.327643	-5.44374e-10
19817574	chr19:19817574:T:A	5.45194e-10	-0.0606486	-1.26852	7.93529e-05	-0.0851752	-1.26763
19817940	chr19:19817940:G:A	5.86249e-10	-4.09779e-10	-1.25656	8.69757e-05	-4.09779e-10	-1.26109
19818078	chr19:19818078:T:C	9.42241e-10	-4.09779e-10	-0.782048	0.000145041	-4.09779e-10	-0.749696
19818462	chr19:19818462:C:A	4.88393e-10	-1.43919	-5.44374e-10	5.84526e-05	-1.6585	-5.44374e-10
19818734	chr19:19818734:G:C	7.25548e-10	-4.09779e-10	-1.04338	0.000107516	-4.09779e-10	-1.04908
19818845	chr19:19818845:G:A	1.65307e-10	-1.5462	-0.976299	2.25261e-05	-1.61774	-0.994295
19818857	chr19:19818857:G:A	1.08921e-10	-1.67154	-1.26815	1.90854e-05	-1.50959	-1.2682
19819035	chr19:19819035:C:A	7.23884e-10	-4.09779e-10	-1.04568	0.000108043	-4.09779e-10	-1.04418
19819140	chr19:19819140:C:T	5.88709e-10	-4.09779e-10	-1.25238	8.76157e-05	-4.09779e-10	-1.25375
19819555	chr19:19819555:C:T	3.01189e-10	-1.92257	-5.44374e-10	4.5834e-05	-1.90169	-5.44374e-10
19820207	chr19:19820207:T:C	5.76497e-10	-0.00711819	-1.26622	8.39156e-05	-0.0280873	-1.26882
19820231	chr19:19820231:C:T	3.01326e-10	-1.92211	-5.44374e-10	5.06396e-05	-1.80198	-5.44374e-10
19820657	chr19:19820657:G:C	4.16865e-10	-0.810382	-0.787164	0.00020119	0.299245	-0.721709
19821082	chr19:19821082:T:C	8.46112e-10	-4.09779e-10	-0.889656	0.000136766	-4.09779e-10	-0.808441
19821226	chr19:19821226:A:T	1.91642e-10	-1.86584	-0.508836	3.4046e-05	-1.6321	-0.566904
19821468	chr19:19821468:G:A	7.64108e-10	-4.09779e-10	-0.991599	0.000113134	-4.09779e-10	-0.998143
19821667	chr19:19821667:G:A	7.46673e-10	-4.09779e-10	-1.01468	0.000110458	-4.09779e-10	-1.02208
19822449	chr19:19822449:TTTGGTA:T	4.30771e-10	-0.299796	-1.26494	6.45446e-05	-0.302143	-1.25721
19822644	chr19:19822644:TA:T	8.43247e-10	-0.893049	-5.44374e-10	0.000111341	-1.01412	-5.44374e-10
19823256	chr19:19823256:C:T	6.55557e-10	-4.09779e-10	-1.14482	9.73848e-05	-4.09779e-10	-1.14804
19823365	chr19:19823365:C:T	6.20511e-10	-4.09779e-10	-1.19976	9.30854e-05	-4.09779e-10	-1.1932
19823459	chr19:19823459:A:G	6.28675e-10	-4.09779e-10	-1.18669	9.35166e-05	-4.09779e-10	-1.18858
19823608	chr19:19823608:G:A	5.05918e-10	-1.40393	-5.44374e-10	5.99765e-05	-1.63276	-5.44374e-10
19823970	chr19:19823970:C:T	3.13973e-10	-1.881	-5.44374e-10	4.6414e-05	-1.88911	-5.44374e-10
19824118	chr19:19824118:G:A	8.45719e-11	-1.92405	-1.26865	1.29633e-05	-1.89578	-1.26881
19824329	chr19:19824329:A:G	6.47582e-10	-4.09779e-10	-1.15706	9.86811e-05	-4.09779e-10	-1.13482
19824453	chr19:19824453:G:A	8.48536e-11	-1.92102	-1.26836	1.3141e-05	-1.8822	-1.26878
19824485	chr19:19824485:G:A	6.18366e-10	-4.09779e-10	-1.20323	9.36937e-05	-4.09779e-10	-1.18668
19824630	chr19:19824630:G:A	8.46508e-10	-0.889188	-5.44374e-10	0.000111742	-1.01052	-5.44374e-10
19825256	chr19:19825256:G:A	6.18366e-10	-4.09779e-10	-1.20323	9.36937e-05	-4.09779e-10	-1.18668
19825939	chr19:19825939:T:C	7.44695e-10	-4.09779e-10	-1.01733	0.000111364	-4.09779e-10	-1.01391
19826186	chr19:19826186:C:T	7.19088e-10	-4.09779e-10	-1.05232	0.000106665	-4.09779e-10	-1.05702
19826295	chr19:19826295:T:TAA	1.48273e-09	-4.09779e-10	-0.328665	0.000217604	-4.09779e-10	-0.344035
19826352	chr19:19826352:C:A	4.47309e-10	-0.330332	-1.19673	6.85846e-05	-0.316539	-1.18211
19826634	chr19:19826634:G:A	1.201e-09	-4.09779e-10	-0.539401	0.000179407	-4.09779e-10	-0.537059
19826671	chr19:19826671:A:T	6.267e-10	-4.09779e-10	-1.18984	9.32271e-05	-4.09779e-10	-1.19168
19826703	chr19:19826703:T:C	1.29726e-09	-4.09779e-10	-0.462295	0.00019907	-4.09779e-10	-0.433055
19827239	chr19:19827239:G:C	6.33971e-10	-4.09779e-10	-1.1783	9.43004e-05	-4.09779e-10	-1.18023
19827951	chr19:19827951:T:A	1.25881e-09	-4.09779e-10	-0.492389	0.000193848	-4.09779e-10	-0.459641
19828491	chr19:19828491:C:A	2.84516e-10	-0.8635	-1.11602	2.89609e-05	-1.2474	-1.11337
19828626	chr19:19828626:C:T	9.73082e-10	-4.09779e-10	-0.749839	0.000157308	-4.09779e-10	-0.668508
19829101	chr19:19829101:T:C	3.45718e-10	-0.629692	-1.15499	6.59006e-05	-0.37606	-1.16251
19829324	chr19:19829324:C:T	6.08291e-10	-4.09779e-10	-1.21966	8.94238e-05	-4.09779e-10	-1.23333
19829405	chr19:19829405:A:G	1.49167e-10	-1.74556	-0.87968	2.08521e-05	-1.779	-0.910265
19829492	chr19:19829492:C:G	6.37425e-10	-4.09779e-10	-1.17287	9.69427e-05	-4.09779e-10	-1.15259
19829877	chr19:19829877:A:T	6.53099e-10	-4.09779e-10	-1.14858	9.65625e-05	-4.09779e-10	-1.15652
19829904	chr19:19829904:T:C	7.00474e-10	-4.09779e-10	-1.07855	0.000103792	-4.09779e-10	-1.08433
19830073	chr19:19830073:A:T	1.35476e-09	-4.09779e-10	-0.418932	0.000201124	-4.09779e-10	-0.422793
19830484	chr19:19830484:A:G	1.30771e-09	-4.09779e-10	-0.454275	0.000195334	-4.09779e-10	-0.452003
19831047	chr19:19831047:A:T	7.17954e-10	-4.09779e-10	-1.0539	0.000107337	-4.09779e-10	-1.05074
19831287	chr19:19831287:G:C	1.24051e-10	-1.89382	-0.915802	1.87759e-05	-1.85871	-0.935431
19831500	chr19:19831500:T:C	1.37885e-09	-4.09779e-10	-0.4013	0.000202526	-4.09779e-10	-0.415846
19831864	chr19:19831864:T:C	1.15759e-10	-1.81503	-1.06377	1.64423e-05	-1.84913	-1.07773
19832054	chr19:19832054:A:G	6.06492e-10	-4.09779e-10	-1.22262	9.03305e-05	-4.09779e-10	-1.22324
19832167	chr19:19832167:A:G	1.42287e-09	-4.09779e-10	-0.369877	0.000208962	-4.09779e-10	-0.384562
19832363	chr19:19832363:T:C	6.42223e-10	-4.09779e-10	-1.16537	9.56423e-05	-4.09779e-10	-1.1661
19832407	chr19:19832407:A:G	1.20119e-10	-1.79441	-1.04742	1.70042e-05	-1.8312	-1.06205
19832473	chr19:19832473:A:G	6.01344e-10	-4.09779e-10	-1.23114	9.07233e-05	-4.09779e-10	-1.2189
19833055	chr19:19833055:G:A	6.12276e-09	-4.09779e-10	1.08946	0.000997692	-4.09779e-10	1.17873
19833060	chr19:19833060:G:A	7.07489e-10	-0.193224	-0.875362	0.000192116	0.43128	-0.899893
19833141	chr19:19833141:C:T	3.13311e-10	-1.88311	-5.44374e-10	4.4884e-05	-1.92263	-5.44374e-10
19833199	chr19:19833199:G:T	6.48363e-10	-4.09779e-10	-1.15586	9.50525e-05	-4.09779e-10	-1.17229
19833525	chr19:19833525:A:G	8.12014e-10	-0.93079	-5.44374e-10	0.000107419	-1.04997	-5.44374e-10
19833768	chr19:19833768:A:T	1.10745e-10	-1.80513	-1.11795	1.57481e-05	-1.84104	-1.12896
19834077	chr19:19834077:T:C	6.56879e-10	-4.09779e-10	-1.14281	9.75269e-05	-4.09779e-10	-1.14659
19834346	chr19:19834346:T:A	1.17505e-10	-1.81786	-1.04596	1.66467e-05	-1.84615	-1.06835
19834496	chr19:19834496:G:A	6.08461e-10	-4.09779e-10	-1.21938	9.19864e-05	-4.09779e-10	-1.20507
19834971	chr19:19834971:T:C	2.48638e-10	-0.870508	-1.2438	4.68265e-05	-0.633238	-1.24703
19835016	chr19:19835016:T:C	6.37974e-10	-4.09779e-10	-1.17201	9.70341e-05	-4.09779e-10	-1.15165
19835188	chr19:19835188:G:A	5.79616e-10	-4.09779e-10	-1.26794	8.63456e-05	-4.09779e-10	-1.26836
19835410	chr19:19835410:G:A	6.39041e-10	-4.09779e-10	-1.17034	9.72127e-05	-4.09779e-10	-1.14981
19835513	chr19:19835513:G:A	1.06274e-10	-1.79957	-1.16472	1.51073e-05	-1.8375	-1.17404
19835552	chr19:19835552:C:G	1.51102e-09	-4.09779e-10	-0.309767	0.000221657	-4.09779e-10	-0.325583
19835592	chr19:19835592:A:G	5.99128e-10	-4.09779e-10	-1.23483	8.79123e-05	-4.09779e-10	-1.25037
19835628	chr19:19835628:C:A	1.03459e-09	-4.09779e-10	-0.688544	0.000169812	-4.09779e-10	-0.592023
19835828	chr19:19835828:A:G	1.38404e-09	0.806943	-1.20449	0.000132729	0.338115	-1.17652
19836224	chr19:19836224:TA:T	8.11981e-10	-0.930831	-5.44374e-10	0.000107407	-1.05009	-5.44374e-10
19836720	chr19:19836720:G:A	7.97047e-10	-0.949394	-5.44374e-10	0.00010555	-1.06753	-5.44374e-10
19836752	chr19:19836752:T:G	1.14264e-09	0.645282	-1.23449	0.000111535	0.200985	-1.21336
19837417	chr19:19837417:G:A	5.98122e-10	-4.09779e-10	-1.23651	8.72075e-05	-4.09779e-10	-1.25842
19837572	chr19:19837572:A:AT	6.20786e-10	-1.79019	0.590869	8.89893e-05	-1.89224	0.65404
19837816	chr19:19837816:G:T	3.08729e-10	-1.89784	-5.44374e-10	4.49263e-05	-1.92169	-5.44374e-10
19838000	chr19:19838000:G:A	6.01595e-10	-4.09779e-10	-1.23072	8.95143e-05	-4.09779e-10	-1.23232
19838499	chr19:19838499:T:C	8.10523e-10	-0.932629	-5.44374e-10	0.000107244	-1.05161	-5.44374e-10
19838782	chr19:19838782:T:C	6.15838e-10	-4.09779e-10	-1.20732	9.08617e-05	-4.09779e-10	-1.21738
19839014	chr19:19839014:G:A	1.24548e-09	-4.09779e-10	-0.50303	0.000191842	-4.09779e-10	-0.470045
19839021	chr19:19839021:A:G	8.2326e-10	-0.917036	-5.44374e-10	0.000108834	-1.03689	-5.44374e-10
19840022	chr19:19840022:G:T	3.20359e-10	-1.86087	-5.44374e-10	4.48334e-05	-1.92376	-5.44374e-10
19840869	chr19:19840869:G:A	1.85058e-09	-4.09779e-10	-0.107052	0.000286634	-4.09779e-10	-0.0685067
19840922	chr19:19840922:A:C	1.006e-09	-4.09779e-10	-0.716575	0.000164658	-4.09779e-10	-0.622841
19841468	chr19:19841468:T:C	9.3216e-10	-0.792803	-5.44374e-10	0.000121513	-0.926695	-5.44374e-10
19841725	chr19:19841725:ACTT:A	1.43225e-10	-1.87451	-0.791389	2.03992e-05	-1.89655	-0.814672
19842305	chr19:19842305:T:C	1.1474e-10	-1.8379	-1.04974	1.63309e-05	-1.86932	-1.06434
19843657	chr19:19843657:T:C	3.18489e-10	-1.6922	-0.17452	4.50317e-05	-1.71213	-0.207222
19843912	chr19:19843912:G:T	5.83954e-10	-4.09779e-10	-1.26049	8.69367e-05	-4.09779e-10	-1.26153
19844081	chr19:19844081:G:T	1.46723e-10	-1.81519	-0.826572	2.06283e-05	-1.85056	-0.849496
19844597	chr19:19844597:G:A	1.21492e-09	0.480509	-1.00838	0.000544488	1.54772	-0.974593
19844806	chr19:19844806:T:C	9.0621e-10	0.390967	-1.212	9.13265e-05	-0.0289813	-1.18329
19845892	chr19:19845892:T:C	1.24983e-10	-1.81023	-0.991903	1.76878e-05	-1.84599	-1.00784
19846074	chr19:19846074:C:T	1.3549e-09	-0.418822	-5.44374e-10	0.000173942	-0.567995	-5.44374e-10
19846280	chr19:19846280:A:G	6.45973e-10	-4.09779e-10	-1.15955	9.64238e-05	-4.09779e-10	-1.15796
19846720	chr19:19846720:T:C	1.09284e-10	-1.91678	-1.01958	1.63778e-05	-1.92457	-1.00622
19846805	chr19:19846805:C:T	5.86338e-10	-4.09779e-10	-1.25641	8.72689e-05	-4.09779e-10	-1.25772
19846817	chr19:19846817:G:A	5.8474e-10	-4.09779e-10	-1.25914	8.67658e-05	-4.09779e-10	-1.2635
19847001	chr19:19847001:A:G	6.12823e-10	-4.09779e-10	-1.21223	9.07492e-05	-4.09779e-10	-1.21861
19848688	chr19:19848688:T:C	3.55335e-10	-1.75725	-5.44374e-10	5.8061e-05	-1.66522	-5.44374e-10
19848930	chr19:19848930:T:C	5.0001e-10	-1.41568	-5.44374e-10	0.00012197	-0.922937	-5.44374e-10
19849358	chr19:19849358:C:T	5.79554e-10	-4.09779e-10	-1.26805	8.635e-05	-4.09779e-10	-1.26831
19849755	chr19:19849755:C:T	1.17945e-10	-1.7726	-1.08749	1.66867e-05	-1.81109	-1.10101
19849881	chr19:19849881:G:A	1.51926e-10	-1.82243	-0.784485	2.16184e-05	-1.8486	-0.804574
19850381	chr19:19850381:A:C	3.56778e-10	-1.75319	-5.44374e-10	5.49914e-05	-1.71954	-5.44374e-10
19850418	chr19:19850418:A:T	3.01115e-10	-1.92282	-5.44374e-10	4.79636e-05	-1.85627	-5.44374e-10
19850447	chr19:19850447:A:C	1.00085e-09	-4.09779e-10	-0.721708	0.0001564	-4.09779e-10	-0.674299
19850900	chr19:19850900:T:C	5.81225e-10	-4.09779e-10	-1.26517	8.71099e-05	-4.09779e-10	-1.25954
19851234	chr19:19851234:C:T	1.14464e-10	-1.77425	-1.1158	1.61866e-05	-1.81477	-1.12776
19851379	chr19:19851379:T:C	9.85714e-10	-4.09779e-10	-0.736942	0.000147896	-4.09779e-10	-0.730206
19851664	chr19:19851664:CAT:C	8.45658e-10	-4.09779e-10	-0.890194	0.00012679	-4.09779e-10	-0.884179
19852155	chr19:19852155:C:A	7.95128e-10	0.31487	-1.26667	8.21617e-05	-0.0602766	-1.25775
19852277	chr19:19852277:T:C	1.20308e-09	0.730834	-1.26851	0.000179234	0.730447	-1.26847
19852309	chr19:19852309:T:C	3.73168e-09	1.85832	-1.26402	0.000526505	1.80396	-1.26441
19852310	chr19:19852310:G:A	8.31679e-10	0.177522	-1.08438	0.000125521	0.191847	-1.08609
19852718	chr19:19852718:G:A	3.74575e-10	-0.452407	-1.25211	2.94689e-05	-1.10481	-1.23857
19852996	chr19:19852996:G:A	8.50779e-10	-4.09779e-10	-0.884155	0.000127845	-4.09779e-10	-0.875894
19853163	chr19:19853163:C:T	1.54509e-10	-1.81906	-0.77099	2.1998e-05	-1.84538	-0.790381
19853209	chr19:19853209:G:A	1.49967e-09	-4.09779e-10	-0.317308	0.000220205	-4.09779e-10	-0.332158
19854404	chr19:19854404:C:T	1.1713e-10	-1.6813	-1.18572	3.00768e-05	-1.12467	-1.19829
19854415	chr19:19854415:G:A	6.02308e-10	-4.09779e-10	-1.22954	8.96591e-05	-4.09779e-10	-1.2307
19854459	chr19:19854459:A:C	1.1375e-10	-1.78527	-1.11103	1.61506e-05	-1.82174	-1.12302
19855355	chr19:19855355:T:G	7.55439e-10	-1.00301	-5.44374e-10	0.000100484	-1.11672	-5.44374e-10
19855912	chr19:19855912:T:G	7.9747e-10	-4.09779e-10	-0.948864	0.000125138	-4.09779e-10	-0.897297
19855918	chr19:19855918:T:C	9.20525e-10	0.463413	-1.26878	9.43424e-05	0.0847697	-1.26455
19856092	chr19:19856092:T:C	2.77364e-09	1.56636	-1.26875	0.000398635	1.5301	-1.26877
19856132	chr19:19856132:A:G	5.80482e-10	-4.09779e-10	-1.26645	8.64653e-05	-4.09779e-10	-1.26697
19856142	chr19:19856142:C:T	1.11573e-10	-1.78494	-1.13069	1.58532e-05	-1.82144	-1.1419
19856799	chr19:19856799:G:A	1.11073e-10	-1.78943	-1.13069	1.57893e-05	-1.82548	-1.1419
19857069	chr19:19857069:C:G	1.14452e-10	-1.75394	-1.13621	1.61905e-05	-1.79513	-1.14716
19857129	chr19:19857129:G:C	1.14965e-10	-1.7533	-1.13238	1.62588e-05	-1.79456	-1.14352
19858071	chr19:19858071:G:A	1.50573e-10	-1.78012	-0.835736	2.1112e-05	-1.81997	-0.856903
19858267	chr19:19858267:AC:A	1.46799e-10	-1.74046	-0.900787	2.05699e-05	-1.78279	-0.920091
19858387	chr19:19858387:T:A	1.23376e-10	-1.75875	-1.05632	1.74391e-05	-1.7965	-1.0715
19858523	chr19:19858523:T:C	8.3486e-10	-0.183122	-0.719921	0.000326705	0.731307	-0.668964
19858880	chr19:19858880:A:G	1.16847e-10	-1.73505	-1.13439	2.35424e-05	-1.38581	-1.1821
19859304	chr19:19859304:C:T	3.42905e-10	-0.6828	-1.11005	2.76964e-05	-1.33559	-1.06982
19859572	chr19:19859572:C:A	5.28836e-10	-1.35963	-5.44374e-10	7.19831e-05	-1.45028	-5.44374e-10
19859634	chr19:19859634:A:G	6.10753e-10	-4.09779e-10	-1.21562	9.1069e-05	-4.09779e-10	-1.2151
19859668	chr19:19859668:A:G	8.73151e-11	-1.90437	-1.25641	1.43881e-05	-1.79221	-1.2681
19859936	chr19:19859936:C:T	8.98333e-11	-1.90239	-1.22997	1.44932e-05	-1.79704	-1.25599
19859978	chr19:19859978:G:T	8.96984e-11	-1.90431	-1.22955	1.45657e-05	-1.79229	-1.25576
19860042	chr19:19860042:T:C	9.00402e-11	-1.90141	-1.22864	1.44715e-05	-1.79928	-1.25525
19860369	chr19:19860369:T:A	8.8101e-11	-1.88586	-1.26597	1.41113e-05	-1.82958	-1.25015
19861043	chr19:19861043:T:G	8.78023e-11	-1.88798	-1.26724	1.39465e-05	-1.82514	-1.26634
19861063	chr19:19861063:C:T	3.0071e-10	-1.92416	-5.44374e-10	4.66692e-05	-1.88363	-5.44374e-10
19861427	chr19:19861427:C:T	8.80481e-11	-1.88389	-1.26853	1.39749e-05	-1.83192	-1.25753
19861464	chr19:19861464:CTT:C	3.00595e-10	-1.92454	-5.44374e-10	4.66312e-05	-1.88444	-5.44374e-10
19861548	chr19:19861548:A:G	8.77711e-11	-1.88688	-1.2687	1.40228e-05	-1.82727	-1.25876
19861633	chr19:19861633:C:A	2.97645e-09	-4.09779e-10	0.368179	0.000473007	-4.09779e-10	0.432396
19862028	chr19:19862028:C:T	8.78901e-11	-1.88647	-1.26776	1.40752e-05	-1.82818	-1.25411
19862633	chr19:19862633:CA:C	4.02332e-10	-1.63303	-5.44374e-10	5.20944e-05	-1.77366	-5.44374e-10
19862643	chr19:19862643:T:C	9.22318e-11	-1.88237	-1.22363	1.39941e-05	-1.83488	-1.2532
19864759	chr19:19864759:G:C	1.27957e-10	-1.53519	-1.24343	2.62607e-05	-1.2177	-1.24094
19864853	chr19:19864853:G:C	8.65517e-11	-1.90119	-1.26838	1.89737e-05	-1.51984	-1.26382
19865243	chr19:19865243:G:A	3.33573e-10	-1.82045	-5.44374e-10	5.11123e-05	-1.79269	-5.44374e-10
19865282	chr19:19865282:C:T	6.69283e-10	-4.09779e-10	-1.1241	9.94244e-05	-4.09779e-10	-1.12732
19865412	chr19:19865412:G:C	1.17443e-10	-1.71596	-1.1484	3.32082e-05	-1.13735	-1.08656
19865717	chr19:19865717:A:C	5.79441e-10	-4.09779e-10	-1.26824	8.65495e-05	-4.09779e-10	-1.266
19866109	chr19:19866109:G:A	1.38601e-10	-1.55341	-1.1453	3.86841e-05	-0.911544	-1.15974
19866179	chr19:19866179:G:A	1.1194e-10	-1.77365	-1.13869	1.41017e-05	-1.91256	-1.16786
19866464	chr19:19866464:A:T	9.61014e-11	-1.83674	-1.22817	2.2338e-05	-1.36395	-1.25648
19866812	chr19:19866812:C:G	7.26328e-10	-4.09779e-10	-1.04231	0.000111184	-4.09779e-10	-1.01553
19866839	chr19:19866839:C:G	5.84197e-10	-1.26007	-5.44374e-10	7.91746e-05	-1.35506	-5.44374e-10
19866948	chr19:19866948:CA:C	5.90003e-10	-4.09779e-10	-1.25018	8.68271e-05	-4.09779e-10	-1.2628
19867311	chr19:19867311:AGAGAG:A	4.05941e-10	-1.6241	-5.44374e-10	5.24884e-05	-1.76612	-5.44374e-10
19867317	chr19:19867317:TATTCCATGATA:T	4.03069e-10	-1.6312	-5.44374e-10	5.22186e-05	-1.77128	-5.44374e-10
19867360	chr19:19867360:T:G	1.07183e-10	-1.80067	-1.1551	1.61978e-05	-1.77803	-1.16381
19867407	chr19:19867407:G:A	1.91628e-09	-4.09779e-10	-0.0721671	0.000280433	-4.09779e-10	-0.0903803
19867748	chr19:19867748:C:T	2.52069e-10	-0.856886	-1.24372	7.32363e-05	-0.207604	-1.22542
19867948	chr19:19867948:T:C	1.81225e-10	-1.19268	-1.23789	7.89226e-05	-0.153587	-1.20466
19868028	chr19:19868028:C:G	6.1618e-10	-1.20677	-5.44374e-10	8.30204e-05	-1.30763	-5.44374e-10
19868232	chr19:19868232:A:G	2.41904e-10	-0.959144	-1.18262	6.94848e-05	-0.334717	-1.15089
19868292	chr19:19868292:C:T	7.64142e-10	-4.09779e-10	-0.991554	0.000122356	-4.09779e-10	-0.919779
19868850	chr19:19868850:TA:T	3.00439e-10	-0.786518	-1.13855	8.67473e-05	-0.140721	-1.12299
19869043	chr19:19869043:T:G	9.46086e-10	-4.09779e-10	-0.777975	0.000157719	-4.09779e-10	-0.665898
19869537	chr19:19869537:T:G	8.59681e-10	-4.09779e-10	-0.873746	0.000128942	-4.09779e-10	-0.867349
19870265	chr19:19870265:G:A	1.09336e-10	-1.9054	-1.03048	2.2129e-05	-1.63881	-0.99102
19870322	chr19:19870322:GC:G	3.43964e-10	-1.78977	-5.44374e-10	4.58648e-05	-1.90102	-5.44374e-10
19870652	chr19:19870652:A:C	7.75298e-10	-4.09779e-10	-0.977061	0.000114213	-4.09779e-10	-0.988645
19870940	chr19:19870940:C:G	1.28655e-10	-1.69692	-1.07626	2.56448e-05	-1.40492	-1.07745
19871083	chr19:19871083:A:G	1.33757e-10	-1.71003	-1.02426	1.7803e-05	-1.81207	-1.03528
19871156	chr19:19871156:T:C	6.82843e-10	-4.09779e-10	-1.10404	9.72149e-05	-4.09779e-10	-1.14979
19871222	chr19:19871222:C:T	1.17485e-10	-1.61231	-1.25169	3.85583e-05	-0.81719	-1.25735
19871286	chr19:19871286:TC:T	8.20272e-10	-4.09779e-10	-0.920672	0.000122393	-4.09779e-10	-0.919473
19871910	chr19:19871910:A:G	1.87376e-10	-1.23391	-1.16328	7.64837e-05	-0.219733	-1.1699
19873414	chr19:19873414:A:T	6.50498e-10	-1.15257	-5.44374e-10	8.72575e-05	-1.25785	-5.44374e-10
19873488	chr19:19873488:T:C	3.01012e-10	-1.92316	-5.44374e-10	4.5983e-05	-1.89844	-5.44374e-10
19873754	chr19:19873754:G:T	4.80099e-10	-1.45632	-5.44374e-10	8.83465e-05	-1.24545	-5.44374e-10
19874048	chr19:19874048:A:G	5.97491e-10	-4.09779e-10	-1.23757	8.86804e-05	-4.09779e-10	-1.24168
19874389	chr19:19874389:C:T	7.29741e-10	-4.09779e-10	-1.03762	0.000107677	-4.09779e-10	-1.04758
19874686	chr19:19874686:T:C	1.14108e-10	-1.65002	-1.24314	3.63112e-05	-0.884196	-1.25039
19875324	chr19:19875324:GCTC:G	7.33583e-10	-4.09779e-10	-1.03237	0.000103405	-4.09779e-10	-1.08806
19875574	chr19:19875574:T:C	6.47973e-10	-4.09779e-10	-1.15646	9.63304e-05	-4.09779e-10	-1.15893
19875761	chr19:19875761:T:A	1.0624e-10	-1.92424	-1.04037	1.63576e-05	-1.92357	-1.00845
19876309	chr19:19876309:T:C	1.2237e-09	-4.09779e-10	-0.520671	0.000185725	-4.09779e-10	-0.502448
19876408	chr19:19876408:G:A	1.88573e-10	-1.33984	-1.05098	4.39194e-05	-0.90463	-1.03973
19876682	chr19:19876682:G:A	2.73032e-10	-0.902211	-1.11851	7.73103e-05	-0.275939	-1.10295
19877020	chr19:19877020:A:T	6.4416e-10	-1.16236	-5.44374e-10	8.64637e-05	-1.26699	-5.44374e-10
19877031	chr19:19877031:C:T	6.44477e-10	-1.16187	-5.44374e-10	8.65032e-05	-1.26653	-5.44374e-10
19877608	chr19:19877608:C:T	6.90334e-10	-4.09779e-10	-1.09313	9.69704e-05	-4.09779e-10	-1.15231
19877872	chr19:19877872:C:T	1.24558e-10	-1.53673	-1.2688	4.49509e-05	-0.652388	-1.26876
19877972	chr19:19877972:C:G	1.15561e-10	-1.63377	-1.24674	3.73436e-05	-0.85324	-1.25331
19878315	chr19:19878315:AG:A	1.01434e-10	-1.90163	-1.10927	2.06463e-05	-1.62322	-1.07596
19878486	chr19:19878486:A:G	1.00287e-10	-1.90764	-1.11464	1.54183e-05	-1.90391	-1.08725
19878870	chr19:19878870:C:T	3.54775e-10	-1.75882	-5.44374e-10	4.5176e-05	-1.91615	-5.44374e-10
19879543	chr19:19879543:C:T	4.83218e-10	-0.307121	-1.14272	0.000204668	0.747095	-1.15242
19879783	chr19:19879783:C:T	1.25986e-10	-1.52678	-1.26736	4.57941e-05	-0.634457	-1.2681
19880270	chr19:19880270:G:C	3.09061e-10	-1.89677	-5.44374e-10	4.65685e-05	-1.88579	-5.44374e-10
19881774	chr19:19881774:T:A	7.67562e-10	-4.09779e-10	-0.98709	0.000123208	-4.09779e-10	-0.91284
19882484	chr19:19882484:G:A	1.36343e-10	-1.91988	-0.795257	2.25466e-05	-1.91694	-0.694193
19882495	chr19:19882495:C:T	1.30092e-09	-4.09779e-10	-0.459481	0.000219949	-4.09779e-10	-0.333317
19882496	chr19:19882496:A:G	8.92788e-10	-4.09779e-10	-0.835959	0.000146845	-4.09779e-10	-0.737337
19882666	chr19:19882666:T:C	1.95448e-10	-1.36802	-0.986998	4.51327e-05	-0.942722	-0.974385
19882698	chr19:19882698:T:C	1.18193e-10	-1.61175	-1.24624	3.89739e-05	-0.810895	-1.25293
19882903	chr19:19882903:A:G	1.07337e-10	-1.71623	-1.2381	3.19852e-05	-1.01544	-1.24601
19883064	chr19:19883064:A:G	1.23397e-10	-1.54775	-1.26715	4.41237e-05	-0.671759	-1.26796
19883414	chr19:19883414:G:A	3.7358e-09	-4.09779e-10	0.595409	0.000599842	-4.09779e-10	0.669951
19883577	chr19:19883577:AAAAAAG:A	1.31844e-09	-4.09779e-10	-0.446106	0.000193937	-4.09779e-10	-0.459182
19883843	chr19:19883843:A:G	9.90698e-11	-1.90957	-1.12491	1.5214e-05	-1.90604	-1.09846
19883893	chr19:19883893:T:TA	1.22033e-10	-1.55885	-1.26716	4.31625e-05	-0.693778	-1.26797
19884009	chr19:19884009:A:T	1.11314e-09	-4.09779e-10	-0.615369	0.000167445	-4.09779e-10	-0.60606
19884430	chr19:19884430:C:T	7.27668e-10	-4.09779e-10	-1.04046	0.000102702	-4.09779e-10	-1.09488
19884634	chr19:19884634:T:C	9.97854e-11	-1.91011	-1.11718	1.5332e-05	-1.90679	-1.08998
19884663	chr19:19884663:C:T	1.37e-10	-1.63448	-1.07585	1.66977e-05	-1.87944	-1.032
19884667	chr19:19884667:TC:T	9.70425e-10	-4.09779e-10	-0.752574	0.00014496	-4.09779e-10	-0.750255
19884679	chr19:19884679:T:C	1.28101e-10	-1.66591	-1.11158	1.58268e-05	-1.89125	-1.07376
19885407	chr19:19885407:C:T	5.43306e-10	-1.33264	-5.44374e-10	0.000236337	-0.261456	-5.44374e-10
19885536	chr19:19885536:G:A	6.70375e-10	-4.09779e-10	-1.12247	9.55599e-05	-4.09779e-10	-1.16696
19885795	chr19:19885795:C:T	3.90829e-10	-1.66204	-5.44374e-10	5.41734e-05	-1.73452	-5.44374e-10
19886082	chr19:19886082:T:A	6.43506e-10	-1.16338	-5.44374e-10	8.63856e-05	-1.26789	-5.44374e-10
19886138	chr19:19886138:A:T	9.61445e-11	-1.91187	-1.15258	1.47233e-05	-1.90864	-1.12864
19886148	chr19:19886148:A:G	9.94109e-10	-4.09779e-10	-0.728462	0.000167971	-4.09779e-10	-0.60292
19886575	chr19:19886575:A:G	7.07687e-10	-1.06831	-5.44374e-10	8.199e-05	-1.32012	-5.44374e-10
19886791	chr19:19886791:T:A	1.25835e-10	-1.52809	-1.26724	4.57333e-05	-0.635895	-1.26799
19886939	chr19:19886939:G:A	3.47381e-10	-1.77989	-5.44374e-10	6.33527e-05	-1.578	-5.44374e-10
19887333	chr19:19887333:G:T	1.24162e-10	-1.61001	-1.19871	4.41545e-05	-0.763023	-1.176
19887448	chr19:19887448:T:C	1.48241e-10	-1.38868	-1.24278	5.977e-05	-0.390223	-1.24599
19887984	chr19:19887984:G:A	7.47321e-10	-4.09779e-10	-1.01381	0.000111373	-4.09779e-10	-1.01383
19888130	chr19:19888130:G:C	1.25419e-10	-1.53806	-1.26059	4.52231e-05	-0.652711	-1.2624
19888199	chr19:19888199:T:G	1.24634e-10	-1.53924	-1.26569	4.47844e-05	-0.658065	-1.26679
19888416	chr19:19888416:TTCTG:T	4.41285e-10	-0.278192	-1.26242	0.000191405	0.791799	-1.26412
19888715	chr19:19888715:GA:G	4.54634e-10	-0.247348	-1.26347	0.000199935	0.836287	-1.26501
19889148	chr19:19889148:T:G	3.09429e-10	-1.89558	-5.44374e-10	4.47971e-05	-1.92457	-5.44374e-10
19889216	chr19:19889216:T:C	7.66309e-10	-4.09779e-10	-0.988723	0.000107455	-4.09779e-10	-1.04965
19889387	chr19:19889387:C:T	1.03981e-10	-1.90627	-1.07983	2.09191e-05	-1.64077	-1.04528
19889537	chr19:19889537:G:C	7.66309e-10	-4.09779e-10	-0.988723	0.000107455	-4.09779e-10	-1.04965
19889877	chr19:19889877:T:G	9.88646e-11	-1.91064	-1.12591	1.51798e-05	-1.90723	-1.09952
19889884	chr19:19889884:C:T	1.40237e-10	-1.91731	-0.769666	2.32744e-05	-1.91381	-0.665549
19890063	chr19:19890063:G:A	6.50732e-10	-1.15221	-5.44374e-10	8.72855e-05	-1.25753	-5.44374e-10
19890094	chr19:19890094:G:A	7.97255e-10	-4.09779e-10	-0.949133	0.000111179	-4.09779e-10	-1.01558
19890106	chr19:19890106:A:G	3.5317e-10	-1.76336	-5.44374e-10	6.07023e-05	-1.62073	-5.44374e-10
19890230	chr19:19890230:C:T	1.34413e-10	-1.91384	-0.815552	2.22157e-05	-1.90976	-0.716153
19890238	chr19:19890238:T:C	1.20943e-10	-1.67534	-1.15965	1.49452e-05	-1.89444	-1.12789
19890402	chr19:19890402:G:A	3.3163e-10	-1.82629	-5.44374e-10	5.05713e-05	-1.80333	-5.44374e-10
19890966	chr19:19890966:G:A	6.39162e-10	-4.09779e-10	-1.17015	9.1948e-05	-4.09779e-10	-1.20549
19891076	chr19:19891076:A:C	9.86102e-11	-1.92198	-1.11715	1.5137e-05	-1.92071	-1.08887
19891922	chr19:19891922:G:A	7.41335e-10	-4.09779e-10	-1.02186	0.000104139	-4.09779e-10	-1.08099
19892300	chr19:19892300:A:G	1.60797e-10	-1.29458	-1.25559	6.85179e-05	-0.241669	-1.25795
19892922	chr19:19892922:C:T	6.63442e-10	-4.09779e-10	-1.13287	9.48498e-05	-4.09779e-10	-1.17442
19893010	chr19:19893010:T:C	1.53031e-10	-1.71491	-0.884763	3.01431e-05	-1.43673	-0.884024
19893263	chr19:19893263:CCACCATGCCTGGCTACAAGTTCTTAATTCTTAAGAGA:C	1.24815e-10	-1.53754	-1.26594	4.49764e-05	-0.653519	-1.26706
19893666	chr19:19893666:C:T	3.14247e-10	-1.88013	-5.44374e-10	4.48522e-05	-1.92334	-5.44374e-10
19893733	chr19:19893733:T:C	6.79962e-10	-4.09779e-10	-1.10827	0.000106014	-4.09779e-10	-1.06314
19894455	chr19:19894455:A:C	1.07152e-09	-4.09779e-10	-0.653479	0.000159156	-4.09779e-10	-0.656829
19894594	chr19:19894594:A:C	1.18309e-10	-1.86341	-0.993602	1.85299e-05	-1.85291	-0.954419
19894704	chr19:19894704:A:G	8.88819e-10	-4.09779e-10	-0.840415	0.000146218	-4.09779e-10	-0.741617
19894840	chr19:19894840:G:A	5.29449e-10	-0.254114	-1.10436	0.000230824	0.826315	-1.11137
19894944	chr19:19894944:A:T	1.30251e-10	-1.60183	-1.15901	1.53962e-05	-1.86675	-1.12584
19895044	chr19:19895044:A:G	1.34575e-10	-1.48288	-1.24531	5.05462e-05	-0.555478	-1.24835
19895460	chr19:19895460:T:C	1.13515e-10	-1.64154	-1.25683	3.62699e-05	-0.874256	-1.26147
19895880	chr19:19895880:A:G	9.79101e-10	-4.09779e-10	-0.743674	0.000150659	-4.09779e-10	-0.711695
19896011	chr19:19896011:T:C	6.07144e-10	-1.65913	0.437588	8.06483e-05	-1.7976	0.46098
19896433	chr19:19896433:C:T	7.23649e-10	-4.09779e-10	-1.046	0.00011529	-4.09779e-10	-0.979266
19896495	chr19:19896495:C:T	1.01078e-10	-1.90322	-1.11119	2.0476e-05	-1.6291	-1.07837
19896664	chr19:19896664:C:T	9.99134e-11	-1.76097	-1.26504	1.49449e-05	-1.75605	-1.26629
19896693	chr19:19896693:G:A	7.46675e-10	-4.09779e-10	-1.01468	0.000112364	-4.09779e-10	-1.00497
19896711	chr19:19896711:C:T	3.65566e-10	-1.72886	-5.44374e-10	4.9192e-05	-1.83098	-5.44374e-10
19896959	chr19:19896959:A:G	8.75063e-11	-1.89362	-1.26498	1.28583e-05	-1.91013	-1.26259
19897161	chr19:19897161:T:C	1.27627e-10	-1.5191	-1.2621	4.66534e-05	-0.620248	-1.26372
19897616	chr19:19897616:A:AC	6.49429e-10	-1.15421	-5.44374e-10	8.71265e-05	-1.25935	-5.44374e-10
19897643	chr19:19897643:C:A	4.56999e-10	-1.50563	-5.44374e-10	5.57627e-05	-1.70561	-5.44374e-10
19898248	chr19:19898248:T:C	1.02639e-10	-1.90353	-1.09556	2.07903e-05	-1.63097	-1.06126
19898335	chr19:19898335:T:C	3.42349e-10	-1.79448	-5.44374e-10	5.5378e-05	-1.71253	-5.44374e-10
19898719	chr19:19898719:A:G	5.47519e-10	-0.22695	-1.09796	0.0002407	0.861977	-1.10514
19898879	chr19:19898879:T:C	4.31964e-10	-0.403984	-1.15798	0.000182378	0.644209	-1.16484
19898930	chr19:19898930:T:G	4.85556e-10	-0.282382	-1.16263	0.000212567	0.801888	-1.16934
19898987	chr19:19898987:A:G	6.9881e-10	-4.09779e-10	-1.08093	0.000103187	-4.09779e-10	-1.09017
19899008	chr19:19899008:G:A	1.39333e-10	-1.88728	-0.806157	2.99257e-05	-1.5777	-0.750302
19899423	chr19:19899423:CA:C	1.18339e-10	-1.61131	-1.24545	3.9027e-05	-0.810229	-1.25223
19899463	chr19:19899463:A:G	5.89259e-10	-4.09779e-10	-1.25144	8.75685e-05	-4.09779e-10	-1.25429
19899817	chr19:19899817:A:G	4.22583e-10	-1.34308	-0.240837	0.000100173	-0.911302	-0.208514
19900209	chr19:19900209:G:T	1.023e-10	-1.83605	-1.16635	2.76041e-05	-1.26513	-1.14362
19900968	chr19:19900968:C:T	9.56984e-10	-4.09779e-10	-0.766522	0.000149231	-4.09779e-10	-0.721217
19900969	chr19:19900969:C:T	1.23965e-09	-4.09779e-10	-0.507727	0.000185165	-4.09779e-10	-0.505468
19901002	chr19:19901002:T:C	1.04335e-10	-1.72566	-1.25704	1.90053e-05	-1.52797	-1.25402
19901177	chr19:19901177:C:T	3.52484e-10	-1.7653	-5.44374e-10	4.80089e-05	-1.85533	-5.44374e-10
19901261	chr19:19901261:T:C	1.32346e-10	-1.60867	-1.13622	4.51517e-05	-0.806641	-1.11004
19901500	chr19:19901500:C:G	1.65159e-10	-1.61813	-0.90527	3.36185e-05	-1.32196	-0.889678
19901832	chr19:19901832:C:T	1.02284e-10	-1.74495	-1.2576	1.29827e-05	-1.91592	-1.24718
19902458	chr19:19902458:A:G	1.06346e-10	-1.71416	-1.24944	1.94373e-05	-1.51389	-1.24563
19902887	chr19:19902887:C:T	4.41902e-09	-4.09779e-10	0.763364	0.000714278	-4.09779e-10	0.844558
19902924	chr19:19902924:A:G	1.16977e-10	-1.74703	-1.1213	1.57515e-05	-1.84021	-1.12957
19903033	chr19:19903033:C:T	7.34445e-10	-4.09779e-10	-1.03119	0.000117124	-4.09779e-10	-0.963479
19903178	chr19:19903178:A:G	1.29506e-10	-1.64336	-1.12323	4.28469e-05	-0.872454	-1.09663
19904162	chr19:19904162:G:GT	7.53658e-10	-4.09779e-10	-1.00537	0.000105918	-4.09779e-10	-1.06405
19905859	chr19:19905859:T:A	1.24111e-10	-1.73246	-1.07667	2.40631e-05	-1.46762	-1.07841
19906086	chr19:19906086:G:A	1.86178e-10	-1.92192	-0.481681	3.22678e-05	-1.91939	-0.333257
19906581	chr19:19906581:C:T	3.90937e-10	-0.424824	-1.23694	0.000166562	0.619085	-1.23043
19906674	chr19:19906674:G:A	1.70964e-09	-4.09779e-10	-0.186269	0.000254301	-4.09779e-10	-0.188194
19906937	chr19:19906937:T:G	1.02714e-10	-1.74067	-1.25768	1.54177e-05	-1.73953	-1.25167
19906944	chr19:19906944:G:A	1.0619e-10	-1.71719	-1.24789	1.94e-05	-1.51743	-1.24401
19907486	chr19:19907486:CAT:C	5.85733e-10	-4.09779e-10	-1.25744	8.74233e-05	-4.09779e-10	-1.25595
19907567	chr19:19907567:G:C	4.24095e-10	-1.58035	-5.44374e-10	7.61371e-05	-1.39418	-5.44374e-10
19908178	chr19:19908178:C:T	1.2597e-10	-1.9045	-0.889763	1.99406e-05	-1.90114	-0.832812
19908668	chr19:19908668:C:T	8.68797e-10	-4.09779e-10	-0.863199	0.000130661	-4.09779e-10	-0.854112
19909122	chr19:19909122:G:A	3.69261e-10	-0.483721	-1.23508	0.000154509	0.541951	-1.22842
19909261	chr19:19909261:A:G	1.363e-10	-1.66979	-1.04565	1.70045e-05	-1.89224	-1.001
19909361	chr19:19909361:C:T	6.61401e-10	-1.13595	-5.44374e-10	8.84183e-05	-1.24464	-5.44374e-10
19909578	chr19:19909578:T:C	1.2854e-10	-1.73185	-1.04222	2.49364e-05	-1.46622	-1.04416
19910067	chr19:19910067:T:C	1.24614e-10	-1.65144	-1.15364	4.07349e-05	-0.890217	-1.12941
19910078	chr19:19910078:CAT:C	1.35478e-10	-1.67044	-1.05107	1.68989e-05	-1.89256	-1.0069
19910549	chr19:19910549:A:G	1.42235e-10	-1.75253	-0.920299	2.73734e-05	-1.49732	-0.919821
19910974	chr19:19910974:A:C	6.61209e-10	-1.13624	-5.44374e-10	8.84392e-05	-1.2444	-5.44374e-10
19911182	chr19:19911182:A:G	2.46717e-09	-4.09779e-10	0.18052	0.000375979	-4.09779e-10	0.20282
19911247	chr19:19911247:A:G	3.44532e-10	-0.554867	-1.23325	0.000141531	0.452207	-1.2264
19912257	chr19:19912257:T:A	1.41759e-10	-1.6348	-1.04138	1.73026e-05	-1.87931	-0.996551
19912707	chr19:19912707:A:T	1.47321e-10	-1.90971	-0.727989	2.50615e-05	-1.90421	-0.601167
19912834	chr19:19912834:T:C	3.95005e-10	-0.421592	-1.22982	0.000168579	0.623292	-1.2226
19912938	chr19:19912938:A:T	6.61748e-10	-1.13542	-5.44374e-10	8.85029e-05	-1.24368	-5.44374e-10
19912990	chr19:19912990:T:A	6.08562e-10	-4.09779e-10	-1.21921	9.36512e-05	-4.09779e-10	-1.18714
19913057	chr19:19913057:T:C	8.57887e-11	-1.9097	-1.26872	1.29893e-05	-1.8945	-1.26809
19913140	chr19:19913140:CAG:C	5.79405e-10	-4.09779e-10	-1.26831	8.63384e-05	-4.09779e-10	-1.26844
19913882	chr19:19913882:C:T	5.79603e-10	-4.09779e-10	-1.26797	8.64241e-05	-4.09779e-10	-1.26745
19914067	chr19:19914067:C:T	1.08355e-10	-1.72162	-1.22328	1.36379e-05	-1.90996	-1.2039
19914150	chr19:19914150:G:A	1.26008e-10	-1.65868	-1.13529	4.09632e-05	-0.904588	-1.10945
19914479	chr19:19914479:G:T	6.01877e-10	-4.09779e-10	-1.23025	9.23275e-05	-4.09779e-10	-1.20137
19914772	chr19:19914772:C:T	1.48065e-10	-1.92219	-0.710462	2.36169e-05	-1.92046	-0.644296
19915354	chr19:19915354:G:C	6.88501e-10	-1.09579	-5.44374e-10	9.21711e-05	-1.20307	-5.44374e-10
19915798	chr19:19915798:T:C	1.28183e-10	-1.61744	-1.15942	4.33116e-05	-0.822136	-1.13616
19915833	chr19:19915833:T:C	2.46799e-09	-4.09779e-10	0.180851	0.000391756	-4.09779e-10	0.243926
19917336	chr19:19917336:C:CT	1.23577e-10	-1.65608	-1.15736	3.88182e-05	-0.93377	-1.13406
19917415	chr19:19917415:A:G	9.23238e-10	-4.09779e-10	-0.802421	0.00013941	-4.09779e-10	-0.789296
19917420	chr19:19917420:AT:A	1.10374e-10	-1.68653	-1.2399	1.36688e-05	-1.88979	-1.2218
19917443	chr19:19917443:T:A	8.93593e-10	-4.09779e-10	-0.835058	0.000134447	-4.09779e-10	-0.825541
19917933	chr19:19917933:CTTCCTTCT:C	3.31143e-09	-4.09779e-10	0.474827	0.00053049	-4.09779e-10	0.547086
19918143	chr19:19918143:T:G	1.40465e-10	-1.76667	-0.918674	2.67661e-05	-1.52001	-0.919563
19918778	chr19:19918778:C:T	7.02443e-10	-4.09779e-10	-1.07574	0.000111429	-4.09779e-10	-1.01333
19919336	chr19:19919336:T:C	5.95604e-10	-1.24073	-5.44374e-10	7.32161e-05	-1.4333	-5.44374e-10
19919356	chr19:19919356:C:G	2.41141e-09	1.02544	-0.867781	0.00108335	2.09569	-0.834583
19919385	chr19:19919385:A:G	1.57586e-09	-4.09779e-10	-0.26775	0.000235355	-4.09779e-10	-0.265618
19919703	chr19:19919703:C:T	1.30717e-10	-1.53874	-1.21854	2.74279e-05	-1.19819	-1.21696
19920393	chr19:19920393:G:A	1.25693e-10	-1.653	-1.14346	3.95475e-05	-0.930378	-1.11883
19920609	chr19:19920609:C:T	2.24034e-09	0.969408	-0.885333	0.000989718	2.02386	-0.853154
19920867	chr19:19920867:T:G	7.09022e-10	-4.09779e-10	-1.06642	0.000106393	-4.09779e-10	-1.05957
19920890	chr19:19920890:T:C	5.23302e-10	-0.132616	-1.23753	0.000202715	0.823352	-1.23826
19921412	chr19:19921412:T:C	2.21899e-09	-4.09779e-10	0.0745011	0.000350781	-4.09779e-10	0.133448
19921866	chr19:19921866:T:C	4.81149e-10	-0.210503	-1.24363	0.000182957	0.726862	-1.24433
19921953	chr19:19921953:A:G	3.0195e-10	-1.92005	-5.44374e-10	4.65094e-05	-1.88706	-5.44374e-10
19921998	chr19:19921998:A:G	2.25526e-09	0.983075	-0.892364	0.000998377	2.03987	-0.860449
19922233	chr19:19922233:G:T	3.19043e-10	-1.86498	-5.44374e-10	5.24203e-05	-1.76742	-5.44374e-10
19922236	chr19:19922236:A:G	1.14866e-10	-1.65405	-1.23249	1.39744e-05	-1.87701	-1.21248
19922243	chr19:19922243:C:A	2.40553e-09	1.06874	-0.913527	0.00107774	2.13845	-0.882542
19922376	chr19:19922376:T:G	6.64897e-10	-1.13068	-5.44374e-10	8.86825e-05	-1.24165	-5.44374e-10
19922430	chr19:19922430:C:T	7.45253e-10	-4.09779e-10	-1.01658	0.000109951	-4.09779e-10	-1.02668
19922524	chr19:19922524:G:A	1.04656e-10	-1.73957	-1.24006	1.3411e-05	-1.90864	-1.222
19922705	chr19:19922705:C:T	1.34218e-10	-1.58962	-1.14123	4.47097e-05	-0.810145	-1.11638
19922841	chr19:19922841:A:G	3.54447e-10	-0.514887	-1.24486	0.000149024	0.516557	-1.23916
19922914	chr19:19922914:G:A	1.07327e-10	-1.72028	-1.23415	1.35815e-05	-1.90347	-1.21453
19923188	chr19:19923188:C:T	6.20186e-10	-1.20029	-5.44374e-10	7.28996e-05	-1.43763	-5.44374e-10
19923204	chr19:19923204:G:A	1.1159e-09	-4.09779e-10	-0.612887	0.000169982	-4.09779e-10	-0.591024
19923372	chr19:19923372:C:G	6.26078e-10	-4.09779e-10	-1.19083	9.30946e-05	-4.09779e-10	-1.1931
19923989	chr19:19923989:C:T	1.61269e-09	-4.09779e-10	-0.244647	0.000240908	-4.09779e-10	-0.242298
19924631	chr19:19924631:C:T	2.42777e-09	1.08238	-0.91796	0.00109216	2.1564	-0.887202
19924637	chr19:19924637:C:T	6.81286e-10	-1.10633	-5.44374e-10	9.07183e-05	-1.21896	-5.44374e-10
19925046	chr19:19925046:G:A	2.3547e-09	1.03176	-0.8979	0.00105018	2.09627	-0.86627
19925055	chr19:19925055:T:C	1.26884e-10	-1.70347	-1.08356	1.65903e-05	-1.82473	-1.09317
19925151	chr19:19925151:G:A	7.84017e-10	-4.09779e-10	-0.965877	0.000117798	-4.09779e-10	-0.957744
19925367	chr19:19925367:T:C	3.62317e-10	-0.502949	-1.23484	0.000152794	0.530488	-1.22811
19925739	chr19:19925739:A:AT	1.2878e-10	-1.5471	-1.2251	2.69181e-05	-1.21023	-1.22369
19925806	chr19:19925806:G:A	5.403e-10	-0.120146	-1.21804	0.000210152	0.840122	-1.21901
19925873	chr19:19925873:T:C	8.94922e-10	-4.09779e-10	-0.833572	0.000134649	-4.09779e-10	-0.82404
19926693	chr19:19926693:A:G	3.01736e-10	-1.92075	-5.44374e-10	5.07386e-05	-1.80003	-5.44374e-10
19927145	chr19:19927145:C:T	3.08949e-09	-4.09779e-10	0.405454	0.000496204	-4.09779e-10	0.480273
19927857	chr19:19927857:T:C	2.02402e-09	0.896399	-0.913867	0.000883444	1.93953	-0.882417
19927994	chr19:19927994:A:C	6.7017e-10	-1.12278	-5.44374e-10	8.93506e-05	-1.23415	-5.44374e-10
19928158	chr19:19928158:C:A	1.11182e-10	-1.68304	-1.2361	1.37518e-05	-1.88859	-1.21696
19928252	chr19:19928252:C:T	8.37837e-10	-4.09779e-10	-0.899485	0.000127817	-4.09779e-10	-0.876113
19928259	chr19:19928259:G:T	5.00766e-10	-0.146926	-1.26724	0.000236836	1.00886	-1.2682
19928811	chr19:19928811:A:G	1.08598e-10	-1.81372	-1.12894	1.91402e-05	-1.66475	-1.11017
19929176	chr19:19929176:A:AT	2.11673e-10	-1.7765	-0.498768	3.22016e-05	-1.75611	-0.498592
19929529	chr19:19929529:A:G	1.08459e-10	-1.81844	-1.1255	1.90834e-05	-1.67138	-1.10651
19929666	chr19:19929666:T:C	1.27615e-10	-1.65257	-1.12873	4.01801e-05	-0.930471	-1.10287
19929844	chr19:19929844:A:G	5.93873e-10	-4.09779e-10	-1.24364	8.92085e-05	-4.09779e-10	-1.23574
19929983	chr19:19929983:A:G	1.21558e-10	-1.58963	-1.24029	1.42583e-05	-1.84717	-1.2222
19930376	chr19:19930376:G:A	1.24956e-10	-1.56379	-1.23856	2.59183e-05	-1.23437	-1.2374
19930838	chr19:19930838:T:C	9.27447e-10	-4.09779e-10	-0.797873	0.000136754	-4.09779e-10	-0.808531
19930992	chr19:19930992:G:A	1.11196e-10	-1.68147	-1.23755	1.37373e-05	-1.88778	-1.21881
19931158	chr19:19931158:T:C	7.37058e-10	-4.09779e-10	-1.02764	0.00010388	-4.09779e-10	-1.08348
19931428	chr19:19931428:T:C	1.11173e-10	-1.90744	-1.01178	1.7544e-05	-1.904	-0.958006
19931701	chr19:19931701:G:C	1.34376e-10	-1.74162	-0.988045	2.58721e-05	-1.48191	-0.991639
19932127	chr19:19932127:G:A	9.48935e-11	-1.81705	-1.2605	1.69791e-05	-1.63957	-1.25517
19932366	chr19:19932366:C:T	1.51088e-09	0.957975	-1.26783	0.000625622	1.97867	-1.26664
19932510	chr19:19932510:G:A	6.14551e-10	-4.09779e-10	-1.20942	9.31191e-05	-4.09779e-10	-1.19283
19932656	chr19:19932656:G:A	1.88401e-09	-4.09779e-10	-0.0891509	0.000283898	-4.09779e-10	-0.0780994
19932742	chr19:19932742:A:G	1.11963e-10	-1.66847	-1.24367	1.36792e-05	-1.88307	-1.22777
19932746	chr19:19932746:GT:G	1.09885e-10	-1.91198	-1.01889	1.73225e-05	-1.909	-0.965708
19932871	chr19:19932871:T:A	1.24968e-10	-1.65608	-1.14617	3.91817e-05	-0.936929	-1.12158
19933232	chr19:19933232:G:T	1.12639e-10	-1.67081	-1.23531	1.38334e-05	-1.88362	-1.21601
19933773	chr19:19933773:C:A	3.12731e-10	-1.88497	-5.44374e-10	4.48849e-05	-1.92261	-5.44374e-10
19934310	chr19:19934310:C:A	3.41451e-10	-1.79711	-5.44374e-10	4.49662e-05	-1.9208	-5.44374e-10
19934460	chr19:19934460:T:A	7.58508e-10	-4.09779e-10	-0.998955	0.000106536	-4.09779e-10	-1.05823
19934579	chr19:19934579:T:C	8.89715e-10	-4.09779e-10	-0.839407	0.000132958	-4.09779e-10	-0.83668
19934801	chr19:19934801:AC:A	7.03406e-10	-4.09779e-10	-1.07437	0.000111582	-4.09779e-10	-1.01196
19935293	chr19:19935293:C:A	5.60436e-10	-0.0331792	-1.26841	0.000276296	1.1623	-1.26754
19935338	chr19:19935338:G:A	1.18192e-10	-1.61868	-1.23932	3.77457e-05	-0.867909	-1.22793
19935409	chr19:19935409:C:T	1.11377e-10	-1.90725	-1.01014	1.75833e-05	-1.90379	-0.955977
19935987	chr19:19935987:G:A	3.83518e-10	-0.638555	-1.04236	0.000182694	0.508469	-1.02737
19936047	chr19:19936047:A:C	2.41407e-09	-4.09779e-10	0.158759	0.000382567	-4.09779e-10	0.220188
19936152	chr19:19936152:A:G	1.01866e-09	-4.09779e-10	-0.704063	0.000152321	-4.09779e-10	-0.700727
19936323	chr19:19936323:G:A	1.26376e-10	-1.57242	-1.21863	1.47365e-05	-1.84011	-1.19627
19936502	chr19:19936502:A:C	8.03852e-10	-4.09779e-10	-0.940894	0.000134936	-4.09779e-10	-0.821911
19936511	chr19:19936511:C:T	9.99727e-11	-1.83727	-1.18814	1.38218e-05	-1.91954	-1.18093
19936518	chr19:19936518:A:C	9.51802e-11	-1.83292	-1.24162	2.47891e-05	-1.28565	-1.23066
19936580	chr19:19936580:A:T	1.78083e-10	-1.92447	-0.523587	3.10574e-05	-1.92373	-0.367144
19936711	chr19:19936711:C:CA	1.79015e-10	-1.92455	-0.518289	3.12198e-05	-1.92434	-0.361318
19936843	chr19:19936843:G:C	6.4285e-10	-4.09779e-10	-1.1644	9.5594e-05	-4.09779e-10	-1.1666
19936973	chr19:19936973:T:TAAAAAA	2.99276e-10	-0.691495	-1.23745	3.9958e-05	-0.806204	-1.23268
19937056	chr19:19937056:T:G	1.48982e-09	-4.09779e-10	-0.323896	0.00025354	-4.09779e-10	-0.191191
19937669	chr19:19937669:G:T	1.14905e-09	-4.09779e-10	-0.58362	0.000172759	-4.09779e-10	-0.574817
19937746	chr19:19937746:T:C	5.61977e-10	-1.29885	-5.44374e-10	6.98524e-05	-1.48033	-5.44374e-10
19938534	chr19:19938534:G:T	4.97335e-10	-1.42104	-5.44374e-10	0.000118626	-0.950742	-5.44374e-10
19938583	chr19:19938583:C:G	5.83864e-10	-4.09779e-10	-1.26064	8.69763e-05	-4.09779e-10	-1.26108
19938740	chr19:19938740:AAGG:A	1.39803e-09	-4.09779e-10	-0.387486	0.000237375	-4.09779e-10	-0.257073
19939056	chr19:19939056:G:T	5.86618e-10	-4.09779e-10	-1.25593	8.72134e-05	-4.09779e-10	-1.25836
19939557	chr19:19939557:CAT:C	1.87611e-09	-4.09779e-10	-0.0933517	0.000292514	-4.09779e-10	-0.0482005
19939680	chr19:19939680:C:G	7.32459e-10	-4.09779e-10	-1.0339	0.000116358	-4.09779e-10	-0.970046
19940261	chr19:19940261:C:T	5.79343e-10	-4.09779e-10	-1.26841	8.63187e-05	-4.09779e-10	-1.26867
19940281	chr19:19940281:TGTC:T	8.29469e-10	-0.909522	-5.44374e-10	0.000110104	-1.02529	-5.44374e-10
19940423	chr19:19940423:A:G	1.14772e-09	-4.09779e-10	-0.584773	0.000172563	-4.09779e-10	-0.575953
19940995	chr19:19940995:G:C	1.38586e-09	-4.09779e-10	-0.396234	0.000234657	-4.09779e-10	-0.268588
19942030	chr19:19942030:G:A	1.44517e-10	-1.42202	-1.23489	3.40365e-05	-0.964025	-1.23525
19942224	chr19:19942224:G:A	5.79329e-10	-4.09779e-10	-1.26844	8.63175e-05	-4.09779e-10	-1.26868
19942717	chr19:19942717:C:T	7.11849e-10	-1.06244	-5.44374e-10	9.87553e-05	-1.13407	-5.44374e-10
19943237	chr19:19943237:C:T	1.28781e-10	-1.74198	-1.03022	2.50248e-05	-1.47592	-1.03092
19943353	chr19:19943353:A:T	4.11218e-10	-1.61119	-5.44374e-10	5.15463e-05	-1.78423	-5.44374e-10
19943472	chr19:19943472:CA:C	1.33608e-10	-1.46668	-1.26872	3.11238e-05	-1.01998	-1.26876
19943698	chr19:19943698:T:C	1.11913e-10	-1.64819	-1.26439	1.99141e-05	-1.4676	-1.26768
19943937	chr19:19943937:A:G	3.56481e-10	-0.527956	-1.22607	0.000150107	0.502368	-1.21773
19944477	chr19:19944477:G:A	1.11376e-10	-1.74191	-1.17549	2.97725e-05	-1.17964	-1.15349
19944561	chr19:19944561:C:T	5.13353e-10	-0.180637	-1.20871	0.000241022	0.95785	-1.19968
19945312	chr19:19945312:T:C	7.29726e-10	-4.09779e-10	-1.03764	0.000109493	-4.09779e-10	-1.03085
19945816	chr19:19945816:A:T	1.09867e-10	-1.88247	-1.04857	1.71435e-05	-1.84072	-1.04437
19945845	chr19:19945845:T:C	1.07455e-10	-1.89207	-1.06117	1.66943e-05	-1.85445	-1.05719
19945846	chr19:19945846:G:A	1.43871e-10	-1.92365	-0.737736	2.26514e-05	-1.91465	-0.691844
19946653	chr19:19946653:C:T	9.15733e-11	-1.90602	-1.20715	1.38622e-05	-1.90075	-1.19681
19946690	chr19:19946690:C:T	2.73864e-09	-4.09779e-10	0.284909	0.000435236	-4.09779e-10	0.349175
19946931	chr19:19946931:C:T	1.10774e-10	-1.92134	-1.00147	1.74378e-05	-1.92033	-0.947749
19947108	chr19:19947108:A:G	7.04791e-10	-4.09779e-10	-1.07241	0.000105609	-4.09779e-10	-1.06697
19947440	chr19:19947440:T:C	9.42823e-10	-4.09779e-10	-0.78143	0.000154303	-4.09779e-10	-0.687793
19947538	chr19:19947538:A:G	6.19042e-10	-4.09779e-10	-1.20214	9.33045e-05	-4.09779e-10	-1.19085
19947620	chr19:19947620:T:C	9.85415e-11	-1.89138	-1.14845	1.48439e-05	-1.88679	-1.14233
19947630	chr19:19947630:A:T	9.58219e-11	-1.91475	-1.15307	1.74761e-05	-1.71867	-1.14721
19947679	chr19:19947679:T:C	1.17386e-10	-1.91433	-0.950513	1.85585e-05	-1.91301	-0.892775
19948293	chr19:19948293:T:C	8.86423e-11	-1.893	-1.2527	1.70062e-05	-1.64318	-1.24996
19948413	chr19:19948413:C:T	1.49253e-10	-1.48528	-1.13939	1.82162e-05	-1.67827	-1.14613
19948486	chr19:19948486:G:A	1.14477e-10	-1.90639	-0.983545	1.7925e-05	-1.9048	-0.93572
19948684	chr19:19948684:G:A	5.47715e-10	-0.0778865	-1.24667	0.000183989	0.728954	-1.24079
19948994	chr19:19948994:G:A	9.13371e-11	-1.92448	-1.19127	1.42343e-05	-1.92394	-1.14712
19949070	chr19:19949070:G:A	1.14423e-09	-4.09779e-10	-0.587818	0.000192268	-4.09779e-10	-0.467823
19949190	chr19:19949190:C:T	1.98279e-10	-1.6037	-0.736933	4.07251e-05	-1.2822	-0.737666
19949402	chr19:19949402:C:G	4.14117e-10	-1.60416	-5.44374e-10	7.3823e-05	-1.42504	-5.44374e-10
19949554	chr19:19949554:G:A	3.96537e-10	-1.64754	-5.44374e-10	5.07963e-05	-1.79889	-5.44374e-10
19949634	chr19:19949634:C:T	9.30385e-10	-4.09779e-10	-0.79471	0.00016016	-4.09779e-10	-0.650544
19949723	chr19:19949723:G:A	2.90804e-10	-1.6356	-0.322057	4.33351e-05	-1.63455	-0.323199
19949776	chr19:19949776:A:C	9.2647e-10	-4.09779e-10	-0.798927	0.000137477	-4.09779e-10	-0.803259
19950017	chr19:19950017:T:G	6.31679e-10	-4.09779e-10	-1.18193	9.42094e-05	-4.09779e-10	-1.1812
19950067	chr19:19950067:A:G	1.03938e-10	-1.92156	-1.06495	1.6658e-05	-1.91708	-0.996744
19950248	chr19:19950248:C:T	2.20928e-10	-1.58132	-0.651147	4.62093e-05	-1.24318	-0.650351
19950364	chr19:19950364:T:G	6.22576e-10	-4.09779e-10	-1.19644	9.28641e-05	-4.09779e-10	-1.19558
19950453	chr19:19950453:C:T	5.33362e-10	-1.10494	-0.246169	0.000110254	-0.699261	-0.324669
19950743	chr19:19950743:G:A	2.05835e-10	-1.59047	-0.712763	4.26912e-05	-1.25987	-0.712854
19951014	chr19:19951014:C:A	9.90558e-11	-1.91975	-1.11487	1.57556e-05	-1.91437	-1.05515
19951135	chr19:19951135:C:G	5.78854e-10	-1.08207	-0.187192	0.000119945	-0.676289	-0.26339
19951485	chr19:19951485:AG:A	5.90771e-10	-4.09779e-10	-1.24888	8.80793e-05	-4.09779e-10	-1.24848
19951669	chr19:19951669:T:C	9.26242e-11	-1.83578	-1.26598	1.30189e-05	-1.89774	-1.26257
19951737	chr19:19951737:G:A	1.36871e-09	-4.09779e-10	-0.408685	0.000209255	-4.09779e-10	-0.383163
19951880	chr19:19951880:A:G	1.06308e-10	-1.77311	-1.19086	1.34161e-05	-1.91959	-1.21067
19951888	chr19:19951888:A:G	1.04364e-10	-1.71425	-1.26818	1.28067e-05	-1.91918	-1.25756
19951971	chr19:19951971:A:T	3.00586e-10	-1.92458	-5.44374e-10	4.48666e-05	-1.92302	-5.44374e-10
19952082	chr19:19952082:G:A	1.08787e-10	-1.81367	-1.12725	1.50865e-05	-1.89226	-1.12065
19952090	chr19:19952090:G:T	9.39281e-11	-1.91449	-1.17328	1.55496e-05	-1.83052	-1.15215
19952172	chr19:19952172:C:T	9.05419e-11	-1.87526	-1.24923	1.31398e-05	-1.92047	-1.2306
19952746	chr19:19952746:A:G	1.04032e-09	-4.09779e-10	-0.683022	0.000152407	-4.09779e-10	-0.700159
19952994	chr19:19952994:G:A	9.79576e-10	-4.09779e-10	-0.743189	0.000145351	-4.09779e-10	-0.747561
19953375	chr19:19953375:T:A	1.03839e-10	-1.92455	-1.06292	1.65796e-05	-1.92397	-0.994573
19953404	chr19:19953404:T:C	1.06792e-10	-1.71676	-1.24267	1.28295e-05	-1.92407	-1.2509
19953433	chr19:19953433:C:T	1.02279e-10	-1.91969	-1.08292	1.63567e-05	-1.9144	-1.01768
19953562	chr19:19953562:A:G	9.95786e-11	-1.76565	-1.26371	1.26947e-05	-1.91798	-1.26755
19954200	chr19:19954200:A:T	1.14975e-10	-1.89166	-0.993934	1.83804e-05	-1.90575	-0.909679
19954248	chr19:19954248:C:T	8.02324e-09	-4.09779e-10	1.35979	0.00132116	-4.09779e-10	1.45955
19954350	chr19:19954350:A:T	8.75223e-11	-1.91193	-1.24648	1.39663e-05	-1.85605	-1.23402
19954429	chr19:19954429:A:G	8.60232e-11	-1.92288	-1.25282	1.44133e-05	-1.81633	-1.24223
19954787	chr19:19954787:G:T	2.01025e-10	-1.63597	-0.690911	4.11088e-05	-1.32078	-0.689709
19954933	chr19:19954933:A:G	1.05734e-10	-1.73401	-1.23537	1.29149e-05	-1.92292	-1.24542
19955289	chr19:19955289:A:G	8.74793e-11	-1.91154	-1.24737	1.39337e-05	-1.85716	-1.23524
19955508	chr19:19955508:G:A	9.53322e-11	-1.81087	-1.26207	1.26312e-05	-1.92362	-1.26692
19955909	chr19:19955909:A:G	8.87077e-11	-1.90644	-1.23852	1.66811e-05	-1.68851	-1.22393
19956102	chr19:19956102:A:T	9.78702e-10	-4.09779e-10	-0.744081	0.000145218	-4.09779e-10	-0.748476
19956140	chr19:19956140:T:C	9.85101e-10	-4.09779e-10	-0.737564	0.000146949	-4.09779e-10	-0.736631
19956452	chr19:19956452:G:A	1.08712e-10	-1.68638	-1.25522	1.99517e-05	-1.49849	-1.23491
19956607	chr19:19956607:C:T	9.42138e-11	-1.86118	-1.22357	1.42788e-05	-1.85419	-1.21375
19956753	chr19:19956753:A:G	9.16105e-11	-1.86887	-1.24389	1.38434e-05	-1.86242	-1.23649
19956943	chr19:19956943:T:G	1.06816e-10	-1.85231	-1.10689	1.62862e-05	-1.84416	-1.09224
19957304	chr19:19957304:A:T	9.46043e-11	-1.84126	-1.23934	1.43047e-05	-1.83419	-1.23194
19957379	chr19:19957379:C:A	1.10331e-09	-0.624239	-5.44374e-10	0.000144429	-0.753923	-5.44374e-10
19957420	chr19:19957420:G:A	9.22397e-11	-1.87264	-1.23328	1.39407e-05	-1.86673	-1.22517
19957525	chr19:19957525:C:T	9.49288e-11	-1.84938	-1.22781	1.43708e-05	-1.84237	-1.21914
19957683	chr19:19957683:A:C	9.15063e-11	-1.8759	-1.238	1.38156e-05	-1.87047	-1.23045
19957899	chr19:19957899:T:G	1.01876e-10	-1.76994	-1.23661	1.8268e-05	-1.61319	-1.20838
19957980	chr19:19957980:C:T	9.21289e-11	-1.85096	-1.25616	1.26873e-05	-1.92323	-1.26289
19958053	chr19:19958053:C:T	9.42042e-10	-4.09779e-10	-0.782258	0.000139781	-4.09779e-10	-0.786634
19958468	chr19:19958468:G:C	9.41358e-11	-1.86702	-1.21855	1.42387e-05	-1.86118	-1.20957
19958514	chr19:19958514:G:A	9.45878e-11	-1.81625	-1.26453	1.26096e-05	-1.9242	-1.26806
19958630	chr19:19958630:T:A	9.38771e-10	-4.09779e-10	-0.785736	0.0001393	-4.09779e-10	-0.790085
19958660	chr19:19958660:G:T	2.0022e-09	-4.09779e-10	-0.0283069	0.000316716	-4.09779e-10	0.0312903
19958772	chr19:19958772:G:A	9.61235e-11	-1.85361	-1.21107	1.45474e-05	-1.8479	-1.2014
19958908	chr19:19958908:C:T	1.00861e-10	-1.77565	-1.24091	1.80232e-05	-1.62079	-1.21426
19958944	chr19:19958944:T:C	9.57069e-11	-1.82552	-1.24349	1.31954e-05	-1.89476	-1.25209
19958985	chr19:19958985:G:A	1.04204e-10	-1.9182	-1.06576	1.67081e-05	-1.91216	-0.998663
19959061	chr19:19959061:A:AT	9.59656e-11	-1.80261	-1.26371	1.26287e-05	-1.92308	-1.26766
19959071	chr19:19959071:G:C	9.73795e-11	-1.79256	-1.25913	1.26771e-05	-1.9218	-1.26512
19959109	chr19:19959109:C:A	9.3579e-11	-1.88045	-1.21105	1.4145e-05	-1.87587	-1.20149
19959195	chr19:19959195:T:C	9.39156e-11	-1.87192	-1.21599	1.4195e-05	-1.86696	-1.20686
19959337	chr19:19959337:G:A	1.50324e-10	-1.35378	-1.26373	2.99921e-05	-1.05698	-1.2688
19959358	chr19:19959358:T:C	8.75406e-11	-1.91127	-1.24693	1.38508e-05	-1.83503	-1.26334
19959542	chr19:19959542:T:C	9.35523e-10	-4.09779e-10	-0.789203	0.000138823	-4.09779e-10	-0.793517
19959640	chr19:19959640:A:C	1.49256e-10	-1.36323	-1.26141	2.96445e-05	-1.06874	-1.2687
19959641	chr19:19959641:C:A	9.43571e-11	-1.87438	-1.20885	1.4266e-05	-1.86949	-1.19934
19959665	chr19:19959665:C:T	3.61186e-10	-1.7791	0.038181	5.37726e-05	-1.77568	0.0337289
19959696	chr19:19959696:T:A	1.71642e-10	-1.73251	-0.752382	3.33047e-05	-1.46785	-0.753166
19960073	chr19:19960073:A:G	1.74282e-10	-1.5647	-0.904934	3.69896e-05	-1.21036	-0.905714
19960118	chr19:19960118:T:C	8.73945e-11	-1.91397	-1.24591	1.37638e-05	-1.84184	-1.26284
19960573	chr19:19960573:A:G	9.76338e-11	-1.84441	-1.20467	1.47678e-05	-1.8398	-1.19446
19960578	chr19:19960578:G:A	9.72894e-11	-1.83974	-1.21288	1.47086e-05	-1.83497	-1.20332
19960635	chr19:19960635:G:A	1.01836e-10	-1.7712	-1.23575	1.82621e-05	-1.61484	-1.20704
19960827	chr19:19960827:A:G	9.50811e-11	-1.87217	-1.20341	1.43854e-05	-1.8674	-1.1931
19960952	chr19:19960952:G:A	9.56488e-11	-1.86066	-1.20896	1.44686e-05	-1.8556	-1.19914
19960968	chr19:19960968:C:A	1.42933e-10	-1.40978	-1.25816	2.80378e-05	-1.12514	-1.26802
19961074	chr19:19961074:C:T	8.52309e-10	-0.88236	-5.44374e-10	0.000112154	-1.00684	-5.44374e-10
19961191	chr19:19961191:T:C	9.34844e-11	-1.88286	-1.20965	1.41295e-05	-1.8786	-1.19985
19961317	chr19:19961317:G:A	1.05065e-10	-1.92174	-1.05399	1.67574e-05	-1.92428	-0.983595
19961525	chr19:19961525:C:T	1.80112e-10	-1.51653	-0.920197	3.88719e-05	-1.14568	-0.920758
19961563	chr19:19961563:G:A	5.12266e-10	-0.933179	-0.458285	0.000111608	-0.490271	-0.521448
19961580	chr19:19961580:C:G	1.0855e-10	-1.9213	-1.02179	1.72313e-05	-1.8777	-1.00229
19961860	chr19:19961860:G:A	8.63377e-11	-1.90794	-1.2641	1.38891e-05	-1.82682	-1.2688
19961880	chr19:19961880:C:T	8.75597e-11	-1.90496	-1.25303	1.40203e-05	-1.82014	-1.26607
19961902	chr19:19961902:CA:C	9.74117e-11	-1.92101	-1.13036	1.50168e-05	-1.88199	-1.13556
19962045	chr19:19962045:G:A	6.8656e-10	-4.09779e-10	-1.09861	0.000102325	-4.09779e-10	-1.09856
19962079	chr19:19962079:T:C	9.09107e-11	-1.9228	-1.19764	1.40811e-05	-1.8811	-1.20078
19962108	chr19:19962108:G:A	8.69332e-11	-1.9015	-1.26367	1.40957e-05	-1.81203	-1.26881
19962128	chr19:19962128:T:C	9.5073e-11	-1.84101	-1.23465	1.43347e-05	-1.83696	-1.22707
19962434	chr19:19962434:G:A	6.72928e-10	-4.09779e-10	-1.11867	0.000100906	-4.09779e-10	-1.11252
19962438	chr19:19962438:G:A	1.1086e-10	-1.71359	-1.20844	2.03931e-05	-1.53976	-1.17176
19962439	chr19:19962439:C:T	1.11095e-10	-1.71148	-1.20844	2.04392e-05	-1.5375	-1.17176
19962459	chr19:19962459:C:T	9.48739e-11	-1.83948	-1.23828	1.28407e-05	-1.92422	-1.24988
19962471	chr19:19962471:G:A	1.10402e-10	-1.70534	-1.22084	2.03112e-05	-1.52794	-1.1876
19962505	chr19:19962505:T:G	9.28776e-11	-1.85662	-1.24241	1.28266e-05	-1.92209	-1.2531
19962589	chr19:19962589:T:C	1.10483e-10	-1.85799	-1.06745	1.49543e-05	-1.92188	-1.09984
19962715	chr19:19962715:A:G	9.19042e-11	-1.85703	-1.25254	1.33914e-05	-1.87279	-1.25931
19963166	chr19:19963166:A:G	9.34894e-11	-1.92422	-1.16824	1.65838e-05	-1.7743	-1.14398
19963200	chr19:19963200:G:A	1.06036e-10	-1.69777	-1.26875	1.90107e-05	-1.51633	-1.26538
19963216	chr19:19963216:T:A	1.38352e-10	-1.43231	-1.26819	2.72631e-05	-1.15488	-1.2663
19963219	chr19:19963219:A:G	1.41362e-10	-1.41079	-1.26819	2.80103e-05	-1.12784	-1.2663
19963220	chr19:19963220:C:T	1.17595e-09	-0.560481	-5.44374e-10	0.00014716	-0.735194	-5.44374e-10
19963235	chr19:19963235:A:G	7.55718e-10	-4.09779e-10	-1.00264	0.000116377	-4.09779e-10	-0.969878
19963247	chr19:19963247:G:A	9.69657e-11	-1.78783	-1.26812	1.44944e-05	-1.78634	-1.26661
19963256	chr19:19963256:T:C	1.1471e-10	-1.91612	-0.97178	2.18336e-05	-1.71243	-0.930832
19963324	chr19:19963324:A:G	1.11292e-10	-1.92169	-0.996457	2.05668e-05	-1.74587	-0.957162
19963362	chr19:19963362:G:A	1.65448e-10	-1.3497	-1.17195	3.50045e-05	-1.05088	-1.12036
19963399	chr19:19963399:G:A	2.4324e-10	-0.972385	-1.16388	5.43184e-05	-0.545452	-1.1864
19963427	chr19:19963427:A:C	1.66576e-10	-1.34093	-1.17393	3.53077e-05	-1.03982	-1.12279
19963475	chr19:19963475:A:C	3.78266e-10	-1.69471	-5.44374e-10	6.29377e-05	-1.58457	-5.44374e-10
19963528	chr19:19963528:T:G	9.90422e-11	-1.76595	-1.26882	1.47804e-05	-1.76499	-1.26842
19963768	chr19:19963768:A:G	2.62188e-10	-0.827249	-1.234	5.13569e-05	-0.54103	-1.24689
19964302	chr19:19964302:A:T	1.78474e-09	-4.09779e-10	-0.143281	0.000309892	-4.09779e-10	0.00950986
19964310	chr19:19964310:A:G	4.19709e-10	-1.04396	-0.546791	8.9553e-05	-0.624159	-0.607724
19964485	chr19:19964485:G:A	9.26031e-11	-1.83496	-1.26703	1.26735e-05	-1.92446	-1.26274
19964621	chr19:19964621:C:T	9.73397e-11	-1.85712	-1.19498	1.33395e-05	-1.92284	-1.21314
19964866	chr19:19964866:G:C	1.06646e-09	-4.09779e-10	-0.658208	0.000159112	-4.09779e-10	-0.657106
19964876	chr19:19964876:C:T	2.28444e-10	-1.48278	-0.71624	2.49936e-05	-1.71031	-0.797782
19965007	chr19:19965007:C:T	6.86189e-10	-4.09779e-10	-1.09915	0.000102269	-4.09779e-10	-1.09911
19965443	chr19:19965443:T:A	1.03926e-10	-1.80032	-1.18631	1.38305e-05	-1.92283	-1.17701
19965497	chr19:19965497:A:T	3.15758e-10	-1.87533	-5.44374e-10	5.27156e-05	-1.7618	-5.44374e-10
19965558	chr19:19965558:T:C	4.21158e-10	-1.09386	-0.493442	8.87208e-05	-0.685294	-0.555926
19965770	chr19:19965770:T:C	9.59222e-11	-1.92365	-1.14312	1.54544e-05	-1.84051	-1.14831
19965894	chr19:19965894:T:G	2.16234e-10	-1.49484	-0.759108	2.38506e-05	-1.71815	-0.836751
19965940	chr19:19965940:A:G	1.24963e-09	-0.499704	-5.44374e-10	0.000155854	-0.677796	-5.44374e-10
19966071	chr19:19966071:T:C	1.72192e-09	-4.09779e-10	-0.179112	0.00029826	-4.09779e-10	-0.0287503
19966612	chr19:19966612:C:T	1.97098e-10	-1.51678	-0.829829	2.18625e-05	-1.73461	-0.907333
19966687	chr19:19966687:T:G	1.17575e-10	-1.61765	-1.24558	1.42229e-05	-1.80702	-1.26484
19966895	chr19:19966895:C:T	1.20805e-10	-1.6694	-1.16674	2.3846e-05	-1.37993	-1.17517
19966953	chr19:19966953:A:G	6.29027e-10	-4.09779e-10	-1.18613	9.39312e-05	-4.09779e-10	-1.18415
19966998	chr19:19966998:C:T	1.19765e-09	-0.54219	-5.44374e-10	0.000149781	-0.717539	-5.44374e-10
19967059	chr19:19967059:CA:TA	8.77525e-11	-1.91559	-1.2402	1.57147e-05	-1.72981	-1.24231
19967349	chr19:19967349:C:T	6.18e-10	-4.09779e-10	-1.20382	9.22807e-05	-4.09779e-10	-1.20188
19967350	chr19:19967350:A:G	6.17873e-10	-4.09779e-10	-1.20403	9.22616e-05	-4.09779e-10	-1.20209
19967504	chr19:19967504:G:A	6.29444e-10	-4.09779e-10	-1.18547	9.39939e-05	-4.09779e-10	-1.18348
19967743	chr19:19967743:G:T	4.53545e-10	-1.02619	-0.487025	9.65497e-05	-0.603562	-0.553094
19967744	chr19:19967744:C:T	4.51111e-10	-1.0275	-0.49109	9.6044e-05	-0.605003	-0.556905
19968150	chr19:19968150:C:CA	7.46529e-10	-4.09779e-10	-1.01487	0.000110946	-4.09779e-10	-1.01767
19968640	chr19:19968640:A:G	1.82559e-09	-4.09779e-10	-0.120651	0.000317807	-4.09779e-10	0.0347286
19968641	chr19:19968641:T:C	1.27982e-09	-4.09779e-10	-0.475836	0.00018951	-4.09779e-10	-0.482275
19968994	chr19:19968994:G:T	3.81546e-10	-1.68608	-5.44374e-10	4.90531e-05	-1.83381	-5.44374e-10
19969188	chr19:19969188:C:T	8.73134e-11	-1.91961	-1.2412	1.32657e-05	-1.88583	-1.25571
19969384	chr19:19969384:G:A	8.76904e-11	-1.91667	-1.23982	1.31864e-05	-1.89279	-1.25474
19969553	chr19:19969553:C:CA	5.91885e-10	-4.09779e-10	-1.247	8.91378e-05	-4.09779e-10	-1.23653
19969583	chr19:19969583:A:G	1.82662e-09	-4.09779e-10	-0.120084	0.000317994	-4.09779e-10	0.0353184
19969691	chr19:19969691:C:T	1.58585e-10	-1.60307	-0.960945	1.85187e-05	-1.87291	-0.935029
19969799	chr19:19969799:C:T	1.13415e-09	-0.596667	-5.44374e-10	0.000142436	-0.767823	-5.44374e-10
19969975	chr19:19969975:C:T	8.65203e-11	-1.92181	-1.24812	1.33032e-05	-1.87839	-1.26033
19970084	chr19:19970084:C:T	1.58551e-10	-1.30036	-1.26387	6.01371e-05	-0.369274	-1.26081
19970170	chr19:19970170:T:C	8.74028e-11	-1.92089	-1.23889	1.33378e-05	-1.88199	-1.25412
19970201	chr19:19970201:C:T	8.57037e-11	-1.91313	-1.26628	1.30577e-05	-1.89867	-1.25866
19970220	chr19:19970220:G:A	8.5457e-11	-1.92266	-1.25964	1.32638e-05	-1.8748	-1.26687
19970481	chr19:19970481:A:C	3.13129e-10	-1.88369	-5.44374e-10	5.06068e-05	-1.80263	-5.44374e-10
19971139	chr19:19971139:A:G	1.02455e-10	-1.91406	-1.08683	1.54759e-05	-1.92288	-1.06455
19971316	chr19:19971316:A:ATG	5.97737e-10	-4.09779e-10	-1.23716	8.92582e-05	-4.09779e-10	-1.23518
19971328	chr19:19971328:C:T	1.07106e-10	-1.88845	-1.06804	1.84187e-05	-1.81108	-1.00227
19971355	chr19:19971355:A:G	1.09317e-10	-1.89534	-1.04072	1.87543e-05	-1.82449	-0.970805
19971569	chr19:19971569:C:A	1.01431e-10	-1.92167	-1.08926	1.67787e-05	-1.87798	-1.02862
19971824	chr19:19971824:C:G	1.04342e-10	-1.90146	-1.08117	1.62042e-05	-1.92435	-1.0171
19972039	chr19:19972039:G:A	9.98407e-11	-1.91778	-1.10896	1.65215e-05	-1.87217	-1.04988
19972074	chr19:19972074:C:T	1.1413e-10	-1.86771	-1.02526	2.00178e-05	-1.77692	-0.953168
19972106	chr19:19972106:C:T	9.72693e-11	-1.90401	-1.14881	1.62983e-05	-1.83641	-1.09924
19972176	chr19:19972176:T:C	1.25608e-10	-1.59767	-1.19947	1.62219e-05	-1.75455	-1.18581
19972466	chr19:19972466:C:T	1.17045e-10	-1.92432	-0.943426	1.92059e-05	-1.90864	-0.862854
19972539	chr19:19972539:G:A	5.91515e-10	-4.09779e-10	-1.24762	8.83064e-05	-4.09779e-10	-1.2459
19972610	chr19:19972610:A:G	1.05461e-10	-1.91834	-1.05363	1.75668e-05	-1.87529	-0.985416
19972662	chr19:19972662:G:A	1.17912e-10	-1.71119	-1.14919	2.28919e-05	-1.44925	-1.14668
19972791	chr19:19972791:A:G	5.38683e-10	-1.34118	-5.44374e-10	6.3773e-05	-1.57138	-5.44374e-10
19972857	chr19:19972857:T:C	4.14147e-10	-1.60409	-5.44374e-10	6.07412e-05	-1.62009	-5.44374e-10
19972901	chr19:19972901:C:T	4.24898e-10	-1.57846	-5.44374e-10	6.22792e-05	-1.59509	-5.44374e-10
19972982	chr19:19972982:T:C	1.03774e-10	-1.91906	-1.06903	1.72247e-05	-1.87715	-1.00322
19973158	chr19:19973158:A:G	9.72965e-11	-1.88357	-1.16898	1.41994e-05	-1.92117	-1.15235
19973252	chr19:19973252:C:T	5.98901e-10	-4.09779e-10	-1.23521	8.75651e-05	-4.09779e-10	-1.25433
19973275	chr19:19973275:C:T	1.26738e-10	-1.5262	-1.26199	1.67358e-05	-1.6645	-1.24466
19973380	chr19:19973380:T:C	1.0406e-10	-1.91773	-1.06761	1.73201e-05	-1.87335	-1.00149
19973655	chr19:19973655:C:CT	1.01651e-10	-1.91963	-1.08913	1.68065e-05	-1.87846	-1.02649
19973656	chr19:19973656:A:T	1.00692e-10	-1.91792	-1.10032	1.66708e-05	-1.87354	-1.03952
19973770	chr19:19973770:G:T	1.01388e-10	-1.91928	-1.09208	1.67626e-05	-1.87765	-1.02991
19973772	chr19:19973772:G:T	1.01889e-10	-1.91691	-1.08951	1.69274e-05	-1.87086	-1.02692
19973872	chr19:19973872:G:T	1.07489e-10	-1.88503	-1.06789	1.6394e-05	-1.88602	-1.04378
19974037	chr19:19974037:G:A	1.06031e-10	-1.74129	-1.22528	1.35522e-05	-1.89369	-1.22647
19974089	chr19:19974089:A:G	1.03439e-10	-1.92085	-1.07048	1.71001e-05	-1.88253	-1.0051
19974256	chr19:19974256:T:C	9.59217e-11	-1.92451	-1.14226	1.54301e-05	-1.90182	-1.08858
19974429	chr19:19974429:A:G	1.04074e-09	-4.09779e-10	-0.68262	0.000172632	-4.09779e-10	-0.575552
19974589	chr19:19974589:C:A	2.49607e-10	-1.71387	-0.396554	5.32052e-05	-1.46083	-0.291727
19974692	chr19:19974692:G:A	1.04238e-10	-1.74408	-1.23955	1.33467e-05	-1.89492	-1.24053
19974776	chr19:19974776:C:T	1.05519e-10	-1.90626	-1.06515	1.5826e-05	-1.92453	-1.04053
19974874	chr19:19974874:G:A	8.85909e-10	-4.09779e-10	-0.843694	0.000134044	-4.09779e-10	-0.828548
19974932	chr19:19974932:A:G	5.83921e-10	-4.09779e-10	-1.26054	8.71147e-05	-4.09779e-10	-1.25949
19975088	chr19:19975088:GCA:G	1.22086e-09	-0.522994	-5.44374e-10	0.000152089	-0.702251	-5.44374e-10
19975162	chr19:19975162:T:G	1.35082e-09	-0.421839	-5.44374e-10	0.000167114	-0.608037	-5.44374e-10
19975314	chr19:19975314:T:C	2.26159e-10	-1.71372	-0.495347	4.79225e-05	-1.4605	-0.396629
19975962	chr19:19975962:A:G	2.51067e-10	-1.70221	-0.402377	5.37913e-05	-1.44377	-0.297828
19976844	chr19:19976844:G:A	1.18804e-10	-1.78711	-1.06573	1.55954e-05	-1.90981	-1.06993
19976940	chr19:19976940:A:C	1.07696e-10	-1.89815	-1.05284	1.60153e-05	-1.92425	-1.02892
19976953	chr19:19976953:G:A	1.12905e-10	-1.76511	-1.13865	1.46459e-05	-1.90193	-1.14062
19976968	chr19:19976968:G:T	1.12765e-10	-1.77422	-1.13078	1.47104e-05	-1.90538	-1.13278
19977230	chr19:19977230:C:T	1.15136e-10	-1.76135	-1.12284	1.48958e-05	-1.90062	-1.12501
19977369	chr19:19977369:G:T	4.04947e-10	-1.62655	-5.44374e-10	5.94241e-05	-1.64201	-5.44374e-10
19977492	chr19:19977492:A:G	1.05887e-10	-1.88974	-1.0782	1.51165e-05	-1.92224	-1.08869
19977583	chr19:19977583:C:T	3.02118e-10	-1.91949	-5.44374e-10	4.49526e-05	-1.92111	-5.44374e-10
19977669	chr19:19977669:G:A	1.11458e-10	-1.71445	-1.20221	1.40464e-05	-1.88123	-1.20311
19978245	chr19:19978245:C:T	5.92318e-10	-4.09779e-10	-1.24627	8.81184e-05	-4.09779e-10	-1.24803
19978246	chr19:19978246:G:A	1.11784e-10	-1.76769	-1.14605	1.4523e-05	-1.90308	-1.1479
19978603	chr19:19978603:G:A	1.35205e-10	-1.63269	-1.09083	1.91519e-05	-1.767	-1.00731
19978994	chr19:19978994:C:T	1.08178e-10	-1.7861	-1.16043	1.4223e-05	-1.90954	-1.16232
19979010	chr19:19979010:T:C	1.08591e-10	-1.79286	-1.14986	1.43456e-05	-1.91164	-1.15164
19979025	chr19:19979025:A:C	1.09824e-10	-1.78294	-1.14848	1.44116e-05	-1.90822	-1.15047
19980229	chr19:19980229:A:C	1.02261e-10	-1.89693	-1.10584	1.5986e-05	-1.87093	-1.08407
19980614	chr19:19980614:T:A	1.94667e-10	-1.15127	-1.20775	3.94188e-05	-0.849909	-1.20256
19980656	chr19:19980656:C:T	1.00482e-10	-1.76586	-1.25447	1.30437e-05	-1.90371	-1.25471
19980893	chr19:19980893:A:G	1.11982e-10	-1.7643	-1.14767	1.45253e-05	-1.90128	-1.14955
19981694	chr19:19981694:G:A	1.5237e-09	-4.09779e-10	-0.301412	0.00026217	-4.09779e-10	-0.157722
19982088	chr19:19982088:G:A	3.01623e-10	-1.92113	-5.44374e-10	4.56799e-05	-1.90506	-5.44374e-10
19982113	chr19:19982113:C:T	8.94977e-10	-4.09779e-10	-0.83351	0.000134425	-4.09779e-10	-0.825705
19982169	chr19:19982169:A:T	5.80097e-10	-4.09779e-10	-1.26711	8.72073e-05	-4.09779e-10	-1.25843
19982965	chr19:19982965:C:T	9.16812e-10	-4.09779e-10	-0.809406	0.000137723	-4.09779e-10	-0.801468
19983554	chr19:19983554:G:A	1.81634e-10	-1.36085	-1.06746	1.96278e-05	-1.67705	-1.07272
19983563	chr19:19983563:T:C	1.52921e-09	-4.09779e-10	-0.2978	0.000263282	-4.09779e-10	-0.153488
19983976	chr19:19983976:T:A	2.75466e-10	-1.02385	-0.987999	2.68855e-05	-1.44124	-0.993886
19984302	chr19:19984302:C:G	1.21813e-10	-1.68846	-1.13936	1.5214e-05	-1.86193	-1.14257
19984397	chr19:19984397:G:A	1.28462e-09	-4.09779e-10	-0.472086	0.000218516	-4.09779e-10	-0.339857
19984714	chr19:19984714:A:T	1.01696e-10	-1.87432	-1.134	1.50891e-05	-1.89858	-1.11417
19984745	chr19:19984745:A:G	9.16825e-10	-4.09779e-10	-0.809392	0.000137729	-4.09779e-10	-0.801428
19985665	chr19:19985665:T:C	1.10266e-10	-1.90149	-1.02592	1.64899e-05	-1.92448	-0.99948
19985803	chr19:19985803:A:G	1.75864e-10	-1.25516	-1.20544	2.03275e-05	-1.50602	-1.20872
19986297	chr19:19986297:T:C	1.73908e-10	-1.27925	-1.19253	2.02041e-05	-1.52469	-1.19614
19986875	chr19:19986875:G:A	6.34927e-10	-4.09779e-10	-1.1768	9.66913e-05	-4.09779e-10	-1.15519
19986898	chr19:19986898:G:A	1.33647e-09	-0.43252	-5.44374e-10	0.000165528	-0.617575	-5.44374e-10
19986953	chr19:19986953:A:G	1.05321e-10	-1.92088	-1.05241	1.5993e-05	-1.91461	-1.03995
19987321	chr19:19987321:T:A	1.84175e-10	-1.22809	-1.18633	2.11869e-05	-1.48296	-1.19037
19988976	chr19:19988976:C:T	2.13985e-09	-4.09779e-10	0.0381818	0.000339378	-4.09779e-10	0.100401
19989078	chr19:19989078:G:A	1.13118e-10	-1.8658	-1.03607	1.94343e-05	-1.72526	-1.03441
19989540	chr19:19989540:G:A	1.28354e-09	-0.472932	-5.44374e-10	0.000159625	-0.653888	-5.44374e-10
19989662	chr19:19989662:G:A	1.22273e-09	-0.521463	-5.44374e-10	0.000152359	-0.700473	-5.44374e-10
19990542	chr19:19990542:A:G	2.6627e-10	-0.777584	-1.26821	5.83804e-05	-0.39187	-1.26786
19990702	chr19:19990702:A:G	2.34957e-09	-4.09779e-10	0.131681	0.000373665	-4.09779e-10	0.196646
19990943	chr19:19990943:GTGGGGTCATAAAAGGAATAGCAAAGTACCT:G	1.063e-09	-0.661456	-5.44374e-10	0.000133698	-0.831128	-5.44374e-10
19990971	chr19:19990971:C:A	4.04314e-10	-1.62812	-5.44374e-10	7.2001e-05	-1.45003	-5.44374e-10
19991141	chr19:19991141:A:C	1.36694e-10	-1.74679	-0.965771	2.60535e-05	-1.50225	-0.964313
19991289	chr19:19991289:C:T	5.7911e-10	-4.09779e-10	-1.26882	8.66432e-05	-4.09779e-10	-1.26492
19991300	chr19:19991300:C:T	1.68819e-10	-1.23365	-1.26783	6.60815e-05	-0.269423	-1.2664
19991309	chr19:19991309:G:T	1.93025e-10	-1.2341	-1.13338	2.86536e-05	-1.2826	-1.08884
19991380	chr19:19991380:TA:T	2.92989e-10	-0.684335	-1.26584	6.51613e-05	-0.284738	-1.26511
19991413	chr19:19991413:G:A	2.06402e-10	-1.19134	-1.10914	3.07098e-05	-1.24106	-1.06107
19991944	chr19:19991944:A:G	1.49273e-10	-1.36573	-1.25879	5.42365e-05	-0.47868	-1.25468
19992329	chr19:19992329:C:T	2.28205e-10	-0.946886	-1.25318	4.77033e-05	-0.609735	-1.25198
19993115	chr19:19993115:C:G	1.26854e-09	-4.09779e-10	-0.484687	0.000191802	-4.09779e-10	-0.470253
19993139	chr19:19993139:A:G	2.26969e-10	-0.949715	-1.25578	4.74318e-05	-0.612714	-1.25471
19993166	chr19:19993166:G:C	2.18777e-10	-1.08101	-1.16124	3.22429e-05	-1.12982	-1.1236
19993227	chr19:19993227:A:G	2.29152e-10	-0.939272	-1.25665	4.79541e-05	-0.600894	-1.25558
19994244	chr19:19994244:T:C	1.2171e-09	-4.09779e-10	-0.526081	0.000180387	-4.09779e-10	-0.531613
19994343	chr19:19994343:A:G	2.33187e-10	-0.924806	-1.25366	4.89129e-05	-0.584186	-1.25249
19994775	chr19:19994775:G:A	3.44242e-10	-1.78896	-5.44374e-10	5.36165e-05	-1.74486	-5.44374e-10
19995100	chr19:19995100:G:A	1.56949e-10	-1.31289	-1.2615	4.6576e-05	-0.621369	-1.26426
19995780	chr19:19995780:A:G	2.25479e-10	-0.95842	-1.25366	4.70791e-05	-0.622398	-1.25249
19995841	chr19:19995841:A:T	2.17465e-10	-0.994608	-1.25366	4.50951e-05	-0.665454	-1.25249
19996183	chr19:19996183:T:C	2.21531e-10	-0.974465	-1.25528	4.6095e-05	-0.641712	-1.2543
19996229	chr19:19996229:G:T	2.54966e-10	-0.820792	-1.26839	5.5237e-05	-0.446817	-1.26826
19996328	chr19:19996328:A:C	2.28186e-10	-0.944816	-1.25533	4.76879e-05	-0.607681	-1.25436
19996578	chr19:19996578:G:A	2.27344e-10	-0.940036	-1.26381	4.75499e-05	-0.601732	-1.2632
19996746	chr19:19996746:T:C	5.21816e-10	-0.477337	-0.895657	6.76782e-05	-0.612778	-0.899172
19996825	chr19:19996825:A:T	1.18245e-10	-1.88697	-0.970578	1.75093e-05	-1.92053	-0.943452
19997025	chr19:19997025:C:T	1.00573e-08	-4.09779e-10	1.58575	0.00167366	-4.09779e-10	1.69605
19997215	chr19:19997215:A:T	9.68098e-10	-4.09779e-10	-0.754975	0.000144364	-4.09779e-10	-0.754375
19997534	chr19:19997534:G:A	3.88252e-09	-4.09779e-10	0.633932	0.000674039	-4.09779e-10	0.786573
19997686	chr19:19997686:G:A	1.28354e-09	-0.472932	-5.44374e-10	0.000159625	-0.653888	-5.44374e-10
19998050	chr19:19998050:A:G	2.20524e-10	-0.977015	-1.25729	4.60527e-05	-0.640535	-1.25639
19998115	chr19:19998115:C:A	1.14341e-10	-1.6502	-1.24092	1.37725e-05	-1.87598	-1.22806
19998309	chr19:19998309:C:T	2.21804e-10	-0.972484	-1.25603	4.6409e-05	-0.634113	-1.25511
19998720	chr19:19998720:T:C	7.13864e-10	-1.05962	-5.44374e-10	0.000168014	-0.602668	-5.44374e-10
19999420	chr19:19999420:AT:A	1.16296e-10	-1.63383	-1.24034	1.34608e-05	-1.88789	-1.23904
19999510	chr19:19999510:A:G	1.16614e-10	-1.63197	-1.23947	1.34821e-05	-1.8872	-1.23815
19999583	chr19:19999583:A:G	1.1614e-10	-1.6345	-1.24101	1.34485e-05	-1.88812	-1.23973
19999782	chr19:19999782:G:A	1.3404e-10	-1.46362	-1.26855	3.72764e-05	-0.840682	-1.26767
19999934	chr19:19999934:G:A	5.92495e-10	-4.09779e-10	-1.24597	8.8486e-05	-4.09779e-10	-1.24387
20000018	chr19:20000018:A:T	6.15845e-10	-4.09779e-10	-1.20731	9.35571e-05	-4.09779e-10	-1.18814
20000195	chr19:20000195:C:G	1.3199e-10	-1.67357	-1.07401	2.609e-05	-1.39237	-1.07279
20000266	chr19:20000266:C:T	1.24629e-09	-4.09779e-10	-0.502383	0.000184606	-4.09779e-10	-0.50849
20000325	chr19:20000325:T:C	1.01064e-10	-1.78526	-1.22929	1.3312e-05	-1.92124	-1.21682
20000584	chr19:20000584:T:G	1.05983e-10	-1.75651	-1.21052	2.0228e-05	-1.50983	-1.20982
20000800	chr19:20000800:T:C	1.12606e-09	-0.603831	-5.44374e-10	0.000141341	-0.775537	-5.44374e-10
20001185	chr19:20001185:A:G	1.34741e-10	-1.47257	-1.25439	1.38974e-05	-1.84142	-1.25359
20001194	chr19:20001194:C:T	4.15635e-10	-1.6005	-5.44374e-10	6.20894e-05	-1.59814	-5.44374e-10
20001455	chr19:20001455:T:C	1.21641e-10	-1.65435	-1.17488	1.46567e-05	-1.88981	-1.15201
20002031	chr19:20002031:C:T	3.16508e-10	-1.87296	-5.44374e-10	4.48385e-05	-1.92365	-5.44374e-10
20002505	chr19:20002505:C:T	8.87886e-10	-4.09779e-10	-0.841465	0.000133095	-4.09779e-10	-0.835652
20002700	chr19:20002700:T:C	1.12912e-09	-4.09779e-10	-0.601113	0.000167248	-4.09779e-10	-0.607239
20002965	chr19:20002965:C:T	3.64761e-10	-1.73107	-5.44374e-10	4.49461e-05	-1.92125	-5.44374e-10
20003018	chr19:20003018:G:A	5.79111e-10	-4.09779e-10	-1.26881	8.63359e-05	-4.09779e-10	-1.26847
20003089	chr19:20003089:G:A	7.18163e-10	-4.09779e-10	-1.05361	0.000108923	-4.09779e-10	-1.03607
20003426	chr19:20003426:C:T	1.58059e-10	-1.6684	-0.898937	3.22014e-05	-1.35594	-0.898762
20003456	chr19:20003456:G:A	1.75031e-09	-0.24864	0.0858797	0.000224119	-0.564437	0.249899
20003486	chr19:20003486:CA:C	7.19706e-10	-1.05147	-5.44374e-10	9.38313e-05	-1.18522	-5.44374e-10
20003692	chr19:20003692:A:G	1.99288e-10	-1.19154	-1.14402	4.32304e-05	-0.828815	-1.13135
20003699	chr19:20003699:C:T	6.22375e-10	-4.09779e-10	-1.19677	9.25634e-05	-4.09779e-10	-1.19882
20003757	chr19:20003757:G:A	1.39162e-10	-1.45441	-1.24026	1.33748e-05	-1.90512	-1.22822
20003822	chr19:20003822:C:T	6.40711e-10	-1.16773	-5.44374e-10	8.46742e-05	-1.2879	-5.44374e-10
20004708	chr19:20004708:C:G	3.06499e-10	-1.90509	-5.44374e-10	4.54154e-05	-1.91086	-5.44374e-10
20005167	chr19:20005167:C:T	1.60823e-10	-1.64269	-0.907312	3.45876e-05	-1.29545	-0.887769
20005284	chr19:20005284:C:T	1.59483e-10	-1.65779	-0.900579	3.40592e-05	-1.3178	-0.880817
20005448	chr19:20005448:A:C	2.29313e-10	-1.10371	-1.09151	5.09403e-05	-0.720825	-1.07523
20005467	chr19:20005467:T:C	6.36525e-10	-1.17428	-5.44374e-10	8.41812e-05	-1.29374	-5.44374e-10
20005531	chr19:20005531:A:G	7.14844e-10	-1.05824	-5.44374e-10	9.31904e-05	-1.19207	-5.44374e-10
20005782	chr19:20005782:TATTAAATGCTTTGCC:T	2.16149e-10	-1.00292	-1.25142	7.12732e-05	-0.203071	-1.25712
20005832	chr19:20005832:A:G	2.27828e-10	-1.11472	-1.08699	5.04214e-05	-0.735725	-1.07057
20006154	chr19:20006154:C:T	2.46146e-09	-0.149797	0.327997	0.000320644	-0.466543	0.51016
20006494	chr19:20006494:C:T	1.15997e-09	-4.09779e-10	-0.574159	0.000171971	-4.09779e-10	-0.579386
20006842	chr19:20006842:C:T	1.59278e-09	-4.09779e-10	-0.257072	0.000275054	-4.09779e-10	-0.109747
20006876	chr19:20006876:G:A	2.41981e-10	-1.0396	-1.10185	5.44e-05	-0.644437	-1.08591
20007426	chr19:20007426:T:C	2.18149e-10	-0.993027	-1.2521	7.25407e-05	-0.185155	-1.25741
20008309	chr19:20008309:A:C	6.36578e-10	-1.1742	-5.44374e-10	8.41834e-05	-1.29372	-5.44374e-10
20008923	chr19:20008923:G:A	7.72369e-10	-4.09779e-10	-0.980846	0.000115189	-4.09779e-10	-0.98014
20009212	chr19:20009212:C:T	1.56967e-10	-1.69783	-0.876441	3.28276e-05	-1.37944	-0.856001
20009570	chr19:20009570:A:G	6.9651e-10	-1.08423	-5.44374e-10	9.10296e-05	-1.21553	-5.44374e-10
20010007	chr19:20010007:G:A	6.31811e-10	-1.18172	-5.44374e-10	8.34166e-05	-1.30287	-5.44374e-10
20010447	chr19:20010447:G:A	2.49877e-10	-0.912865	-1.19648	8.54278e-05	-0.0703535	-1.20869
20010451	chr19:20010451:G:A	1.48365e-10	-1.71246	-0.918171	3.07555e-05	-1.40176	-0.898881
20010480	chr19:20010480:T:C	2.10151e-10	-1.17942	-1.10306	4.58832e-05	-0.813438	-1.08718
20010616	chr19:20010616:G:A	9.55913e-10	-4.09779e-10	-0.767641	0.000142928	-4.09779e-10	-0.764375
20010644	chr19:20010644:G:A	3.56351e-10	-1.75439	-5.44374e-10	5.54494e-05	-1.71124	-5.44374e-10
20010763	chr19:20010763:A:G	2.05879e-10	-1.21465	-1.08837	4.46536e-05	-0.855909	-1.07187
20010855	chr19:20010855:C:T	3.56955e-10	-0.632338	-1.12036	0.000111421	0.0816015	-1.095
20011032	chr19:20011032:A:G	6.02089e-10	-4.09779e-10	-1.2299	8.96128e-05	-4.09779e-10	-1.23122
20011543	chr19:20011543:A:G	2.04976e-10	-1.22011	-1.0873	4.43408e-05	-0.864069	-1.07074
20011893	chr19:20011893:C:T	1.37459e-10	-1.81645	-0.890536	2.73253e-05	-1.54941	-0.86949
20012437	chr19:20012437:T:C	1.55204e-10	-1.62615	-0.959422	1.89203e-05	-1.87488	-0.911601
20012474	chr19:20012474:A:C	3.60978e-10	-1.45434	-0.287154	0.000101989	-0.891924	-0.20993
20012520	chr19:20012520:C:A	9.85915e-10	-4.09779e-10	-0.736738	0.000146731	-4.09779e-10	-0.738113
20012992	chr19:20012992:T:C	1.40054e-10	-1.44169	-1.24659	1.33195e-05	-1.90183	-1.23566
20013348	chr19:20013348:A:G	1.74857e-10	-1.6715	-0.794842	3.74422e-05	-1.34316	-0.760759
20013684	chr19:20013684:G:A	6.02208e-10	-4.09779e-10	-1.22971	8.96307e-05	-4.09779e-10	-1.23102
20013752	chr19:20013752:G:A	5.91084e-10	-4.09779e-10	-1.24835	8.82286e-05	-4.09779e-10	-1.24678
20014586	chr19:20014586:A:G	5.9118e-10	-4.09779e-10	-1.24819	8.82445e-05	-4.09779e-10	-1.2466
20014720	chr19:20014720:A:C	2.29702e-10	-1.14027	-1.05326	5.08736e-05	-0.762076	-1.03529
20014982	chr19:20014982:G:A	1.33567e-10	-1.469	-1.2667	1.28405e-05	-1.9116	-1.26251
20015170	chr19:20015170:A:G	5.80524e-10	-4.09779e-10	-1.26638	8.6306e-05	-4.09779e-10	-1.26882
20015213	chr19:20015213:T:C	1.44606e-09	-4.09779e-10	-0.353712	0.000247882	-4.09779e-10	-0.213761
20015571	chr19:20015571:T:G	2.26814e-09	-0.0758252	0.172233	0.000289743	-0.400375	0.342654
20015589	chr19:20015589:T:C	2.25244e-10	-1.14518	-1.06794	4.96742e-05	-0.770635	-1.05059
20015874	chr19:20015874:T:A	6.00789e-10	-4.09779e-10	-1.23206	8.97413e-05	-4.09779e-10	-1.22978
20016101	chr19:20016101:A:G	5.87682e-10	-4.09779e-10	-1.25412	8.7863e-05	-4.09779e-10	-1.25094
20016546	chr19:20016546:ATAAC:A	6.40969e-10	-1.16733	-5.44374e-10	8.4777e-05	-1.28669	-5.44374e-10
20016865	chr19:20016865:GAATTT:G	8.7551e-10	-4.09779e-10	-0.855502	0.000130108	-4.09779e-10	-0.858349
20017206	chr19:20017206:T:C	5.29651e-10	-1.35809	-5.44374e-10	7.05856e-05	-1.46989	-5.44374e-10
20017284	chr19:20017284:A:T	5.89237e-10	-4.09779e-10	-1.25148	8.82301e-05	-4.09779e-10	-1.24677
20017559	chr19:20017559:TA:T	5.93961e-10	-4.09779e-10	-1.2435	8.86779e-05	-4.09779e-10	-1.2417
20017563	chr19:20017563:A:G	1.21137e-10	-1.7915	-1.04189	2.5655e-05	-1.43991	-1.04207
20017580	chr19:20017580:G:T	2.1404e-10	-1.00833	-1.25582	1.64128e-05	-1.68759	-1.24106
20017649	chr19:20017649:A:G	1.35906e-10	-1.45332	-1.26503	1.2904e-05	-1.9094	-1.25978
20017702	chr19:20017702:T:C	4.00146e-10	-1.63848	-5.44374e-10	5.89195e-05	-1.65054	-5.44374e-10
20017930	chr19:20017930:C:T	1.71476e-10	-1.77549	-0.710368	3.458e-05	-1.49626	-0.687178
20018023	chr19:20018023:C:T	2.15574e-10	-1.25575	-1.00126	4.68919e-05	-0.896905	-0.981966
20018750	chr19:20018750:C:T	8.00412e-10	-4.09779e-10	-0.945182	0.000120121	-4.09779e-10	-0.938217
20019061	chr19:20019061:T:A	1.80323e-10	-1.32764	-1.10792	3.84749e-05	-0.985453	-1.09126
20019429	chr19:20019429:A:G	3.88954e-10	-0.610024	-1.05682	2.44857e-05	-1.48747	-1.04116
20020140	chr19:20020140:G:C	9.95532e-10	-4.09779e-10	-0.72703	0.000148768	-4.09779e-10	-0.724325
20020516	chr19:20020516:A:T	7.39691e-10	-1.02408	-5.44374e-10	0.000153618	-0.692242	-5.44374e-10
20020533	chr19:20020533:A:T	3.46227e-10	-0.922643	-0.860572	4.05721e-05	-1.2218	-0.801834
20020769	chr19:20020769:G:A	3.88562e-10	-1.66786	-5.44374e-10	6.12539e-05	-1.61169	-5.44374e-10
20020962	chr19:20020962:AT:A	3.19426e-10	-1.58501	-0.278776	3.83494e-05	-1.88432	-0.195657
20021061	chr19:20021061:G:GGAA	1.54071e-10	-1.76096	-0.831937	2.05547e-05	-1.92374	-0.779886
20021482	chr19:20021482:C:CA	2.93056e-10	-1.92348	-0.0264636	5.83206e-05	-1.83198	0.171225
20022221	chr19:20022221:A:G	1.38049e-09	-4.09779e-10	-0.400111	0.000221593	-4.09779e-10	-0.32587
20022352	chr19:20022352:A:AAAAC	8.75867e-11	-1.89078	-1.2669	1.54707e-05	-1.72027	-1.26749
20022459	chr19:20022459:T:C	2.6829e-10	-1.92292	-0.11532	5.26856e-05	-1.83692	0.0745425
20022664	chr19:20022664:T:A	2.77555e-10	-1.9196	-0.0846907	5.90096e-05	-1.75778	0.108765
20023037	chr19:20023037:C:T	4.98013e-10	-0.722617	-0.697065	5.77434e-05	-1.0482	-0.622506
20023241	chr19:20023241:G:A	8.18956e-10	-0.922278	-5.44374e-10	0.000106253	-1.06089	-5.44374e-10
20023647	chr19:20023647:A:G	5.8093e-10	-4.09779e-10	-1.26568	8.65026e-05	-4.09779e-10	-1.26654
20023708	chr19:20023708:AG:A	2.61664e-10	-1.91144	-0.151803	4.87264e-05	-1.87513	0.0346394
20023978	chr19:20023978:C:A	7.69878e-10	-4.09779e-10	-0.984077	0.000118976	-4.09779e-10	-0.947791
20024257	chr19:20024257:G:T	8.73609e-11	-1.89704	-1.26322	1.48484e-05	-1.76464	-1.26419
20024548	chr19:20024548:ATCCATG:A	6.00291e-10	-4.09779e-10	-1.23289	9.18496e-05	-4.09779e-10	-1.20656
20024597	chr19:20024597:G:A	2.69989e-10	-1.92049	-0.111434	5.22279e-05	-1.8502	0.0790999
20024688	chr19:20024688:A:G	8.175e-10	-4.09779e-10	-0.924058	0.000127676	-4.09779e-10	-0.877217
20024807	chr19:20024807:CT:C	2.61111e-10	-1.92212	-0.143236	5.08764e-05	-1.8422	0.0448845
20025240	chr19:20025240:G:C	8.6819e-11	-1.89767	-1.26882	1.51659e-05	-1.73892	-1.26875
20025582	chr19:20025582:T:C	2.29789e-10	-1.70454	-0.488608	2.99473e-05	-1.90998	-0.417296
20025608	chr19:20025608:C:T	2.54927e-10	-1.91377	-0.175559	6.05479e-05	-1.63151	0.0082283
20025895	chr19:20025895:G:A	3.12981e-10	-1.9218	0.0376364	6.17396e-05	-1.84428	0.240493
20025973	chr19:20025973:C:A	8.15556e-10	-0.926438	-5.44374e-10	0.00010585	-1.06469	-5.44374e-10
20026043	chr19:20026043:C:T	7.32262e-10	-4.09779e-10	-1.03417	0.000108629	-4.09779e-10	-1.03878
20026171	chr19:20026171:T:C	3.16249e-10	-1.92093	0.0471532	6.2037e-05	-1.84913	0.250148
20026316	chr19:20026316:C:G	6.01351e-10	-4.09779e-10	-1.23113	8.98057e-05	-4.09779e-10	-1.22907
20026571	chr19:20026571:T:C	2.77406e-10	-1.92422	-0.0806044	5.54194e-05	-1.82407	0.11228
20026611	chr19:20026611:C:T	7.87741e-10	-4.09779e-10	-0.961139	0.000122125	-4.09779e-10	-0.921666
20026817	chr19:20026817:G:T	5.79391e-10	-4.09779e-10	-1.26833	8.64389e-05	-4.09779e-10	-1.26728
20026953	chr19:20026953:T:G	8.18532e-10	-0.922796	-5.44374e-10	0.000106198	-1.06141	-5.44374e-10
20027147	chr19:20027147:C:T	2.77884e-10	-1.47715	-0.525951	3.16752e-05	-1.83136	-0.439823
20027218	chr19:20027218:C:T	9.59382e-11	-1.87391	-1.19269	1.72389e-05	-1.68186	-1.19768
20027399	chr19:20027399:C:A	3.47527e-10	-1.92456	0.145097	7.0901e-05	-1.81206	0.346634
20027868	chr19:20027868:C:T	8.96191e-11	-1.87573	-1.25901	1.60964e-05	-1.68864	-1.25948
20028179	chr19:20028179:G:A	9.5309e-10	-4.09779e-10	-0.770599	0.000150222	-4.09779e-10	-0.714597
20028410	chr19:20028410:C:T	1.42238e-09	-4.09779e-10	-0.370219	0.000228385	-4.09779e-10	-0.295683
20028425	chr19:20028425:T:A	1.5773e-10	-1.65216	-0.91726	1.86411e-05	-1.92125	-0.880097
20029557	chr19:20029557:T:C	2.18384e-10	-1.76532	-0.478732	3.15589e-05	-1.92335	-0.351505
20029674	chr19:20029674:C:T	3.50754e-10	-1.92336	0.153134	6.99986e-05	-1.83313	0.354886
20029805	chr19:20029805:G:A	3.48235e-10	-1.92413	0.146702	7.01637e-05	-1.82423	0.34835
20029847	chr19:20029847:A:C	2.78172e-10	-1.92424	-0.0778334	5.55621e-05	-1.82176	0.11255
20030053	chr19:20030053:C:T	3.55731e-10	-1.9243	0.168162	7.37092e-05	-1.79787	0.371283
20030689	chr19:20030689:G:A	1.32154e-10	-1.4778	-1.26854	1.27166e-05	-1.91779	-1.26602
20031135	chr19:20031135:T:C	4.93864e-10	-0.998884	-0.429165	5.27637e-05	-1.42679	-0.334104
20031143	chr19:20031143:C:A	9.04683e-11	-1.8609	-1.26441	1.65469e-05	-1.6558	-1.26471
20031859	chr19:20031859:TA:T	3.24541e-10	-1.9239	0.0760024	6.50067e-05	-1.82396	0.271739
20032213	chr19:20032213:G:T	4.72575e-10	-1.92248	0.450365	9.57491e-05	-1.83593	0.670952
20032944	chr19:20032944:T:C	2.72481e-10	-1.65375	-0.368988	3.43453e-05	-1.89663	-0.293615
20033099	chr19:20033099:T:C	6.12601e-10	-1.77177	0.559172	9.84706e-05	-1.92437	0.787414
20033140	chr19:20033140:A:G	4.73969e-10	-1.92132	0.452155	9.52891e-05	-1.84296	0.673165
20033432	chr19:20033432:C:T	5.97183e-10	-4.09779e-10	-1.23809	8.88481e-05	-4.09779e-10	-1.23979
20033575	chr19:20033575:T:C	4.70462e-10	-1.92457	0.447974	9.81529e-05	-1.8085	0.668309
20033699	chr19:20033699:T:C	6.00997e-10	-4.09779e-10	-1.23172	8.97571e-05	-4.09779e-10	-1.22961
20033724	chr19:20033724:A:C	8.37093e-10	-1.92199	1.02162	0.000174667	-1.8405	1.27667
20033824	chr19:20033824:G:A	9.25487e-10	-4.09779e-10	-0.799988	0.000133903	-4.09779e-10	-0.8296
20033878	chr19:20033878:C:T	1.06315e-09	-4.09779e-10	-0.661315	0.000159714	-4.09779e-10	-0.65333
20033959	chr19:20033959:C:T	4.80606e-10	-1.91948	0.464216	9.57876e-05	-1.85056	0.685975
20034308	chr19:20034308:T:C	9.2452e-11	-1.87866	-1.22496	1.34648e-05	-1.89804	-1.2286
20034389	chr19:20034389:G:A	4.74572e-10	-1.9201	0.452202	9.47737e-05	-1.84815	0.672927
20034392	chr19:20034392:A:C	6.05955e-10	-4.09779e-10	-1.2235	8.93145e-05	-4.09779e-10	-1.23455
20034465	chr19:20034465:C:T	4.86419e-10	-1.91909	0.475849	9.68679e-05	-1.85201	0.698646
20034538	chr19:20034538:A:G	4.85602e-10	-1.91937	0.474452	9.68167e-05	-1.85106	0.697162
20034606	chr19:20034606:A:C	5.01051e-10	-1.92132	0.507723	0.000101178	-1.84228	0.73245
20034690	chr19:20034690:T:C	4.85225e-10	-1.92138	0.475681	9.78253e-05	-1.84215	0.698624
20034925	chr19:20034925:C:T	4.85689e-10	-1.92306	0.47832	9.9141e-05	-1.83165	0.701476
20034948	chr19:20034948:C:T	5.13982e-10	-1.91323	0.52511	0.000100396	-1.86851	0.750917
20035007	chr19:20035007:AAT:A	4.81633e-10	-1.91631	0.46318	9.46976e-05	-1.86114	0.685119
20035045	chr19:20035045:T:C	4.77366e-10	-1.92181	0.459785	9.63668e-05	-1.84006	0.681512
20035082	chr19:20035082:G:A	5.08308e-10	-1.91985	0.520628	0.000101863	-1.8492	0.746107
20035247	chr19:20035247:C:T	5.05854e-10	-1.91865	0.514592	0.000100751	-1.85386	0.7398
20035471	chr19:20035471:A:G	2.53248e-10	-1.51084	-0.585101	2.90376e-05	-1.83754	-0.520585
20035716	chr19:20035716:T:TCA	4.7608e-10	-1.92221	0.457486	9.63701e-05	-1.83759	0.679071
20035734	chr19:20035734:CTGTT:C	4.81676e-10	-1.92117	0.468132	9.69029e-05	-1.84414	0.691136
20035941	chr19:20035941:G:C	9.82432e-10	-4.09779e-10	-0.740277	0.00015515	-4.09779e-10	-0.682319
20036080	chr19:20036080:A:G	5.12496e-10	-1.91868	0.527667	0.000102178	-1.85349	0.753489
20036137	chr19:20036137:A:G	4.9489e-10	-1.91861	0.492634	9.84393e-05	-1.85367	0.716395
20036276	chr19:20036276:T:C	4.96836e-10	-1.91833	0.496281	9.87066e-05	-1.85483	0.720267
20036333	chr19:20036333:C:T	2.88274e-10	-1.61462	-0.351775	3.54167e-05	-1.88313	-0.276401
20036394	chr19:20036394:CAGG:C	4.91942e-10	-1.92457	0.492618	0.000101925	-1.81801	0.715525
20036716	chr19:20036716:C:T	5.35631e-10	-1.91436	0.567497	0.000119123	-1.74317	0.79662
20036751	chr19:20036751:A:G	6.9513e-10	-1.92323	0.837021	0.000150476	-1.79333	1.08042
20036890	chr19:20036890:T:C	3.72559e-10	-1.9147	0.204787	8.07969e-05	-1.74762	0.41284
20037444	chr19:20037444:T:C	8.73357e-10	-4.09779e-10	-0.857963	0.000143605	-4.09779e-10	-0.759648
20037445	chr19:20037445:G:T	8.72362e-10	-4.09779e-10	-0.859104	0.000143409	-4.09779e-10	-0.761011
20037526	chr19:20037526:A:G	6.41058e-10	-1.8738	0.706611	0.00011728	-1.90934	0.947192
20037675	chr19:20037675:T:C	6.73108e-10	-4.09779e-10	-1.1184	0.000100927	-4.09779e-10	-1.11232
20038589	chr19:20038589:C:T	1.93063e-10	-1.61896	-0.748328	2.15676e-05	-1.9013	-0.754226
20038899	chr19:20038899:A:G	4.65144e-10	-1.92119	0.433231	0.000100122	-1.78285	0.662522
20039266	chr19:20039266:A:G	4.31415e-10	-1.89983	0.336596	0.000101937	-1.66148	0.559114
20039316	chr19:20039316:T:C	4.20227e-10	-1.90348	0.313967	9.82635e-05	-1.67402	0.534962
20039366	chr19:20039366:G:C	6.48651e-10	-1.89625	0.740839	0.000126084	-1.87702	0.98725
20039571	chr19:20039571:T:C	4.22412e-10	-1.9211	0.33677	9.02184e-05	-1.78354	0.559056
20039985	chr19:20039985:G:C	4.18785e-10	-1.91676	0.323806	9.09201e-05	-1.76036	0.543627
20040010	chr19:20040010:A:T	4.23508e-10	-1.91646	0.334725	9.21737e-05	-1.75858	0.555543
20040078	chr19:20040078:C:T	3.00784e-10	-1.92392	-5.44374e-10	4.5239e-05	-1.91476	-5.44374e-10
20040518	chr19:20040518:G:C	1.44091e-09	-4.09779e-10	-0.357278	0.00021268	-4.09779e-10	-0.366925
20040600	chr19:20040600:T:C	4.2734e-10	-1.92158	0.348848	9.10864e-05	-1.78551	0.570604
20040706	chr19:20040706:G:A	9.46944e-10	-0.777068	-5.44374e-10	0.00012201	-0.922612	-5.44374e-10
20041126	chr19:20041126:C:A	4.32207e-10	-1.92234	0.360936	8.9887e-05	-1.79136	0.563201
20041266	chr19:20041266:C:T	4.45976e-10	-1.53004	-5.44374e-10	9.88816e-05	-1.13279	-5.44374e-10
20041835	chr19:20041835:A:G	2.91961e-10	-1.90955	-0.0441358	6.26243e-05	-1.7374	0.147837
20042187	chr19:20042187:C:A	7.82171e-10	-4.09779e-10	-0.968235	0.000117477	-4.09779e-10	-0.960472
20042264	chr19:20042264:C:T	7.29547e-10	-4.09779e-10	-1.03788	0.000107843	-4.09779e-10	-1.04603
20042523	chr19:20042523:G:A	1.38153e-09	-4.09779e-10	-0.399363	0.000206995	-4.09779e-10	-0.394019
20042720	chr19:20042720:C:T	1.40341e-10	-1.42347	-1.26276	1.31229e-05	-1.89713	-1.25522
20042751	chr19:20042751:T:G	1.38233e-09	-4.09779e-10	-0.398782	0.000207224	-4.09779e-10	-0.392915
20042775	chr19:20042775:A:T	3.80849e-10	-1.91517	0.227268	8.25829e-05	-1.75286	0.439949
20042920	chr19:20042920:T:G	5.80933e-10	-4.09779e-10	-1.26567	8.65361e-05	-4.09779e-10	-1.26615
20042954	chr19:20042954:A:C	6.84619e-10	-1.91917	0.817729	0.000150834	-1.77302	1.06248
20043010	chr19:20043010:A:G	1.60615e-09	-4.09779e-10	-0.248712	0.000264594	-4.09779e-10	-0.148519
20043247	chr19:20043247:C:T	7.12245e-10	-4.09779e-10	-1.06189	0.000106901	-4.09779e-10	-1.05481
20043336	chr19:20043336:C:A	8.83556e-10	-0.846354	-5.44374e-10	0.000114307	-0.987823	-5.44374e-10
20043525	chr19:20043525:G:A	4.16652e-10	-1.69981	0.101756	5.5875e-05	-1.90212	0.198526
20043637	chr19:20043637:A:T	3.94812e-10	-1.92037	0.268475	8.40828e-05	-1.77888	0.483969
20043742	chr19:20043742:T:G	7.18388e-10	-4.09779e-10	-1.0533	0.000107848	-4.09779e-10	-1.046
20044164	chr19:20044164:C:CT	8.83345e-10	-0.846593	-5.44374e-10	0.000114287	-0.988005	-5.44374e-10
20045114	chr19:20045114:AAGAGGC:A	3.66193e-10	-1.91129	0.184146	8.00335e-05	-1.73795	0.393682
20045199	chr19:20045199:T:C	3.07773e-10	-1.90095	-5.44374e-10	4.48049e-05	-1.9244	-5.44374e-10
20045278	chr19:20045278:G:A	5.89872e-10	-4.09779e-10	-1.2504	8.77991e-05	-4.09779e-10	-1.25166
20045394	chr19:20045394:T:C	3.12382e-10	-1.77628	-0.1098	4.40489e-05	-1.92096	-0.0204486
20045590	chr19:20045590:A:AC	3.64475e-10	-1.91748	0.185632	7.82248e-05	-1.76303	0.395906
20046182	chr19:20046182:A:G	7.00459e-10	-4.09779e-10	-1.07857	0.000106508	-4.09779e-10	-1.0585
20046426	chr19:20046426:A:G	6.51776e-10	-4.09779e-10	-1.15061	9.76623e-05	-4.09779e-10	-1.1452
20046960	chr19:20046960:C:T	9.94081e-10	-0.72849	-5.44374e-10	0.00012726	-0.880483	-5.44374e-10
20046967	chr19:20046967:G:A	1.65246e-09	-0.9393	0.719015	0.000228532	-1.00575	0.710715
20047121	chr19:20047121:G:A	1.31033e-09	-4.09779e-10	-0.452272	0.000193038	-4.09779e-10	-0.46383
20047141	chr19:20047141:G:A	1.16629e-09	-0.568725	-5.44374e-10	0.000149259	-0.721029	-5.44374e-10
20047187	chr19:20047187:C:A	2.43204e-10	-1.45228	-0.684131	2.76443e-05	-1.7952	-0.612095
20047351	chr19:20047351:A:G	1.2391e-10	-1.66612	-1.14463	1.45169e-05	-1.9123	-1.13911
20047431	chr19:20047431:G:C	6.94178e-10	-4.09779e-10	-1.08758	0.000104194	-4.09779e-10	-1.08046
20047824	chr19:20047824:A:T	2.41497e-10	-1.50138	-0.642068	2.81409e-05	-1.8219	-0.567586
20047838	chr19:20047838:T:C	1.0301e-09	-4.09779e-10	-0.692901	0.000172117	-4.09779e-10	-0.578539
20048753	chr19:20048753:T:G	1.43955e-09	-4.09779e-10	-0.358225	0.000215978	-4.09779e-10	-0.35154
20048863	chr19:20048863:T:C	1.59413e-09	-4.09779e-10	-0.256226	0.000251045	-4.09779e-10	-0.20108
20048869	chr19:20048869:C:A	1.19432e-10	-1.58138	-1.26618	3.03073e-05	-1.04753	-1.2678
20048942	chr19:20048942:C:T	5.2741e-10	-1.81667	0.45434	8.94446e-05	-1.92385	0.690758
20049194	chr19:20049194:A:G	1.22997e-10	-1.55434	-1.26381	1.2786e-05	-1.92132	-1.25705
20049306	chr19:20049306:C:T	3.39811e-10	-1.69583	-0.106087	4.93067e-05	-1.83695	0.00829931
20049446	chr19:20049446:A:C	8.97635e-10	-0.830545	-5.44374e-10	0.000115679	-0.975892	-5.44374e-10
20049864	chr19:20049864:C:T	1.29103e-09	-4.09779e-10	-0.467109	0.000194348	-4.09779e-10	-0.457063
20050003	chr19:20050003:T:C	9.57502e-10	-0.76598	-5.44374e-10	0.000122731	-0.916718	-5.44374e-10
20050287	chr19:20050287:GCTGT:G	5.7707e-10	-1.42937	0.157022	7.22439e-05	-1.73183	0.28516
20050577	chr19:20050577:G:A	8.79906e-10	-4.09779e-10	-0.850494	0.000133649	-4.09779e-10	-0.831495
20050586	chr19:20050586:A:G	8.28048e-10	-4.09779e-10	-0.911237	0.000123135	-4.09779e-10	-0.913431
20050620	chr19:20050620:G:A	1.47122e-09	-4.09779e-10	-0.336459	0.000253319	-4.09779e-10	-0.192065
20050749	chr19:20050749:A:G	5.29386e-10	-1.4475	0.0889082	6.27951e-05	-1.79602	0.209183
20050910	chr19:20050910:A:C	4.93598e-10	-1.44519	0.0166036	5.83095e-05	-1.79485	0.133896
20050922	chr19:20050922:G:A	1.38766e-10	-1.6824	-1.01512	1.65072e-05	-1.91574	-1.00718
20050939	chr19:20050939:C:A	4.89156e-10	-1.43727	-0.000352443	5.75141e-05	-1.79087	0.116181
20050962	chr19:20050962:C:CAG	4.89173e-10	-1.44526	0.00766462	5.77594e-05	-1.79498	0.124557
20051289	chr19:20051289:T:C	1.22996e-09	-4.09779e-10	-0.515575	0.000184286	-4.09779e-10	-0.510225
20051334	chr19:20051334:G:A	6.78126e-10	-4.09779e-10	-1.11097	0.000101663	-4.09779e-10	-1.10505
20051374	chr19:20051374:C:T	5.71393e-10	-1.9226	0.640369	0.000124976	-1.78994	0.891343
20051464	chr19:20051464:A:G	2.74631e-10	-1.71015	-0.304734	3.95471e-05	-1.84803	-0.201191
20051699	chr19:20051699:C:T	1.50701e-09	-1.92247	1.61004	0.00035607	-1.78775	1.93616
20051886	chr19:20051886:A:C	1.62677e-09	-1.92243	1.68647	0.00038604	-1.7876	2.01682
20052115	chr19:20052115:C:CT	1.78789e-09	-1.92149	1.77998	0.000429216	-1.78058	2.11583
20052132	chr19:20052132:A:G	1.77087e-09	-1.92021	1.76913	0.000427824	-1.7724	2.1044
20052153	chr19:20052153:G:A	1.39768e-09	-1.91803	1.53029	0.00033672	-1.76093	1.85346
20052176	chr19:20052176:T:C	1.3673e-10	-1.69642	-1.01588	1.73358e-05	-1.9186	-0.955342
20052640	chr19:20052640:G:T	1.072e-09	-0.653026	-5.44374e-10	0.000136542	-0.810085	-5.44374e-10
20052852	chr19:20052852:C:G	1.2378e-09	-4.09779e-10	-0.50922	0.000190966	-4.09779e-10	-0.474617
20053195	chr19:20053195:G:C	1.995e-09	-1.86331	1.83141	0.0005786	-1.584	2.2179
20053239	chr19:20053239:C:T	1.35894e-10	-1.67807	-1.04036	1.68259e-05	-1.92107	-0.982731
20053356	chr19:20053356:T:C	1.42466e-09	-1.88253	1.51391	0.000393625	-1.6313	1.87998
20053390	chr19:20053390:A:G	5.32089e-10	-1.3535	-5.44374e-10	6.35158e-05	-1.57543	-5.44374e-10
20054538	chr19:20054538:G:A	1.4695e-10	-1.48604	-1.15418	1.52538e-05	-1.85343	-1.14846
20054630	chr19:20054630:A:G	4.0897e-10	-1.61667	-5.44374e-10	4.96464e-05	-1.82179	-5.44374e-10
20054893	chr19:20054893:G:C	1.09408e-09	-0.632637	-5.44374e-10	0.000139286	-0.790188	-5.44374e-10
20055466	chr19:20055466:G:A	7.29025e-10	-1.22555	0.186952	8.07562e-05	-1.66365	0.328367
20056150	chr19:20056150:G:A	7.18049e-09	-4.09779e-10	1.24881	0.00115846	-4.09779e-10	1.32814
20056772	chr19:20056772:A:G	6.88673e-10	-1.28749	0.191951	7.79286e-05	-1.70311	0.332187
20056960	chr19:20056960:C:T	1.74732e-10	-1.64994	-0.817113	2.14689e-05	-1.92365	-0.73646
20056962	chr19:20056962:A:G	2.92144e-09	-1.88103	2.23055	0.00084539	-1.6303	2.64338
20056977	chr19:20056977:T:C	2.76267e-09	-1.87643	2.17008	0.000801765	-1.6188	2.5789
20057066	chr19:20057066:G:C	5.83726e-10	-1.16226	-0.0986138	8.81245e-05	-1.30957	0.0616067
20057264	chr19:20057264:G:A	1.83107e-10	-1.61208	-0.808159	2.16561e-05	-1.92455	-0.726873
20057290	chr19:20057290:A:G	2.70626e-09	-1.88456	2.15757	0.00077443	-1.64018	2.56559
20057327	chr19:20057327:C:T	9.28047e-10	0.331324	-1.12855	0.000123665	0.190277	-1.09941
20057378	chr19:20057378:G:A	9.78554e-10	0.380411	-1.12464	0.000130251	0.237872	-1.09512
20057420	chr19:20057420:G:A	6.64727e-10	-4.09779e-10	-1.13093	0.000102002	-4.09779e-10	-1.10173
20057553	chr19:20057553:C:T	9.33721e-10	0.332461	-1.12359	0.000124476	0.191347	-1.09395
20057939	chr19:20057939:C:G	3.1869e-10	-1.84591	-0.0201802	4.79385e-05	-1.92397	0.0671701
20057956	chr19:20057956:C:T	1.35299e-09	-4.09779e-10	-0.420239	0.000213522	-4.09779e-10	-0.362976
20058053	chr19:20058053:C:T	3.38246e-10	-1.82638	0.0198482	4.99149e-05	-1.92451	0.108116
20058077	chr19:20058077:G:A	1.9025e-10	-1.63552	-0.746453	2.31574e-05	-1.92429	-0.660108
20058082	chr19:20058082:A:C	3.33658e-10	-1.82019	-5.44374e-10	5.10145e-05	-1.79461	-5.44374e-10
20058171	chr19:20058171:G:A	7.04201e-10	-1.28645	0.21321	7.98201e-05	-1.70192	0.354977
20058196	chr19:20058196:C:A	9.82507e-10	-0.7402	-5.44374e-10	0.000125681	-0.892965	-5.44374e-10
20058231	chr19:20058231:A:G	3.38239e-09	-1.81252	2.30855	0.000646472	-1.92395	2.66876
20058254	chr19:20058254:C:T	6.60055e-10	-4.09779e-10	-1.13799	0.000101213	-4.09779e-10	-1.10948
20058396	chr19:20058396:G:C	1.92959e-10	-1.64963	-0.718205	2.3891e-05	-1.92364	-0.629567
20058415	chr19:20058415:A:G	3.49753e-10	-1.82502	0.0519419	5.16147e-05	-1.92447	0.141566
20058448	chr19:20058448:A:G	3.28813e-10	-1.79995	-0.0348658	4.72851e-05	-1.92238	0.051857
20058573	chr19:20058573:T:A	3.38148e-10	-1.82907	0.0222464	5.0037e-05	-1.92456	0.110612
20058618	chr19:20058618:G:C	1.95198e-10	-1.61749	-0.738801	2.33437e-05	-1.92458	-0.651813
20058653	chr19:20058653:A:G	3.35279e-10	-1.82673	0.0113834	4.94796e-05	-1.92452	0.0993659
20058657	chr19:20058657:T:C	3.33584e-10	-1.83223	0.0118171	4.94991e-05	-1.92457	0.0998144
20058691	chr19:20058691:G:A	3.42291e-10	-1.82264	0.0279953	5.03435e-05	-1.92438	0.116537
20058727	chr19:20058727:T:C	3.43471e-10	-1.82308	0.0318752	5.05427e-05	-1.9244	0.120507
20058742	chr19:20058742:C:G	3.10463e-09	-1.79296	2.2033	0.000578965	-1.92457	2.55909
20058978	chr19:20058978:G:A	3.48961e-09	-1.81966	2.3469	0.0006736	-1.92328	2.70921
20059078	chr19:20059078:C:G	4.50278e-10	-1.53024	0.00979918	4.86286e-05	-1.86725	0.0247433
20059142	chr19:20059142:A:C	3.44055e-10	-1.8295	0.0399947	5.09623e-05	-1.92457	0.128939
20059175	chr19:20059175:G:A	3.46728e-10	-1.82914	0.0473772	5.13462e-05	-1.92457	0.136441
20059247	chr19:20059247:C:T	6.25098e-10	-4.09779e-10	-1.1924	9.53733e-05	-4.09779e-10	-1.16892
20059285	chr19:20059285:A:T	1.8456e-10	-1.65195	-0.760379	2.28251e-05	-1.92352	-0.675337
20059306	chr19:20059306:A:G	3.41595e-10	-1.82667	0.0299868	5.04397e-05	-1.92453	0.118596
20059351	chr19:20059351:C:T	1.15416e-09	-4.09779e-10	-0.579182	0.000172932	-4.09779e-10	-0.573814
20059405	chr19:20059405:C:T	1.86465e-10	-1.65048	-0.751578	2.30422e-05	-1.92357	-0.665819
20059496	chr19:20059496:G:A	1.90875e-10	-1.64601	-0.732677	2.35154e-05	-1.92383	-0.645231
20059765	chr19:20059765:C:T	1.86442e-10	-1.65043	-0.751762	2.30308e-05	-1.9236	-0.666284
20059781	chr19:20059781:T:A	3.36424e-10	-1.82141	0.00947509	4.93265e-05	-1.92433	0.0960785
20059847	chr19:20059847:T:C	4.22654e-10	-1.68412	0.100365	5.57894e-05	-1.90071	0.195578
20059851	chr19:20059851:T:C	3.90734e-10	-0.468606	-1.19368	0.000147237	0.456856	-1.19152
20059866	chr19:20059866:C:T	6.31628e-10	-4.09779e-10	-1.18201	9.65136e-05	-4.09779e-10	-1.15703
20059871	chr19:20059871:C:T	1.8384e-10	-1.65587	-0.760379	2.28316e-05	-1.92323	-0.675337
20059987	chr19:20059987:A:T	6.47123e-10	-4.09779e-10	-1.15777	9.9e-05	-4.09779e-10	-1.13159
20060293	chr19:20060293:A:G	1.98163e-10	-1.68743	-0.653783	2.55676e-05	-1.92027	-0.56512
20060403	chr19:20060403:CTTTCT:C	3.51164e-10	-1.76905	-5.44374e-10	4.55489e-05	-1.90793	-5.44374e-10
20060455	chr19:20060455:C:T	3.35601e-10	-1.8116	-0.00278313	4.87439e-05	-1.92365	0.0835147
20060461	chr19:20060461:A:G	8.52203e-11	-1.92164	-1.26343	1.39355e-05	-1.83259	-1.25968
20060499	chr19:20060499:T:G	3.38952e-10	-1.80928	0.00483119	4.91561e-05	-1.92339	0.0916757
20060569	chr19:20060569:C:A	6.55214e-10	-4.09779e-10	-1.14535	0.000100306	-4.09779e-10	-1.11849
20060670	chr19:20060670:G:C	1.07024e-09	-0.65467	-5.44374e-10	0.000136334	-0.811607	-5.44374e-10
20060930	chr19:20060930:A:G	3.32838e-10	-1.80742	-0.0152327	4.81427e-05	-1.92319	0.0706467
20061168	chr19:20061168:G:C	3.50424e-10	-1.80899	0.0378253	5.08367e-05	-1.92337	0.125271
20061170	chr19:20061170:C:T	7.61866e-10	-4.09779e-10	-0.994538	0.00011842	-4.09779e-10	-0.952476
20061201	chr19:20061201:G:A	3.37748e-10	-1.81285	0.00484287	4.91025e-05	-1.92372	0.090913
20061226	chr19:20061226:T:C	3.33501e-10	-1.8182	-0.00246001	4.86696e-05	-1.92418	0.082524
20061262	chr19:20061262:A:G	3.0468e-09	-1.86684	2.25838	0.000620127	-1.91053	2.61374
20061573	chr19:20061573:A:G	3.25125e-10	-1.80853	-0.0375667	4.70369e-05	-1.92334	0.0475571
20061613	chr19:20061613:A:G	1.82028e-10	-1.65881	-0.767337	2.26642e-05	-1.92304	-0.682888
20061745	chr19:20061745:C:T	7.37877e-10	-4.09779e-10	-1.02653	0.000108604	-4.09779e-10	-1.039
20061814	chr19:20061814:A:G	1.07393e-09	-0.651225	-5.44374e-10	0.000136772	-0.808396	-5.44374e-10
20062336	chr19:20062336:A:G	1.072e-09	-0.653026	-5.44374e-10	0.000136542	-0.810085	-5.44374e-10
20062525	chr19:20062525:GC:G	3.43727e-10	-1.79037	-8.54447e-05	4.9018e-05	-1.92083	0.0863027
20062861	chr19:20062861:C:T	3.16901e-10	-1.80202	-0.0697041	4.55229e-05	-1.92259	0.0140939
20062893	chr19:20062893:T:C	6.7868e-10	-1.2055	0.0953449	7.39291e-05	-1.65336	0.229755
20062905	chr19:20062905:C:A	3.37389e-10	-1.77447	-0.0346034	4.74991e-05	-1.91678	0.0507813
20063019	chr19:20063019:A:G	6.42178e-10	-4.09779e-10	-1.16544	9.81586e-05	-4.09779e-10	-1.14013
20063163	chr19:20063163:C:T	1.11931e-09	-4.09779e-10	-0.609837	0.000179114	-4.09779e-10	-0.538694
20063272	chr19:20063272:T:C	6.26904e-10	-4.09779e-10	-1.18951	9.56927e-05	-4.09779e-10	-1.16557
20063516	chr19:20063516:CTTTA:C	3.72578e-10	-1.67456	-0.0353001	5.0343e-05	-1.88668	0.0788271
20063574	chr19:20063574:A:G	3.49378e-09	-1.84308	2.37151	0.00068991	-1.91934	2.72918
20064215	chr19:20064215:G:A	5.79401e-10	-4.09779e-10	-1.26831	8.6606e-05	-4.09779e-10	-1.26535
20064443	chr19:20064443:G:A	6.17268e-10	-1.20501	-5.44374e-10	4.99606e-05	-1.81548	-5.44374e-10
20064531	chr19:20064531:A:T	1.4802e-10	-1.66804	-0.964919	1.83153e-05	-1.92228	-0.896698
20064590	chr19:20064590:GAGGGTCTCCTCACTTCTCAGACGGGGCGGCCGA:G	3.19571e-10	-1.86333	-5.44374e-10	4.49527e-05	-1.9211	-5.44374e-10
20064707	chr19:20064707:C:T	2.75828e-10	-1.7925	-0.218034	3.90978e-05	-1.92085	-0.139798
20064998	chr19:20064998:A:G	3.28182e-10	-1.80001	-0.0367285	4.7133e-05	-1.92226	0.0485162
20065045	chr19:20065045:G:A	1.8196e-10	-1.69555	-0.730972	2.36674e-05	-1.91888	-0.643738
20065199	chr19:20065199:T:C	3.3049e-10	-1.78674	-0.0429978	4.69078e-05	-1.92026	0.0417344
20065389	chr19:20065389:GTGGA:G	2.46036e-09	-1.85601	2.03376	0.00048758	-1.91507	2.3778
20065410	chr19:20065410:A:T	3.05128e-10	-1.82431	-0.0852625	4.40255e-05	-1.92449	-0.0174541
20065830	chr19:20065830:A:G	3.24406e-10	-1.78183	-0.0664862	4.58381e-05	-1.9193	0.0177042
20066455	chr19:20066455:G:T	9.29022e-10	-4.09779e-10	-0.796176	0.000134936	-4.09779e-10	-0.821912
20066493	chr19:20066493:T:C	3.09747e-10	-1.89455	-5.44374e-10	4.95466e-05	-1.8238	-5.44374e-10
20066520	chr19:20066520:T:C	9.65052e-10	-0.758127	-5.44374e-10	0.000125076	-0.89779	-5.44374e-10
20066642	chr19:20066642:G:T	1.31977e-09	-4.09779e-10	-0.445095	0.000231226	-4.09779e-10	-0.283318
20066666	chr19:20066666:G:A	2.1369e-10	-1.00492	-1.26086	6.98516e-05	-0.221744	-1.2586
20066794	chr19:20066794:C:T	3.10719e-10	-1.79801	-0.0934101	4.44585e-05	-1.92195	-0.010205
20066822	chr19:20066822:G:A	7.81602e-10	-4.09779e-10	-0.968962	0.000117229	-4.09779e-10	-0.962585
20066842	chr19:20066842:C:T	2.95617e-10	-1.81134	-0.129903	4.2748e-05	-1.92356	-0.0478308
20066845	chr19:20066845:A:G	3.03955e-10	-1.807	-0.106423	4.38157e-05	-1.92313	-0.0235924
20066952	chr19:20066952:G:C	1.61299e-10	-1.39876	-1.14829	1.59194e-05	-1.81685	-1.14233
20066971	chr19:20066971:A:G	8.93402e-10	-4.09779e-10	-0.835271	0.000133066	-4.09779e-10	-0.835868
20067036	chr19:20067036:G:A	1.89435e-10	-1.66209	-0.724176	2.37457e-05	-1.92283	-0.636484
20067211	chr19:20067211:A:G	3.14106e-10	-1.79639	-0.0841913	4.49262e-05	-1.92173	3.5632e-05
20067264	chr19:20067264:G:A	1.90474e-10	-1.65431	-0.726487	2.36716e-05	-1.92339	-0.639045
20067401	chr19:20067401:T:C	3.18623e-10	-1.80319	-0.0631092	4.58811e-05	-1.92268	0.0220172
20067541	chr19:20067541:G:A	1.92402e-10	-1.64599	-0.724736	2.37064e-05	-1.92388	-0.637088
20067869	chr19:20067869:TAAGCCA:T	1.87236e-10	-1.69006	-0.707872	2.42486e-05	-1.9196	-0.618751
20067882	chr19:20067882:A:T	7.5247e-10	-4.09779e-10	-1.00695	0.000110556	-4.09779e-10	-1.02119
20067930	chr19:20067930:G:A	3.05024e-10	-1.81088	-0.0990407	4.40979e-05	-1.92353	-0.0167754
20068399	chr19:20068399:T:C	4.90147e-10	-1.4356	-5.44374e-10	6.6625e-05	-1.52763	-5.44374e-10
20068526	chr19:20068526:G:A	9.37821e-10	-4.09779e-10	-0.786749	0.00014039	-4.09779e-10	-0.782288
20068580	chr19:20068580:G:A	6.47931e-10	-4.09779e-10	-1.15652	9.9135e-05	-4.09779e-10	-1.13023
20068602	chr19:20068602:A:T	1.64609e-10	-1.41146	-1.11527	1.63694e-05	-1.82251	-1.10879
20068621	chr19:20068621:C:T	3.18455e-10	-1.86683	-5.44374e-10	5.53898e-05	-1.71232	-5.44374e-10
20068805	chr19:20068805:T:G	1.88447e-10	-1.64957	-0.741927	2.329e-05	-1.92363	-0.655061
20069099	chr19:20069099:T:G	8.30253e-10	-4.09779e-10	-0.908578	0.000129894	-4.09779e-10	-0.859993
20069655	chr19:20069655:C:T	3.28504e-10	-1.83576	-5.44374e-10	4.903e-05	-1.83428	-5.44374e-10
20070044	chr19:20070044:T:C	4.21317e-09	-4.09779e-10	0.715662	0.000819523	-4.09779e-10	0.982008
20070307	chr19:20070307:A:G	4.71348e-09	-4.09779e-10	0.827873	0.000924732	-4.09779e-10	1.10279
20070380	chr19:20070380:A:G	4.46586e-09	-4.09779e-10	0.773909	0.000873723	-4.09779e-10	1.04605
20070440	chr19:20070440:G:A	2.41797e-09	-4.09779e-10	0.160373	0.000430683	-4.09779e-10	0.338658
20070506	chr19:20070506:A:G	4.53091e-09	-4.09779e-10	0.788369	0.000887088	-4.09779e-10	1.06123
20070794	chr19:20070794:A:C	7.08509e-09	-1.48201	2.71745	0.00343742	-0.746643	3.16241
20070961	chr19:20070961:T:A	1.03297e-09	-4.09779e-10	-0.690116	0.00014937	-4.09779e-10	-0.720288
20070982	chr19:20070982:T:C	3.2896e-09	-4.09779e-10	0.468213	0.000594301	-4.09779e-10	0.660671
20071054	chr19:20071054:A:T	1.36394e-09	-4.09779e-10	-0.412178	0.00022442	-4.09779e-10	-0.313195
20071161	chr19:20071161:C:T	2.95366e-09	-4.09779e-10	0.360493	0.000530863	-4.09779e-10	0.547789
20071208	chr19:20071208:A:T	1.9663e-10	-1.29977	-1.04922	1.85974e-05	-1.76449	-1.0392
20071361	chr19:20071361:A:G	1.17467e-09	-4.09779e-10	-0.561567	0.000186797	-4.09779e-10	-0.496691
20071653	chr19:20071653:A:C	3.47254e-09	-4.09779e-10	0.522333	0.000625221	-4.09779e-10	0.71139
20071972	chr19:20071972:C:T	3.61204e-09	-4.09779e-10	0.561719	0.000651336	-4.09779e-10	0.752312
20071990	chr19:20071990:G:A	1.35128e-09	-4.09779e-10	-0.421497	0.000216014	-4.09779e-10	-0.35137
20072204	chr19:20072204:A:G	1.89695e-09	-1.03508	0.952771	0.000984718	-0.0183795	1.18402
20072335	chr19:20072335:C:G	3.53615e-09	-4.09779e-10	0.540484	0.000637574	-4.09779e-10	0.730956
20072475	chr19:20072475:G:A	6.83542e-10	-4.09779e-10	-1.10302	0.000100223	-4.09779e-10	-1.11932
20072930	chr19:20072930:C:T	8.38657e-10	-4.09779e-10	-0.898506	0.000130961	-4.09779e-10	-0.851818
20072960	chr19:20072960:CACATATAAATATATATATACAT:C	8.35776e-10	-4.09779e-10	-0.901947	0.000130496	-4.09779e-10	-0.85537
20072999	chr19:20072999:G:A	2.40964e-09	-0.49444	0.651362	0.00160247	0.753827	0.898759
20073011	chr19:20073011:ACACT:A	1.6804e-10	-1.50983	-0.996276	1.8249e-05	-1.86237	-0.960234
20073023	chr19:20073023:C:A	1.33389e-10	-1.86761	-0.869434	2.5504e-05	-1.65203	-0.835849
20073196	chr19:20073196:G:A	1.26904e-09	-4.09779e-10	-0.484289	0.000184653	-4.09779e-10	-0.508238
20073313	chr19:20073313:A:G	4.38228e-10	-0.558543	-0.989026	0.000175846	0.408861	-0.965968
20073365	chr19:20073365:A:G	1.29862e-09	-4.09779e-10	-0.461255	0.000214126	-4.09779e-10	-0.360149
20073465	chr19:20073465:C:T	2.1544e-08	-1.27386	3.62141	0.0128426	-0.40382	4.13763
20073466	chr19:20073466:G:A	1.67191e-10	-1.48249	-1.02868	1.7474e-05	-1.84904	-1.01696
20073604	chr19:20073604:T:C	6.71836e-10	-4.09779e-10	-1.12029	0.000101027	-4.09779e-10	-1.11133
20073613	chr19:20073613:T:C	1.03514e-09	-4.09779e-10	-0.688017	0.000163578	-4.09779e-10	-0.629426
20073759	chr19:20073759:G:A	1.0091e-09	-4.09779e-10	-0.713495	0.000159176	-4.09779e-10	-0.656703
20074124	chr19:20074124:G:A	1.19027e-09	-4.09779e-10	-0.548371	0.00017547	-4.09779e-10	-0.559249
20074198	chr19:20074198:A:G	3.28265e-10	-1.87441	0.0379205	7.03551e-05	-1.64928	0.176122
20074245	chr19:20074245:A:G	1.8382e-10	-1.47074	-0.945612	1.90739e-05	-1.84551	-0.932885
20075238	chr19:20075238:C:T	8.37284e-10	-4.09779e-10	-0.900145	0.000130668	-4.09779e-10	-0.854056
20075330	chr19:20075330:A:T	4.39652e-10	-1.54432	-5.44374e-10	5.72315e-05	-1.67961	-5.44374e-10
20075418	chr19:20075418:AT:A	1.07032e-09	-0.654598	-5.44374e-10	0.000138536	-0.795582	-5.44374e-10
20075638	chr19:20075638:A:G	2.96815e-10	-1.88454	-0.0526617	6.236e-05	-1.67472	0.0809334
20075735	chr19:20075735:A:G	8.67701e-10	-4.09779e-10	-0.864461	0.000130166	-4.09779e-10	-0.857903
20075936	chr19:20075936:A:G	1.03e-09	-4.09779e-10	-0.692991	0.0001627	-4.09779e-10	-0.634809
20076092	chr19:20076092:G:C	2.42339e-09	-0.544299	0.706914	0.00159356	0.689451	0.957559
20076325	chr19:20076325:G:A	1.33331e-09	-4.09779e-10	-0.434886	0.000193784	-4.09779e-10	-0.459971
20076373	chr19:20076373:T:A	3.45047e-08	2.69086	0.127678	0.018242	3.7536	0.331169
20076490	chr19:20076490:C:T	2.15825e-10	-1.35065	-0.905193	2.04263e-05	-1.81893	-0.890965
20076646	chr19:20076646:T:C	7.85065e-10	-4.09779e-10	-0.964541	0.000117556	-4.09779e-10	-0.959804
20076673	chr19:20076673:G:A	2.79431e-09	-4.09779e-10	0.305031	0.00046391	-4.09779e-10	0.412977
20077011	chr19:20077011:A:G	2.51182e-09	-4.09779e-10	0.198456	0.000427839	-4.09779e-10	0.332032
20077218	chr19:20077218:A:C	1.0468e-09	-1.77166	1.09484	0.000276913	-1.43193	1.32892
20077247	chr19:20077247:C:T	7.05582e-10	-0.00578508	-1.0655	0.000327354	1.10885	-1.04453
20077459	chr19:20077459:C:T	6.39909e-10	-4.09779e-10	-1.16898	9.41501e-05	-4.09779e-10	-1.18182
20077534	chr19:20077534:A:T	1.35978e-09	-4.09779e-10	-0.415227	0.000205726	-4.09779e-10	-0.400171
20077798	chr19:20077798:A:G	1.06747e-09	-1.71667	1.05941	0.000292773	-1.33919	1.29187
20077809	chr19:20077809:C:T	2.68238e-09	-4.09779e-10	0.264152	0.000458067	-4.09779e-10	0.400301
20077924	chr19:20077924:A:C	9.34742e-10	-0.790038	-5.44374e-10	0.000122619	-0.917634	-5.44374e-10
20077936	chr19:20077936:T:C	1.20002e-09	-1.73408	1.19386	0.000327485	-1.36817	1.4329
20078627	chr19:20078627:TCAAAGACG:T	1.42951e-09	-4.09779e-10	-0.365218	0.000233726	-4.09779e-10	-0.272566
20078698	chr19:20078698:C:T	1.11235e-09	-0.616076	-5.44374e-10	0.000143814	-0.758194	-5.44374e-10
20078828	chr19:20078828:A:ATAAC	9.22017e-10	-0.803745	-5.44374e-10	0.000120866	-0.932036	-5.44374e-10
20078845	chr19:20078845:A:G	6.00665e-10	-0.0976666	-1.1346	0.000270965	0.992844	-1.11757
20078879	chr19:20078879:T:C	6.75064e-10	-0.0293278	-1.08617	0.000312178	1.08293	-1.06607
20078961	chr19:20078961:A:G	8.01909e-10	-4.09779e-10	-0.943314	0.000120192	-4.09779e-10	-0.937623
20079041	chr19:20079041:C:T	3.02097e-10	-1.91956	-5.44374e-10	4.52723e-05	-1.91402	-5.44374e-10
20079052	chr19:20079052:G:C	1.81936e-09	-4.09779e-10	-0.124068	0.000262177	-4.09779e-10	-0.157695
20079314	chr19:20079314:T:G	5.91397e-10	-4.09779e-10	-1.24782	8.81235e-05	-4.09779e-10	-1.24798
20079411	chr19:20079411:G:A	9.0145e-10	-4.09779e-10	-0.826304	0.000143165	-4.09779e-10	-0.762719
20079474	chr19:20079474:CAT:C	2.08301e-10	-1.7847	-0.506627	3.62212e-05	-1.72308	-0.413987
20079529	chr19:20079529:A:G	7.88471e-10	-4.09779e-10	-0.960212	0.000122706	-4.09779e-10	-0.916923
20079600	chr19:20079600:G:C	1.03243e-09	-4.09779e-10	-0.69064	0.000169861	-4.09779e-10	-0.591731
20079607	chr19:20079607:G:A	3.5326e-09	-4.09779e-10	0.53948	0.000592603	-4.09779e-10	0.65781
20079615	chr19:20079615:C:CA	2.0224e-09	-4.09779e-10	-0.0182665	0.000341443	-4.09779e-10	0.106466
20079939	chr19:20079939:T:C	5.45421e-10	-1.32875	-5.44374e-10	0.000122944	-0.914984	-5.44374e-10
20080452	chr19:20080452:A:C	2.1829e-09	-4.09779e-10	0.0580999	0.000369659	-4.09779e-10	0.185866
20080669	chr19:20080669:A:G	1.79922e-09	-4.09779e-10	-0.1352	0.00030076	-4.09779e-10	-0.0204013
20080715	chr19:20080715:G:A	1.09018e-09	-4.09779e-10	-0.636209	0.000174125	-4.09779e-10	-0.566943
20081130	chr19:20081130:A:G	7.85032e-10	-4.09779e-10	-0.964583	0.000122126	-4.09779e-10	-0.921662
20081141	chr19:20081141:C:T	6.91715e-10	-4.09779e-10	-1.09113	0.000103269	-4.09779e-10	-1.08937
20081335	chr19:20081335:A:G	5.61625e-10	-1.29947	-5.44374e-10	0.000102026	-1.10149	-5.44374e-10
20081486	chr19:20081486:C:T	2.11207e-09	-4.09779e-10	0.0251165	0.000357285	-4.09779e-10	0.151819
20081487	chr19:20081487:A:G	2.08576e-09	-4.09779e-10	0.012578	0.000352648	-4.09779e-10	0.138757
20081708	chr19:20081708:G:A	4.75754e-10	-1.89119	0.425785	0.000105437	-1.69306	0.624461
20081763	chr19:20081763:TTTC:T	1.31833e-09	-4.09779e-10	-0.446189	0.000210517	-4.09779e-10	-0.377147
20081824	chr19:20081824:G:T	2.81086e-10	-0.951281	-1.04037	2.33309e-05	-1.54723	-1.0297
20081891	chr19:20081891:A:T	5.94112e-10	-4.09779e-10	-1.24324	8.8519e-05	-4.09779e-10	-1.2435
20082017	chr19:20082017:G:A	4.95759e-10	-0.455027	-0.969192	7.36073e-05	-0.511484	-0.916487
20082396	chr19:20082396:A:G	1.40873e-09	-4.09779e-10	-0.379863	0.000204647	-4.09779e-10	-0.40543
20082739	chr19:20082739:C:T	8.75148e-10	-4.09779e-10	-0.855916	0.000140193	-4.09779e-10	-0.783696
20082981	chr19:20082981:T:C	1.05584e-09	-4.09779e-10	-0.668213	0.000169372	-4.09779e-10	-0.594616
20083020	chr19:20083020:C:A	1.92823e-09	-4.09779e-10	-0.0659514	0.000324594	-4.09779e-10	0.0558612
20083037	chr19:20083037:C:G	1.92823e-09	-4.09779e-10	-0.0659514	0.000324594	-4.09779e-10	0.0558612
20083131	chr19:20083131:A:C	1.92541e-09	-4.09779e-10	-0.0674161	0.000324072	-4.09779e-10	0.0542506
20083272	chr19:20083272:T:C	4.80964e-10	-1.87435	0.419832	0.000109123	-1.65181	0.617575
20083340	chr19:20083340:T:G	6.51246e-10	-4.09779e-10	-1.15142	9.44604e-05	-4.09779e-10	-1.17853
20083431	chr19:20083431:G:A	1.15794e-09	-4.09779e-10	-0.575911	0.000187141	-4.09779e-10	-0.494854
20083501	chr19:20083501:G:A	4.66924e-10	-1.8787	0.39456	0.000105096	-1.66238	0.590532
20083516	chr19:20083516:A:G	1.98528e-09	-4.09779e-10	-0.0367928	0.000334664	-4.09779e-10	0.0864112
20084031	chr19:20084031:C:T	7.60105e-10	-4.09779e-10	-0.996851	0.000117963	-4.09779e-10	-0.956343
20084107	chr19:20084107:G:A	1.07273e-09	-4.09779e-10	-0.652342	0.000166274	-4.09779e-10	-0.613076
20084116	chr19:20084116:C:T	1.04249e-09	-4.09779e-10	-0.680945	0.000167146	-4.09779e-10	-0.607847
20084245	chr19:20084245:C:T	6.64569e-10	-4.09779e-10	-1.13117	0.000101937	-4.09779e-10	-1.10236
20084348	chr19:20084348:C:T	1.90841e-09	-4.09779e-10	-0.0762804	0.000320923	-4.09779e-10	0.0444864
20084696	chr19:20084696:G:A	3.01983e-10	-1.91994	-5.44374e-10	4.61704e-05	-1.89438	-5.44374e-10
20084798	chr19:20084798:G:A	8.62956e-10	-4.09779e-10	-0.869945	0.000128134	-4.09779e-10	-0.873636
20084945	chr19:20084945:T:C	3.47912e-09	-4.09779e-10	0.524227	0.000582996	-4.09779e-10	0.641466
20084959	chr19:20084959:C:T	3.50245e-09	-4.09779e-10	0.530911	0.000587015	-4.09779e-10	0.648336
20084965	chr19:20084965:G:T	3.49068e-09	-4.09779e-10	0.527542	0.000584974	-4.09779e-10	0.644853
20085017	chr19:20085017:T:A	7.47792e-10	-4.09779e-10	-1.01318	0.000115906	-4.09779e-10	-0.973932
20085296	chr19:20085296:TTGGCCGAGACTGGAGTGCAG:T	3.74578e-10	-0.710257	-0.99425	0.000143435	0.210122	-0.970957
20085345	chr19:20085345:C:T	3.46372e-09	-4.09779e-10	0.519791	0.000582427	-4.09779e-10	0.640489
20085360	chr19:20085360:T:C	1.92377e-09	-4.09779e-10	-0.0682661	0.000326986	-4.09779e-10	0.0632042
20085408	chr19:20085408:T:C	4.05892e-09	-4.09779e-10	0.678363	0.00068299	-4.09779e-10	0.799766
20085502	chr19:20085502:T:C	1.04196e-08	-1.57518	3.19632	0.00492571	-0.915943	3.69145
20085507	chr19:20085507:G:A	7.47983e-10	-4.09779e-10	-1.01293	0.000115922	-4.09779e-10	-0.973797
20085512	chr19:20085512:G:A	1.47459e-09	-4.09779e-10	-0.334172	0.000240314	-4.09779e-10	-0.244768
20085551	chr19:20085551:C:T	2.76747e-09	-4.09779e-10	0.295382	0.000443976	-4.09779e-10	0.369056
20085612	chr19:20085612:T:C	1.82413e-09	-4.09779e-10	-0.12145	0.000306349	-4.09779e-10	-0.00198985
20085678	chr19:20085678:T:C	1.90746e-09	-4.09779e-10	-0.0767807	0.00032094	-4.09779e-10	0.0445394
20085859	chr19:20085859:T:C	7.47792e-10	-4.09779e-10	-1.01318	0.000115906	-4.09779e-10	-0.973932
20086083	chr19:20086083:C:T	8.82775e-10	-4.09779e-10	-0.847238	0.000141408	-4.09779e-10	-0.775068
20086296	chr19:20086296:G:A	8.28685e-10	-1.91237	1.0019	0.000152388	-1.82811	1.12782
20086301	chr19:20086301:T:C	8.94424e-11	-1.92424	-1.21247	1.57936e-05	-1.76676	-1.20035
20086459	chr19:20086459:T:C	1.95225e-09	-4.09779e-10	-0.0535712	0.0003289	-4.09779e-10	0.0690391
20086535	chr19:20086535:T:C	5.94436e-10	-4.09779e-10	-1.2427	8.85668e-05	-4.09779e-10	-1.24296
20086583	chr19:20086583:C:G	3.47178e-10	-0.714337	-1.06613	0.000131561	0.19985	-1.0471
20086929	chr19:20086929:A:G	1.13335e-09	-4.09779e-10	-0.597378	0.000175446	-4.09779e-10	-0.559386
20086967	chr19:20086967:T:C	3.49709e-09	-4.09779e-10	0.529378	0.000586087	-4.09779e-10	0.646753
20087128	chr19:20087128:G:A	6.04168e-10	-1.22646	-5.44374e-10	8.12781e-05	-1.32884	-5.44374e-10
20087172	chr19:20087172:T:TG	5.38731e-09	-1.58414	2.54563	0.00244248	-0.933129	3.00718
20087411	chr19:20087411:C:T	3.49709e-09	-4.09779e-10	0.529378	0.000586087	-4.09779e-10	0.646753
20087412	chr19:20087412:T:C	3.48154e-09	-4.09779e-10	0.524922	0.000583479	-4.09779e-10	0.642294
20087449	chr19:20087449:T:G	6.61617e-10	-1.73418	0.598561	0.000129315	-1.71475	0.850288
20087762	chr19:20087762:T:G	1.83414e-09	-4.09779e-10	-0.115976	0.000308027	-4.09779e-10	0.00347446
20087851	chr19:20087851:A:C	3.87721e-10	-1.67002	-5.44374e-10	6.62195e-05	-1.53374	-5.44374e-10
20087874	chr19:20087874:A:G	2.97347e-10	-1.92333	-0.012073	5.64921e-05	-1.8171	0.124486
20087880	chr19:20087880:A:G	6.50246e-10	-4.09779e-10	-1.15296	9.71265e-05	-4.09779e-10	-1.1507
20087891	chr19:20087891:A:G	7.45185e-10	-4.09779e-10	-1.01668	0.000115476	-4.09779e-10	-0.977655
20088150	chr19:20088150:T:C	1.79174e-09	-4.09779e-10	-0.139368	0.000293463	-4.09779e-10	-0.0449641
20088212	chr19:20088212:G:C	3.66552e-09	-4.09779e-10	0.576416	0.000615247	-4.09779e-10	0.695309
20088380	chr19:20088380:T:C	7.3517e-10	-4.09779e-10	-1.03021	0.000113804	-4.09779e-10	-0.992237
20088442	chr19:20088442:G:A	7.73085e-10	-4.09779e-10	-0.97992	0.000120138	-4.09779e-10	-0.938072
20088643	chr19:20088643:G:A	6.946e-10	-4.09779e-10	-1.08697	0.000107001	-4.09779e-10	-1.05387
20088935	chr19:20088935:C:T	5.81493e-10	-4.09779e-10	-1.26471	8.66561e-05	-4.09779e-10	-1.26477
20088936	chr19:20088936:G:A	6.82145e-10	-4.09779e-10	-1.10507	0.000104859	-4.09779e-10	-1.0741
20089191	chr19:20089191:G:A	7.7634e-10	-4.09779e-10	-0.975718	0.000116285	-4.09779e-10	-0.97067
20089201	chr19:20089201:T:C	7.22609e-10	-4.09779e-10	-1.04744	0.000111711	-4.09779e-10	-1.0108
20089331	chr19:20089331:A:C	7.37588e-10	-4.09779e-10	-1.02692	0.000114206	-4.09779e-10	-0.988708
20089382	chr19:20089382:G:A	7.28094e-10	-4.09779e-10	-1.03988	0.000112623	-4.09779e-10	-1.00267
20089670	chr19:20089670:C:T	1.18817e-10	-1.60955	-1.24318	1.81312e-05	-1.58745	-1.24163
20089695	chr19:20089695:A:G	7.32675e-10	-4.09779e-10	-1.03361	0.000113388	-4.09779e-10	-0.995899
20089870	chr19:20089870:G:A	6.38184e-10	-4.09779e-10	-1.17168	9.51277e-05	-4.09779e-10	-1.17149
20089984	chr19:20089984:C:T	7.32615e-10	-4.09779e-10	-1.03369	0.000113376	-4.09779e-10	-0.996001
20090117	chr19:20090117:A:G	7.33828e-10	-4.09779e-10	-1.03203	0.000113577	-4.09779e-10	-0.99423
20090192	chr19:20090192:T:C	7.26105e-10	-4.09779e-10	-1.04261	0.000112279	-4.09779e-10	-1.00573
20090267	chr19:20090267:G:A	7.17609e-10	-4.09779e-10	-1.05438	0.000110886	-4.09779e-10	-1.01822
20090506	chr19:20090506:C:T	3.50222e-09	-4.09779e-10	0.530843	0.000586979	-4.09779e-10	0.648275
20090597	chr19:20090597:C:G	7.54384e-10	-4.09779e-10	-1.00441	0.000117026	-4.09779e-10	-0.964319
20090856	chr19:20090856:T:C	6.9008e-10	-4.09779e-10	-1.0935	0.000106208	-4.09779e-10	-1.06132
20091017	chr19:20091017:C:T	5.90522e-10	-4.09779e-10	-1.2493	8.79339e-05	-4.09779e-10	-1.25013
20091053	chr19:20091053:G:A	8.59508e-10	-4.09779e-10	-0.873948	0.000129629	-4.09779e-10	-0.862041
20091089	chr19:20091089:C:T	6.22823e-10	-4.09779e-10	-1.19605	9.18706e-05	-4.09779e-10	-1.20633
20091098	chr19:20091098:T:TC	7.02573e-10	-4.09779e-10	-1.07556	0.000108322	-4.09779e-10	-1.0416
20091230	chr19:20091230:C:T	6.92103e-10	-4.09779e-10	-1.09057	0.000106567	-4.09779e-10	-1.05794
20091252	chr19:20091252:G:A	6.79329e-10	-4.09779e-10	-1.1092	0.00010443	-4.09779e-10	-1.0782
20091294	chr19:20091294:A:G	5.87074e-10	-4.09779e-10	-1.25516	8.74771e-05	-4.09779e-10	-1.25534
20091686	chr19:20091686:T:C	6.95804e-10	-4.09779e-10	-1.08524	0.000107183	-4.09779e-10	-1.05218
20091986	chr19:20091986:T:C	6.07786e-10	-4.09779e-10	-1.22049	9.1525e-05	-4.09779e-10	-1.2101
20092119	chr19:20092119:C:T	5.82331e-10	-4.09779e-10	-1.26327	8.63648e-05	-4.09779e-10	-1.26813
20092233	chr19:20092233:T:C	3.29718e-09	-4.09779e-10	0.470515	0.000550394	-4.09779e-10	0.58392
20092322	chr19:20092322:C:T	6.14609e-10	-4.09779e-10	-1.20932	9.25508e-05	-4.09779e-10	-1.19896
20092447	chr19:20092447:G:A	6.85697e-10	-4.09779e-10	-1.09987	0.000105455	-4.09779e-10	-1.06843
20092616	chr19:20092616:C:T	1.04731e-09	-0.676329	-5.44374e-10	0.000135971	-0.814273	-5.44374e-10
20092690	chr19:20092690:G:T	1.06702e-10	-1.92352	-1.03675	1.7814e-05	-1.83274	-1.01399
20092706	chr19:20092706:G:A	1.391e-09	-4.09779e-10	-0.39253	0.000217039	-4.09779e-10	-0.346636
20092711	chr19:20092711:C:T	7.54958e-10	-4.09779e-10	-1.00365	0.000118635	-4.09779e-10	-0.950662
20093112	chr19:20093112:C:T	2.07819e-10	-1.23794	-1.05571	2.1075e-05	-1.65561	-1.02302
20093494	chr19:20093494:G:A	3.49709e-09	-4.09779e-10	0.529378	0.000586087	-4.09779e-10	0.646753
20093599	chr19:20093599:G:A	4.36411e-09	-4.09779e-10	0.750861	0.000736463	-4.09779e-10	0.875144
20093614	chr19:20093614:G:A	1.24562e-09	-4.09779e-10	-0.502917	0.000181284	-4.09779e-10	-0.526647
20093664	chr19:20093664:G:C	2.51802e-10	-1.08171	-1.01996	2.8965e-05	-1.33395	-1.02667
20093684	chr19:20093684:G:C	7.70703e-10	-4.09779e-10	-0.983005	0.000117363	-4.09779e-10	-0.96144
20093886	chr19:20093886:AG:A	2.70403e-10	-1.91667	-0.113724	4.68498e-05	-1.84793	-0.0318339
20093939	chr19:20093939:G:A	3.49709e-09	-4.09779e-10	0.529378	0.000586087	-4.09779e-10	0.646753
20094131	chr19:20094131:G:A	3.49709e-09	-4.09779e-10	0.529378	0.000586087	-4.09779e-10	0.646753
20094410	chr19:20094410:G:A	1.0207e-09	-4.09779e-10	-0.702063	0.000157303	-4.09779e-10	-0.668542
20094465	chr19:20094465:T:A	6.78815e-10	-4.09779e-10	-1.10996	0.000103689	-4.09779e-10	-1.08532
20094652	chr19:20094652:C:T	2.31942e-10	-1.181	-1.00282	7.5783e-05	-0.419652	-0.979188
20094939	chr19:20094939:G:A	5.0586e-10	-1.40405	-5.44374e-10	6.22301e-05	-1.59588	-5.44374e-10
20094966	chr19:20094966:G:T	3.09361e-10	-1.8958	-5.44374e-10	4.65383e-05	-1.88644	-5.44374e-10
20095147	chr19:20095147:G:A	7.56434e-10	-4.09779e-10	-1.00169	0.000115057	-4.09779e-10	-0.981283
20095330	chr19:20095330:C:T	1.59778e-09	-4.09779e-10	-0.253939	0.000255992	-4.09779e-10	-0.181568
20095391	chr19:20095391:G:A	3.06172e-09	-4.09779e-10	0.396424	0.000510737	-4.09779e-10	0.50914
20095647	chr19:20095647:A:T	3.50029e-09	-4.09779e-10	0.530293	0.000586616	-4.09779e-10	0.647656
20095756	chr19:20095756:C:T	7.99458e-10	-4.09779e-10	-0.946374	0.000119859	-4.09779e-10	-0.940402
20095899	chr19:20095899:C:T	3.15871e-10	-1.87497	-5.44374e-10	4.72667e-05	-1.87091	-5.44374e-10
20095939	chr19:20095939:G:A	7.10921e-10	-4.09779e-10	-1.06375	0.000105118	-4.09779e-10	-1.07163
20095960	chr19:20095960:C:T	7.31384e-10	-4.09779e-10	-1.03537	0.000109906	-4.09779e-10	-1.02709
20095961	chr19:20095961:A:G	2.55195e-09	-4.09779e-10	0.214303	0.000421845	-4.09779e-10	0.317923
20097126	chr19:20097126:G:T	5.8246e-10	-4.09779e-10	-1.26305	8.75231e-05	-4.09779e-10	-1.25481
20097227	chr19:20097227:A:G	1.06291e-09	-0.661541	-5.44374e-10	0.000137972	-0.799665	-5.44374e-10
20097273	chr19:20097273:A:G	7.21144e-10	-4.09779e-10	-1.04947	0.000106618	-4.09779e-10	-1.05746
20097534	chr19:20097534:G:A	1.88149e-10	-1.32382	-1.06926	1.79667e-05	-1.77876	-1.05944
20097624	chr19:20097624:TG:T	7.8416e-10	-4.09779e-10	-0.965695	0.000117466	-4.09779e-10	-0.960562
20097635	chr19:20097635:G:A	6.49162e-10	-4.09779e-10	-1.15463	9.45639e-05	-4.09779e-10	-1.17744
20098303	chr19:20098303:C:T	1.03369e-09	-0.689421	-5.44374e-10	0.000134238	-0.827102	-5.44374e-10
20098684	chr19:20098684:G:C	1.79726e-09	-4.09779e-10	-0.136289	0.000294413	-4.09779e-10	-0.0417307
20098718	chr19:20098718:T:C	1.79839e-09	-4.09779e-10	-0.13566	0.000294612	-4.09779e-10	-0.0410538
20098805	chr19:20098805:A:G	6.41543e-10	-4.09779e-10	-1.16643	9.70987e-05	-4.09779e-10	-1.15099
20098923	chr19:20098923:A:G	1.79726e-09	-4.09779e-10	-0.136289	0.000294413	-4.09779e-10	-0.0417307
20098965	chr19:20098965:A:T	3.31423e-10	-1.82691	-5.44374e-10	6.07889e-05	-1.61931	-5.44374e-10
20098969	chr19:20098969:A:G	7.21144e-10	-4.09779e-10	-1.04947	0.000106618	-4.09779e-10	-1.05746
20099087	chr19:20099087:C:T	1.79726e-09	-4.09779e-10	-0.136289	0.000294413	-4.09779e-10	-0.0417307
20099143	chr19:20099143:C:T	7.97446e-10	-4.09779e-10	-0.948894	0.000125395	-4.09779e-10	-0.895244
20099213	chr19:20099213:A:G	5.5166e-10	-1.05393	-0.263443	0.000278403	-0.0131614	-0.0844846
20099597	chr19:20099597:G:T	1.79726e-09	-4.09779e-10	-0.136289	0.000294413	-4.09779e-10	-0.0417307
20099934	chr19:20099934:C:T	1.94267e-10	-1.29182	-1.06926	1.82522e-05	-1.76299	-1.05944
20100101	chr19:20100101:C:G	3.49709e-09	-4.09779e-10	0.529378	0.000586087	-4.09779e-10	0.646753
20100381	chr19:20100381:C:T	2.85649e-10	-1.01026	-0.965285	9.96076e-05	-0.184098	-0.941378
20100731	chr19:20100731:G:A	2.91565e-10	-1.87014	-0.0849069	6.35546e-05	-1.63533	0.0605188
20100752	chr19:20100752:C:G	6.65897e-10	-4.09779e-10	-1.12917	0.000102469	-4.09779e-10	-1.09715
20100951	chr19:20100951:G:A	2.67414e-10	-1.10185	-0.939663	8.98038e-05	-0.314358	-0.91473
20100989	chr19:20100989:TG:T	5.89232e-10	-4.09779e-10	-1.25149	8.73824e-05	-4.09779e-10	-1.25642
20101286	chr19:20101286:G:A	1.79726e-09	-4.09779e-10	-0.136289	0.000294413	-4.09779e-10	-0.0417307
20101300	chr19:20101300:T:C	1.01545e-09	-1.82992	1.12269	0.000204839	-1.89716	1.49267
20101738	chr19:20101738:T:C	3.49709e-09	-4.09779e-10	0.529378	0.000586087	-4.09779e-10	0.646753
20101823	chr19:20101823:T:C	1.45414e-09	-4.09779e-10	-0.348138	0.000234478	-4.09779e-10	-0.269353
20102251	chr19:20102251:A:G	5.80329e-10	-4.09779e-10	-1.26671	8.64342e-05	-4.09779e-10	-1.26733
20102431	chr19:20102431:A:G	1.52247e-09	-4.09779e-10	-0.302218	0.000241006	-4.09779e-10	-0.241891
20102737	chr19:20102737:A:C	1.56156e-09	-4.09779e-10	-0.276865	0.00022599	-4.09779e-10	-0.306225
20102955	chr19:20102955:C:T	1.63512e-09	-4.09779e-10	-0.230835	0.000266099	-4.09779e-10	-0.142846
20102972	chr19:20102972:A:G	1.2792e-09	-0.47632	-5.44374e-10	5.0408e-05	-1.80656	-5.44374e-10
20103156	chr19:20103156:G:T	1.90246e-10	-1.24509	-1.1369	1.74018e-05	-1.74124	-1.1289
20103267	chr19:20103267:T:C	5.98842e-10	-1.92096	0.685654	0.000103205	-1.8725	0.782498
20103497	chr19:20103497:T:G	1.16016e-09	-4.09779e-10	-0.573992	0.000178583	-4.09779e-10	-0.541663
20103719	chr19:20103719:G:A	4.25156e-09	-1.49708	2.22181	0.00138611	-1.09285	2.60039
20103978	chr19:20103978:G:T	1.39254e-09	-0.391426	-5.44374e-10	0.000177436	-0.548106	-5.44374e-10
20104126	chr19:20104126:C:G	1.16483e-09	-4.09779e-10	-0.569977	0.000192025	-4.09779e-10	-0.469088
20104432	chr19:20104432:A:G	1.23527e-09	-4.09779e-10	-0.51126	0.000190001	-4.09779e-10	-0.479683
20104560	chr19:20104560:C:A	1.41687e-09	-4.09779e-10	-0.374102	0.000218694	-4.09779e-10	-0.339041
20104604	chr19:20104604:G:C	1.57705e-09	-4.09779e-10	-0.266994	0.000257506	-4.09779e-10	-0.175671
20104784	chr19:20104784:C:A	1.42005e-09	-4.09779e-10	-0.371863	0.000219206	-4.09779e-10	-0.336704
20104817	chr19:20104817:A:C	1.46972e-09	-4.09779e-10	-0.337478	0.000239684	-4.09779e-10	-0.247393
20104987	chr19:20104987:C:T	1.60687e-10	-1.35062	-1.20023	1.55008e-05	-1.79082	-1.195
20105297	chr19:20105297:G:A	5.79148e-10	-4.09779e-10	-1.26875	8.63107e-05	-4.09779e-10	-1.26876
20105396	chr19:20105396:T:A	3.42665e-10	-1.79355	-5.44374e-10	6.1288e-05	-1.61113	-5.44374e-10
20105420	chr19:20105420:A:C	4.17844e-10	-1.5952	-5.44374e-10	7.22589e-05	-1.44646	-5.44374e-10
20105807	chr19:20105807:C:T	4.39878e-10	-1.54381	-5.44374e-10	7.68431e-05	-1.38495	-5.44374e-10
20105855	chr19:20105855:A:G	1.59082e-09	-4.09779e-10	-0.258302	0.000259743	-4.09779e-10	-0.16702
20105902	chr19:20105902:A:G	8.25876e-10	-4.09779e-10	-0.913864	0.000130002	-4.09779e-10	-0.859161
20106506	chr19:20106506:G:C	5.88273e-10	-4.09779e-10	-1.25312	8.74484e-05	-4.09779e-10	-1.25567
20106539	chr19:20106539:C:T	3.2308e-10	-1.85241	-5.44374e-10	4.89945e-05	-1.83501	-5.44374e-10
20106546	chr19:20106546:C:T	8.37149e-10	-4.09779e-10	-0.900307	0.000127312	-4.09779e-10	-0.88007
20106728	chr19:20106728:C:T	9.29032e-10	-4.09779e-10	-0.796165	0.00014189	-4.09779e-10	-0.771666
20107010	chr19:20107010:G:A	1.55059e-09	-0.283916	-5.44374e-10	0.000196564	-0.445728	-5.44374e-10
20107368	chr19:20107368:C:T	4.17948e-09	-1.42802	2.13565	0.00129125	-1.00569	2.44234
20108142	chr19:20108142:G:GT	1.14506e-09	-1.92279	1.33569	0.00021212	-1.87689	1.50732
20108265	chr19:20108265:T:C	6.36013e-10	-4.09779e-10	-1.17509	9.36903e-05	-4.09779e-10	-1.18672
20108289	chr19:20108289:T:C	6.36013e-10	-4.09779e-10	-1.17509	9.36903e-05	-4.09779e-10	-1.18672
20108471	chr19:20108471:G:A	1.00781e-09	-1.92356	1.20879	0.000185025	-1.8822	1.37598
20108922	chr19:20108922:A:C	6.11613e-10	-1.92427	0.71006	0.00010398	-1.89104	0.808523
20109016	chr19:20109016:C:T	6.60941e-10	-1.92163	0.78499	0.000114126	-1.87563	0.88622
20109261	chr19:20109261:G:A	1.17349e-09	-1.9201	1.35752	0.00021927	-1.86611	1.5297
20109271	chr19:20109271:A:G	3.0838e-09	-4.09779e-10	0.403611	0.000445127	-4.09779e-10	0.371645
20109419	chr19:20109419:A:C	1.09045e-09	-1.91678	1.28082	0.00020478	-1.85542	1.45064
20109421	chr19:20109421:TTAATA:T	1.1043e-09	-4.09779e-10	-0.623338	0.000162893	-4.09779e-10	-0.633621
20109573	chr19:20109573:A:G	1.05411e-09	-1.91946	1.2496	0.000196626	-1.86365	1.41824
20109609	chr19:20109609:C:G	1.01058e-09	-1.92027	1.20824	0.000187775	-1.86723	1.37576
20110043	chr19:20110043:C:A	5.9999e-10	-4.09779e-10	-1.2334	8.99124e-05	-4.09779e-10	-1.22788
20110232	chr19:20110232:A:G	1.06823e-09	-4.09779e-10	-0.656549	0.000163262	-4.09779e-10	-0.631355
20110504	chr19:20110504:G:A	4.80846e-10	-0.210057	-1.24471	2.82887e-05	-1.14242	-1.24183
20111163	chr19:20111163:A:G	1.07605e-10	-1.72539	-1.22645	1.40148e-05	-1.87039	-1.21621
20111531	chr19:20111531:C:T	9.60417e-11	-1.89217	-1.17336	1.514e-05	-1.8497	-1.15968
20111546	chr19:20111546:TAAAG:T	1.13801e-09	-4.09779e-10	-0.593275	0.000184476	-4.09779e-10	-0.509193
20112060	chr19:20112060:T:C	7.26222e-10	-4.09779e-10	-1.04245	0.000106217	-4.09779e-10	-1.06123
20112304	chr19:20112304:T:C	1.02201e-10	-1.84471	-1.15865	1.62363e-05	-1.79518	-1.14428
20113008	chr19:20113008:A:C	2.21699e-10	-1.81143	-0.417556	3.03627e-05	-1.9075	-0.405997
20113476	chr19:20113476:G:GC	3.04595e-10	-1.91133	-5.44374e-10	4.54387e-05	-1.91035	-5.44374e-10
20113808	chr19:20113808:A:T	7.5822e-10	-4.09779e-10	-0.999335	0.000114267	-4.09779e-10	-0.988172
20113960	chr19:20113960:CTT:C	1.37276e-09	-4.09779e-10	-0.40573	0.000217916	-4.09779e-10	-0.342607
20114197	chr19:20114197:AG:A	6.02816e-10	-4.09779e-10	-1.2287	8.85377e-05	-4.09779e-10	-1.24329
20114614	chr19:20114614:T:C	5.81031e-10	-4.09779e-10	-1.2655	8.65324e-05	-4.09779e-10	-1.2662
20114774	chr19:20114774:A:G	9.5033e-11	-1.90805	-1.16804	1.48807e-05	-1.87173	-1.15492
20114822	chr19:20114822:CCTTA:C	1.3695e-09	-4.09779e-10	-0.40811	0.000217107	-4.09779e-10	-0.346326
20114941	chr19:20114941:A:G	1.10912e-10	-1.73656	-1.18501	1.45025e-05	-1.86812	-1.18427
20115031	chr19:20115031:ATTGT:A	5.82356e-10	-4.09779e-10	-1.26323	8.69086e-05	-4.09779e-10	-1.26186
20115330	chr19:20115330:A:G	5.05738e-10	-1.40429	-5.44374e-10	9.02483e-05	-1.22415	-5.44374e-10
20115331	chr19:20115331:G:C	8.64032e-10	-4.09779e-10	-0.868698	0.000127034	-4.09779e-10	-0.882261
20115395	chr19:20115395:T:C	5.81617e-10	-4.09779e-10	-1.2645	8.66124e-05	-4.09779e-10	-1.26527
20116514	chr19:20116514:A:G	3.27072e-10	-1.84013	-5.44374e-10	4.61568e-05	-1.89467	-5.44374e-10
20117050	chr19:20117050:A:T	3.27124e-10	-1.83997	-5.44374e-10	4.60248e-05	-1.89754	-5.44374e-10
20117261	chr19:20117261:C:G	6.43342e-09	-4.09779e-10	1.13895	0.00108538	-4.09779e-10	1.26297
20117514	chr19:20117514:C:T	3.92998e-10	-1.6565	-5.44374e-10	5.25273e-05	-1.76538	-5.44374e-10
20117637	chr19:20117637:G:A	1.1491e-09	-0.583577	-5.44374e-10	0.000148056	-0.729126	-5.44374e-10
20117992	chr19:20117992:A:G	5.80478e-10	-4.09779e-10	-1.26646	8.64609e-05	-4.09779e-10	-1.26702
20118677	chr19:20118677:G:A	1.37625e-10	-1.4893	-1.21648	1.63781e-05	-1.72652	-1.20425
20119129	chr19:20119129:T:C	5.90716e-10	-4.09779e-10	-1.24897	8.88985e-05	-4.09779e-10	-1.23922
20119420	chr19:20119420:T:C	8.36814e-10	-4.09779e-10	-0.900707	0.000123054	-4.09779e-10	-0.914089
20119455	chr19:20119455:T:A	9.18284e-11	-1.92095	-1.18944	1.38995e-05	-1.91737	-1.17748
20119683	chr19:20119683:C:T	1.09628e-10	-1.66523	-1.26799	1.37789e-05	-1.83764	-1.26593
20119834	chr19:20119834:T:C	1.07294e-09	-4.09779e-10	-0.652155	0.000165018	-4.09779e-10	-0.620658
20119875	chr19:20119875:T:A	7.25294e-10	-4.09779e-10	-1.04373	0.000109728	-4.09779e-10	-1.02871
20120002	chr19:20120002:A:G	9.18971e-10	-4.09779e-10	-0.807053	0.000133733	-4.09779e-10	-0.83087
20120352	chr19:20120352:C:T	5.80974e-10	-4.09779e-10	-1.2656	8.65251e-05	-4.09779e-10	-1.26628
20120779	chr19:20120779:A:G	7.27539e-10	-4.09779e-10	-1.04064	0.000110085	-4.09779e-10	-1.02546
20120896	chr19:20120896:C:G	5.79385e-10	-4.09779e-10	-1.26834	8.63092e-05	-4.09779e-10	-1.26878
20121150	chr19:20121150:A:G	6.1961e-10	-1.20122	-5.44374e-10	9.32196e-05	-1.19176	-5.44374e-10
20121368	chr19:20121368:TA:T	9.083e-11	-1.86475	-1.25657	1.2953e-05	-1.91115	-1.25423
20121444	chr19:20121444:G:A	5.79172e-10	-4.09779e-10	-1.26871	8.6333e-05	-4.09779e-10	-1.2685
20121734	chr19:20121734:TTATGCTTTA:T	7.29592e-10	-4.09779e-10	-1.03782	0.000111939	-4.09779e-10	-1.00876
20121912	chr19:20121912:C:T	8.87915e-11	-1.88201	-1.26201	1.2802e-05	-1.91684	-1.26028
20122478	chr19:20122478:G:A	5.81726e-10	-4.09779e-10	-1.26431	8.66253e-05	-4.09779e-10	-1.26512
20122691	chr19:20122691:G:A	1.18024e-10	-1.85513	-1.00429	1.67919e-05	-1.90431	-1.0015
20122780	chr19:20122780:A:G	5.90569e-10	-4.09779e-10	-1.24922	8.77919e-05	-4.09779e-10	-1.25175
20122941	chr19:20122941:CCTG:C	5.92559e-10	-4.09779e-10	-1.24586	8.88104e-05	-4.09779e-10	-1.24021
20122982	chr19:20122982:C:T	1.223e-10	-1.85455	-0.96928	1.74063e-05	-1.90387	-0.966009
20123730	chr19:20123730:GT:G	6.96848e-10	-4.09779e-10	-1.08374	0.000105238	-4.09779e-10	-1.07049
20123817	chr19:20123817:A:G	8.60585e-10	-4.09779e-10	-0.872696	0.000126392	-4.09779e-10	-0.887327
20123826	chr19:20123826:C:T	5.94432e-10	-4.09779e-10	-1.2427	8.85015e-05	-4.09779e-10	-1.2437
20123835	chr19:20123835:T:C	9.87832e-11	-1.89048	-1.1469	1.43975e-05	-1.91381	-1.14585
20124228	chr19:20124228:A:G	9.85403e-11	-1.89562	-1.14422	1.43962e-05	-1.91659	-1.14316
20124411	chr19:20124411:C:T	5.80048e-10	-4.09779e-10	-1.2672	8.69096e-05	-4.09779e-10	-1.26185
20124521	chr19:20124521:A:G	1.93152e-09	-4.09779e-10	-0.0642452	0.000310938	-4.09779e-10	0.0128788
20124666	chr19:20124666:C:G	9.73742e-11	-1.92022	-1.13153	1.46674e-05	-1.92382	-1.11726
20124811	chr19:20124811:G:A	5.92552e-10	-4.09779e-10	-1.24587	8.88143e-05	-4.09779e-10	-1.24017
20125120	chr19:20125120:G:A	1.13839e-10	-1.86122	-1.0343	1.6238e-05	-1.90771	-1.03165
20125127	chr19:20125127:C:T	1.27276e-09	-4.09779e-10	-0.481362	0.000190851	-4.09779e-10	-0.475223
20125485	chr19:20125485:G:A	1.60401e-09	-4.09779e-10	-0.250045	0.000230759	-4.09779e-10	-0.285339
20125706	chr19:20125706:A:C	3.28103e-10	-1.83698	-5.44374e-10	4.62285e-05	-1.89312	-5.44374e-10
20126330	chr19:20126330:A:G	5.85455e-10	-4.09779e-10	-1.25792	8.82284e-05	-4.09779e-10	-1.24679
20126396	chr19:20126396:G:A	1.20856e-09	-4.09779e-10	-0.53312	0.000183379	-4.09779e-10	-0.51516
20126655	chr19:20126655:T:TC	1.03272e-10	-1.9085	-1.08444	1.51818e-05	-1.9226	-1.08401
20126796	chr19:20126796:T:A	6.04154e-10	-4.09779e-10	-1.22648	9.07107e-05	-4.09779e-10	-1.21904
20126802	chr19:20126802:C:T	1.27799e-10	-1.51962	-1.26023	1.53989e-05	-1.73764	-1.25478
20127266	chr19:20127266:T:C	8.58019e-10	-4.09779e-10	-0.875683	0.000126205	-4.09779e-10	-0.888809
20127339	chr19:20127339:A:C	1.0367e-10	-1.91276	-1.07633	1.52837e-05	-1.92381	-1.07612
20127551	chr19:20127551:A:G	1.04321e-10	-1.90849	-1.07435	1.53371e-05	-1.92249	-1.07395
20127602	chr19:20127602:AACATTTTT:A	5.97427e-10	-4.09779e-10	-1.23768	8.93846e-05	-4.09779e-10	-1.23377
20127629	chr19:20127629:A:G	6.09628e-10	-4.09779e-10	-1.21746	9.15801e-05	-4.09779e-10	-1.2095
20127760	chr19:20127760:G:A	1.39485e-09	-4.09779e-10	-0.389763	0.000211574	-4.09779e-10	-0.372137
20127853	chr19:20127853:T:C	9.53198e-11	-1.92241	-1.15066	1.42977e-05	-1.92302	-1.1436
20128474	chr19:20128474:T:G	1.16878e-10	-1.86725	-1.00193	1.66884e-05	-1.91082	-1.00118
20129240	chr19:20129240:G:A	1.26448e-10	-1.88126	-0.909216	1.82297e-05	-1.91703	-0.906633
20129449	chr19:20129449:G:C	1.31001e-10	-1.49777	-1.25733	1.57023e-05	-1.72177	-1.25114
20129452	chr19:20129452:A:C	5.86992e-10	-4.09779e-10	-1.2553	8.73615e-05	-4.09779e-10	-1.25666
20129462	chr19:20129462:C:T	4.22533e-10	-1.58404	-5.44374e-10	5.76048e-05	-1.67311	-5.44374e-10
20129679	chr19:20129679:A:G	3.17188e-10	-1.87081	-5.44374e-10	4.48321e-05	-1.92379	-5.44374e-10
20129744	chr19:20129744:CTA:C	5.83819e-10	-4.09779e-10	-1.26072	8.70868e-05	-4.09779e-10	-1.25981
20129839	chr19:20129839:T:C	3.32261e-10	-1.82439	-5.44374e-10	4.60699e-05	-1.89656	-5.44374e-10
20129857	chr19:20129857:G:A	1.10937e-10	-1.88383	-1.03752	1.59862e-05	-1.91825	-1.03673
20130118	chr19:20130118:A:G	1.29286e-10	-1.52597	-1.2423	1.56841e-05	-1.74067	-1.23339
20130121	chr19:20130121:T:A	8.88057e-11	-1.9225	-1.22135	1.32649e-05	-1.91658	-1.22501
20130325	chr19:20130325:C:T	5.83909e-10	-4.09779e-10	-1.26056	8.71009e-05	-4.09779e-10	-1.25965
20130698	chr19:20130698:A:C	1.09503e-09	-4.09779e-10	-0.631776	0.000165802	-4.09779e-10	-0.615921
20131283	chr19:20131283:C:T	1.2931e-10	-1.87301	-0.895079	1.8558e-05	-1.91349	-0.892319
20131290	chr19:20131290:T:A	6.09545e-10	-4.09779e-10	-1.21759	9.15531e-05	-4.09779e-10	-1.20979
20131465	chr19:20131465:G:A	1.29565e-10	-1.51966	-1.24646	1.56813e-05	-1.73618	-1.23806
20131665	chr19:20131665:CA:C	8.99968e-11	-1.91356	-1.21698	1.33502e-05	-1.92381	-1.21138
20131907	chr19:20131907:ATCATC:A	4.98099e-10	-1.41951	-5.44374e-10	7.79998e-05	-1.37001	-5.44374e-10
20132668	chr19:20132668:A:T	8.87403e-11	-1.90662	-1.23798	1.30793e-05	-1.92458	-1.23111
20132981	chr19:20132981:T:A	1.29018e-09	-1.86916	1.40139	0.000237153	-1.76764	1.50963
20133375	chr19:20133375:C:T	1.53089e-09	-4.09779e-10	-0.296706	0.000220425	-4.09779e-10	-0.331159
20133516	chr19:20133516:A:T	1.30499e-10	-1.87059	-0.888355	1.87038e-05	-1.91226	-0.885729
20133555	chr19:20133555:C:T	7.85463e-09	-4.09779e-10	1.33855	0.00121886	-4.09779e-10	1.37896
20133789	chr19:20133789:A:T	5.79334e-10	-1.61517	0.34674	7.60807e-05	-1.72122	0.326295
20133832	chr19:20133832:G:C	7.85149e-10	-4.09779e-10	-0.964435	0.000118753	-4.09779e-10	-0.949667
20134271	chr19:20134271:G:C	8.76522e-11	-1.90759	-1.24934	1.29202e-05	-1.92457	-1.24336
20135091	chr19:20135091:G:A	9.51451e-10	-4.09779e-10	-0.77232	0.000143725	-4.09779e-10	-0.758813
20135154	chr19:20135154:T:G	7.36117e-10	-1.92245	0.893531	0.00012678	-1.87737	0.993105
20135166	chr19:20135166:A:G	1.14321e-10	-1.87662	-1.01468	1.64034e-05	-1.91514	-1.01409
20135437	chr19:20135437:G:T	1.33243e-10	-1.48869	-1.24944	1.59617e-05	-1.71504	-1.24148
20135598	chr19:20135598:G:A	4.81982e-10	-1.4524	-5.44374e-10	9.68315e-05	-1.15374	-5.44374e-10
20135619	chr19:20135619:T:C	1.16114e-10	-1.8651	-1.01063	1.65628e-05	-1.90963	-1.00993
20135789	chr19:20135789:G:T	5.84822e-10	-4.09779e-10	-1.259	8.72671e-05	-4.09779e-10	-1.25774
20135924	chr19:20135924:G:A	8.25887e-10	-4.09779e-10	-0.913851	0.000126478	-4.09779e-10	-0.886643
20135946	chr19:20135946:CA:C	5.82374e-10	-4.09779e-10	-1.2632	8.69014e-05	-4.09779e-10	-1.26194
20135962	chr19:20135962:AT:A	5.86486e-10	-4.09779e-10	-1.25616	8.84472e-05	-4.09779e-10	-1.24431
20136236	chr19:20136236:A:G	8.74757e-11	-1.91801	-1.24094	1.29532e-05	-1.92174	-1.24363
20136357	chr19:20136357:A:T	6.47425e-10	-4.09779e-10	-1.1573	9.97191e-05	-4.09779e-10	-1.12436
20136703	chr19:20136703:C:A	9.46167e-10	-4.09779e-10	-0.777889	0.000138766	-4.09779e-10	-0.793927
20136999	chr19:20136999:C:A	1.33574e-10	-1.86899	-0.866662	1.91286e-05	-1.91139	-0.864144
20137070	chr19:20137070:G:A	1.10297e-10	-1.8714	-1.05573	1.57845e-05	-1.91275	-1.05494
20137118	chr19:20137118:C:A	1.28036e-10	-1.5214	-1.25659	1.54723e-05	-1.73746	-1.2502
20137422	chr19:20137422:T:C	1.39505e-10	-1.85753	-0.834677	1.98726e-05	-1.90566	-0.831714
20137430	chr19:20137430:G:A	2.76372e-09	-4.09779e-10	0.294023	0.000425531	-4.09779e-10	0.326624
20137522	chr19:20137522:C:T	5.8181e-10	-4.09779e-10	-1.26416	8.71531e-05	-4.09779e-10	-1.25905
20137523	chr19:20137523:G:A	3.25418e-09	-4.09779e-10	0.457388	0.000534354	-4.09779e-10	0.554344
20137579	chr19:20137579:G:A	5.79264e-10	-4.09779e-10	-1.26855	8.63244e-05	-4.09779e-10	-1.2686
20137669	chr19:20137669:G:A	6.36713e-10	-4.09779e-10	-1.17399	9.72432e-05	-4.09779e-10	-1.1495
20137820	chr19:20137820:C:A	5.90723e-10	-4.09779e-10	-1.24896	8.81446e-05	-4.09779e-10	-1.24774
20138549	chr19:20138549:G:A	1.40703e-09	-4.09779e-10	-0.381068	0.000211199	-4.09779e-10	-0.373912
20138605	chr19:20138605:T:C	1.67595e-09	-4.09779e-10	-0.206176	0.000268543	-4.09779e-10	-0.133704
20138846	chr19:20138846:AT:A	1.66471e-10	-1.8462	-0.669283	2.42016e-05	-1.9053	-0.634997
20139045	chr19:20139045:G:C	1.08497e-10	-1.88525	-1.05834	1.55699e-05	-1.91911	-1.06227
20139174	chr19:20139174:T:C	1.24483e-10	-1.88177	-0.924362	1.78341e-05	-1.91758	-0.928023
20139397	chr19:20139397:C:A	1.10203e-10	-1.8829	-1.04508	1.57932e-05	-1.9182	-1.04894
20139768	chr19:20139768:G:A	1.40246e-09	-4.09779e-10	-0.384328	0.000223265	-4.09779e-10	-0.318357
20139856	chr19:20139856:T:G	1.38845e-09	-4.09779e-10	-0.394366	0.000208197	-4.09779e-10	-0.388229
20140528	chr19:20140528:G:A	1.05877e-10	-1.92273	-1.0453	1.57171e-05	-1.92411	-1.04785
20140530	chr19:20140530:G:A	5.80832e-10	-4.09779e-10	-1.26585	8.65136e-05	-4.09779e-10	-1.26641
20140614	chr19:20140614:TAAGAA:T	1.11464e-10	-1.89783	-1.01878	1.60599e-05	-1.92288	-1.0275
20140798	chr19:20140798:A:G	5.81893e-10	-4.09779e-10	-1.26402	8.6929e-05	-4.09779e-10	-1.26162
20141140	chr19:20141140:A:G	1.4938e-09	-4.09779e-10	-0.321233	0.000215136	-4.09779e-10	-0.355443
20141396	chr19:20141396:C:T	8.75603e-11	-1.90504	-1.25294	1.27684e-05	-1.92432	-1.25542
20141927	chr19:20141927:C:T	5.87208e-10	-4.09779e-10	-1.25493	8.78788e-05	-4.09779e-10	-1.25076
20141961	chr19:20141961:A:C	8.81189e-10	-4.09779e-10	-0.849036	0.000129522	-4.09779e-10	-0.862862
20142241	chr19:20142241:C:T	4.63574e-10	-1.49134	-5.44374e-10	7.23508e-05	-1.44519	-5.44374e-10
20142268	chr19:20142268:C:G	6.10078e-10	-4.09779e-10	-1.21672	9.25e-05	-4.09779e-10	-1.19951
20142336	chr19:20142336:T:TCA	6.3334e-10	-4.09779e-10	-1.1793	9.35235e-05	-4.09779e-10	-1.1885
20142475	chr19:20142475:G:A	9.02374e-11	-1.90012	-1.22774	1.32327e-05	-1.92396	-1.22006
20142954	chr19:20142954:G:T	1.1216e-10	-1.89278	-1.0176	1.61041e-05	-1.92146	-1.02618
20142961	chr19:20142961:G:A	1.06298e-09	-1.91881	1.25733	0.000167719	-1.91754	1.31311
20143797	chr19:20143797:T:C	1.17549e-10	-1.60893	-1.25452	1.47151e-05	-1.7899	-1.24794
20143867	chr19:20143867:C:T	1.5553e-09	-4.09779e-10	-0.280881	0.000233355	-4.09779e-10	-0.274155
20144179	chr19:20144179:A:T	5.93037e-10	-4.09779e-10	-1.24505	8.82015e-05	-4.09779e-10	-1.24709
20144261	chr19:20144261:G:A	8.86013e-11	-1.88045	-1.26572	1.26548e-05	-1.92178	-1.26689
20144275	chr19:20144275:C:T	8.79883e-11	-1.8874	-1.2657	1.26358e-05	-1.9233	-1.26688
20144406	chr19:20144406:C:G	1.68735e-09	-4.09779e-10	-0.199395	0.000253204	-4.09779e-10	-0.192518
20144653	chr19:20144653:G:A	1.27002e-09	-4.09779e-10	-0.483518	0.000192498	-4.09779e-10	-0.46663
20144697	chr19:20144697:T:A	1.58678e-10	-1.87294	-0.690492	2.29831e-05	-1.92099	-0.670961
20144805	chr19:20144805:T:C	3.03442e-10	-1.91512	-5.44374e-10	4.50578e-05	-1.91877	-5.44374e-10
20145377	chr19:20145377:G:T	9.01389e-11	-1.86229	-1.26667	1.27205e-05	-1.91589	-1.26761
20145673	chr19:20145673:C:T	6.36188e-10	-4.09779e-10	-1.17481	9.57503e-05	-4.09779e-10	-1.16497
20146464	chr19:20146464:A:T	9.07353e-11	-1.88073	-1.24163	1.30499e-05	-1.92251	-1.23543
20146576	chr19:20146576:T:C	9.82578e-11	-1.84872	-1.194	1.38775e-05	-1.91101	-1.18544
20147136	chr19:20147136:T:C	3.95476e-09	-4.09779e-10	0.652368	0.000625622	-4.09779e-10	0.712033
20147154	chr19:20147154:A:G	1.84924e-09	-1.92175	1.81397	0.000297731	-1.91279	1.88226
20147211	chr19:20147211:C:A	5.79627e-10	-4.09779e-10	-1.26792	8.63174e-05	-4.09779e-10	-1.26868
20147692	chr19:20147692:TATA:T	1.33398e-09	-4.09779e-10	-0.434383	0.000211291	-4.09779e-10	-0.373477
20147782	chr19:20147782:C:T	3.76224e-09	-4.09779e-10	0.602462	0.000594416	-4.09779e-10	0.660865
20148048	chr19:20148048:T:G	3.7693e-09	-4.09779e-10	0.604336	0.000595575	-4.09779e-10	0.662813
20148338	chr19:20148338:A:G	1.31074e-09	-4.09779e-10	-0.451961	0.000189503	-4.09779e-10	-0.482308
20148410	chr19:20148410:C:T	1.34752e-10	-1.47713	-1.24974	1.55951e-05	-1.73841	-1.24135
20148413	chr19:20148413:A:G	6.3481e-10	-4.09779e-10	-1.17698	9.25154e-05	-4.09779e-10	-1.19934
20150709	chr19:20150709:GCCCTCGGGC:G	1.11949e-09	-4.09779e-10	-0.609677	0.000162735	-4.09779e-10	-0.634588
20150863	chr19:20150863:C:A	1.37653e-10	-1.44077	-1.2648	1.56819e-05	-1.71367	-1.26054
20151027	chr19:20151027:C:T	5.83051e-10	-4.09779e-10	-1.26203	8.68087e-05	-4.09779e-10	-1.26301
20151030	chr19:20151030:C:T	5.80614e-10	-4.09779e-10	-1.26622	8.63148e-05	-4.09779e-10	-1.26871
20151224	chr19:20151224:G:A	2.19232e-09	-4.09779e-10	0.062407	0.000343436	-4.09779e-10	0.112286
20151393	chr19:20151393:C:T	1.34907e-09	-4.09779e-10	-0.423136	0.000213695	-4.09779e-10	-0.362163
20151414	chr19:20151414:T:G	5.88704e-10	-4.09779e-10	-1.25238	8.7601e-05	-4.09779e-10	-1.25392
20151514	chr19:20151514:A:G	1.14148e-10	-1.63012	-1.2627	1.4589e-05	-1.78214	-1.2643
20151531	chr19:20151531:GGA:G	1.27706e-09	-4.09779e-10	-0.47799	0.000201896	-4.09779e-10	-0.418961
20151579	chr19:20151579:G:T	1.11028e-09	-4.09779e-10	-0.61794	0.000170588	-4.09779e-10	-0.587463
20151651	chr19:20151651:A:AG	1.49528e-10	-1.38394	-1.23888	1.68488e-05	-1.67595	-1.22648
20151721	chr19:20151721:A:G	9.30759e-11	-1.85535	-1.24154	1.31557e-05	-1.91339	-1.23647
20151841	chr19:20151841:G:C	1.17866e-09	-4.09779e-10	-0.558178	0.00018389	-4.09779e-10	-0.512374
20151877	chr19:20151877:A:G	1.98701e-09	-4.09779e-10	-0.0359215	0.000310527	-4.09779e-10	0.0115565
20152447	chr19:20152447:A:G	1.76379e-09	-4.09779e-10	-0.155088	0.000275205	-4.09779e-10	-0.109198
20152643	chr19:20152643:G:A	1.32498e-09	-4.09779e-10	-0.441153	0.000191404	-4.09779e-10	-0.472327
20152752	chr19:20152752:A:G	6.03291e-10	-1.92174	0.693828	0.000103562	-1.87536	0.788814
20152837	chr19:20152837:G:A	1.30764e-09	-4.09779e-10	-0.454332	0.000206853	-4.09779e-10	-0.394705
20152899	chr19:20152899:A:G	3.76816e-10	-1.69855	-5.44374e-10	4.48512e-05	-1.92336	-5.44374e-10
20153052	chr19:20153052:T:C	3.4351e-10	-1.79109	-5.44374e-10	4.68177e-05	-1.88045	-5.44374e-10
20153064	chr19:20153064:C:G	6.49845e-10	-4.09779e-10	-1.15357	9.78749e-05	-4.09779e-10	-1.14302
20153076	chr19:20153076:G:A	3.77368e-09	-4.09779e-10	0.605498	0.000596288	-4.09779e-10	0.664009
20153431	chr19:20153431:G:A	3.75673e-09	-4.09779e-10	0.600996	0.000593509	-4.09779e-10	0.659338
20153450	chr19:20153450:G:A	6.08262e-10	-1.92005	0.700342	0.000104862	-1.86898	0.794913
20153491	chr19:20153491:G:T	5.81272e-10	-4.09779e-10	-1.26509	8.68232e-05	-4.09779e-10	-1.26284
20154331	chr19:20154331:A:G	4.24001e-09	-4.09779e-10	0.722012	0.00067106	-4.09779e-10	0.782145
20154377	chr19:20154377:T:C	9.11818e-11	-1.85972	-1.25773	1.28956e-05	-1.91618	-1.25364
20155273	chr19:20155273:C:CAA	2.07677e-09	-1.92255	1.93081	0.000335231	-1.9109	1.999
20155589	chr19:20155589:TCTC:T	3.78037e-09	-4.09779e-10	0.607268	0.000597153	-4.09779e-10	0.665459
20155769	chr19:20155769:AG:A	1.48857e-09	-4.09779e-10	-0.32474	0.000223302	-4.09779e-10	-0.31819
20155907	chr19:20155907:A:C	1.53017e-10	-1.33136	-1.2684	1.68348e-05	-1.63645	-1.26682
20156022	chr19:20156022:C:T	5.79412e-10	-4.09779e-10	-1.26829	8.63164e-05	-4.09779e-10	-1.26869
20156056	chr19:20156056:G:A	5.8441e-10	-4.09779e-10	-1.25971	8.64747e-05	-4.09779e-10	-1.26686
20156171	chr19:20156171:C:A	6.89865e-10	-4.09779e-10	-1.09381	0.000103919	-4.09779e-10	-1.0831
20156428	chr19:20156428:A:G	1.32342e-10	-1.502	-1.24292	1.58097e-05	-1.7225	-1.24359
20156430	chr19:20156430:A:G	2.50696e-09	-4.09779e-10	0.196518	0.000393204	-4.09779e-10	0.247613
20156999	chr19:20156999:T:A	1.48904e-09	-4.09779e-10	-0.324424	0.000223385	-4.09779e-10	-0.317819
20157176	chr19:20157176:GGGT:G	7.23995e-10	-4.09779e-10	-1.04552	0.000108945	-4.09779e-10	-1.03587
20157350	chr19:20157350:T:A	1.4913e-09	-4.09779e-10	-0.322903	0.000223734	-4.09779e-10	-0.316256
20157382	chr19:20157382:G:A	5.79173e-10	-4.09779e-10	-1.26871	8.63082e-05	-4.09779e-10	-1.26879
20157760	chr19:20157760:A:G	2.17676e-09	-4.09779e-10	0.0552855	0.000340251	-4.09779e-10	0.102971
20157814	chr19:20157814:C:T	6.59781e-10	-1.1384	-5.44374e-10	0.000135965	-0.814316	-5.44374e-10
20157816	chr19:20157816:G:A	2.11736e-10	-1.18277	-1.0922	4.64467e-05	-0.77784	-1.11057
20157909	chr19:20157909:G:A	5.79139e-10	-4.09779e-10	-1.26877	8.64483e-05	-4.09779e-10	-1.26717
20157992	chr19:20157992:A:G	1.6567e-09	-4.09779e-10	-0.217726	0.000258044	-4.09779e-10	-0.173583
20158000	chr19:20158000:G:A	4.01378e-10	-1.63541	-5.44374e-10	5.50161e-05	-1.71909	-5.44374e-10
20158040	chr19:20158040:T:TA	1.03956e-10	-1.79473	-1.19162	1.41566e-05	-1.88075	-1.19578
20158477	chr19:20158477:C:T	2.42461e-09	-1.91154	2.07465	0.000383962	-1.92229	2.14612
20158522	chr19:20158522:A:C	9.44747e-11	-1.83759	-1.24439	1.32168e-05	-1.90653	-1.2387
20158613	chr19:20158613:T:C	6.43427e-10	-4.09779e-10	-1.1635	9.7991e-05	-4.09779e-10	-1.14184
20158771	chr19:20158771:T:G	1.67351e-10	-1.24501	-1.26521	1.79879e-05	-1.57534	-1.26167
20158780	chr19:20158780:A:G	9.24996e-11	-1.83909	-1.26401	1.29341e-05	-1.90545	-1.2614
20158974	chr19:20158974:T:TAA	1.31975e-09	-4.09779e-10	-0.445109	0.000198186	-4.09779e-10	-0.43751
20159034	chr19:20159034:A:C	1.54649e-09	-4.09779e-10	-0.286565	0.000231975	-4.09779e-10	-0.280086
20159060	chr19:20159060:CT:C	6.77468e-10	-4.09779e-10	-1.11195	0.000101775	-4.09779e-10	-1.10395
20159136	chr19:20159136:C:T	1.68676e-10	-1.23373	-1.2686	1.80249e-05	-1.56769	-1.26727
20159159	chr19:20159159:T:A	5.86992e-10	-4.09779e-10	-1.2553	8.73615e-05	-4.09779e-10	-1.25666
20159843	chr19:20159843:T:C	3.19784e-10	-1.86266	-5.44374e-10	5.00792e-05	-1.81311	-5.44374e-10
20160841	chr19:20160841:C:T	1.89752e-10	-1.23453	-1.15006	4.1804e-05	-0.827752	-1.16597
20160946	chr19:20160946:C:T	5.43634e-09	-4.09779e-10	0.970553	0.000846751	-4.09779e-10	1.01469
20161276	chr19:20161276:T:C	1.05848e-10	-1.73799	-1.23031	1.42695e-05	-1.84574	-1.22285
20161277	chr19:20161277:G:A	1.38237e-09	-4.09779e-10	-0.398754	0.000216027	-4.09779e-10	-0.351313
20161341	chr19:20161341:T:C	6.66297e-10	-1.81232	0.683751	0.000104252	-1.88842	0.808523
20161368	chr19:20161368:G:A	1.3431e-09	-4.09779e-10	-0.427574	0.0002124	-4.09779e-10	-0.368241
20161470	chr19:20161470:GT:G	1.30435e-09	-4.09779e-10	-0.456846	0.000187785	-4.09779e-10	-0.491415
20161562	chr19:20161562:A:G	1.84091e-09	-4.09779e-10	-0.112292	0.000299067	-4.09779e-10	-0.0260466
20161662	chr19:20161662:T:C	1.06503e-10	-1.88136	-1.08077	1.80635e-05	-1.74987	-1.08296
20162269	chr19:20162269:A:T	5.80689e-10	-4.09779e-10	-1.26609	8.65147e-05	-4.09779e-10	-1.2664
20162301	chr19:20162301:CTA:C	1.09574e-10	-1.84247	-1.09124	1.54604e-05	-1.92342	-1.06501
20162333	chr19:20162333:G:A	6.62047e-10	-1.90453	0.76956	0.000117586	-1.83508	0.875543
20162359	chr19:20162359:T:C	5.80552e-10	-4.09779e-10	-1.26633	8.64953e-05	-4.09779e-10	-1.26662
20162360	chr19:20162360:A:T	5.80699e-10	-4.09779e-10	-1.26608	8.65159e-05	-4.09779e-10	-1.26639
20162575	chr19:20162575:C:T	3.2258e-10	-1.92203	0.0680717	4.9398e-05	-1.91621	0.0894023
20162651	chr19:20162651:C:T	7.64301e-10	-4.09779e-10	-0.991347	0.000115681	-4.09779e-10	-0.975877
20162971	chr19:20162971:G:A	9.94099e-11	-1.78458	-1.24648	1.30211e-05	-1.92186	-1.23829
20163382	chr19:20163382:C:T	1.57602e-09	-4.09779e-10	-0.267653	0.000245291	-4.09779e-10	-0.22427
20163619	chr19:20163619:G:T	8.51995e-10	-4.09779e-10	-0.882728	0.000124005	-4.09779e-10	-0.906395
20163916	chr19:20163916:C:T	5.80176e-10	-4.09779e-10	-1.26698	8.69155e-05	-4.09779e-10	-1.26178
20164238	chr19:20164238:A:G	1.02501e-10	-1.77049	-1.22994	1.32994e-05	-1.91966	-1.21934
20164486	chr19:20164486:C:T	8.00184e-10	-4.09779e-10	-0.945466	0.000121224	-4.09779e-10	-0.929073
20164910	chr19:20164910:G:A	3.16345e-10	-1.87348	-5.44374e-10	4.50557e-05	-1.91881	-5.44374e-10
20165070	chr19:20165070:G:A	6.32494e-10	-4.09779e-10	-1.18064	9.4985e-05	-4.09779e-10	-1.173
20165263	chr19:20165263:G:T	6.7398e-10	-4.09779e-10	-1.11711	0.000103541	-4.09779e-10	-1.08675
20165269	chr19:20165269:G:A	7.6263e-10	-4.09779e-10	-0.993536	0.000115401	-4.09779e-10	-0.978301
20165287	chr19:20165287:C:A	5.79303e-10	-4.09779e-10	-1.26848	8.63631e-05	-4.09779e-10	-1.26815
20166409	chr19:20166409:C:T	5.82224e-10	-4.09779e-10	-1.26345	8.6443e-05	-4.09779e-10	-1.26723
20166469	chr19:20166469:C:T	5.81811e-10	-4.09779e-10	-1.26416	8.66493e-05	-4.09779e-10	-1.26485
20166591	chr19:20166591:C:T	7.55372e-10	-4.09779e-10	-1.0031	0.000111809	-4.09779e-10	-1.00992
20166848	chr19:20166848:A:G	1.27021e-09	-4.09779e-10	-0.483374	0.000186983	-4.09779e-10	-0.495695
20167098	chr19:20167098:G:A	5.81036e-10	-4.09779e-10	-1.2655	8.63582e-05	-4.09779e-10	-1.26821
20167544	chr19:20167544:C:T	8.0377e-10	-4.09779e-10	-0.940995	0.000125314	-4.09779e-10	-0.895892
20167747	chr19:20167747:T:A	3.9437e-10	-1.92291	0.269886	6.2054e-05	-1.89145	0.292743
20167940	chr19:20167940:C:T	5.85656e-10	-4.09779e-10	-1.25757	8.72259e-05	-4.09779e-10	-1.25821
20168060	chr19:20168060:G:T	8.73501e-10	-4.09779e-10	-0.857799	0.000133704	-4.09779e-10	-0.831088
20168178	chr19:20168178:C:G	3.97129e-10	-1.92446	0.278408	6.18054e-05	-1.90228	0.299557
20168538	chr19:20168538:C:T	5.81265e-10	-4.09779e-10	-1.2651	8.63712e-05	-4.09779e-10	-1.26806
20168849	chr19:20168849:T:A	6.41061e-10	-4.09779e-10	-1.16718	9.79693e-05	-4.09779e-10	-1.14206
20168901	chr19:20168901:C:T	1.29745e-10	-1.82812	-0.936615	1.85203e-05	-1.92411	-0.883738
20169015	chr19:20169015:A:G	4.12426e-10	-1.91905	0.310797	6.55278e-05	-1.87809	0.33385
20169268	chr19:20169268:T:G	8.33878e-10	-4.09779e-10	-0.904221	0.000127404	-4.09779e-10	-0.879349
20169735	chr19:20169735:A:G	5.8117e-10	-4.09779e-10	-1.26526	8.65873e-05	-4.09779e-10	-1.26556
20170053	chr19:20170053:G:A	8.13021e-10	-4.09779e-10	-0.929551	0.000118533	-4.09779e-10	-0.95152
20170067	chr19:20170067:AT:A	7.54855e-10	-4.09779e-10	-1.00378	0.000114377	-4.09779e-10	-0.987215
20170457	chr19:20170457:C:T	6.40318e-10	-1.92457	0.756228	0.000100533	-1.90289	0.786658
20170510	chr19:20170510:T:A	6.66459e-10	-4.09779e-10	-1.12833	0.000102324	-4.09779e-10	-1.09857
20170515	chr19:20170515:A:C	6.86928e-10	-1.09808	-5.44374e-10	4.62973e-05	-1.89163	-5.44374e-10
20170649	chr19:20170649:C:CAG	5.0368e-10	-1.92004	0.511668	7.98653e-05	-1.88155	0.535173
20171131	chr19:20171131:G:A	1.36461e-10	-1.58971	-1.12456	1.62947e-05	-1.83149	-1.10439
20171276	chr19:20171276:C:G	5.81723e-10	-4.09779e-10	-1.26431	8.64082e-05	-4.09779e-10	-1.26763
20171670	chr19:20171670:T:G	5.17278e-10	-1.91788	0.536149	8.22975e-05	-1.87551	0.559132
20172420	chr19:20172420:T:C	5.95886e-10	-4.09779e-10	-1.24026	8.86459e-05	-4.09779e-10	-1.24206
20172445	chr19:20172445:C:T	8.5654e-10	-4.09779e-10	-0.877408	0.000124692	-4.09779e-10	-0.900869
20172892	chr19:20172892:T:C	4.10102e-10	-1.6139	-5.44374e-10	5.22851e-05	-1.77	-5.44374e-10
20173201	chr19:20173201:A:G	6.70849e-10	-4.09779e-10	-1.12176	9.88171e-05	-4.09779e-10	-1.13344
20173209	chr19:20173209:G:A	1.45574e-10	-1.5258	-1.12382	1.67541e-05	-1.80525	-1.10282
20173323	chr19:20173323:C:T	1.5346e-10	-1.48232	-1.11455	1.73308e-05	-1.78126	-1.09297
20173435	chr19:20173435:T:C	1.48723e-10	-1.50133	-1.12689	1.69171e-05	-1.79234	-1.10605
20173549	chr19:20173549:G:A	9.26496e-10	-4.09779e-10	-0.798898	0.000141635	-4.09779e-10	-0.773463
20173897	chr19:20173897:T:C	1.61759e-09	-1.92171	1.68009	0.000269073	-1.88302	1.75129
20174039	chr19:20174039:T:A	3.19324e-10	-1.8641	-5.44374e-10	4.57179e-05	-1.90422	-5.44374e-10
20174229	chr19:20174229:T:C	4.5003e-10	-1.91257	0.391577	7.20252e-05	-1.86358	0.413884
20174237	chr19:20174237:AAAG:A	5.79114e-10	-4.09779e-10	-1.26881	8.63953e-05	-4.09779e-10	-1.26778
20174583	chr19:20174583:GTCACCATGT:G	6.24917e-10	-4.09779e-10	-1.19269	9.43676e-05	-4.09779e-10	-1.17952
20174956	chr19:20174956:A:G	7.94832e-10	-4.09779e-10	-0.952178	0.000123955	-4.09779e-10	-0.906797
20175406	chr19:20175406:A:G	6.30936e-10	-4.09779e-10	-1.1831	9.47821e-05	-4.09779e-10	-1.17513
20175742	chr19:20175742:G:C	8.04167e-10	-4.09779e-10	-0.940501	0.000122571	-4.09779e-10	-0.918023
20175944	chr19:20175944:G:C	7.03107e-10	-4.09779e-10	-1.0748	0.000106582	-4.09779e-10	-1.0578
20175960	chr19:20175960:A:G	8.85335e-11	-1.88189	-1.26503	1.2619e-05	-1.92444	-1.26707
20175979	chr19:20175979:C:T	5.00964e-10	-1.89693	0.483159	8.21242e-05	-1.83068	0.512197
20176252	chr19:20176252:GCTTCCTAGATGGGATGGTGGCTGGGAAGAGGTGCTCGTCA:G	6.7737e-10	-4.09779e-10	-1.11209	0.000103948	-4.09779e-10	-1.08282
20176336	chr19:20176336:T:TC	8.54888e-11	-1.91536	-1.26656	1.28785e-05	-1.90722	-1.26394
20176607	chr19:20176607:G:A	1.16068e-09	-4.09779e-10	-0.573548	0.000170013	-4.09779e-10	-0.590841
20176733	chr19:20176733:G:A	7.72051e-10	-4.09779e-10	-0.981258	0.00011401	-4.09779e-10	-0.99043
20176749	chr19:20176749:G:A	6.25411e-10	-4.09779e-10	-1.1919	9.53987e-05	-4.09779e-10	-1.16865
20176830	chr19:20176830:A:T	5.83343e-10	-4.09779e-10	-1.26153	8.65463e-05	-4.09779e-10	-1.26604
20177161	chr19:20177161:G:C	5.83594e-10	-4.09779e-10	-1.2611	8.75747e-05	-4.09779e-10	-1.25422
20177687	chr19:20177687:G:A	6.68202e-10	-4.09779e-10	-1.12572	0.000100743	-4.09779e-10	-1.11414
20177745	chr19:20177745:T:C	3.60794e-10	-1.742	-5.44374e-10	4.50588e-05	-1.91875	-5.44374e-10
20177819	chr19:20177819:A:G	9.21562e-11	-1.83889	-1.26794	1.26687e-05	-1.91885	-1.26873
20177829	chr19:20177829:G:C	1.24443e-09	-1.48951	0.985635	0.000264619	-1.24356	1.09514
20178005	chr19:20178005:C:A	5.95435e-10	-4.09779e-10	-1.24102	8.85651e-05	-4.09779e-10	-1.24298
20178048	chr19:20178048:T:G	3.63972e-10	-1.73323	-5.44374e-10	4.97611e-05	-1.81948	-5.44374e-10
20178102	chr19:20178102:TA:T	1.7426e-10	-1.37534	-1.09442	1.88381e-05	-1.71953	-1.07131
20178298	chr19:20178298:C:T	8.13731e-10	-4.09779e-10	-0.928679	0.000119789	-4.09779e-10	-0.940983
20178315	chr19:20178315:C:G	3.11133e-10	-1.89009	-5.44374e-10	5.06941e-05	-1.80091	-5.44374e-10
20178417	chr19:20178417:G:A	8.84468e-11	-1.87912	-1.26878	1.25983e-05	-1.92456	-1.26859
20178457	chr19:20178457:T:C	1.119e-09	-4.09779e-10	-0.610121	0.000164809	-4.09779e-10	-0.621926
20179261	chr19:20179261:TATCTA:T	1.10229e-08	2.67968	-1.00226	0.0008336	2.00113	-1.00209
20179308	chr19:20179308:T:C	3.36233e-10	-1.8125	-5.44374e-10	5.48503e-05	-1.72211	-5.44374e-10
20179435	chr19:20179435:A:G	4.17499e-10	-1.9038	0.307776	6.77034e-05	-1.84489	0.333313
20179438	chr19:20179438:C:T	4.50531e-10	-1.51988	-5.44374e-10	8.71434e-05	-1.25916	-5.44374e-10
20179474	chr19:20179474:A:G	4.87478e-10	-1.90976	0.468694	7.88936e-05	-1.85639	0.497772
20179861	chr19:20179861:TAGG:T	5.91492e-10	-4.09779e-10	-1.24766	8.91727e-05	-4.09779e-10	-1.23614
20179996	chr19:20179996:G:C	9.18026e-11	-1.85253	-1.25814	1.27094e-05	-1.92219	-1.26219
20180353	chr19:20180353:T:C	5.1841e-10	-1.89192	0.512378	8.47715e-05	-1.82399	0.537239
20180454	chr19:20180454:T:C	9.09473e-11	-1.85171	-1.26832	1.26259e-05	-1.92215	-1.26881
20180518	chr19:20180518:C:T	1.3734e-09	-1.89572	1.49046	0.000235833	-1.82429	1.5607
20180589	chr19:20180589:CT:C	6.70819e-10	-4.09779e-10	-1.12181	0.000100115	-4.09779e-10	-1.12039
20180591	chr19:20180591:T:C	6.70889e-10	-4.09779e-10	-1.12171	0.000100126	-4.09779e-10	-1.12029
20180771	chr19:20180771:A:T	6.12008e-10	-4.09779e-10	-1.21356	9.00299e-05	-4.09779e-10	-1.22657
20180863	chr19:20180863:A:G	5.6577e-10	-1.88081	0.588691	9.35437e-05	-1.80449	0.616204
20180902	chr19:20180902:G:A	6.16029e-10	-1.87972	0.672707	0.000101914	-1.80355	0.700969
20181538	chr19:20181538:A:AAAAAC	3.33219e-10	-1.82151	-5.44374e-10	5.58676e-05	-1.70373	-5.44374e-10
20181661	chr19:20181661:G:T	3.2033e-10	-1.86095	-5.44374e-10	5.32719e-05	-1.75131	-5.44374e-10
20181772	chr19:20181772:C:T	5.8135e-10	-4.09779e-10	-1.26496	8.63801e-05	-4.09779e-10	-1.26796
20182030	chr19:20182030:T:G	6.2337e-10	-4.09779e-10	-1.19517	9.35231e-05	-4.09779e-10	-1.18851
20182684	chr19:20182684:G:C	6.51366e-10	-4.09779e-10	-1.15124	9.61941e-05	-4.09779e-10	-1.16035
20182704	chr19:20182704:C:T	1.0362e-09	-4.09779e-10	-0.68699	0.000161937	-4.09779e-10	-0.639508
20182816	chr19:20182816:C:A	5.81959e-10	-4.09779e-10	-1.26391	8.64263e-05	-4.09779e-10	-1.26742
20182827	chr19:20182827:A:G	6.98824e-10	-4.09779e-10	-1.08091	0.00010549	-4.09779e-10	-1.0681
20182849	chr19:20182849:G:A	1.08115e-09	-1.84492	1.20039	0.000189646	-1.73909	1.25754
20183133	chr19:20183133:GCTT:G	7.04186e-10	-4.09779e-10	-1.07327	0.000105054	-4.09779e-10	-1.07224
20183389	chr19:20183389:G:A	3.27896e-10	-1.89409	0.0564814	5.31264e-05	-1.82938	0.0753365
20183572	chr19:20183572:GTTC:G	6.34438e-10	-4.09779e-10	-1.17757	9.50592e-05	-4.09779e-10	-1.17221
20183860	chr19:20183860:T:C	5.80132e-10	-4.09779e-10	-1.26705	8.68855e-05	-4.09779e-10	-1.26212
20184361	chr19:20184361:A:G	5.81352e-10	-4.09779e-10	-1.26495	8.63833e-05	-4.09779e-10	-1.26792
20184420	chr19:20184420:C:T	7.19358e-10	-4.09779e-10	-1.05195	0.000108709	-4.09779e-10	-1.03804
20184599	chr19:20184599:C:G	5.81111e-10	-4.09779e-10	-1.26537	8.6366e-05	-4.09779e-10	-1.26812
20185028	chr19:20185028:T:C	3.82337e-10	-1.90116	0.217152	6.16925e-05	-1.84208	0.237526
20185566	chr19:20185566:G:A	3.14751e-10	-1.87853	-5.44374e-10	4.63854e-05	-1.88973	-5.44374e-10
20186388	chr19:20186388:C:T	8.36598e-10	-1.83314	0.932179	0.000155356	-1.72059	1.03959
20186412	chr19:20186412:G:A	8.06185e-10	-4.09779e-10	-0.937995	0.00011738	-4.09779e-10	-0.961301
20186418	chr19:20186418:T:C	3.78994e-10	-1.89698	0.204192	6.16695e-05	-1.8334	0.228478
20186568	chr19:20186568:T:G	8.49486e-10	-1.83317	0.947498	0.00015785	-1.72027	1.0552
20187049	chr19:20187049:C:A	3.83248e-10	-1.87746	0.195835	6.28771e-05	-1.80128	0.215749
20187064	chr19:20187064:T:G	7.31412e-10	-1.88942	0.854087	0.000124066	-1.81662	0.910719
20187117	chr19:20187117:C:T	1.03111e-09	-0.691921	-5.44374e-10	0.000110911	-1.01799	-5.44374e-10
20187206	chr19:20187206:T:G	3.5914e-10	-1.89837	0.151769	5.83368e-05	-1.83596	0.175483
20187615	chr19:20187615:C:T	9.50465e-10	-4.09779e-10	-0.773357	0.00014269	-4.09779e-10	-0.766043
20187675	chr19:20187675:A:T	1.36134e-10	-1.44922	-1.26745	1.58083e-05	-1.69736	-1.26882
20187749	chr19:20187749:C:T	7.91947e-10	-4.09779e-10	-0.955814	0.000115452	-4.09779e-10	-0.977857
20187861	chr19:20187861:G:A	2.76966e-10	-0.744109	-1.2623	5.83423e-05	-0.400397	-1.25999
20188035	chr19:20188035:A:G	9.55394e-11	-1.80297	-1.2678	1.28181e-05	-1.90712	-1.26874
20189067	chr19:20189067:T:C	5.89228e-10	-4.09779e-10	-1.2515	8.76797e-05	-4.09779e-10	-1.25302
20189274	chr19:20189274:T:A	6.77211e-10	-4.09779e-10	-1.11232	0.000100346	-4.09779e-10	-1.11809
20189614	chr19:20189614:G:A	6.81378e-10	-4.09779e-10	-1.10619	0.000102771	-4.09779e-10	-1.09421
20189650	chr19:20189650:C:T	1.00208e-10	-1.78138	-1.24168	1.31893e-05	-1.89818	-1.24913
20189870	chr19:20189870:G:A	6.15316e-10	-4.09779e-10	-1.20817	9.23412e-05	-4.09779e-10	-1.20122
20190179	chr19:20190179:T:G	8.67254e-10	-4.09779e-10	-0.864976	0.000125923	-4.09779e-10	-0.891044
20190557	chr19:20190557:T:G	5.89285e-10	-4.09779e-10	-1.2514	8.76872e-05	-4.09779e-10	-1.25294
20190836	chr19:20190836:G:A	1.1362e-09	-1.89238	1.29752	0.00019433	-1.81987	1.36272
20190930	chr19:20190930:C:T	1.35742e-10	-1.47267	-1.24689	1.57706e-05	-1.71165	-1.25691
20191165	chr19:20191165:A:G	2.5152e-10	-1.52532	-0.577468	3.03912e-05	-1.81116	-0.501399
20191592	chr19:20191592:AC:A	1.8382e-10	-1.40964	-1.00671	2.03615e-05	-1.73485	-0.978217
20192135	chr19:20192135:G:A	3.39677e-10	-1.89965	0.0973359	5.47861e-05	-1.83947	0.11619
20192259	chr19:20192259:T:G	5.79642e-10	-4.09779e-10	-1.2679	8.63063e-05	-4.09779e-10	-1.26881
20192333	chr19:20192333:A:G	3.65456e-10	-1.89323	0.164069	5.93068e-05	-1.82734	0.183353
20192717	chr19:20192717:A:G	3.6676e-10	-1.89162	0.166017	5.96254e-05	-1.825	0.186371
20192845	chr19:20192845:C:A	5.81289e-10	-4.09779e-10	-1.26506	8.66144e-05	-4.09779e-10	-1.26525
20192949	chr19:20192949:C:T	3.86815e-10	-1.89149	0.219128	6.29014e-05	-1.82491	0.239763
20193130	chr19:20193130:AAT:A	6.84048e-10	-4.09779e-10	-1.10228	0.000103188	-4.09779e-10	-1.09016
20193479	chr19:20193479:G:A	3.71957e-10	-1.88528	0.173753	6.07474e-05	-1.81429	0.194303
20193597	chr19:20193597:G:A	7.39279e-10	-4.09779e-10	-1.02463	0.000108077	-4.09779e-10	-1.04387
20193775	chr19:20193775:TTCTA:T	1.58618e-10	-1.29501	-1.2688	1.39319e-05	-1.82373	-1.2688
20194060	chr19:20194060:CAAT:C	8.57791e-10	-4.09779e-10	-0.875948	0.000131913	-4.09779e-10	-0.844571
20194069	chr19:20194069:C:T	7.81827e-10	-1.88434	0.915661	0.000133247	-1.80828	0.973763
20194098	chr19:20194098:T:TA	3.50059e-10	-1.89164	0.119435	5.68531e-05	-1.82528	0.139034
20194704	chr19:20194704:T:G	9.75786e-11	-1.79276	-1.25689	1.29627e-05	-1.90297	-1.26167
20194795	chr19:20194795:T:C	1.31467e-10	-1.49132	-1.26023	1.54249e-05	-1.72484	-1.26589
20195069	chr19:20195069:G:A	3.01262e-10	-1.92233	-5.44374e-10	4.56681e-05	-1.90531	-5.44374e-10
20195312	chr19:20195312:G:A	1.34558e-09	-0.162973	-0.262757	0.000137579	-0.552927	-0.249589
20195574	chr19:20195574:C:T	5.89231e-10	-4.09779e-10	-1.25149	8.76801e-05	-4.09779e-10	-1.25302
20196216	chr19:20196216:G:A	3.24342e-10	-1.89564	0.0471366	5.24245e-05	-1.83154	0.0641955
20196393	chr19:20196393:A:G	1.72562e-09	-4.09779e-10	-0.176964	0.000263044	-4.09779e-10	-0.154393
20196661	chr19:20196661:C:T	8.71038e-10	-4.09779e-10	-0.860623	0.000133626	-4.09779e-10	-0.831668
20196768	chr19:20196768:C:T	3.51393e-10	-1.90022	0.131815	5.66812e-05	-1.8406	0.151324
20196968	chr19:20196968:G:A	1.13738e-09	-1.89765	1.30382	0.000193809	-1.82955	1.3697
20197398	chr19:20197398:A:T	5.41919e-10	-1.33519	-5.44374e-10	4.4797e-05	-1.92457	-5.44374e-10
20197474	chr19:20197474:C:T	7.14149e-10	-4.09779e-10	-1.05922	0.000107887	-4.09779e-10	-1.04563
20197715	chr19:20197715:G:A	5.79369e-10	-4.09779e-10	-1.26837	8.6377e-05	-4.09779e-10	-1.26799
20198145	chr19:20198145:C:T	3.69198e-10	-1.89794	0.178965	5.96808e-05	-1.83649	0.198783
20198436	chr19:20198436:T:C	5.79135e-10	-4.09779e-10	-1.26877	8.63626e-05	-4.09779e-10	-1.26816
20198893	chr19:20198893:T:C	1.0047e-10	-1.7822	-1.23824	1.3232e-05	-1.8987	-1.24538
20199157	chr19:20199157:C:T	3.41249e-10	-1.7977	-5.44374e-10	4.65993e-05	-1.88513	-5.44374e-10
20199308	chr19:20199308:C:T	8.61767e-10	-1.82092	0.949593	0.000161069	-1.7029	1.05802
20199325	chr19:20199325:G:A	9.43629e-11	-1.81442	-1.26874	1.28087e-05	-1.9087	-1.26789
20199472	chr19:20199472:T:G	3.94602e-10	-1.88692	0.234491	6.46812e-05	-1.81636	0.25912
20199670	chr19:20199670:T:C	8.48773e-10	-1.82656	0.940048	0.000158167	-1.7113	1.04823
20199677	chr19:20199677:C:T	3.00742e-10	-1.92406	-5.44374e-10	4.48298e-05	-1.92384	-5.44374e-10
20199857	chr19:20199857:C:T	1.31001e-09	-1.85811	1.40559	0.000203085	-1.88615	1.47306
20200146	chr19:20200146:CA:C	5.79114e-10	-4.09779e-10	-1.26881	8.63835e-05	-4.09779e-10	-1.26792
20200174	chr19:20200174:TTATTG:T	6.84609e-10	-4.09779e-10	-1.10146	0.000103278	-4.09779e-10	-1.08929
20200335	chr19:20200335:T:C	6.21286e-10	-4.09779e-10	-1.19852	9.09114e-05	-4.09779e-10	-1.21683
20200338	chr19:20200338:A:G	5.79456e-10	-4.09779e-10	-1.26822	8.63117e-05	-4.09779e-10	-1.26875
20200531	chr19:20200531:T:TTTTTACC	6.86552e-10	-4.09779e-10	-1.09863	0.000103588	-4.09779e-10	-1.08629
20200538	chr19:20200538:A:G	6.85511e-10	-4.09779e-10	-1.10014	0.000103423	-4.09779e-10	-1.08789
20200706	chr19:20200706:C:T	5.88876e-10	-4.09779e-10	-1.25209	8.76291e-05	-4.09779e-10	-1.2536
20201242	chr19:20201242:A:G	3.55869e-10	-1.89842	0.142671	5.74847e-05	-1.83731	0.162114
20201260	chr19:20201260:A:G	3.17419e-10	-1.87009	-5.44374e-10	5.2443e-05	-1.76699	-5.44374e-10
20201486	chr19:20201486:AATT:A	6.19099e-10	-4.09779e-10	-1.20204	9.2887e-05	-4.09779e-10	-1.19533
20201737	chr19:20201737:A:C	1.72723e-10	-1.34521	-1.13341	1.84917e-05	-1.69681	-1.11259
20202340	chr19:20202340:C:T	4.73142e-10	-1.47091	-5.44374e-10	5.95241e-05	-1.64033	-5.44374e-10
20202342	chr19:20202342:G:A	1.01127e-10	-1.77409	-1.23983	1.32593e-05	-1.89515	-1.24686
20202416	chr19:20202416:A:T	5.79662e-10	-4.09779e-10	-1.26786	8.63061e-05	-4.09779e-10	-1.26881
20202453	chr19:20202453:C:T	1.95421e-10	-1.90795	-0.447202	3.05455e-05	-1.8592	-0.448295
20203072	chr19:20203072:TGA:T	7.90921e-10	-4.09779e-10	-0.95711	0.000115231	-4.09779e-10	-0.979772
20203327	chr19:20203327:C:T	9.38504e-10	-1.83189	1.04587	0.000174916	-1.71853	1.15612
20203534	chr19:20203534:G:A	1.31466e-09	-4.09779e-10	-0.448975	0.000193538	-4.09779e-10	-0.461242
20203919	chr19:20203919:G:C	7.216e-10	-4.09779e-10	-1.04884	0.000111716	-4.09779e-10	-1.01075
20204198	chr19:20204198:C:A	1.39642e-09	-4.09779e-10	-0.38864	0.000208337	-4.09779e-10	-0.387559
20205270	chr19:20205270:T:C	8.32225e-10	-4.09779e-10	-0.906205	0.000121021	-4.09779e-10	-0.930747
20205310	chr19:20205310:A:G	2.04715e-10	-1.90026	-0.408426	3.22364e-05	-1.84463	-0.408992
20206004	chr19:20206004:C:T	6.84609e-10	-4.09779e-10	-1.10146	0.000103278	-4.09779e-10	-1.08929
20206154	chr19:20206154:A:G	7.34725e-10	-4.09779e-10	-1.03081	0.000113731	-4.09779e-10	-0.99288
20206170	chr19:20206170:A:G	2.39618e-10	-1.49308	-0.658186	2.83954e-05	-1.79404	-0.58645
20206263	chr19:20206263:T:A	1.82358e-10	-1.31151	-1.11283	1.93487e-05	-1.67335	-1.09074
20206813	chr19:20206813:G:A	1.76608e-10	-1.92434	-0.532034	2.65451e-05	-1.91689	-0.530976
20207252	chr19:20207252:A:G	5.69414e-09	-4.09779e-10	1.01688	0.000955389	-4.09779e-10	1.1354
20207592	chr19:20207592:C:T	8.08159e-10	-4.09779e-10	-0.935549	0.000117709	-4.09779e-10	-0.958498
20207979	chr19:20207979:C:T	5.94034e-10	-4.09779e-10	-1.24337	8.81613e-05	-4.09779e-10	-1.24755
20207996	chr19:20207996:CAGG:C	6.83479e-10	-4.09779e-10	-1.10311	0.0001031	-4.09779e-10	-1.09101
20208319	chr19:20208319:C:T	2.29758e-10	-1.50344	-0.689841	2.73039e-05	-1.79942	-0.620261
20208763	chr19:20208763:G:A	8.97739e-10	-4.09779e-10	-0.830429	0.000137851	-4.09779e-10	-0.800539
20209382	chr19:20209382:A:C	1.62785e-10	-1.91138	-0.626498	2.53589e-05	-1.86555	-0.62803
20209684	chr19:20209684:A:G	7.47462e-10	-1.83653	0.822907	0.000138228	-1.72559	0.927785
20209895	chr19:20209895:T:A	3.61622e-10	-1.73971	-5.44374e-10	4.71503e-05	-1.87337	-5.44374e-10
20210340	chr19:20210340:C:A	9.31762e-10	-4.09779e-10	-0.793231	0.00014501	-4.09779e-10	-0.749911
20210772	chr19:20210772:G:A	6.32649e-10	-4.09779e-10	-1.18039	9.34159e-05	-4.09779e-10	-1.18965
20210815	chr19:20210815:C:T	7.31253e-10	-4.09779e-10	-1.03555	0.000108127	-4.09779e-10	-1.04341
20210832	chr19:20210832:G:A	1.29135e-09	-4.09779e-10	-0.466863	0.000189906	-4.09779e-10	-0.480186
20210848	chr19:20210848:G:C	5.79198e-10	-4.09779e-10	-1.26866	8.64875e-05	-4.09779e-10	-1.26671
20211805	chr19:20211805:T:TA	6.48936e-10	-4.09779e-10	-1.15497	9.57107e-05	-4.09779e-10	-1.16538
20212009	chr19:20212009:C:A	9.58156e-11	-1.79975	-1.26813	1.28733e-05	-1.90503	-1.26653
20212145	chr19:20212145:A:G	1.84198e-10	-1.898	-0.516295	2.92915e-05	-1.83676	-0.512654
20212341	chr19:20212341:T:G	6.51308e-10	-4.09779e-10	-1.15132	9.71618e-05	-4.09779e-10	-1.15034
20212774	chr19:20212774:C:T	5.79864e-10	-4.09779e-10	-1.26751	8.67242e-05	-4.09779e-10	-1.26398
20212800	chr19:20212800:A:C	5.79256e-10	-4.09779e-10	-1.26856	8.63065e-05	-4.09779e-10	-1.26881
20213439	chr19:20213439:G:A	8.22413e-10	-4.09779e-10	-0.918066	0.000119656	-4.09779e-10	-0.942095
20213638	chr19:20213638:GAGA:G	6.92235e-10	-4.09779e-10	-1.09038	0.000104532	-4.09779e-10	-1.07722
20214049	chr19:20214049:G:A	8.59412e-11	-1.91004	-1.2666	1.27061e-05	-1.91996	-1.26468
20214286	chr19:20214286:A:G	7.01628e-10	-4.09779e-10	-1.07691	0.000108356	-4.09779e-10	-1.04129
20214310	chr19:20214310:G:A	7.07783e-10	-4.09779e-10	-1.06817	0.000106047	-4.09779e-10	-1.06283
20214314	chr19:20214314:G:A	3.51316e-10	-1.76862	-5.44374e-10	6.09541e-05	-1.61659	-5.44374e-10
20214468	chr19:20214468:C:T	1.77237e-08	-4.09779e-10	2.15235	0.00301707	-4.09779e-10	2.28533
20214470	chr19:20214470:G:A	3.03575e-10	-1.91468	-5.44374e-10	4.48068e-05	-1.92435	-5.44374e-10
20215054	chr19:20215054:T:C	8.373e-10	-4.09779e-10	-0.900126	0.00012546	-4.09779e-10	-0.894724
20216509	chr19:20216509:G:A	7.48058e-10	-4.09779e-10	-1.01283	0.00011258	-4.09779e-10	-1.00305
20216532	chr19:20216532:C:T	1.76982e-10	-1.89077	-0.563492	2.8273e-05	-1.82327	-0.561539
20216590	chr19:20216590:A:T	4.43664e-10	-1.89973	0.364485	7.26798e-05	-1.83525	0.394597
20217070	chr19:20217070:T:C	2.24033e-10	-1.50587	-0.712649	2.66071e-05	-1.80259	-0.642942
20217159	chr19:20217159:T:C	3.32513e-10	-1.82363	-5.44374e-10	5.49632e-05	-1.72005	-5.44374e-10
20217961	chr19:20217961:A:C	9.25313e-10	-4.09779e-10	-0.800176	0.000142525	-4.09779e-10	-0.767198
20217963	chr19:20217963:C:G	9.52054e-10	-4.09779e-10	-0.771687	0.000146793	-4.09779e-10	-0.737689
20217979	chr19:20217979:A:G	9.41892e-10	-4.09779e-10	-0.782417	0.000146373	-4.09779e-10	-0.740553
20218247	chr19:20218247:G:C	5.79192e-10	-4.09779e-10	-1.26867	8.63789e-05	-4.09779e-10	-1.26797
20218525	chr19:20218525:T:C	6.07718e-10	-4.09779e-10	-1.2206	9.01653e-05	-4.09779e-10	-1.22507
20218828	chr19:20218828:G:A	2.16152e-10	-1.51032	-0.744009	2.56698e-05	-1.80542	-0.675979
20219367	chr19:20219367:C:T	2.72116e-10	-1.55457	-0.469515	3.37756e-05	-1.82939	-0.377585
20219671	chr19:20219671:T:C	1.8804e-10	-1.88235	-0.511305	3.01473e-05	-1.81001	-0.510607
20219685	chr19:20219685:T:A	1.78682e-10	-1.89756	-0.547138	2.84049e-05	-1.83613	-0.544023
20219716	chr19:20219716:C:T	9.89555e-10	-4.09779e-10	-0.733053	0.00015439	-4.09779e-10	-0.687235
20220276	chr19:20220276:C:G	5.8002e-10	-4.09779e-10	-1.26725	8.67662e-05	-4.09779e-10	-1.2635
20220417	chr19:20220417:C:G	2.00955e-10	-1.90134	-0.425887	3.18086e-05	-1.84433	-0.422644
20220487	chr19:20220487:AG:A	6.28037e-10	-4.09779e-10	-1.18771	9.42751e-05	-4.09779e-10	-1.1805
20220692	chr19:20220692:T:C	4.30112e-10	-1.90265	0.336384	7.02577e-05	-1.84017	0.365622
20220781	chr19:20220781:G:A	9.83097e-11	-1.78952	-1.25267	1.30186e-05	-1.90252	-1.25782
20220924	chr19:20220924:A:T	5.86857e-10	-4.09779e-10	-1.25553	8.73504e-05	-4.09779e-10	-1.25679
20221200	chr19:20221200:T:C	9.64413e-11	-1.80836	-1.25301	1.2928e-05	-1.9091	-1.25822
20221972	chr19:20221972:G:A	4.70784e-10	-1.90037	0.424465	7.7102e-05	-1.836	0.454414
20222007	chr19:20222007:G:A	5.7933e-10	-4.09779e-10	-1.26844	8.65481e-05	-4.09779e-10	-1.26601
20222183	chr19:20222183:A:G	3.15943e-10	-0.610586	-1.26416	0.000104097	0.178092	-1.25948
20222771	chr19:20222771:A:G	5.79437e-10	-4.09779e-10	-1.26825	8.65893e-05	-4.09779e-10	-1.26554
20223126	chr19:20223126:G:A	6.84677e-10	-4.09779e-10	-1.10136	0.000103329	-4.09779e-10	-1.0888
20223151	chr19:20223151:T:G	6.87887e-10	-4.09779e-10	-1.09668	0.000103831	-4.09779e-10	-1.08395
20223288	chr19:20223288:T:C	1.85329e-10	-1.32429	-1.08389	1.97702e-05	-1.68374	-1.0588
20223450	chr19:20223450:C:T	6.85333e-10	-4.09779e-10	-1.1004	0.000103426	-4.09779e-10	-1.08785
20223718	chr19:20223718:T:G	1.00512e-09	-1.82083	1.10338	0.000191186	-1.69835	1.22489
20223924	chr19:20223924:A:G	5.89966e-10	-4.09779e-10	-1.25024	8.80596e-05	-4.09779e-10	-1.2487
20223945	chr19:20223945:A:T	6.08661e-10	-4.09779e-10	-1.21905	9.03584e-05	-4.09779e-10	-1.22293
20224414	chr19:20224414:G:A	5.02511e-10	-1.88486	0.474169	8.35011e-05	-1.80505	0.5032
20224610	chr19:20224610:TA:T	1.86194e-10	-1.88648	-0.517037	2.98364e-05	-1.81693	-0.514051
20224674	chr19:20224674:C:T	5.86857e-10	-4.09779e-10	-1.25553	8.73504e-05	-4.09779e-10	-1.25679
20224932	chr19:20224932:T:C	1.66559e-10	-1.83905	-0.675908	2.72257e-05	-1.74597	-0.67658
20225128	chr19:20225128:G:A	5.83872e-10	-4.09779e-10	-1.26063	8.72279e-05	-4.09779e-10	-1.25819
20225250	chr19:20225250:A:T	1.81542e-10	-1.87657	-0.552253	2.91809e-05	-1.80095	-0.552252
20225418	chr19:20225418:C:T	4.31422e-10	-1.89406	0.330834	7.09595e-05	-1.82471	0.36011
20225811	chr19:20225811:T:C	9.98782e-11	-1.76001	-1.26635	1.30728e-05	-1.88816	-1.26802
20225879	chr19:20225879:T:C	6.97004e-10	-4.09779e-10	-1.08352	0.000105252	-4.09779e-10	-1.07036
20226124	chr19:20226124:T:A	1.91373e-10	-1.87111	-0.504976	3.09044e-05	-1.79141	-0.504407
20226698	chr19:20226698:T:C	2.13411e-10	-1.54242	-0.724671	2.57523e-05	-1.82235	-0.655843
20227118	chr19:20227118:G:T	1.84194e-10	-1.88817	-0.526151	2.94948e-05	-1.81952	-0.522981
20227430	chr19:20227430:G:A	1.79802e-10	-1.36876	-1.06969	1.95103e-05	-1.71209	-1.04368
20227719	chr19:20227719:C:T	4.464e-10	-1.57561	0.0465218	9.10422e-05	-1.32131	0.105917
20227720	chr19:20227720:G:A	2.14315e-10	-1.29108	-0.97178	2.27092e-05	-1.66384	-0.940103
20227726	chr19:20227726:G:T	3.01633e-10	-1.85957	-0.0615261	5.23168e-05	-1.76374	-0.00565529
20227764	chr19:20227764:T:C	1.34409e-09	-4.09779e-10	-0.426836	0.000202345	-4.09779e-10	-0.416739
20228618	chr19:20228618:C:T	1.38276e-09	-4.09779e-10	-0.398469	0.000218493	-4.09779e-10	-0.339961
20229067	chr19:20229067:G:A	1.00275e-09	-4.09779e-10	-0.71981	0.000156515	-4.09779e-10	-0.673563
20229075	chr19:20229075:C:T	6.8127e-10	-4.09779e-10	-1.10635	0.000101478	-4.09779e-10	-1.10688
20229109	chr19:20229109:C:T	1.7303e-10	-1.89916	-0.577679	2.74695e-05	-1.83904	-0.574601
20229176	chr19:20229176:T:C	1.88071e-10	-1.87192	-0.521571	3.04117e-05	-1.7934	-0.518486
20229552	chr19:20229552:T:C	1.01897e-10	-1.77918	-1.22716	1.33668e-05	-1.8976	-1.23634
20229951	chr19:20229951:G:A	7.41941e-10	-1.68074	0.659699	0.000152123	-1.4729	0.770875
20229955	chr19:20229955:G:A	3.45875e-10	-1.78423	-5.44374e-10	5.5438e-05	-1.71145	-5.44374e-10
20230178	chr19:20230178:T:C	9.23619e-10	-4.09779e-10	-0.802008	0.00014226	-4.09779e-10	-0.769058
20230192	chr19:20230192:C:T	2.40158e-10	-1.57467	-0.574337	2.97127e-05	-1.83851	-0.496627
20230285	chr19:20230285:C:T	5.79872e-10	-4.09779e-10	-1.2675	8.67266e-05	-4.09779e-10	-1.26395
20230532	chr19:20230532:G:A	4.61685e-10	-1.89585	0.400425	7.58096e-05	-1.82878	0.430287
20230840	chr19:20230840:C:A	1.32859e-10	-1.52457	-1.21645	1.61843e-05	-1.74945	-1.19322
20230930	chr19:20230930:A:G	8.49416e-10	-4.09779e-10	-0.885759	0.000123435	-4.09779e-10	-0.911001
20231037	chr19:20231037:G:T	1.24497e-09	-0.503441	-5.44374e-10	0.000154814	-0.684488	-5.44374e-10
20231178	chr19:20231178:A:G	2.1386e-10	-1.53534	-0.729646	2.57095e-05	-1.81872	-0.661131
20231206	chr19:20231206:A:G	1.00218e-10	-1.75717	-1.26579	1.30948e-05	-1.8868	-1.2677
20231386	chr19:20231386:A:C	1.7843e-10	-1.8973	-0.548814	2.82792e-05	-1.83574	-0.548854
20231525	chr19:20231525:GT:G	5.88763e-10	-4.09779e-10	-1.25228	8.86627e-05	-4.09779e-10	-1.24187
20231598	chr19:20231598:C:A	6.89154e-10	-4.09779e-10	-1.09484	0.000104015	-4.09779e-10	-1.08218
20231794	chr19:20231794:A:G	7.13445e-10	-4.09779e-10	-1.0602	0.000110319	-4.09779e-10	-1.02334
20232646	chr19:20232646:C:T	5.86857e-10	-4.09779e-10	-1.25553	8.73504e-05	-4.09779e-10	-1.25679
20232843	chr19:20232843:C:T	2.21352e-10	-1.59906	-0.631494	2.76394e-05	-1.85034	-0.557128
20232908	chr19:20232908:G:A	3.42409e-10	-1.7943	-5.44374e-10	5.47527e-05	-1.72389	-5.44374e-10
20232976	chr19:20232976:T:A	3.41071e-10	-1.79822	-5.44374e-10	5.44836e-05	-1.72881	-5.44374e-10
20233191	chr19:20233191:G:A	1.34797e-09	-4.09779e-10	-0.423952	0.000203482	-4.09779e-10	-0.411135
20233272	chr19:20233272:TCG:T	9.6943e-10	-4.09779e-10	-0.7536	0.000151101	-4.09779e-10	-0.708769
20233519	chr19:20233519:C:T	5.86857e-10	-4.09779e-10	-1.25553	8.73504e-05	-4.09779e-10	-1.25679
20233553	chr19:20233553:A:G	1.94682e-10	-1.89749	-0.46145	3.08781e-05	-1.83594	-0.460729
20233800	chr19:20233800:G:T	9.03124e-10	-4.09779e-10	-0.824448	0.000139084	-4.09779e-10	-0.791634
20233801	chr19:20233801:C:T	5.79204e-10	-4.09779e-10	-1.26865	8.64906e-05	-4.09779e-10	-1.26668
20234176	chr19:20234176:C:T	5.91541e-10	-4.09779e-10	-1.24758	8.93517e-05	-4.09779e-10	-1.23413
20234325	chr19:20234325:A:T	9.28533e-10	-4.09779e-10	-0.796703	0.00014481	-4.09779e-10	-0.751289
20234492	chr19:20234492:G:A	9.18658e-10	-4.09779e-10	-0.807395	0.00014131	-4.09779e-10	-0.77576
20234641	chr19:20234641:T:G	5.94329e-10	-4.09779e-10	-1.24288	8.94953e-05	-4.09779e-10	-1.23253
20234697	chr19:20234697:G:T	5.94266e-10	-4.09779e-10	-1.24298	8.94832e-05	-4.09779e-10	-1.23266
20235002	chr19:20235002:C:A	3.22786e-10	-1.85332	-5.44374e-10	5.46321e-05	-1.72609	-5.44374e-10
20235345	chr19:20235345:G:A	6.0426e-10	-1.2263	-5.44374e-10	6.96487e-05	-1.48325	-5.44374e-10
20235352	chr19:20235352:T:A	7.0553e-10	-4.09779e-10	-1.07136	0.000108556	-4.09779e-10	-1.03945
20235768	chr19:20235768:T:C	1.46595e-10	-1.37926	-1.26338	1.95815e-05	-1.49039	-1.26174
20235862	chr19:20235862:A:G	1.40217e-09	-4.09779e-10	-0.384531	0.000217186	-4.09779e-10	-0.345962
20235981	chr19:20235981:AAAG:A	2.12395e-10	-1.33169	-0.940164	3.09825e-05	-1.40044	-0.892853
20236560	chr19:20236560:A:G	9.8406e-11	-1.92429	-1.11692	1.53383e-05	-1.85937	-1.13699
20236589	chr19:20236589:T:A	2.62472e-10	-1.46838	-0.591788	3.9268e-05	-1.52321	-0.533096
20236740	chr19:20236740:AG:A	9.31892e-10	-4.09779e-10	-0.793091	0.000143211	-4.09779e-10	-0.762392
20236763	chr19:20236763:A:C	6.24754e-10	-4.09779e-10	-1.19295	9.28014e-05	-4.09779e-10	-1.19625
20237265	chr19:20237265:A:T	6.19635e-10	-4.09779e-10	-1.20118	9.20591e-05	-4.09779e-10	-1.20428
20237430	chr19:20237430:G:A	1.70982e-10	-1.49595	-0.992807	2.59128e-05	-1.51655	-0.955424
20237582	chr19:20237582:G:A	3.93091e-10	-1.65627	-5.44374e-10	6.31608e-05	-1.58103	-5.44374e-10
20237686	chr19:20237686:C:T	5.8039e-10	-4.09779e-10	-1.26661	8.65818e-05	-4.09779e-10	-1.26562
20237691	chr19:20237691:T:C	6.237e-10	-4.09779e-10	-1.19464	9.22349e-05	-4.09779e-10	-1.20238
20237943	chr19:20237943:AT:A	5.87012e-10	-4.09779e-10	-1.25526	8.73744e-05	-4.09779e-10	-1.25651
20238231	chr19:20238231:C:G	1.46425e-10	-1.41881	-1.22499	2.11027e-05	-1.45594	-1.22137
20238249	chr19:20238249:C:T	4.61267e-10	-1.49633	-5.44374e-10	5.95819e-05	-1.63936	-5.44374e-10
20238307	chr19:20238307:T:A	3.16822e-10	-1.87197	-5.44374e-10	4.96192e-05	-1.82234	-5.44374e-10
20238354	chr19:20238354:G:A	8.18806e-10	-4.09779e-10	-0.922462	0.000128029	-4.09779e-10	-0.874459
20238376	chr19:20238376:G:A	1.6096e-10	-1.64666	-0.902488	2.09395e-05	-1.83865	-0.846421
20239086	chr19:20239086:A:G	6.37868e-10	-4.09779e-10	-1.17218	9.60808e-05	-4.09779e-10	-1.16152
20239225	chr19:20239225:C:T	6.50144e-10	-4.09779e-10	-1.15311	9.54622e-05	-4.09779e-10	-1.16798
20240122	chr19:20240122:T:G	1.25533e-10	-1.85312	-0.944625	1.85762e-05	-1.92214	-0.882692
20240268	chr19:20240268:A:G	1.23601e-10	-1.72608	-1.08717	1.62979e-05	-1.88893	-1.04675
20240481	chr19:20240481:T:A	8.19232e-10	-4.09779e-10	-0.921941	0.000123965	-4.09779e-10	-0.906715
20240613	chr19:20240613:G:A	1.1228e-10	-1.64607	-1.26324	1.63863e-05	-1.66905	-1.26121
20240977	chr19:20240977:A:G	1.29579e-10	-1.56976	-1.19626	1.54547e-05	-1.79098	-1.19782
20241204	chr19:20241204:G:A	9.04385e-10	-4.09779e-10	-0.823053	0.000140753	-4.09779e-10	-0.779711
20241232	chr19:20241232:G:A	6.22234e-10	-4.09779e-10	-1.19699	9.34953e-05	-4.09779e-10	-1.1888
20241308	chr19:20241308:A:C	1.29913e-10	-1.51303	-1.25041	1.51676e-05	-1.76478	-1.24277
20241397	chr19:20241397:T:C	1.17648e-10	-1.92456	-0.938048	1.829e-05	-1.85517	-0.965184
20241432	chr19:20241432:A:G	3.31999e-10	-1.82518	-5.44374e-10	4.60646e-05	-1.89667	-5.44374e-10
20241613	chr19:20241613:C:T	7.9401e-10	-4.09779e-10	-0.953212	0.0001219	-4.09779e-10	-0.923517
20241698	chr19:20241698:C:T	5.87464e-10	-4.09779e-10	-1.25449	8.71902e-05	-4.09779e-10	-1.25862
20241762	chr19:20241762:T:C	5.8209e-10	-4.09779e-10	-1.26368	8.73446e-05	-4.09779e-10	-1.25685
20242186	chr19:20242186:T:C	3.97311e-10	-1.64559	-5.44374e-10	5.32997e-05	-1.75078	-5.44374e-10
20242475	chr19:20242475:G:A	6.1392e-10	-4.09779e-10	-1.21044	9.21719e-05	-4.09779e-10	-1.20306
20242547	chr19:20242547:G:A	1.67945e-09	-4.09779e-10	-0.204088	0.000246515	-4.09779e-10	-0.219291
20242836	chr19:20242836:A:G	3.39367e-09	-4.09779e-10	0.499359	0.00058161	-4.09779e-10	0.639086
20242870	chr19:20242870:T:C	7.41469e-10	-4.09779e-10	-1.02168	0.000114416	-4.09779e-10	-0.98687
20242958	chr19:20242958:G:C	2.02573e-10	-1.18997	-1.12924	2.79524e-05	-1.27359	-1.12262
20243221	chr19:20243221:C:T	1.3026e-10	-1.50697	-1.25381	1.51495e-05	-1.76186	-1.24689
20243348	chr19:20243348:A:G	1.21114e-10	-1.88344	-0.950132	1.84877e-05	-1.92012	-0.889485
20243441	chr19:20243441:C:T	9.1813e-10	-4.09779e-10	-0.807969	0.000137683	-4.09779e-10	-0.801763
20243809	chr19:20243809:A:T	1.30268e-10	-1.51009	-1.25063	1.51846e-05	-1.7634	-1.24303
20244803	chr19:20244803:G:C	3.10839e-09	-4.09779e-10	0.411551	0.000539401	-4.09779e-10	0.563744
20245319	chr19:20245319:G:C	7.1924e-10	-4.09779e-10	-1.05211	0.000107666	-4.09779e-10	-1.04768
20245361	chr19:20245361:C:T	6.32526e-10	-4.09779e-10	-1.18059	9.39394e-05	-4.09779e-10	-1.18406
20245372	chr19:20245372:T:C	6.052e-10	-4.09779e-10	-1.22475	9.0864e-05	-4.09779e-10	-1.21735
20245655	chr19:20245655:C:A	5.80883e-10	-4.09779e-10	-1.26576	8.70967e-05	-4.09779e-10	-1.2597
20246117	chr19:20246117:T:A	1.28544e-10	-1.6137	-1.16034	1.89084e-05	-1.63851	-1.1486
20246384	chr19:20246384:G:T	1.03802e-09	-4.09779e-10	-0.685235	0.000155799	-4.09779e-10	-0.678148
20246394	chr19:20246394:AG:A	1.02121e-09	-4.09779e-10	-0.701569	0.000153144	-4.09779e-10	-0.695333
20246503	chr19:20246503:C:A	1.68245e-10	-1.24198	-1.26291	2.35004e-05	-1.30642	-1.26328
20246937	chr19:20246937:C:T	6.12632e-10	-4.09779e-10	-1.21254	9.19676e-05	-4.09779e-10	-1.20528
20246960	chr19:20246960:C:T	5.91991e-10	-4.09779e-10	-1.24682	8.86086e-05	-4.09779e-10	-1.24249
20246998	chr19:20246998:C:T	1.45982e-09	-4.09779e-10	-0.344237	0.000215558	-4.09779e-10	-0.353483
20247344	chr19:20247344:C:T	3.07302e-10	-1.02424	-0.878238	4.76192e-05	-1.01097	-0.852513
20247402	chr19:20247402:G:A	6.13877e-10	-4.09779e-10	-1.21051	9.23886e-05	-4.09779e-10	-1.20071
20247419	chr19:20247419:G:A	1.36589e-09	-4.09779e-10	-0.410748	0.000211773	-4.09779e-10	-0.371199
20247420	chr19:20247420:G:C	3.10915e-10	-1.89079	-5.44374e-10	4.70944e-05	-1.87456	-5.44374e-10
20247747	chr19:20247747:G:A	2.34443e-10	-1.42898	-0.744114	3.4281e-05	-1.47071	-0.721418
20247976	chr19:20247976:C:T	5.982e-10	-4.09779e-10	-1.23638	9.0331e-05	-4.09779e-10	-1.22323
20248023	chr19:20248023:C:T	1.18265e-10	-1.89283	-0.964549	1.72162e-05	-1.9228	-0.95806
20248482	chr19:20248482:T:C	5.79497e-10	-4.09779e-10	-1.26815	8.64313e-05	-4.09779e-10	-1.26736
20248497	chr19:20248497:G:A	6.13877e-10	-4.09779e-10	-1.21051	9.23886e-05	-4.09779e-10	-1.20071
20248915	chr19:20248915:T:C	2.78767e-09	-4.09779e-10	0.302652	0.00047888	-4.09779e-10	0.444736
20249006	chr19:20249006:G:A	1.13558e-10	-1.90847	-0.989528	1.68999e-05	-1.91628	-0.983131
20249141	chr19:20249141:T:C	1.22118e-10	-1.61369	-1.21163	1.49142e-05	-1.81206	-1.21234
20249260	chr19:20249260:G:C	1.3268e-10	-1.53467	-1.20769	1.58011e-05	-1.77147	-1.19516
20249439	chr19:20249439:T:A	1.22616e-10	-1.5955	-1.22575	1.48676e-05	-1.80115	-1.22638
20250295	chr19:20250295:A:G	3.16824e-10	-0.927565	-0.944398	4.81956e-05	-0.930302	-0.921144
20250577	chr19:20250577:C:A	2.94059e-10	-1.19928	-0.747252	4.20292e-05	-1.26397	-0.724375
20250768	chr19:20250768:G:A	6.11332e-10	-4.09779e-10	-1.21467	9.1758e-05	-4.09779e-10	-1.20756
20250793	chr19:20250793:A:G	1.31935e-10	-1.54658	-1.20142	1.57897e-05	-1.77905	-1.1883
20251503	chr19:20251503:G:A	3.24959e-10	-0.952507	-0.894102	4.95374e-05	-0.954761	-0.869226
20251922	chr19:20251922:A:G	1.33737e-10	-1.53166	-1.20277	1.59242e-05	-1.76909	-1.18978
20251994	chr19:20251994:G:A	9.64911e-10	-4.09779e-10	-0.758272	0.000145013	-4.09779e-10	-0.749891
20252013	chr19:20252013:G:A	5.97897e-10	-4.09779e-10	-1.23689	8.94353e-05	-4.09779e-10	-1.2332
20252128	chr19:20252128:C:A	3.06177e-10	-0.968245	-0.9379	4.65753e-05	-0.971227	-0.914416
20252173	chr19:20252173:G:A	3.13041e-10	-0.960921	-0.923053	4.76576e-05	-0.963796	-0.898877
20252475	chr19:20252475:G:GT	1.3543e-10	-1.52235	-1.1995	1.60767e-05	-1.76314	-1.1862
20252613	chr19:20252613:T:C	3.31085e-10	-0.933445	-0.894489	5.04262e-05	-0.93664	-0.869564
20253241	chr19:20253241:G:GCCTGATTCTCT	3.40121e-10	-0.897937	-0.90307	5.17648e-05	-0.90173	-0.878274
20253617	chr19:20253617:C:T	8.00169e-10	-4.09779e-10	-0.945485	0.000125534	-4.09779e-10	-0.894139
20253618	chr19:20253618:G:A	3.04342e-10	-0.991221	-0.920936	4.63039e-05	-0.994686	-0.896801
20253684	chr19:20253684:A:T	6.14928e-10	-4.09779e-10	-1.2088	9.25598e-05	-4.09779e-10	-1.19886
20253779	chr19:20253779:T:C	1.1459e-10	-1.90876	-0.980191	1.70568e-05	-1.91624	-0.973928
20254196	chr19:20254196:G:A	2.07732e-10	-1.25181	-1.04225	2.9206e-05	-1.32219	-1.03015
20254293	chr19:20254293:T:A	8.64423e-11	-1.91976	-1.25107	1.39538e-05	-1.83402	-1.25694
20254318	chr19:20254318:G:A	3.26298e-10	-0.917957	-0.924539	4.97054e-05	-0.920072	-0.900528
20254742	chr19:20254742:C:T	3.18371e-10	-0.950901	-0.91619	4.84707e-05	-0.95388	-0.891876
20254750	chr19:20254750:G:A	2.75974e-10	-1.14653	-0.863469	3.89223e-05	-1.21856	-0.846585
20255298	chr19:20255298:G:GGA	7.0634e-10	-4.09779e-10	-1.07021	0.000109115	-4.09779e-10	-1.03431
20255384	chr19:20255384:G:A	2.63468e-09	-4.09779e-10	0.246209	0.000451399	-4.09779e-10	0.385636
20256227	chr19:20256227:A:G	6.1364e-10	-4.09779e-10	-1.2109	9.23509e-05	-4.09779e-10	-1.20112
20256337	chr19:20256337:C:T	1.2855e-09	-4.09779e-10	-0.471406	0.00018984	-4.09779e-10	-0.480531
20256378	chr19:20256378:G:T	6.11815e-10	-4.09779e-10	-1.21388	9.18356e-05	-4.09779e-10	-1.20671
20256379	chr19:20256379:A:T	6.11355e-10	-4.09779e-10	-1.21463	9.17612e-05	-4.09779e-10	-1.20753
20256609	chr19:20256609:T:A	2.81065e-10	-1.09807	-0.893657	4.28533e-05	-1.10553	-0.863407
20257106	chr19:20257106:A:G	3.40937e-10	-0.893928	-0.904682	5.18938e-05	-0.896952	-0.880562
20257122	chr19:20257122:A:T	3.22464e-10	-1.11506	-0.739256	4.58913e-05	-1.18436	-0.716078
20257335	chr19:20257335:A:G	2.23075e-09	-4.09779e-10	0.0797853	0.0003742	-4.09779e-10	0.198077
20257523	chr19:20257523:TTC:T	6.56327e-10	-4.09779e-10	-1.14365	9.82353e-05	-4.09779e-10	-1.13935
20257564	chr19:20257564:T:G	2.519e-10	-0.856066	-1.24521	3.40729e-05	-0.952209	-1.246
20257751	chr19:20257751:G:C	8.76533e-10	-0.51088	-0.343454	0.000138987	-0.545513	-0.246823
20258042	chr19:20258042:C:G	5.80468e-10	-4.09779e-10	-1.26647	8.65765e-05	-4.09779e-10	-1.26569
20258440	chr19:20258440:A:C	5.79526e-10	-4.09779e-10	-1.2681	8.66793e-05	-4.09779e-10	-1.2645
20258588	chr19:20258588:A:T	5.79356e-10	-4.09779e-10	-1.26839	8.63238e-05	-4.09779e-10	-1.26861
20258777	chr19:20258777:C:CT	5.79188e-10	-4.09779e-10	-1.26868	8.63086e-05	-4.09779e-10	-1.26879
20259521	chr19:20259521:A:G	5.79922e-10	-4.09779e-10	-1.26741	8.63915e-05	-4.09779e-10	-1.26782
20259850	chr19:20259850:A:T	1.15589e-09	-0.577679	-5.44374e-10	0.000137311	-0.804468	-5.44374e-10
20260016	chr19:20260016:G:A	5.79206e-10	-4.09779e-10	-1.26865	8.63101e-05	-4.09779e-10	-1.26877
20260283	chr19:20260283:C:T	1.23979e-10	-1.89349	-0.916702	2.05179e-05	-1.75741	-0.948004
20260387	chr19:20260387:C:T	5.79352e-10	-4.09779e-10	-1.2684	8.63144e-05	-4.09779e-10	-1.26872
20260816	chr19:20260816:T:C	1.02089e-10	-1.76673	-1.23773	1.34361e-05	-1.90527	-1.2235
20260921	chr19:20260921:T:C	5.80527e-10	-4.09779e-10	-1.26637	8.64701e-05	-4.09779e-10	-1.26692
20260970	chr19:20260970:C:T	5.79916e-10	-4.09779e-10	-1.26742	8.63926e-05	-4.09779e-10	-1.26781
20261003	chr19:20261003:G:A	6.00051e-10	-4.09779e-10	-1.23329	8.92938e-05	-4.09779e-10	-1.23478
20261043	chr19:20261043:C:T	5.79634e-10	-4.09779e-10	-1.26791	8.63577e-05	-4.09779e-10	-1.26822
20261049	chr19:20261049:G:A	1.02805e-10	-1.74304	-1.25443	1.32318e-05	-1.8991	-1.24499
20261094	chr19:20261094:T:C	5.79788e-10	-4.09779e-10	-1.26765	8.63765e-05	-4.09779e-10	-1.268
20261111	chr19:20261111:T:C	6.07314e-10	-4.09779e-10	-1.22126	8.96406e-05	-4.09779e-10	-1.23091
20261176	chr19:20261176:C:T	5.80618e-10	-4.09779e-10	-1.26621	8.64833e-05	-4.09779e-10	-1.26676
20261177	chr19:20261177:A:G	5.80376e-10	-4.09779e-10	-1.26663	8.64521e-05	-4.09779e-10	-1.26712
20261215	chr19:20261215:T:G	5.7976e-10	-4.09779e-10	-1.26769	8.6373e-05	-4.09779e-10	-1.26804
20261399	chr19:20261399:G:GAA	5.7976e-10	-4.09779e-10	-1.26769	8.6373e-05	-4.09779e-10	-1.26804
20261454	chr19:20261454:G:A	1.14369e-09	-4.09779e-10	-0.588292	0.00016806	-4.09779e-10	-0.602394
20261467	chr19:20261467:G:A	3.02723e-10	-1.91749	-5.44374e-10	4.48656e-05	-1.92304	-5.44374e-10
20261623	chr19:20261623:G:T	5.79751e-10	-4.09779e-10	-1.26771	8.63719e-05	-4.09779e-10	-1.26805
20261826	chr19:20261826:TA:T	4.0128e-09	-4.09779e-10	0.666936	0.000657792	-4.09779e-10	0.762174
20261883	chr19:20261883:C:CT	5.7976e-10	-4.09779e-10	-1.26769	8.6373e-05	-4.09779e-10	-1.26804
20261902	chr19:20261902:T:C	1.09738e-09	-4.09779e-10	-0.629627	0.000164958	-4.09779e-10	-0.621022
20261958	chr19:20261958:A:G	5.79552e-10	-4.09779e-10	-1.26805	8.63474e-05	-4.09779e-10	-1.26834
20262234	chr19:20262234:A:T	5.79242e-10	-4.09779e-10	-1.26859	8.63137e-05	-4.09779e-10	-1.26873
20262243	chr19:20262243:T:C	5.79724e-10	-4.09779e-10	-1.26776	8.63685e-05	-4.09779e-10	-1.26809
20262884	chr19:20262884:G:A	5.79682e-10	-4.09779e-10	-1.26783	8.63643e-05	-4.09779e-10	-1.26814
20262919	chr19:20262919:T:C	1.15062e-09	-4.09779e-10	-0.582249	0.000169058	-4.09779e-10	-0.596472
20262963	chr19:20262963:CTT:C	5.79724e-10	-4.09779e-10	-1.26776	8.63684e-05	-4.09779e-10	-1.26809
20262966	chr19:20262966:G:A	5.79662e-10	-4.09779e-10	-1.26786	8.63608e-05	-4.09779e-10	-1.26818
20262975	chr19:20262975:C:T	5.79119e-10	-4.09779e-10	-1.2688	8.63139e-05	-4.09779e-10	-1.26872
20263176	chr19:20263176:T:C	5.81301e-10	-4.09779e-10	-1.26504	8.65754e-05	-4.09779e-10	-1.2657
20263270	chr19:20263270:G:GAAAATT	5.81122e-10	-4.09779e-10	-1.26535	8.65506e-05	-4.09779e-10	-1.26599
20263456	chr19:20263456:G:A	5.80085e-10	-4.09779e-10	-1.26713	8.6414e-05	-4.09779e-10	-1.26756
20263624	chr19:20263624:G:A	5.79215e-10	-4.09779e-10	-1.26864	8.63112e-05	-4.09779e-10	-1.26876
20263828	chr19:20263828:T:C	5.7976e-10	-4.09779e-10	-1.26769	8.6373e-05	-4.09779e-10	-1.26804
20263829	chr19:20263829:A:G	5.7962e-10	-4.09779e-10	-1.26794	8.63558e-05	-4.09779e-10	-1.26824
20263935	chr19:20263935:A:G	5.7976e-10	-4.09779e-10	-1.26769	8.6373e-05	-4.09779e-10	-1.26804
20263954	chr19:20263954:G:A	5.79853e-10	-4.09779e-10	-1.26753	8.63846e-05	-4.09779e-10	-1.2679
20264003	chr19:20264003:C:T	3.02517e-10	-1.91817	-5.44374e-10	4.71726e-05	-1.8729	-5.44374e-10
20264054	chr19:20264054:T:C	1.01986e-10	-1.86023	-1.14525	1.77321e-05	-1.68767	-1.16367
20264102	chr19:20264102:T:TA	5.79805e-10	-4.09779e-10	-1.26762	8.63786e-05	-4.09779e-10	-1.26797
20264157	chr19:20264157:AC:A	9.88495e-11	-1.7824	-1.25431	1.30554e-05	-1.91254	-1.24498
20264263	chr19:20264263:C:T	5.79919e-10	-4.09779e-10	-1.26742	8.63934e-05	-4.09779e-10	-1.2678
20264292	chr19:20264292:G:T	6.26918e-10	-4.09779e-10	-1.18949	9.21237e-05	-4.09779e-10	-1.20358
20264294	chr19:20264294:TG:T	5.80271e-10	-4.09779e-10	-1.26681	8.64377e-05	-4.09779e-10	-1.26729
20264298	chr19:20264298:T:C	5.79481e-10	-4.09779e-10	-1.26818	8.63392e-05	-4.09779e-10	-1.26843
20264305	chr19:20264305:G:A	6.47332e-10	-4.09779e-10	-1.15745	9.6953e-05	-4.09779e-10	-1.15249
20264417	chr19:20264417:A:C	5.83415e-10	-4.09779e-10	-1.26141	8.68667e-05	-4.09779e-10	-1.26234
20264872	chr19:20264872:C:T	3.95257e-09	-4.09779e-10	0.651812	0.000647689	-4.09779e-10	0.746697
20264940	chr19:20264940:T:C	1.09383e-09	-4.09779e-10	-0.632872	0.000164416	-4.09779e-10	-0.624316
20264984	chr19:20264984:A:G	5.80916e-10	-4.09779e-10	-1.2657	8.65235e-05	-4.09779e-10	-1.2663
20265090	chr19:20265090:T:C	5.7976e-10	-4.09779e-10	-1.26769	8.6373e-05	-4.09779e-10	-1.26804
20265367	chr19:20265367:A:G	1.15045e-09	-4.09779e-10	-0.582398	0.000169045	-4.09779e-10	-0.59655
20265408	chr19:20265408:A:G	5.7976e-10	-4.09779e-10	-1.26769	8.6373e-05	-4.09779e-10	-1.26804
20265511	chr19:20265511:C:T	1.14629e-09	-4.09779e-10	-0.58602	0.000168439	-4.09779e-10	-0.60014
20265671	chr19:20265671:A:G	5.79912e-10	-4.09779e-10	-1.26743	8.63907e-05	-4.09779e-10	-1.26783
20265760	chr19:20265760:G:A	5.85762e-10	-4.09779e-10	-1.25739	8.71902e-05	-4.09779e-10	-1.25862
20265802	chr19:20265802:T:C	2.10513e-09	0.704098	-0.682274	0.000298605	0.591091	-0.618684
20265870	chr19:20265870:G:T	3.16275e-10	-1.8737	-5.44374e-10	4.48046e-05	-1.9244	-5.44374e-10
20265941	chr19:20265941:G:A	5.79315e-10	-4.09779e-10	-1.26846	8.63215e-05	-4.09779e-10	-1.26864
20266063	chr19:20266063:G:A	6.48671e-10	-4.09779e-10	-1.15538	9.45685e-05	-4.09779e-10	-1.17739
20266345	chr19:20266345:A:G	3.78754e-10	-0.592786	-1.10064	4.90393e-05	-0.739864	-1.09423
20266505	chr19:20266505:T:C	4.0128e-09	-4.09779e-10	0.666936	0.000657792	-4.09779e-10	0.762174
20266821	chr19:20266821:C:T	5.84831e-10	-4.09779e-10	-1.25898	8.74341e-05	-4.09779e-10	-1.25583
20267079	chr19:20267079:C:T	1.08693e-10	-1.87689	-1.0649	1.87191e-05	-1.731	-1.06617
20267193	chr19:20267193:T:C	5.7976e-10	-4.09779e-10	-1.26769	8.6373e-05	-4.09779e-10	-1.26804
20267365	chr19:20267365:C:T	5.82869e-10	-4.09779e-10	-1.26235	8.68766e-05	-4.09779e-10	-1.26223
20267517	chr19:20267517:A:T	4.0128e-09	-4.09779e-10	0.666936	0.000657792	-4.09779e-10	0.762174
20267807	chr19:20267807:C:G	3.00995e-10	-1.92321	-5.44374e-10	4.55127e-05	-1.90872	-5.44374e-10
20267963	chr19:20267963:C:T	4.02416e-09	-4.09779e-10	0.669764	0.000659738	-4.09779e-10	0.765129
20268380	chr19:20268380:A:G	6.23475e-10	-4.09779e-10	-1.195	9.17865e-05	-4.09779e-10	-1.20725
20268402	chr19:20268402:G:A	5.79111e-10	-4.09779e-10	-1.26881	8.63118e-05	-4.09779e-10	-1.26875
20269089	chr19:20269089:G:C	3.08748e-10	-1.89778	-5.44374e-10	4.79794e-05	-1.85594	-5.44374e-10
20269235	chr19:20269235:G:A	4.06283e-09	-4.09779e-10	0.679328	0.000666369	-4.09779e-10	0.775129
20269648	chr19:20269648:G:A	1.10101e-09	-4.09779e-10	-0.626325	0.000165508	-4.09779e-10	-0.617695
20269797	chr19:20269797:C:T	6.07075e-10	-4.09779e-10	-1.22166	8.96091e-05	-4.09779e-10	-1.23126
20269900	chr19:20269900:A:G	4.81437e-10	-0.366655	-1.08688	6.14485e-05	-0.528207	-1.08031
20270629	chr19:20270629:G:A	1.14133e-09	-4.09779e-10	-0.590357	0.000167709	-4.09779e-10	-0.604485
20270825	chr19:20270825:A:G	1.08438e-09	-4.09779e-10	-0.641546	0.000159434	-4.09779e-10	-0.655082
20270910	chr19:20270910:A:G	6.44965e-10	-4.09779e-10	-1.16111	9.85165e-05	-4.09779e-10	-1.13649
20271053	chr19:20271053:A:T	5.79962e-10	-4.09779e-10	-1.26735	8.63984e-05	-4.09779e-10	-1.26774
20271054	chr19:20271054:G:C	5.79951e-10	-4.09779e-10	-1.26736	8.6397e-05	-4.09779e-10	-1.26776
20271104	chr19:20271104:A:T	5.83717e-10	-4.09779e-10	-1.26089	8.72431e-05	-4.09779e-10	-1.25802
20271356	chr19:20271356:GCTAT:G	6.33489e-09	-4.09779e-10	1.12352	0.00115839	-4.09779e-10	1.32807
20271538	chr19:20271538:G:A	5.79579e-10	-4.09779e-10	-1.26801	8.63503e-05	-4.09779e-10	-1.2683
20271679	chr19:20271679:A:C	6.06504e-10	-4.09779e-10	-1.2226	9.12264e-05	-4.09779e-10	-1.21337
20271936	chr19:20271936:G:A	1.13334e-09	-4.09779e-10	-0.59738	0.000166626	-4.09779e-10	-0.610964
20272423	chr19:20272423:AC:A	1.26717e-09	-4.09779e-10	-0.485767	0.000189933	-4.09779e-10	-0.480042
20272618	chr19:20272618:C:T	5.88961e-10	-4.09779e-10	-1.25195	8.76803e-05	-4.09779e-10	-1.25302
20272698	chr19:20272698:C:T	9.08954e-10	-4.09779e-10	-0.818014	0.000134628	-4.09779e-10	-0.824198
20272741	chr19:20272741:T:C	6.01194e-10	-4.09779e-10	-1.23139	8.94663e-05	-4.09779e-10	-1.23285
20272792	chr19:20272792:G:A	9.47737e-10	-4.09779e-10	-0.776232	0.000142247	-4.09779e-10	-0.769153
20272797	chr19:20272797:C:T	5.89862e-10	-4.09779e-10	-1.25042	8.78153e-05	-4.09779e-10	-1.25148
20273043	chr19:20273043:C:T	4.78082e-09	-4.09779e-10	0.842059	0.000786657	-4.09779e-10	0.941078
20273357	chr19:20273357:A:G	9.4183e-11	-1.82336	-1.26171	1.28051e-05	-1.922	-1.25487
20273416	chr19:20273416:C:T	9.89497e-11	-1.86488	-1.17082	1.72338e-05	-1.70866	-1.17118
20273824	chr19:20273824:A:G	3.68701e-10	-0.557262	-1.16306	4.85996e-05	-0.695734	-1.14737
20274334	chr19:20274334:T:C	1.25754e-09	-4.09779e-10	-0.493393	0.000189111	-4.09779e-10	-0.484379
20274384	chr19:20274384:A:G	9.90963e-11	-1.7665	-1.26771	1.2869e-05	-1.90757	-1.26432
20274823	chr19:20274823:C:T	1.01548e-10	-1.83569	-1.17409	1.80403e-05	-1.64352	-1.19059
20274847	chr19:20274847:T:C	9.91132e-11	-1.76896	-1.26508	1.29162e-05	-1.90841	-1.25983
20275000	chr19:20275000:A:T	9.82261e-11	-1.77439	-1.26864	1.28067e-05	-1.91014	-1.26661
20275096	chr19:20275096:C:A	1.00232e-10	-1.75506	-1.26776	1.29172e-05	-1.90374	-1.26441
20275107	chr19:20275107:T:C	1.41724e-09	-4.09779e-10	-0.373839	0.000221155	-4.09779e-10	-0.327852
20275126	chr19:20275126:T:C	8.26554e-10	-0.35685	-0.556194	0.000111248	-0.521267	-0.493682
20275268	chr19:20275268:A:G	1.75182e-10	-1.87708	-0.587401	3.07387e-05	-1.73344	-0.567756
20275319	chr19:20275319:T:G	9.75409e-11	-1.78134	-1.2687	1.2777e-05	-1.91224	-1.26683
20275419	chr19:20275419:C:A	9.97377e-11	-1.75895	-1.26882	1.28577e-05	-1.90514	-1.26763
20275473	chr19:20275473:T:A	9.74698e-11	-1.78212	-1.26865	1.27778e-05	-1.91238	-1.26663
20275494	chr19:20275494:T:G	5.79653e-10	-4.09779e-10	-1.26788	8.64262e-05	-4.09779e-10	-1.26742
20275826	chr19:20275826:G:T	1.016e-10	-1.74059	-1.26867	1.29512e-05	-1.89877	-1.26675
20275898	chr19:20275898:T:A	9.77754e-11	-1.7816	-1.26604	1.28473e-05	-1.9124	-1.26118
20275983	chr19:20275983:A:G	1.85428e-10	-1.88508	-0.52256	3.24176e-05	-1.74626	-0.501754
20275984	chr19:20275984:G:A	1.35185e-09	-4.09779e-10	-0.421077	0.000210972	-4.09779e-10	-0.374991
20275997	chr19:20275997:C:G	9.72619e-11	-1.78502	-1.26788	1.27889e-05	-1.91348	-1.26466
20276129	chr19:20276129:A:T	9.8974e-11	-1.7667	-1.26875	1.28166e-05	-1.90782	-1.26816
20276261	chr19:20276261:A:G	9.86226e-11	-1.77177	-1.26724	1.28565e-05	-1.90947	-1.2634
20276277	chr19:20276277:T:C	9.99655e-11	-1.75763	-1.26785	1.29021e-05	-1.90469	-1.26463
20276331	chr19:20276331:C:T	4.21801e-09	-4.09779e-10	0.716809	0.000757373	-4.09779e-10	0.903141
20276698	chr19:20276698:G:A	2.19748e-09	-4.09779e-10	0.0647582	0.000356723	-4.09779e-10	0.150246
20276723	chr19:20276723:C:A	9.91808e-11	-1.76462	-1.26874	1.28393e-05	-1.90718	-1.26702
20276907	chr19:20276907:A:G	9.77709e-11	-1.77887	-1.26881	1.27725e-05	-1.91164	-1.26777
20276989	chr19:20276989:C:A	8.26082e-10	-0.447135	-0.466479	0.000112685	-0.604221	-0.397897
20277030	chr19:20277030:G:T	9.84445e-11	-1.77275	-1.26806	1.28314e-05	-1.90974	-1.26508
20277061	chr19:20277061:C:T	1.88341e-10	-1.87146	-0.520595	3.33466e-05	-1.72224	-0.497519
20277071	chr19:20277071:G:A	5.79111e-10	-4.09779e-10	-1.26881	8.63119e-05	-4.09779e-10	-1.26875
20277187	chr19:20277187:C:T	1.04516e-10	-1.73289	-1.24808	1.31153e-05	-1.89615	-1.25678
20277220	chr19:20277220:T:G	9.76572e-11	-1.78274	-1.2661	1.28401e-05	-1.9127	-1.26145
20277331	chr19:20277331:T:C	9.80069e-11	-1.7791	-1.26617	1.28521e-05	-1.9116	-1.26161
20277468	chr19:20277468:A:G	9.56092e-11	-1.80126	-1.26878	1.27055e-05	-1.91746	-1.26722
20277564	chr19:20277564:A:C	1.01704e-10	-1.74226	-1.26598	1.30197e-05	-1.89899	-1.26125
20277901	chr19:20277901:T:TA	1.04196e-10	-1.75158	-1.23245	1.35747e-05	-1.902	-1.2165
20277903	chr19:20277903:A:C	2.25385e-09	0.235523	-0.145436	0.000343345	0.178199	-0.0661788
20278215	chr19:20278215:C:A	2.22113e-09	-4.09779e-10	0.0754624	0.000326234	-4.09779e-10	0.0608991
20278464	chr19:20278464:C:A	8.59841e-11	-1.90797	-1.26817	1.27118e-05	-1.91723	-1.26695
20278501	chr19:20278501:C:A	2.45088e-09	-4.09779e-10	0.173894	0.00039965	-4.09779e-10	0.263875
20278569	chr19:20278569:A:G	1.0183e-10	-1.75553	-1.25147	1.33014e-05	-1.89701	-1.24184
20278910	chr19:20278910:T:C	1.0614e-10	-1.70665	-1.2589	1.34697e-05	-1.87493	-1.25134
20279038	chr19:20279038:G:A	1.03306e-10	-1.74248	-1.25014	1.34123e-05	-1.89079	-1.23975
20279186	chr19:20279186:A:G	1.06069e-10	-1.71411	-1.25211	1.35486e-05	-1.87815	-1.24228
20279374	chr19:20279374:A:G	7.14371e-10	-4.09779e-10	-1.05891	0.000105951	-4.09779e-10	-1.06374
20279680	chr19:20279680:G:A	1.02567e-10	-1.74832	-1.25147	1.33546e-05	-1.89339	-1.24146
20279681	chr19:20279681:G:C	8.57744e-11	-1.91041	-1.26817	1.27382e-05	-1.91516	-1.26695
20279769	chr19:20279769:T:C	1.01196e-10	-1.7519	-1.26134	1.31629e-05	-1.89493	-1.25438
20279796	chr19:20279796:C:T	1.0169e-10	-1.75887	-1.24951	1.33294e-05	-1.89773	-1.23901
20280121	chr19:20280121:T:C	3.00645e-10	-1.92438	-5.44374e-10	4.51518e-05	-1.91669	-5.44374e-10
20280155	chr19:20280155:T:A	5.79587e-10	-4.09779e-10	-1.26799	8.63473e-05	-4.09779e-10	-1.26834
20280658	chr19:20280658:G:C	9.34768e-11	-1.82439	-1.2682	1.26528e-05	-1.92063	-1.2682
20280690	chr19:20280690:G:A	7.44651e-10	-4.09779e-10	-1.01739	0.00011032	-4.09779e-10	-1.02333
20280878	chr19:20280878:C:T	2.95796e-09	-4.09779e-10	0.361947	0.000484796	-4.09779e-10	0.457013
20280924	chr19:20280924:A:G	1.42375e-10	-1.91161	-0.760231	2.33871e-05	-1.81076	-0.763773
20280928	chr19:20280928:C:T	2.99932e-09	0.758329	-0.382497	0.000441539	0.663236	-0.299684
20281016	chr19:20281016:G:A	9.11843e-11	-1.85054	-1.26688	1.26304e-05	-1.92355	-1.26705
20281185	chr19:20281185:T:C	2.38612e-10	-1.87411	-0.28136	4.23813e-05	-1.72476	-0.25525
20281192	chr19:20281192:A:G	5.87635e-10	-4.09779e-10	-1.2542	8.78301e-05	-4.09779e-10	-1.25131
20281370	chr19:20281370:G:A	5.87462e-10	-4.09779e-10	-1.2545	8.78769e-05	-4.09779e-10	-1.25078
20281686	chr19:20281686:A:G	3.47379e-09	-0.633916	1.15661	0.000571283	-0.748831	1.37
20281795	chr19:20281795:C:G	2.07381e-09	-4.09779e-10	0.00683356	0.000333075	-4.09779e-10	0.0816541
20281834	chr19:20281834:T:G	1.45845e-10	-1.91207	-0.735688	2.39383e-05	-1.81192	-0.739316
20281936	chr19:20281936:T:C	9.22001e-11	-1.84311	-1.26323	1.26307e-05	-1.92351	-1.26707
20282106	chr19:20282106:C:T	9.59075e-11	-1.80269	-1.26424	1.26973e-05	-1.91768	-1.26764
20282556	chr19:20282556:G:A	2.17298e-10	-1.87605	-0.372993	3.84979e-05	-1.72905	-0.347064
20282614	chr19:20282614:C:T	3.00598e-10	-1.92453	-5.44374e-10	4.52127e-05	-1.91534	-5.44374e-10
20282629	chr19:20282629:T:C	5.85383e-10	-4.09779e-10	-1.25804	8.73842e-05	-4.09779e-10	-1.2564
20282783	chr19:20282783:T:C	5.79552e-10	-4.09779e-10	-1.26805	8.63433e-05	-4.09779e-10	-1.26838
20282837	chr19:20282837:G:T	9.33366e-10	-4.09779e-10	-0.791511	0.000141108	-4.09779e-10	-0.77719
20282852	chr19:20282852:G:A	6.04867e-10	-4.09779e-10	-1.2253	8.93742e-05	-4.09779e-10	-1.23388
20282859	chr19:20282859:C:T	5.79359e-10	-4.09779e-10	-1.26839	8.63732e-05	-4.09779e-10	-1.26804
20282902	chr19:20282902:A:G	5.84828e-10	-4.09779e-10	-1.25899	8.72957e-05	-4.09779e-10	-1.25741
20283010	chr19:20283010:A:G	7.46237e-10	-4.09779e-10	-1.01527	0.00011055	-4.09779e-10	-1.02125
20283169	chr19:20283169:G:A	1.00675e-10	-1.76356	-1.25486	1.32143e-05	-1.89966	-1.24576
20283272	chr19:20283272:T:TA	6.02875e-10	-4.09779e-10	-1.2286	8.91181e-05	-4.09779e-10	-1.23675
20283298	chr19:20283298:A:G	2.27264e-09	-4.09779e-10	0.0983912	0.000369561	-4.09779e-10	0.185602
20283576	chr19:20283576:C:T	3.33997e-09	-0.651464	1.13487	0.000551944	-0.759469	1.3462
20283840	chr19:20283840:GGCCCTACAGATGATC:G	1.02226e-10	-1.75164	-1.25147	1.33367e-05	-1.89473	-1.24146
20284184	chr19:20284184:G:T	2.24243e-10	-1.87238	-0.345197	3.98884e-05	-1.72127	-0.319361
20284660	chr19:20284660:G:T	7.48926e-10	-4.09779e-10	-1.01167	0.000111086	-4.09779e-10	-1.01641
20284975	chr19:20284975:C:T	3.03779e-10	-1.91401	-5.44374e-10	4.80065e-05	-1.85538	-5.44374e-10
20285020	chr19:20285020:T:G	3.6119e-09	-0.602425	1.16411	0.000581454	-0.687805	1.32662
20285029	chr19:20285029:T:C	3.72679e-09	-0.572879	1.16587	0.000599405	-0.659222	1.32845
20285038	chr19:20285038:G:A	6.92193e-10	-4.09779e-10	-1.09044	0.000102551	-4.09779e-10	-1.09636
20285614	chr19:20285614:A:G	2.32375e-09	-4.09779e-10	0.120628	0.000378118	-4.09779e-10	0.208492
20285724	chr19:20285724:T:C	2.42783e-10	-1.88479	-0.253351	4.27156e-05	-1.7469	-0.225253
20285827	chr19:20285827:G:T	2.43018e-10	-1.8625	-0.274667	4.36102e-05	-1.70206	-0.249361
20286185	chr19:20286185:G:A	1.59345e-10	-1.90259	-0.656642	2.34479e-05	-1.9172	-0.654734
20286746	chr19:20286746:A:C	1.00392e-10	-1.89746	-1.12376	1.50514e-05	-1.91802	-1.09722
20286779	chr19:20286779:TC:T	7.91141e-10	-4.09779e-10	-0.956832	0.000115478	-4.09779e-10	-0.97763
20287205	chr19:20287205:G:T	2.21925e-10	-1.87759	-0.350382	3.91713e-05	-1.73349	-0.325285
20287299	chr19:20287299:C:G	1.82983e-09	-0.940719	0.822392	0.000291847	-1.0118	0.961314
20287360	chr19:20287360:G:T	6.81641e-10	-4.09779e-10	-1.10581	0.000101582	-4.09779e-10	-1.10585
20287650	chr19:20287650:C:T	9.25285e-11	-1.83488	-1.26791	1.26331e-05	-1.92249	-1.2679
20287829	chr19:20287829:G:A	2.45628e-10	-1.87635	-0.250144	4.35537e-05	-1.73094	-0.22178
20287871	chr19:20287871:T:C	1.03343e-10	-1.89807	-1.09418	1.55409e-05	-1.91783	-1.06541
20287911	chr19:20287911:C:A	9.9829e-11	-1.89697	-1.12988	1.49259e-05	-1.91837	-1.10525
20287919	chr19:20287919:T:C	1.82177e-09	-1.07489	0.952148	0.000292896	-1.14027	1.09337
20288093	chr19:20288093:C:T	5.7969e-10	-4.09779e-10	-1.26782	8.63876e-05	-4.09779e-10	-1.26787
20288132	chr19:20288132:C:T	2.44958e-09	0.173362	-5.44374e-10	0.000243697	-0.230791	-5.44374e-10
20288297	chr19:20288297:G:A	2.116e-09	-0.97762	1.0046	0.000338682	-1.04956	1.14791
20288607	chr19:20288607:G:C	2.56317e-10	-1.83329	-0.250602	4.78179e-05	-1.6336	-0.225713
20289118	chr19:20289118:G:C	2.28238e-09	-4.09779e-10	0.102667	0.000371179	-4.09779e-10	0.18997
20289891	chr19:20289891:G:C	2.82217e-10	-1.81564	-0.171991	5.35338e-05	-1.60218	-0.144222
20290312	chr19:20290312:A:T	6.15896e-10	-4.09779e-10	-1.20723	9.22629e-05	-4.09779e-10	-1.20207
20290391	chr19:20290391:C:T	2.61801e-09	-4.09779e-10	0.239861	0.000426692	-4.09779e-10	0.329347
20290437	chr19:20290437:A:G	5.40827e-10	-1.91467	0.57746	9.39925e-05	-1.81203	0.628531
20290558	chr19:20290558:T:A	9.83692e-11	-1.9201	-1.12148	1.55871e-05	-1.8859	-1.09437
20290923	chr19:20290923:G:A	7.39193e-10	-4.09779e-10	-1.02475	0.000111192	-4.09779e-10	-1.01545
20291146	chr19:20291146:C:T	1.63109e-09	-0.745227	0.511922	0.000261869	-0.849446	0.690576
20291174	chr19:20291174:A:C	2.23544e-09	-4.09779e-10	0.0818857	0.000363062	-4.09779e-10	0.167859
20291528	chr19:20291528:AGAGT:A	9.22716e-10	-4.09779e-10	-0.802987	0.000139521	-4.09779e-10	-0.788499
20291687	chr19:20291687:T:G	5.85229e-10	-4.09779e-10	-1.25831	8.71949e-05	-4.09779e-10	-1.25857
20291915	chr19:20291915:A:C	5.81884e-10	-4.09779e-10	-1.26404	8.65438e-05	-4.09779e-10	-1.26606
20292138	chr19:20292138:G:C	1.32688e-10	-1.89695	-0.845362	2.22899e-05	-1.77378	-0.848801
20292325	chr19:20292325:C:T	2.7079e-10	-1.79705	-0.231918	5.20185e-05	-1.56822	-0.206892
20292732	chr19:20292732:G:T	2.87501e-10	-1.76855	-0.200528	5.64424e-05	-1.52014	-0.173355
20293064	chr19:20293064:C:A	5.75812e-10	-1.27453	-5.44374e-10	0.000104013	-1.08219	-5.44374e-10
20293179	chr19:20293179:G:T	9.20903e-11	-1.83931	-1.26823	1.26062e-05	-1.92381	-1.26872
20293375	chr19:20293375:T:C	7.36145e-10	-4.09779e-10	-1.02888	0.00011072	-4.09779e-10	-1.01971
20293505	chr19:20293505:C:T	7.4116e-10	-4.09779e-10	-1.02209	0.000114756	-4.09779e-10	-0.983908
20293572	chr19:20293572:C:T	4.76859e-10	-1.46309	-5.44374e-10	7.60101e-05	-1.39585	-5.44374e-10
20293851	chr19:20293851:T:C	2.84708e-10	-1.77981	-0.199032	5.55344e-05	-1.53807	-0.171645
20294086	chr19:20294086:G:A	7.4011e-10	-4.09779e-10	-1.02351	0.000108334	-4.09779e-10	-1.0415
20294126	chr19:20294126:G:T	9.76357e-11	-1.92379	-1.12527	1.57917e-05	-1.86848	-1.09875
20294316	chr19:20294316:C:T	4.95504e-10	-1.42473	-5.44374e-10	8.81671e-05	-1.24748	-5.44374e-10
20294722	chr19:20294722:A:G	3.02303e-10	-1.91888	-5.44374e-10	4.48309e-05	-1.92382	-5.44374e-10
20294860	chr19:20294860:T:C	2.67461e-10	-1.79146	-0.249871	5.17035e-05	-1.55618	-0.22501
20295877	chr19:20295877:A:C	4.68082e-10	-1.48166	-5.44374e-10	5.98094e-05	-1.63555	-5.44374e-10
20295898	chr19:20295898:T:G	6.23514e-10	-4.09779e-10	-1.19494	9.30381e-05	-4.09779e-10	-1.19371
20295962	chr19:20295962:A:G	6.56683e-10	-4.09779e-10	-1.14311	9.73469e-05	-4.09779e-10	-1.14843
20296085	chr19:20296085:G:A	6.48998e-10	-4.09779e-10	-1.15488	9.63879e-05	-4.09779e-10	-1.15833
20296095	chr19:20296095:C:T	6.31241e-10	-4.09779e-10	-1.18262	9.37547e-05	-4.09779e-10	-1.18603
20296795	chr19:20296795:T:C	1.97099e-09	-0.0440179	-5.44374e-10	0.000210615	-0.376681	-5.44374e-10
20296815	chr19:20296815:T:C	3.0477e-10	-1.91075	-5.44374e-10	4.7016e-05	-1.87623	-5.44374e-10
20297209	chr19:20297209:A:G	4.63118e-09	0.810258	-5.44374e-10	0.000393175	0.24754	-5.44374e-10
20297249	chr19:20297249:G:C	1.93889e-09	-0.692197	0.631762	0.000310514	-0.803317	0.814831
20297449	chr19:20297449:C:T	2.00883e-09	-0.648347	0.623346	0.000320944	-0.761334	0.805887
20297526	chr19:20297526:A:G	1.42796e-09	-0.984599	0.618291	0.000223871	-1.04452	0.72888
20297893	chr19:20297893:A:G	8.38644e-09	-4.09779e-10	1.40406	0.00137907	-4.09779e-10	1.50245
20297903	chr19:20297903:A:T	7.12965e-10	-4.09779e-10	-1.06088	0.000106463	-4.09779e-10	-1.05891
20298162	chr19:20298162:C:T	5.79165e-10	-4.09779e-10	-1.26872	8.63109e-05	-4.09779e-10	-1.26876
20298182	chr19:20298182:C:A	6.16912e-10	-4.09779e-10	-1.20558	9.08194e-05	-4.09779e-10	-1.21784
20298260	chr19:20298260:G:A	6.52535e-10	-4.09779e-10	-1.14944	9.62606e-05	-4.09779e-10	-1.15966
20298791	chr19:20298791:C:T	3.05331e-10	-1.90891	-5.44374e-10	4.48319e-05	-1.9238	-5.44374e-10
20298808	chr19:20298808:A:G	7.60785e-10	-4.09779e-10	-0.995958	0.000114478	-4.09779e-10	-0.986334
20299369	chr19:20299369:T:C	1.24062e-10	-1.89798	-0.911546	1.79838e-05	-1.92157	-0.915673
20300003	chr19:20300003:A:G	6.11521e-10	-4.09779e-10	-1.21436	9.17861e-05	-4.09779e-10	-1.20725
20300062	chr19:20300062:T:TA	2.11727e-10	-1.92082	-0.354186	3.31558e-05	-1.9034	-0.322101
20300539	chr19:20300539:G:T	5.79776e-10	-4.09779e-10	-1.26767	8.63732e-05	-4.09779e-10	-1.26804
20300676	chr19:20300676:C:T	7.94181e-10	-4.09779e-10	-0.952997	0.000119457	-4.09779e-10	-0.943758
20300734	chr19:20300734:A:G	1.19021e-10	-1.90232	-0.948691	1.73765e-05	-1.92015	-0.951442
20301027	chr19:20301027:A:G	1.23261e-10	-1.55996	-1.25605	1.4312e-05	-1.80342	-1.2622
20301135	chr19:20301135:C:T	6.68564e-10	-4.09779e-10	-1.12518	9.83451e-05	-4.09779e-10	-1.13823
20301340	chr19:20301340:C:T	1.1965e-10	-1.59026	-1.25547	1.40766e-05	-1.82042	-1.26178
20301465	chr19:20301465:G:T	1.09571e-09	-1.50009	0.868941	0.000174058	-1.63152	1.0642
20301748	chr19:20301748:A:C	1.413e-09	-1.29009	0.913248	0.000214133	-1.4298	1.06968
20301840	chr19:20301840:A:G	6.74539e-10	-4.09779e-10	-1.11628	9.9333e-05	-4.09779e-10	-1.12824
20302049	chr19:20302049:C:T	6.51381e-10	-4.09779e-10	-1.15121	9.59503e-05	-4.09779e-10	-1.16288
20302114	chr19:20302114:A:G	8.12637e-10	-4.09779e-10	-0.930023	0.000126531	-4.09779e-10	-0.886228
20302304	chr19:20302304:A:G	1.0804e-10	-1.7729	-1.17491	1.43659e-05	-1.90726	-1.15459
20302864	chr19:20302864:G:C	3.37773e-10	-1.80794	-5.44374e-10	5.73392e-05	-1.67773	-5.44374e-10
20303388	chr19:20303388:C:T	1.43791e-09	-1.30615	0.94679	0.000218538	-1.44397	1.10422
20303445	chr19:20303445:A:G	1.20142e-10	-1.90296	-0.938673	1.75637e-05	-1.91982	-0.941057
20303620	chr19:20303620:G:T	1.14253e-08	-4.09779e-10	1.71328	0.0018838	-4.09779e-10	1.81433
20303854	chr19:20303854:C:T	4.35774e-10	-1.55319	-5.44374e-10	4.62303e-05	-1.89308	-5.44374e-10
20304092	chr19:20304092:C:T	6.12198e-10	-4.09779e-10	-1.21325	9.23674e-05	-4.09779e-10	-1.20094
20304376	chr19:20304376:A:G	1.10917e-10	-1.75495	-1.16658	1.45857e-05	-1.90114	-1.14553
20305224	chr19:20305224:C:T	1.10004e-09	-4.09779e-10	-0.627205	0.00017311	-4.09779e-10	-0.572786
20305345	chr19:20305345:G:A	7.3383e-10	-4.09779e-10	-1.03203	0.000110073	-4.09779e-10	-1.02557
20305570	chr19:20305570:G:A	1.47798e-09	-1.29568	0.963805	0.000224751	-1.43373	1.12201
20305760	chr19:20305760:G:A	7.13302e-10	-4.09779e-10	-1.0604	0.000106513	-4.09779e-10	-1.05845
20305917	chr19:20305917:T:C	8.091e-10	-4.09779e-10	-0.934386	0.000121702	-4.09779e-10	-0.92514
20306033	chr19:20306033:A:T	1.38116e-09	-1.29751	0.897887	0.000209636	-1.43532	1.05397
20306315	chr19:20306315:T:C	2.82451e-09	-4.09779e-10	0.315782	0.000451842	-4.09779e-10	0.386618
20306391	chr19:20306391:G:A	8.19725e-10	-1.1978	0.276457	0.000121516	-1.36525	0.438581
20306522	chr19:20306522:G:A	5.93085e-09	-4.09779e-10	1.05761	0.000965257	-4.09779e-10	1.14568
20306709	chr19:20306709:T:TTCAAAGAAAA	6.10391e-10	-4.09779e-10	-1.21621	9.06389e-05	-4.09779e-10	-1.21983
20306713	chr19:20306713:T:G	6.10521e-10	-4.09779e-10	-1.216	9.06566e-05	-4.09779e-10	-1.21964
20306912	chr19:20306912:A:G	9.15115e-10	-1.18025	0.368988	0.000135864	-1.34855	0.533489
20307027	chr19:20307027:A:G	1.32669e-09	-1.34015	0.900288	0.000202591	-1.47133	1.0558
20307050	chr19:20307050:A:G	8.07794e-10	-4.09779e-10	-0.936002	0.000121507	-4.09779e-10	-0.926746
20307062	chr19:20307062:A:G	8.15757e-10	-4.09779e-10	-0.926191	0.000122709	-4.09779e-10	-0.916896
20307533	chr19:20307533:A:G	3.19834e-10	-1.86251	-5.44374e-10	4.52637e-05	-1.91421	-5.44374e-10
20307569	chr19:20307569:C:G	1.09954e-09	-1.16828	0.540618	0.000164236	-1.33831	0.712901
20307898	chr19:20307898:C:T	5.84122e-10	-4.09779e-10	-1.2602	8.7038e-05	-4.09779e-10	-1.26037
20307929	chr19:20307929:T:C	1.14365e-10	-1.89421	-0.996704	1.67166e-05	-1.92322	-0.987094
20308102	chr19:20308102:T:A	6.40987e-10	-4.09779e-10	-1.1673	9.48233e-05	-4.09779e-10	-1.1747
20308146	chr19:20308146:A:T	1.44697e-10	-1.92456	-0.731102	2.31495e-05	-1.8852	-0.699538
20308163	chr19:20308163:G:A	8.69276e-10	-1.82318	0.960529	0.000126826	-1.91243	1.02853
20308180	chr19:20308180:G:T	7.5158e-10	-4.09779e-10	-1.00813	0.000116124	-4.09779e-10	-0.97206
20308237	chr19:20308237:T:A	9.80608e-10	-4.09779e-10	-0.742136	0.000151282	-4.09779e-10	-0.707571
20308266	chr19:20308266:C:T	1.03969e-10	-1.91443	-1.07179	1.55448e-05	-1.91172	-1.07127
20308406	chr19:20308406:A:G	6.63374e-10	-4.09779e-10	-1.13297	0.000101372	-4.09779e-10	-1.10792
20308486	chr19:20308486:A:C	5.16972e-10	-0.162673	-1.21965	6.50338e-05	-0.345584	-1.20622
20308925	chr19:20308925:G:A	1.3632e-10	-1.44783	-1.26747	1.50144e-05	-1.74891	-1.2688
20309043	chr19:20309043:C:T	7.2943e-10	-4.09779e-10	-1.03804	0.000105302	-4.09779e-10	-1.06988
20309079	chr19:20309079:A:C	6.83523e-10	-4.09779e-10	-1.10305	0.000100859	-4.09779e-10	-1.11299
20309711	chr19:20309711:C:T	1.68731e-08	-4.09779e-10	2.10317	0.00277644	-4.09779e-10	2.20221
20309822	chr19:20309822:A:C	9.76255e-11	-1.79444	-1.25473	1.29823e-05	-1.9173	-1.24583
20309828	chr19:20309828:G:A	1.30109e-10	-1.49315	-1.26879	1.45436e-05	-1.78151	-1.26806
20310437	chr19:20310437:A:G	7.55315e-10	-0.80673	-0.196443	0.000130508	-0.741466	-0.113811
20310730	chr19:20310730:A:G	9.65095e-11	-1.90062	-1.16004	1.62333e-05	-1.77475	-1.1649
20310926	chr19:20310926:T:C	3.93464e-10	-1.65532	-5.44374e-10	5.29921e-05	-1.75657	-5.44374e-10
20311061	chr19:20311061:T:C	5.94362e-10	-4.09779e-10	-1.24282	8.90378e-05	-4.09779e-10	-1.23765
20311098	chr19:20311098:C:T	3.79883e-10	-1.3761	-0.314342	5.38498e-05	-1.51369	-0.226822
20311106	chr19:20311106:C:G	4.53957e-10	-1.64375	0.13144	6.85797e-05	-1.74471	0.245996
20311200	chr19:20311200:T:C	1.13501e-10	-1.74738	-1.15111	2.13797e-05	-1.49429	-1.16998
20311340	chr19:20311340:G:T	4.45854e-10	-1.6787	0.148386	6.81848e-05	-1.77304	0.268548
20311626	chr19:20311626:T:C	3.3971e-10	-1.80222	-5.44374e-10	4.69777e-05	-1.87704	-5.44374e-10
20311835	chr19:20311835:T:C	1.00427e-09	0.000955522	-0.719251	0.000100634	-0.386235	-0.728988
20311864	chr19:20311864:T:C	1.10542e-10	-1.84732	-1.07759	1.95035e-05	-1.67152	-1.0846
20311932	chr19:20311932:C:T	6.00161e-10	-4.09779e-10	-1.23311	8.8983e-05	-4.09779e-10	-1.23827
20311954	chr19:20311954:G:T	9.68037e-11	-1.92406	-1.13356	1.58029e-05	-1.86337	-1.10315
20311974	chr19:20311974:G:T	3.61232e-10	-1.42727	-0.313515	5.17392e-05	-1.55818	-0.222314
20312407	chr19:20312407:C:T	5.84986e-10	-4.09779e-10	-1.25872	8.72233e-05	-4.09779e-10	-1.25824
20312604	chr19:20312604:G:T	5.85864e-10	-4.09779e-10	-1.25722	8.74185e-05	-4.09779e-10	-1.25601
20313875	chr19:20313875:T:C	2.23854e-09	0.0832718	-5.44374e-10	0.000360239	0.160053	-5.44374e-10
20314042	chr19:20314042:G:A	3.02982e-10	-1.91664	-5.44374e-10	4.53206e-05	-1.91295	-5.44374e-10
20314201	chr19:20314201:A:G	1.32781e-09	-4.09779e-10	-0.439025	0.000216892	-4.09779e-10	-0.347315
20314319	chr19:20314319:T:C	1.18331e-10	-1.91629	-0.940537	2.04843e-05	-1.82969	-0.877366
20315194	chr19:20315194:G:A	1.19645e-10	-1.91762	-0.928153	2.07001e-05	-1.83313	-0.863444
20315257	chr19:20315257:C:A	5.22635e-10	-1.37142	-5.44374e-10	6.14341e-05	-1.60875	-5.44374e-10
20315265	chr19:20315265:A:G	3.16899e-10	-1.87173	-5.44374e-10	4.94913e-05	-1.82492	-5.44374e-10
20315466	chr19:20315466:T:C	1.09145e-10	-1.67004	-1.26759	1.45663e-05	-1.78019	-1.26781
20315579	chr19:20315579:C:T	5.92251e-10	-4.09779e-10	-1.24638	8.86853e-05	-4.09779e-10	-1.24162
20316302	chr19:20316302:G:A	8.85525e-10	-4.09779e-10	-0.844128	0.000133284	-4.09779e-10	-0.834235
20316421	chr19:20316421:G:A	5.85821e-10	-4.09779e-10	-1.25729	8.76123e-05	-4.09779e-10	-1.25379
20316702	chr19:20316702:A:T	3.09219e-09	-4.09779e-10	0.406326	0.000454296	-4.09779e-10	0.392035
20316749	chr19:20316749:A:G	1.017e-10	-1.92438	-1.0839	1.65882e-05	-1.88105	-1.03697
20316851	chr19:20316851:G:A	3.37002e-09	-4.09779e-10	0.492366	0.000550179	-4.09779e-10	0.583529
20317324	chr19:20317324:A:AC	5.83993e-10	-4.09779e-10	-1.26042	8.64739e-05	-4.09779e-10	-1.26687
20317373	chr19:20317373:A:C	1.01714e-10	-1.84287	-1.16527	1.80892e-05	-1.65866	-1.17274
20317697	chr19:20317697:G:A	3.1563e-09	-4.09779e-10	0.426849	0.000510182	-4.09779e-10	0.508053
20317855	chr19:20317855:C:T	3.52829e-09	-4.09779e-10	0.53826	0.000571215	-4.09779e-10	0.621051
20318358	chr19:20318358:A:G	2.90017e-09	-4.09779e-10	0.342215	0.00046783	-4.09779e-10	0.42139
20318783	chr19:20318783:C:T	1.12302e-10	-1.86745	-1.04166	2.09077e-05	-1.69728	-0.98932
20318844	chr19:20318844:A:C	1.47461e-10	-1.84498	-0.791762	2.87444e-05	-1.65475	-0.71352
20319110	chr19:20319110:CCATA:C	1.12766e-10	-1.85928	-1.04572	2.11109e-05	-1.6832	-0.993727
20319722	chr19:20319722:A:G	1.19232e-09	-4.09779e-10	-0.546655	0.000183556	-4.09779e-10	-0.514196
20319736	chr19:20319736:T:A	1.05545e-10	-1.70271	-1.26847	1.42091e-05	-1.80445	-1.26839
20319856	chr19:20319856:T:C	1.30914e-10	-1.53277	-1.223	2.82914e-05	-1.14949	-1.23466
20320044	chr19:20320044:C:G	1.44447e-10	-1.76898	-0.888416	3.06532e-05	-1.48471	-0.819271
20320151	chr19:20320151:C:T	1.61999e-09	-4.09779e-10	-0.240135	0.000253029	-4.09779e-10	-0.193211
20320430	chr19:20320430:C:G	9.39722e-11	-1.83493	-1.25237	1.3213e-05	-1.89072	-1.2548
20320505	chr19:20320505:C:T	3.07962e-10	-1.90033	-5.44374e-10	4.56017e-05	-1.90677	-5.44374e-10
20321005	chr19:20321005:C:T	1.45883e-10	-1.77835	-0.869147	3.03066e-05	-1.51623	-0.799123
20321035	chr19:20321035:T:C	5.88979e-10	-4.09779e-10	-1.25192	8.82796e-05	-4.09779e-10	-1.2462
20321296	chr19:20321296:C:T	5.05229e-09	-4.09779e-10	0.897289	0.000833117	-4.09779e-10	0.99846
20321297	chr19:20321297:C:A	1.51245e-10	-1.78653	-0.824879	3.13171e-05	-1.53186	-0.750688
20321699	chr19:20321699:G:A	5.98821e-09	-4.09779e-10	1.06724	0.000987834	-4.09779e-10	1.1688
20322121	chr19:20322121:C:T	1.19339e-10	-1.68747	-1.16087	2.48341e-05	-1.38142	-1.13308
20323116	chr19:20323116:A:C	1.09119e-10	-1.90287	-1.035	2.03941e-05	-1.72393	-0.987546
20323755	chr19:20323755:T:C	5.81203e-10	-4.09779e-10	-1.26521	8.68543e-05	-4.09779e-10	-1.26248
20324213	chr19:20324213:C:A	1.10289e-10	-1.91565	-1.01156	2.02561e-05	-1.76973	-0.948531
20324266	chr19:20324266:T:C	1.04933e-10	-1.90826	-1.06872	1.95023e-05	-1.7423	-1.01388
20324300	chr19:20324300:T:G	4.37923e-10	-1.54826	-5.44374e-10	4.50997e-05	-1.91784	-5.44374e-10
20324317	chr19:20324317:G:T	7.58759e-10	-0.998624	-5.44374e-10	0.000144077	-0.756365	-5.44374e-10
20324624	chr19:20324624:G:A	5.95243e-10	-4.09779e-10	-1.24134	8.87117e-05	-4.09779e-10	-1.24132
20324851	chr19:20324851:G:T	3.07517e-10	-0.877	-1.02478	3.47691e-05	-1.14964	-1.02835
20324957	chr19:20324957:C:G	4.83256e-10	-0.452989	-0.996773	5.25525e-05	-0.764553	-1.00035
20325005	chr19:20325005:G:T	3.83447e-10	-0.490866	-1.19024	4.18196e-05	-0.799816	-1.19353
20325021	chr19:20325021:T:G	1.06236e-09	-0.66206	-5.44374e-10	0.000138109	-0.79867	-5.44374e-10
20325125	chr19:20325125:C:A	6.02596e-10	-4.09779e-10	-1.22906	8.83491e-05	-4.09779e-10	-1.24542
20325948	chr19:20325948:C:A	9.26262e-11	-1.87442	-1.22732	1.74222e-05	-1.65917	-1.2098
20325994	chr19:20325994:C:T	6.03969e-10	-4.09779e-10	-1.22678	8.94634e-05	-4.09779e-10	-1.23289
20326087	chr19:20326087:A:C	1.40076e-09	-4.09779e-10	-0.38554	0.000230094	-4.09779e-10	-0.288227
20326266	chr19:20326266:G:A	7.03017e-10	-4.09779e-10	-1.07493	0.000102044	-4.09779e-10	-1.10131
20326530	chr19:20326530:G:A	3.42052e-10	-1.79534	-5.44374e-10	5.87881e-05	-1.65277	-5.44374e-10
20326727	chr19:20326727:T:C	3.18092e-10	-0.904251	-0.963717	3.60596e-05	-1.17399	-0.96755
20327117	chr19:20327117:A:G	3.22838e-10	-0.876609	-0.97655	3.64484e-05	-1.15071	-0.980107
20327456	chr19:20327456:T:A	8.73272e-11	-1.90385	-1.2568	1.56067e-05	-1.73428	-1.24473
20327537	chr19:20327537:T:C	7.3955e-10	-4.09779e-10	-1.02427	0.000112348	-4.09779e-10	-1.00511
20327923	chr19:20327923:A:G	1.02563e-09	-4.09779e-10	-0.697248	0.000161021	-4.09779e-10	-0.645179
20328011	chr19:20328011:G:C	2.23943e-10	-1.25986	-0.959053	5.07724e-05	-0.812674	-0.986688
20328030	chr19:20328030:G:A	1.329e-09	0.452261	-0.890384	0.000264313	0.705832	-0.855412
20328202	chr19:20328202:T:G	1.07924e-09	-4.09779e-10	-0.646296	0.000169014	-4.09779e-10	-0.596731
20328383	chr19:20328383:T:C	1.09602e-10	-1.70135	-1.2321	2.42586e-05	-1.29736	-1.24059
20328482	chr19:20328482:G:T	1.06527e-09	-4.09779e-10	-0.659323	0.000166678	-4.09779e-10	-0.610649
20328483	chr19:20328483:C:T	1.06649e-09	-4.09779e-10	-0.658184	0.000166874	-4.09779e-10	-0.609478
20328865	chr19:20328865:T:A	5.827e-10	-4.09779e-10	-1.26264	8.72148e-05	-4.09779e-10	-1.25834
20328936	chr19:20328936:T:C	5.82712e-10	-4.09779e-10	-1.26262	8.72174e-05	-4.09779e-10	-1.25831
20329182	chr19:20329182:C:T	2.87852e-10	-0.92234	-1.04552	3.27595e-05	-1.19005	-1.04747
20329221	chr19:20329221:A:G	1.36739e-09	-4.09779e-10	-0.40965	0.000223935	-4.09779e-10	-0.315361
20329271	chr19:20329271:A:T	5.97736e-10	-4.09779e-10	-1.23716	8.98717e-05	-4.09779e-10	-1.22833
20329358	chr19:20329358:T:C	6.93092e-10	-4.09779e-10	-1.08915	0.000103562	-4.09779e-10	-1.08654
20329387	chr19:20329387:C:T	5.98333e-10	-4.09779e-10	-1.23616	8.99728e-05	-4.09779e-10	-1.22721
20330719	chr19:20330719:A:C	9.19136e-11	-1.85997	-1.24949	1.755e-05	-1.62348	-1.23818
20331022	chr19:20331022:C:A	1.28094e-09	0.293409	-0.768367	0.000157692	0.0782437	-0.744317
20331143	chr19:20331143:C:A	9.00268e-10	-4.09779e-10	-0.827616	0.000134626	-4.09779e-10	-0.824213
20331209	chr19:20331209:A:T	7.01852e-10	0.0498653	-1.12645	0.000137313	0.305166	-1.10961
20331279	chr19:20331279:C:T	8.61267e-11	-1.90855	-1.26594	1.51968e-05	-1.74672	-1.2589
20331359	chr19:20331359:T:C	1.69917e-10	-1.26715	-1.22785	2.05243e-05	-1.47396	-1.23115
20331366	chr19:20331366:A:G	1.68319e-10	-1.2781	-1.22635	2.03682e-05	-1.48295	-1.22979
20331368	chr19:20331368:A:G	1.74307e-10	-1.24599	-1.2235	2.09734e-05	-1.45648	-1.22698
20331491	chr19:20331491:T:C	2.65899e-09	1.26206	-1.00667	0.000561979	1.58369	-0.978937
20331638	chr19:20331638:T:C	1.11684e-09	0.447143	-1.05919	0.000222887	0.721694	-1.04174
20331654	chr19:20331654:T:G	1.04657e-09	0.404533	-1.08157	0.000207828	0.675128	-1.06513
20331655	chr19:20331655:G:A	1.22627e-09	0.539161	-1.05774	0.000245343	0.816278	-1.04033
20331998	chr19:20331998:T:TTTTG	1.48914e-09	-4.09779e-10	-0.324354	0.000232189	-4.09779e-10	-0.279164
20332240	chr19:20332240:G:T	3.57979e-10	-1.07588	-0.673952	4.95514e-05	-1.1577	-0.666001
20332572	chr19:20332572:A:G	7.81016e-10	0.195021	-1.16473	0.000155805	0.477917	-1.15603
20332676	chr19:20332676:A:C	6.58125e-10	-4.09779e-10	-1.14091	9.69944e-05	-4.09779e-10	-1.15206
20332886	chr19:20332886:TTTTG:T	6.03537e-10	-4.09779e-10	-1.2275	9.05485e-05	-4.09779e-10	-1.22083
20333205	chr19:20333205:G:A	6.15765e-10	-4.09779e-10	-1.20744	9.08398e-05	-4.09779e-10	-1.21762
20333232	chr19:20333232:C:T	7.85808e-10	0.175925	-1.13952	0.000155772	0.451591	-1.12991
20333451	chr19:20333451:C:T	1.29915e-09	0.294893	-0.755733	0.000159639	0.0866994	-0.740496
20333759	chr19:20333759:G:A	6.18281e-10	-0.0598907	-1.14347	0.000119957	0.194317	-1.1339
20333905	chr19:20333905:A:C	6.35377e-10	-4.09779e-10	-1.17609	9.56318e-05	-4.09779e-10	-1.16621
20334394	chr19:20334394:T:C	3.34081e-10	-1.07756	-0.74136	7.92862e-05	-0.576572	-0.777078
20334658	chr19:20334658:C:T	2.15481e-10	-1.15734	-1.10009	2.53212e-05	-1.39374	-1.10133
20335048	chr19:20335048:T:C	1.14893e-09	0.251535	-0.835261	0.000228869	0.501092	-0.794657
20335168	chr19:20335168:G:C	1.30263e-10	-1.49324	-1.26751	1.62226e-05	-1.67348	-1.26683
20335410	chr19:20335410:G:GA	4.94318e-10	-0.344627	-1.0825	9.43308e-05	-0.111349	-1.06856
20335495	chr19:20335495:A:C	6.1758e-10	-4.09779e-10	-1.2045	9.2773e-05	-4.09779e-10	-1.19656
20335633	chr19:20335633:C:T	8.33061e-10	0.145335	-1.05054	0.000165858	0.417102	-1.03269
20335921	chr19:20335921:A:G	9.01888e-11	-1.89637	-1.23204	1.64948e-05	-1.71036	-1.21331
20336139	chr19:20336139:T:C	1.26155e-10	-1.62947	-1.16333	1.4915e-05	-1.89171	-1.13263
20336273	chr19:20336273:T:C	6.23956e-10	-4.09779e-10	-1.19423	9.38038e-05	-4.09779e-10	-1.18551
20336331	chr19:20336331:T:TTAAAAA	6.23302e-10	-4.09779e-10	-1.19528	9.37002e-05	-4.09779e-10	-1.18661
20336624	chr19:20336624:G:C	5.8508e-10	-4.09779e-10	-1.25856	8.68846e-05	-4.09779e-10	-1.26213
20336702	chr19:20336702:G:A	1.04911e-09	-4.09779e-10	-0.674608	0.000169241	-4.09779e-10	-0.59539
20336711	chr19:20336711:T:C	2.57888e-10	-0.810451	-1.26733	2.77637e-05	-1.13657	-1.26642
20336796	chr19:20336796:C:T	4.00357e-10	-1.63795	-5.44374e-10	5.28945e-05	-1.75841	-5.44374e-10
20337062	chr19:20337062:G:A	6.47516e-10	-4.09779e-10	-1.15716	9.67201e-05	-4.09779e-10	-1.15489
20337070	chr19:20337070:G:A	1.35685e-10	-1.5581	-1.16187	2.69826e-05	-1.24474	-1.18679
20337476	chr19:20337476:C:T	8.89472e-11	-1.88566	-1.25661	1.63734e-05	-1.68418	-1.24688
20337743	chr19:20337743:C:T	3.15455e-10	-1.87629	-5.44374e-10	4.48633e-05	-1.92309	-5.44374e-10
20337744	chr19:20337744:G:A	1.55387e-10	-1.42658	-1.15781	3.24178e-05	-1.0678	-1.18021
20337754	chr19:20337754:A:G	1.36341e-10	-1.54637	-1.16878	2.73563e-05	-1.22498	-1.19279
20337863	chr19:20337863:T:C	2.19181e-10	-1.09039	-1.15002	2.55584e-05	-1.33417	-1.15158
20338102	chr19:20338102:G:A	6.14314e-10	-4.09779e-10	-1.2098	9.2247e-05	-4.09779e-10	-1.20224
20338313	chr19:20338313:T:C	1.42979e-10	-1.47148	-1.19613	2.95992e-05	-1.12053	-1.21844
20338925	chr19:20338925:A:G	6.19586e-10	-4.09779e-10	-1.20126	9.30913e-05	-4.09779e-10	-1.19313
20339031	chr19:20339031:A:G	6.29614e-10	-4.09779e-10	-1.1852	9.43855e-05	-4.09779e-10	-1.17933
20340528	chr19:20340528:C:T	2.22391e-10	-0.983255	-1.24262	2.63265e-05	-1.20726	-1.24888
20340542	chr19:20340542:C:T	6.19637e-10	-4.09779e-10	-1.20117	9.31021e-05	-4.09779e-10	-1.19302
20340735	chr19:20340735:G:C	2.39662e-10	-0.951045	-1.20003	2.76579e-05	-1.20227	-1.20453
20341078	chr19:20341078:C:T	6.19586e-10	-4.09779e-10	-1.20126	9.30913e-05	-4.09779e-10	-1.19313
20341480	chr19:20341480:T:C	1.00266e-10	-1.88967	-1.13282	1.80053e-05	-1.7059	-1.13015
20341587	chr19:20341587:G:A	1.43233e-10	-1.43516	-1.23068	3.02447e-05	-1.06908	-1.24832
20341764	chr19:20341764:T:C	6.28381e-10	-4.09779e-10	-1.18716	9.46692e-05	-4.09779e-10	-1.17633
20342012	chr19:20342012:T:C	9.6573e-10	-4.09779e-10	-0.757424	0.0001427	-4.09779e-10	-0.765972
20342398	chr19:20342398:T:C	1.44951e-10	-1.65787	-0.996043	2.66034e-05	-1.49272	-0.95295
20342537	chr19:20342537:C:T	5.85504e-10	-4.09779e-10	-1.25784	8.7604e-05	-4.09779e-10	-1.25389
20343151	chr19:20343151:A:C	6.2869e-10	-4.09779e-10	-1.18667	9.3728e-05	-4.09779e-10	-1.18632
20343832	chr19:20343832:T:C	1.68963e-10	-1.36124	-1.13939	3.1968e-05	-1.12329	-1.13869
20344219	chr19:20344219:T:C	6.46729e-10	-4.09779e-10	-1.15838	9.74763e-05	-4.09779e-10	-1.14711
20344257	chr19:20344257:G:A	1.85999e-09	-4.09779e-10	-0.10198	0.000281615	-4.09779e-10	-0.0861736
20344608	chr19:20344608:G:C	1.94904e-10	-1.72445	-0.633349	4.10421e-05	-1.46734	-0.544775
20344743	chr19:20344743:T:C	2.13411e-10	-1.64675	-0.620338	4.24071e-05	-1.35243	-0.626965
20344774	chr19:20344774:T:C	2.13958e-10	-1.68921	-0.575323	4.18895e-05	-1.41158	-0.580104
20344925	chr19:20344925:CAT:C	1.12452e-10	-1.86022	-1.04756	2.03601e-05	-1.70426	-1.00888
20345078	chr19:20345078:G:A	1.39465e-09	-4.09779e-10	-0.389913	0.000215347	-4.09779e-10	-0.354462
20345387	chr19:20345387:T:G	5.12372e-09	-4.09779e-10	0.911327	0.000887062	-4.09779e-10	1.0612
20345586	chr19:20345586:C:T	7.26824e-10	-4.09779e-10	-1.04162	0.000111921	-4.09779e-10	-1.00892
20345827	chr19:20345827:A:G	1.04634e-10	-1.85265	-1.12719	1.92146e-05	-1.6843	-1.08674
20345930	chr19:20345930:C:T	2.37685e-09	-4.09779e-10	0.143224	0.000359024	-4.09779e-10	0.156673
20346338	chr19:20346338:A:G	5.06719e-10	-1.56032	0.157969	0.000103146	-1.351	0.260431
20346373	chr19:20346373:A:C	3.13417e-10	-1.88277	-5.44374e-10	4.72946e-05	-1.87032	-5.44374e-10
20346485	chr19:20346485:G:A	5.94995e-10	-4.09779e-10	-1.24176	8.81895e-05	-4.09779e-10	-1.24723
20346600	chr19:20346600:T:C	2.45241e-10	-1.40433	-0.723736	3.02618e-05	-1.58266	-0.734165
20346644	chr19:20346644:A:G	7.90783e-10	-4.09779e-10	-0.957284	0.000123369	-4.09779e-10	-0.911537
20346653	chr19:20346653:A:G	5.85957e-10	-4.09779e-10	-1.25706	8.76926e-05	-4.09779e-10	-1.25288
20347274	chr19:20347274:C:T	6.5422e-10	-1.14686	-5.44374e-10	7.50034e-05	-1.40918	-5.44374e-10
20347295	chr19:20347295:G:A	2.87832e-10	-1.61025	-0.357682	5.66726e-05	-1.41365	-0.275768
20347440	chr19:20347440:G:A	5.95926e-10	-4.09779e-10	-1.24019	8.87619e-05	-4.09779e-10	-1.24076
20347464	chr19:20347464:G:A	1.28989e-09	-4.09779e-10	-0.467997	0.000198456	-4.09779e-10	-0.436146
20348280	chr19:20348280:G:A	1.02304e-10	-1.92369	-1.07867	1.55714e-05	-1.89935	-1.08193
20348597	chr19:20348597:A:G	4.21129e-10	-1.58737	-5.44374e-10	5.4399e-05	-1.73037	-5.44374e-10
20349264	chr19:20349264:G:A	5.88471e-10	-4.09779e-10	-1.25278	8.77459e-05	-4.09779e-10	-1.25227
20349439	chr19:20349439:A:G	2.0832e-09	-4.09779e-10	0.0113498	0.00031424	-4.09779e-10	0.0234434
20350345	chr19:20350345:A:T	8.96884e-11	-1.9219	-1.21207	1.44751e-05	-1.85997	-1.19431
20350356	chr19:20350356:T:C	2.34603e-10	-1.30498	-0.867434	2.94888e-05	-1.47326	-0.869439
20350444	chr19:20350444:C:T	9.70945e-11	-1.92282	-1.1318	1.5749e-05	-1.86537	-1.10457
20350526	chr19:20350526:C:T	6.01495e-10	-4.09779e-10	-1.23089	8.95557e-05	-4.09779e-10	-1.23185
20350636	chr19:20350636:G:A	1.92454e-10	-1.8183	-0.552146	3.29159e-05	-1.71321	-0.519544
20350878	chr19:20350878:G:A	1.9447e-10	-1.8234	-0.536629	3.32032e-05	-1.7207	-0.503366
20350949	chr19:20350949:T:C	6.26806e-10	-4.09779e-10	-1.18967	9.32186e-05	-4.09779e-10	-1.19177
20350953	chr19:20350953:TAAAAG:T	2.03403e-10	-1.80658	-0.508539	3.49829e-05	-1.69709	-0.47477
20351086	chr19:20351086:A:G	1.93049e-10	-1.80779	-0.559571	3.31424e-05	-1.69887	-0.527036
20351120	chr19:20351120:C:T	5.90988e-10	-4.09779e-10	-1.24851	8.89241e-05	-4.09779e-10	-1.23893
20351494	chr19:20351494:C:T	2.47029e-09	-4.09779e-10	0.181784	0.000373058	-4.09779e-10	0.195018
20351563	chr19:20351563:G:T	1.9975e-10	-1.82089	-0.512352	3.4163e-05	-1.71679	-0.478784
20351679	chr19:20351679:G:A	1.93144e-10	-1.82171	-0.545165	3.30028e-05	-1.71794	-0.512183
20351731	chr19:20351731:A:G	5.79224e-10	-4.09779e-10	-1.26862	8.64321e-05	-4.09779e-10	-1.26736
20351920	chr19:20351920:C:A	2.40296e-09	-4.09779e-10	0.154147	0.000362832	-4.09779e-10	0.167227
20351995	chr19:20351995:T:C	1.89597e-10	-1.82959	-0.555813	3.22901e-05	-1.72864	-0.523317
20352168	chr19:20352168:A:G	1.92033e-10	-1.82001	-0.552633	3.28386e-05	-1.71529	-0.519818
20352186	chr19:20352186:C:T	2.86343e-10	-1.58863	-0.384485	5.67416e-05	-1.38458	-0.303628
20352212	chr19:20352212:C:T	8.02165e-10	-4.09779e-10	-0.942994	0.000115638	-4.09779e-10	-0.976251
20352384	chr19:20352384:T:A	1.94362e-10	-1.82391	-0.536672	3.3204e-05	-1.72051	-0.503537
20352676	chr19:20352676:G:A	6.1084e-10	-4.09779e-10	-1.21547	9.24062e-05	-4.09779e-10	-1.20052
20353398	chr19:20353398:G:GA	6.65492e-10	-4.09779e-10	-1.12978	0.000100441	-4.09779e-10	-1.11714
20353414	chr19:20353414:T:G	3.0733e-10	-1.54348	-0.358906	6.17369e-05	-1.32614	-0.27769
20353483	chr19:20353483:G:A	2.95006e-10	-1.57861	-0.364702	5.8615e-05	-1.37209	-0.283639
20353563	chr19:20353563:C:T	5.92486e-10	-4.09779e-10	-1.24598	8.85025e-05	-4.09779e-10	-1.24368
20353724	chr19:20353724:G:A	1.80558e-10	-1.74917	-0.685092	3.16545e-05	-1.61817	-0.653667
20353941	chr19:20353941:C:T	2.18552e-10	-1.31231	-0.930977	2.63725e-05	-1.50662	-0.947772
20353989	chr19:20353989:T:C	3.56687e-10	-1.68479	-0.0686627	6.46419e-05	-1.53311	-0.0247417
20354069	chr19:20354069:T:C	4.62689e-10	-1.49325	-5.44374e-10	5.83683e-05	-1.65994	-5.44374e-10
20354133	chr19:20354133:A:G	3.04799e-10	-1.49613	-0.414529	6.14755e-05	-1.26985	-0.338222
20354166	chr19:20354166:A:C	2.94296e-10	-1.77448	-0.171239	5.16614e-05	-1.6528	-0.129203
20354184	chr19:20354184:G:A	7.72195e-10	-4.09779e-10	-0.981071	0.000112687	-4.09779e-10	-1.0021
20354292	chr19:20354292:A:G	3.14628e-10	-1.53978	-0.33914	6.2584e-05	-1.33121	-0.25899
20354437	chr19:20354437:G:A	1.23452e-10	-1.92261	-0.891846	2.02331e-05	-1.86545	-0.85395
20354685	chr19:20354685:T:C	1.22842e-10	-1.92388	-0.895533	1.99855e-05	-1.87391	-0.857795
20354866	chr19:20354866:G:A	2.47029e-09	-4.09779e-10	0.181784	0.000373058	-4.09779e-10	0.195018
20354878	chr19:20354878:T:G	2.64354e-10	-1.75539	-0.297626	4.66235e-05	-1.62673	-0.257884
20354936	chr19:20354936:A:C	3.0543e-10	-1.54062	-0.367967	6.08057e-05	-1.33002	-0.289013
20355055	chr19:20355055:T:G	2.47029e-09	-4.09779e-10	0.181784	0.000373058	-4.09779e-10	0.195018
20355343	chr19:20355343:G:T	2.47236e-10	-1.79154	-0.328423	4.29866e-05	-1.67673	-0.2891
20355369	chr19:20355369:C:T	9.97313e-11	-1.92282	-1.10501	1.55657e-05	-1.87254	-1.10911
20355390	chr19:20355390:C:T	1.22477e-10	-1.91817	-0.904217	2.03901e-05	-1.84629	-0.865377
20355888	chr19:20355888:G:A	7.10161e-10	-4.09779e-10	-1.06482	0.00010342	-4.09779e-10	-1.08791
20356075	chr19:20356075:C:A	6.23323e-10	-4.09779e-10	-1.19524	9.47385e-05	-4.09779e-10	-1.17559
20356239	chr19:20356239:T:C	6.12513e-10	-4.09779e-10	-1.21274	9.28701e-05	-4.09779e-10	-1.19551
20356357	chr19:20356357:A:G	2.21249e-10	-1.79896	-0.43206	3.82788e-05	-1.68279	-0.399032
20356510	chr19:20356510:T:C	1.22339e-10	-1.57095	-1.25257	2.22326e-05	-1.37613	-1.24902
20356969	chr19:20356969:C:T	5.86867e-10	-4.09779e-10	-1.25551	8.74723e-05	-4.09779e-10	-1.25539
20357107	chr19:20357107:T:A	5.81406e-10	-4.09779e-10	-1.26486	8.68656e-05	-4.09779e-10	-1.26235
20357173	chr19:20357173:G:A	3.21147e-10	-1.53834	-0.32007	6.4534e-05	-1.32161	-0.23791
20357298	chr19:20357298:G:A	3.32844e-10	-1.44544	-0.377192	6.76993e-05	-1.21392	-0.297715
20357460	chr19:20357460:A:G	5.80331e-10	-4.09779e-10	-1.26671	8.63902e-05	-4.09779e-10	-1.26784
20357677	chr19:20357677:C:T	6.35487e-10	-4.09779e-10	-1.17592	9.57117e-05	-4.09779e-10	-1.16537
20358077	chr19:20358077:C:T	6.82777e-10	-4.09779e-10	-1.10414	0.000101905	-4.09779e-10	-1.10268
20358150	chr19:20358150:C:T	1.80732e-10	-1.78857	-0.644721	3.20848e-05	-1.66407	-0.594266
20358205	chr19:20358205:C:T	1.81195e-10	-1.40223	-1.02851	2.24666e-05	-1.57883	-1.03585
20358269	chr19:20358269:T:G	1.04864e-10	-1.92423	-1.05342	1.6235e-05	-1.88195	-1.05759
20358639	chr19:20358639:T:C	6.72672e-10	-4.09779e-10	-1.11905	0.000101644	-4.09779e-10	-1.10524
20358877	chr19:20358877:C:T	5.84578e-10	-4.09779e-10	-1.25942	8.71299e-05	-4.09779e-10	-1.25931
20359035	chr19:20359035:C:A	9.89346e-10	-4.09779e-10	-0.733264	0.000144503	-4.09779e-10	-0.753418
20359098	chr19:20359098:G:C	1.00292e-09	-4.09779e-10	-0.719635	0.000156127	-4.09779e-10	-0.676045
20359110	chr19:20359110:T:C	3.00044e-09	0.376205	-5.44374e-10	0.000460955	0.406586	-5.44374e-10
20359460	chr19:20359460:C:T	2.85812e-10	-1.52341	-0.451566	5.74312e-05	-1.30149	-0.374636
20359551	chr19:20359551:T:TATTACAC	3.97997e-10	-1.64386	-5.44374e-10	5.4616e-05	-1.72639	-5.44374e-10
20359552	chr19:20359552:G:A	1.38205e-10	-1.47301	-1.22856	1.87849e-05	-1.56637	-1.22729
20359640	chr19:20359640:T:C	5.91431e-10	-4.09779e-10	-1.24776	8.86397e-05	-4.09779e-10	-1.24214
20359755	chr19:20359755:A:G	1.23321e-10	-1.87643	-0.939086	2.16235e-05	-1.74901	-0.903928
20359777	chr19:20359777:G:C	9.90028e-10	-4.09779e-10	-0.732575	0.000144601	-4.09779e-10	-0.752739
20360076	chr19:20360076:A:G	5.87486e-10	-4.09779e-10	-1.25446	8.79834e-05	-4.09779e-10	-1.24957
20360122	chr19:20360122:A:G	1.93028e-10	-1.09896	-1.26851	7.89745e-05	-0.0887881	-1.2688
20360432	chr19:20360432:T:C	6.82493e-10	-4.09779e-10	-1.10456	0.00010006	-4.09779e-10	-1.12094
20360514	chr19:20360514:C:T	1.20239e-10	-1.83843	-1.0024	1.67402e-05	-1.91632	-0.992584
20360574	chr19:20360574:A:AG	6.00904e-10	-4.09779e-10	-1.23187	9.05882e-05	-4.09779e-10	-1.22039
20360873	chr19:20360873:A:G	1.52667e-10	-1.92401	-0.678033	2.37452e-05	-1.88389	-0.675439
20361264	chr19:20361264:C:G	5.86322e-10	-4.09779e-10	-1.25644	8.73812e-05	-4.09779e-10	-1.25643
20361444	chr19:20361444:A:G	1.33923e-10	-1.46656	-1.26648	1.79268e-05	-1.57273	-1.26769
20361697	chr19:20361697:T:G	6.73131e-10	-4.09779e-10	-1.11837	0.000100665	-4.09779e-10	-1.11492
20361769	chr19:20361769:T:G	1.62121e-10	-1.3353	-1.20666	2.16457e-05	-1.43676	-1.21514
20361846	chr19:20361846:CA:C	1.09737e-09	-4.09779e-10	-0.629638	0.000166128	-4.09779e-10	-0.613956
20362003	chr19:20362003:A:G	4.43503e-10	-1.5356	-5.44374e-10	6.00248e-05	-1.63196	-5.44374e-10
20362036	chr19:20362036:T:C	5.89873e-10	-4.09779e-10	-1.2504	8.7566e-05	-4.09779e-10	-1.25432
20362086	chr19:20362086:G:A	6.84309e-10	-4.09779e-10	-1.1019	9.96349e-05	-4.09779e-10	-1.1252
20362233	chr19:20362233:C:T	2.09011e-10	-1.02294	-1.26498	2.06456e-05	-1.43537	-1.26384
20362246	chr19:20362246:C:T	1.50714e-10	-1.36056	-1.25436	2.0452e-05	-1.4495	-1.25913
20362307	chr19:20362307:C:G	2.07777e-10	-1.03784	-1.256	2.06554e-05	-1.44485	-1.25388
20362410	chr19:20362410:C:T	3.83339e-10	-1.68139	-5.44374e-10	5.74908e-05	-1.67509	-5.44374e-10
20362411	chr19:20362411:A:G	1.01094e-10	-1.75724	-1.25701	1.31474e-05	-1.88896	-1.26153
20362452	chr19:20362452:A:G	1.15562e-10	-1.61231	-1.26819	1.39096e-05	-1.82533	-1.26881
20362586	chr19:20362586:G:A	2.5132e-10	-0.880638	-1.22294	2.2623e-05	-1.38917	-1.21858
20362672	chr19:20362672:C:T	2.35003e-10	-0.92696	-1.24375	2.26312e-05	-1.3665	-1.24088
20362744	chr19:20362744:T:G	1.23524e-10	-1.55795	-1.25592	2.36173e-05	-1.31095	-1.25379
20362867	chr19:20362867:G:T	1.71372e-10	-1.30549	-1.18098	2.27684e-05	-1.41039	-1.19096
20363081	chr19:20363081:T:C	2.19657e-10	-0.975453	-1.26279	2.14313e-05	-1.40066	-1.2612
20363179	chr19:20363179:G:A	6.38805e-10	-4.09779e-10	-1.17071	9.51906e-05	-4.09779e-10	-1.17083
20363377	chr19:20363377:A:G	2.16675e-10	-0.995983	-1.25593	2.13423e-05	-1.41172	-1.25431
20363425	chr19:20363425:G:A	1.25251e-10	-1.53605	-1.26393	1.45658e-05	-1.78156	-1.26648
20363637	chr19:20363637:G:A	1.24526e-10	-1.53724	-1.26855	1.45301e-05	-1.78171	-1.26878
20363654	chr19:20363654:T:C	6.95575e-10	-4.09779e-10	-1.08557	0.000102973	-4.09779e-10	-1.09225
20363716	chr19:20363716:G:C	1.18484e-10	-1.6008	-1.25473	2.25052e-05	-1.36033	-1.25264
20363777	chr19:20363777:T:C	1.71305e-10	-1.3013	-1.18556	2.2806e-05	-1.40429	-1.1954
20363846	chr19:20363846:C:T	1.21465e-10	-1.56421	-1.26647	1.43083e-05	-1.79774	-1.26813
20364101	chr19:20364101:G:A	1.33071e-10	-1.48062	-1.2588	1.51856e-05	-1.74355	-1.26282
20364220	chr19:20364220:A:G	1.54633e-10	-1.3905	-1.19875	2.07576e-05	-1.48568	-1.20812
20364249	chr19:20364249:C:T	1.24752e-10	-1.53853	-1.26546	1.45529e-05	-1.7862	-1.26272
20364376	chr19:20364376:A:G	4.84728e-10	-0.184823	-1.2619	3.68087e-05	-0.860599	-1.26038
20364841	chr19:20364841:C:T	9.36567e-11	-1.82718	-1.26349	1.26973e-05	-1.91982	-1.2655
20364858	chr19:20364858:G:A	8.71643e-11	-1.9178	-1.24471	1.33267e-05	-1.89071	-1.24624
20364960	chr19:20364960:G:T	1.01254e-10	-1.90717	-1.10551	1.48767e-05	-1.92409	-1.10283
20365065	chr19:20365065:T:C	9.35574e-11	-1.84894	-1.24279	1.30091e-05	-1.92363	-1.23743
20365260	chr19:20365260:G:C	1.24079e-10	-1.76998	-1.0394	2.27019e-05	-1.57283	-1.03144
20365265	chr19:20365265:A:G	9.50838e-11	-1.91744	-1.15811	1.40082e-05	-1.92415	-1.16292
20365277	chr19:20365277:T:G	1.07648e-10	-1.90541	-1.04603	1.66501e-05	-1.87784	-1.03646
20365279	chr19:20365279:A:G	1.30709e-10	-1.88979	-0.86754	2.02214e-05	-1.86142	-0.85855
20365352	chr19:20365352:C:T	9.38333e-11	-1.89104	-1.19775	1.36014e-05	-1.91955	-1.197
20365376	chr19:20365376:A:G	5.79395e-10	-4.09779e-10	-1.26832	8.63169e-05	-4.09779e-10	-1.26869
20365542	chr19:20365542:A:G	9.48062e-11	-1.9193	-1.15918	1.40032e-05	-1.92344	-1.16399
20365580	chr19:20365580:A:G	9.5105e-11	-1.80773	-1.2676	1.27099e-05	-1.91698	-1.26735
20365591	chr19:20365591:G:C	2.14852e-10	-1.90932	-0.351036	3.28559e-05	-1.92441	-0.31017
20365594	chr19:20365594:T:G	1.07965e-10	-1.90837	-1.04013	1.68309e-05	-1.87292	-1.03058
20365683	chr19:20365683:A:G	9.06759e-10	-4.09779e-10	-0.820431	0.000137398	-4.09779e-10	-0.803834
20365904	chr19:20365904:T:C	1.05226e-10	-1.9175	-1.0567	1.69086e-05	-1.85149	-1.0474
20365988	chr19:20365988:T:C	1.07147e-10	-1.91559	-1.04051	1.71001e-05	-1.85657	-1.03106
20366296	chr19:20366296:C:T	1.3301e-10	-1.89742	-0.842459	2.09729e-05	-1.85021	-0.833274
20366564	chr19:20366564:G:A	6.2639e-10	-4.09779e-10	-1.19033	9.31075e-05	-4.09779e-10	-1.19296
20366739	chr19:20366739:A:G	1.3549e-10	-1.90332	-0.818087	2.17243e-05	-1.83953	-0.808757
20366898	chr19:20366898:C:T	6.52912e-10	-4.09779e-10	-1.14887	9.70131e-05	-4.09779e-10	-1.15187
20366983	chr19:20366983:A:G	9.53917e-11	-1.91411	-1.15821	1.40007e-05	-1.92457	-1.16304
20367019	chr19:20367019:G:A	1.32103e-10	-1.90589	-0.840842	2.13159e-05	-1.83554	-0.831721
20367053	chr19:20367053:T:C	1.29575e-10	-1.90721	-0.858843	2.09966e-05	-1.83261	-0.849746
20367089	chr19:20367089:C:A	1.29607e-10	-1.90807	-0.85773	2.10664e-05	-1.83035	-0.848682
20367144	chr19:20367144:G:A	1.11678e-10	-1.91888	-0.995805	1.80592e-05	-1.84804	-0.985019
20367186	chr19:20367186:A:G	1.33464e-10	-1.90891	-0.827568	2.17574e-05	-1.82853	-0.818234
20367345	chr19:20367345:C:T	9.46744e-11	-1.81108	-1.26878	1.27011e-05	-1.91622	-1.26881
20367361	chr19:20367361:A:C	1.06803e-10	-1.91953	-1.03979	1.73138e-05	-1.84502	-1.03019
20367362	chr19:20367362:T:A	1.05796e-10	-1.92027	-1.04852	1.72132e-05	-1.84193	-1.03911
20367393	chr19:20367393:G:A	6.2639e-10	-4.09779e-10	-1.19033	9.31075e-05	-4.09779e-10	-1.19296
20367416	chr19:20367416:G:T	9.5133e-11	-1.91682	-1.15821	1.40048e-05	-1.92428	-1.16304
20367427	chr19:20367427:C:T	1.33329e-10	-1.90269	-0.834791	2.13122e-05	-1.84187	-0.825566
20367491	chr19:20367491:T:C	9.74948e-10	-4.09779e-10	-0.747924	0.000149241	-4.09779e-10	-0.721152
20367508	chr19:20367508:T:C	9.5705e-11	-1.91083	-1.15821	1.4003e-05	-1.9244	-1.16304
20367521	chr19:20367521:A:C	9.4394e-11	-1.92255	-1.16028	1.49928e-05	-1.86384	-1.15531
20367542	chr19:20367542:G:A	1.31734e-10	-1.90371	-0.845806	2.11117e-05	-1.84014	-0.836751
20367642	chr19:20367642:C:T	1.34582e-10	-1.9014	-0.826735	2.14346e-05	-1.84422	-0.817484
20367686	chr19:20367686:C:T	1.0785e-10	-1.91852	-1.03105	1.7401e-05	-1.84887	-1.02131
20367712	chr19:20367712:C:T	1.22944e-09	-4.09779e-10	-0.515997	0.000185464	-4.09779e-10	-0.503854
20367726	chr19:20367726:C:T	1.32354e-10	-1.90321	-0.841612	2.11869e-05	-1.84087	-0.83246
20367931	chr19:20367931:C:T	4.66037e-10	-0.28959	-1.19645	3.12626e-05	-1.08241	-1.20189
20368021	chr19:20368021:G:A	1.75735e-10	-1.65091	-0.810427	2.25786e-05	-1.77663	-0.833084
20368097	chr19:20368097:G:T	9.53743e-11	-1.91429	-1.15821	1.40007e-05	-1.92457	-1.16304
20368244	chr19:20368244:C:T	9.63064e-10	-4.09779e-10	-0.760188	0.000148742	-4.09779e-10	-0.724505
20368245	chr19:20368245:A:G	9.36741e-11	-1.83189	-1.2586	1.29464e-05	-1.91001	-1.25589
20368248	chr19:20368248:A:G	1.06997e-10	-1.91718	-1.04032	1.71666e-05	-1.8532	-1.03055
20368278	chr19:20368278:AC:A	1.06909e-10	-1.9167	-1.04163	1.71132e-05	-1.8548	-1.03207
20368321	chr19:20368321:A:G	1.10305e-10	-1.91698	-1.01008	1.76861e-05	-1.85413	-0.999807
20368323	chr19:20368323:A:G	1.0745e-10	-1.9178	-1.03548	1.72848e-05	-1.8511	-1.02579
20368361	chr19:20368361:G:A	1.04675e-09	-4.09779e-10	-0.676863	0.000159304	-4.09779e-10	-0.6559
20368365	chr19:20368365:AAATAAAAATC:A	1.34184e-10	-1.90467	-0.826426	2.15807e-05	-1.83779	-0.817124
20368520	chr19:20368520:A:G	1.07344e-10	-1.9162	-1.03806	1.7147e-05	-1.85647	-1.02843
20368676	chr19:20368676:G:A	6.03517e-10	-4.09779e-10	-1.22753	9.04445e-05	-4.09779e-10	-1.22198
20369092	chr19:20369092:C:T	4.10761e-10	-1.6123	-5.44374e-10	4.50737e-05	-1.91842	-5.44374e-10
20369500	chr19:20369500:T:A	1.2427e-09	-4.09779e-10	-0.505267	0.000189452	-4.09779e-10	-0.482579
20369618	chr19:20369618:G:A	2.92542e-09	-4.09779e-10	0.350886	0.000439001	-4.09779e-10	0.357786
20369951	chr19:20369951:C:T	8.98182e-11	-1.89733	-1.23519	1.30557e-05	-1.92258	-1.23491
20369955	chr19:20369955:T:C	1.09231e-10	-1.91283	-1.02401	1.71758e-05	-1.86755	-1.01566
20370146	chr19:20370146:G:A	8.97909e-11	-1.91021	-1.22261	1.31967e-05	-1.92457	-1.22217
20370216	chr19:20370216:T:A	9.65905e-11	-1.91264	-1.14719	1.42144e-05	-1.92452	-1.14794
20370401	chr19:20370401:C:T	9.92956e-11	-1.77734	-1.25486	1.2831e-05	-1.92306	-1.25179
20370543	chr19:20370543:C:A	9.14143e-11	-1.90037	-1.21454	1.33282e-05	-1.92332	-1.21351
20370556	chr19:20370556:A:C	3.39998e-10	-1.80137	-5.44374e-10	5.4703e-05	-1.7248	-5.44374e-10
20370571	chr19:20370571:A:G	1.14197e-10	-1.88558	-1.0068	1.74355e-05	-1.86801	-1.0002
20370643	chr19:20370643:C:A	1.32695e-10	-1.89019	-0.852066	2.06525e-05	-1.86056	-0.838317
20370981	chr19:20370981:G:A	1.3523e-09	-4.09779e-10	-0.420747	0.000210177	-4.09779e-10	-0.378764
20371012	chr19:20371012:T:C	1.31373e-09	-4.09779e-10	-0.449683	0.000204037	-4.09779e-10	-0.408413
20371084	chr19:20371084:C:T	1.30466e-09	-4.09779e-10	-0.456613	0.000202593	-4.09779e-10	-0.415516
20371966	chr19:20371966:G:A	1.09345e-09	-4.09779e-10	-0.633219	0.000162257	-4.09779e-10	-0.637533
20372008	chr19:20372008:G:A	9.46921e-11	-1.88676	-1.19292	1.4025e-05	-1.89932	-1.18655
20372091	chr19:20372091:G:A	9.76743e-11	-1.82913	-1.21954	1.37454e-05	-1.88581	-1.2202
20372112	chr19:20372112:G:T	9.87099e-11	-1.89906	-1.13906	1.49984e-05	-1.88627	-1.1325
20372259	chr19:20372259:T:C	1.18547e-09	-4.09779e-10	-0.552417	0.000181421	-4.09779e-10	-0.525892
20372562	chr19:20372562:A:G	7.19244e-10	-4.09779e-10	-1.05211	0.000106528	-4.09779e-10	-1.05831
20372625	chr19:20372625:T:TA	5.91416e-10	-4.09779e-10	-1.24779	8.76384e-05	-4.09779e-10	-1.2535
20372640	chr19:20372640:C:T	1.14034e-10	-1.88345	-1.01036	1.64442e-05	-1.91781	-1.00893
20373154	chr19:20373154:G:A	8.16771e-10	-4.09779e-10	-0.924949	0.000124458	-4.09779e-10	-0.902743
20373376	chr19:20373376:A:G	6.38507e-10	-4.09779e-10	-1.17118	9.46973e-05	-4.09779e-10	-1.17603
20373522	chr19:20373522:G:A	1.07016e-09	-4.09779e-10	-0.654742	0.000163132	-4.09779e-10	-0.632158
20373548	chr19:20373548:C:A	1.48909e-10	-1.79428	-0.832694	2.08342e-05	-1.85455	-0.835569
20373865	chr19:20373865:T:C	1.10638e-10	-1.79364	-1.13041	1.76018e-05	-1.743	-1.11572
20373867	chr19:20373867:T:C	1.13652e-10	-1.92087	-0.976296	1.71281e-05	-1.89848	-0.987513
20374166	chr19:20374166:C:T	3.47183e-10	-1.78046	-5.44374e-10	5.05415e-05	-1.80392	-5.44374e-10
20374257	chr19:20374257:C:T	7.08948e-10	-4.09779e-10	-1.06653	0.000105595	-4.09779e-10	-1.0671
20374268	chr19:20374268:T:C	2.77664e-10	-1.92162	-0.0822784	4.35625e-05	-1.89229	-0.0602305
20374705	chr19:20374705:C:T	8.91131e-11	-1.87396	-1.26644	1.27994e-05	-1.90954	-1.26778
20374784	chr19:20374784:A:G	5.94976e-10	-4.09779e-10	-1.24179	8.83164e-05	-4.09779e-10	-1.24579
20374842	chr19:20374842:G:A	6.45689e-10	-4.09779e-10	-1.15999	9.54584e-05	-4.09779e-10	-1.16802
20374856	chr19:20374856:A:G	6.21423e-10	-4.09779e-10	-1.1983	9.19397e-05	-4.09779e-10	-1.20558
20374887	chr19:20374887:C:T	1.68187e-09	-4.09779e-10	-0.202647	0.000257664	-4.09779e-10	-0.175057
20375113	chr19:20375113:G:A	6.30346e-10	-4.09779e-10	-1.18404	9.35387e-05	-4.09779e-10	-1.18834
20375261	chr19:20375261:T:C	6.25958e-10	-4.09779e-10	-1.19103	9.2963e-05	-4.09779e-10	-1.19451
20375390	chr19:20375390:T:C	9.61153e-11	-1.92082	-1.14394	1.45133e-05	-1.89964	-1.152
20375551	chr19:20375551:A:T	6.25069e-10	-4.09779e-10	-1.19245	9.28534e-05	-4.09779e-10	-1.19569
20375663	chr19:20375663:CT:C	6.25006e-10	-4.09779e-10	-1.19255	9.28428e-05	-4.09779e-10	-1.19581
20375889	chr19:20375889:A:G	6.36378e-10	-4.09779e-10	-1.17452	9.5621e-05	-4.09779e-10	-1.16632
20375916	chr19:20375916:A:G	6.10826e-10	-4.09779e-10	-1.2155	9.08136e-05	-4.09779e-10	-1.21791
20375933	chr19:20375933:A:C	1.76452e-10	-1.85341	-0.603845	2.50173e-05	-1.92271	-0.58444
20376427	chr19:20376427:G:A	1.65742e-09	-4.09779e-10	-0.217293	0.000253735	-4.09779e-10	-0.190424
20376593	chr19:20376593:T:C	5.80663e-10	-4.09779e-10	-1.26614	8.65299e-05	-4.09779e-10	-1.26622
20376764	chr19:20376764:A:AC	6.96337e-10	-4.09779e-10	-1.08447	0.000103024	-4.09779e-10	-1.09175
20376806	chr19:20376806:AAAT:A	1.55763e-09	-4.09779e-10	-0.279384	0.000228191	-4.09779e-10	-0.29653
20376885	chr19:20376885:G:C	1.16889e-10	-1.87848	-0.99061	1.773e-05	-1.85337	-0.998083
20377004	chr19:20377004:C:T	1.81561e-09	-4.09779e-10	-0.126132	0.000277252	-4.09779e-10	-0.101786
20377061	chr19:20377061:A:G	2.1065e-09	-4.09779e-10	0.0224738	0.000322969	-4.09779e-10	0.0508428
20377121	chr19:20377121:G:A	8.7639e-11	-1.89074	-1.26635	1.27564e-05	-1.91382	-1.26686
20377375	chr19:20377375:C:T	9.06068e-11	-1.9159	-1.20788	1.33182e-05	-1.92457	-1.21301
20377556	chr19:20377556:A:G	5.85712e-10	-4.09779e-10	-1.25748	8.7224e-05	-4.09779e-10	-1.25823
20377915	chr19:20377915:C:T	3.53825e-09	-4.09779e-10	0.541079	0.000556289	-4.09779e-10	0.594574
20378036	chr19:20378036:A:G	3.48801e-10	-1.91246	0.136656	6.37886e-05	-1.72135	0.150207
20378072	chr19:20378072:A:T	2.69669e-10	-1.91446	-0.11865	4.91506e-05	-1.72539	-0.10644
20378073	chr19:20378073:T:A	8.52395e-11	-1.92367	-1.26117	1.34545e-05	-1.86706	-1.26034
20378159	chr19:20378159:A:G	6.46308e-10	-4.09779e-10	-1.15903	9.60355e-05	-4.09779e-10	-1.162
20378227	chr19:20378227:T:A	5.87523e-10	-4.09779e-10	-1.25439	8.76822e-05	-4.09779e-10	-1.253
20378286	chr19:20378286:T:A	6.05941e-10	-4.09779e-10	-1.22353	8.98243e-05	-4.09779e-10	-1.22886
20378430	chr19:20378430:GCTTT:G	3.89352e-10	-1.66582	-5.44374e-10	6.54634e-05	-1.54522	-5.44374e-10
20378533	chr19:20378533:G:A	7.03257e-10	-1.07459	-5.44374e-10	8.6601e-05	-1.2654	-5.44374e-10
20378752	chr19:20378752:C:T	9.73996e-10	-4.09779e-10	-0.748901	0.000149857	-4.09779e-10	-0.717035
```
