## Supplementary material for "Characterization of shared and ancestry-specific signals driving complex traits using multi-ancestry fine-mapping": susiex_nc2.cs80.summary

```
# chr19:18481624-20378869
CS_ID	CS_LENGTH	CS_PURITY	MAX_PIP_SNP	BP	REF_ALLELE	ALT_ALLELE	REF_FRQ	BETA	SE	-LOG10P	MAX_PIP	POST-HOC_PROB_POP1	POST-HOC_PROB_POP2
1	1	1	chr19:19282905:G:A	19282905	A,A	G,G	1,1	inf,-inf	inf,inf	10.9143,0.396434	0.906981	0.999993	0.282227
2	3117	0	chr19:20076373:T:A	20076373	A,A	T,T	1,1	-inf,inf	inf,inf	2.84254,1.21036	0.018242	0.386256	0.409103
```
