## Supplementary material for "Characterization of shared and ancestry-specific signals driving complex traits using multi-ancestry fine-mapping": susiex_nc3.cs80.cs

```
CS_ID	SNP	BP	REF_ALLELE	ALT_ALLELE	REF_FRQ	BETA	SE	-LOG10P	CS_PIP	OVRL_PIP
1	chr19:19282905:G:A	19282905	A,A	G,G	1,1	inf,-inf	inf,inf	10.9143,0.396434	0.930071	0.930073
2	chr19:20076373:T:A	20076373	A,A	T,T	1,1	-inf,inf	inf,inf	2.84254,1.21036	0.0127686	0.0253835
2	chr19:18714036:G:A	18714036	NA,A	NA,G	NA,1	NA,-inf	NA,inf	NA,3.07143	0.009455	0.0188208
2	chr19:20073465:C:T	20073465	T,T	C,C	1,1	inf,-inf	inf,inf	0.663299,3.1921	0.00881359	0.0175589
2	chr19:18715767:A:G	18715767	NA,G	NA,A	NA,1	NA,-inf	NA,inf	NA,2.99525	0.00821594	0.0163645
2	chr19:18723018:A:G	18723018	NA,G	NA,A	NA,1	NA,-inf	NA,inf	NA,2.95537	0.00795024	0.0158377
2	chr19:18490722:C:T	18490722	NA,T	NA,C	NA,1	NA,-inf	NA,inf	NA,2.69963	0.00744171	0.0148295
2	chr19:18708425:G:A	18708425	NA,A	NA,G	NA,1	NA,-inf	NA,inf	NA,2.86955	0.0065004	0.0129587
2	chr19:18706487:G:A	18706487	NA,A	NA,G	NA,1	NA,-inf	NA,inf	NA,2.74394	0.00516217	0.0102978
2	chr19:18704597:A:T	18704597	NA,T	NA,A	NA,1	NA,-inf	NA,inf	NA,2.73688	0.00509499	0.0101642
2	chr19:18731930:G:A	18731930	NA,A	NA,G	NA,1	NA,-inf	NA,inf	NA,2.69798	0.00497096	0.00991754
2	chr19:18732526:A:T	18732526	NA,T	NA,A	NA,1	NA,-inf	NA,inf	NA,2.61892	0.00429299	0.00856787
2	chr19:18732498:T:C	18732498	NA,C	NA,T	NA,1	NA,-inf	NA,inf	NA,2.56679	0.00393679	0.00785836
2	chr19:19495234:T:C	19495234	C,C	T,T	1,1	inf,inf	inf,inf	0.342092,1.28118	0.00357438	0.00711239
2	chr19:20085502:T:C	20085502	C,C	T,T	1,1	-inf,inf	inf,inf	0.450082,2.96507	0.0035018	0.0069949
2	chr19:20214468:C:T	20214468	NA,T	NA,C	NA,1	NA,-inf	NA,inf	NA,2.25716	0.00294583	0.0058841
2	chr19:19451444:C:T	19451444	T,T	C,C	1,1	inf,inf	inf,inf	0.372278,1.20554	0.00282493	0.00562358
2	chr19:20309711:C:T	20309711	NA,T	NA,C	NA,1	NA,inf	NA,inf	NA,2.22575	0.0027293	0.00545207
2	chr19:19403220:G:T	19403220	T,T	G,G	1,1	inf,inf	inf,inf	0.415947,1.28112	0.00272666	0.00542836
2	chr19:19696850:G:A	19696850	A,NA	G,NA	1,NA	-inf,NA	inf,NA	2.88512,NA	0.00267562	0.00534531
2	chr19:20070794:A:C	20070794	C,C	A,A	1,1	inf,-inf	inf,inf	0.518907,2.70042	0.00250211	0.00500043
2	chr19:18589910:C:T	18589910	NA,T	NA,C	NA,1	NA,inf	NA,inf	NA,2.12455	0.00230769	0.00461073
2	chr19:19369764:G:A	19369764	A,A	G,G	1,1	inf,inf	inf,inf	0.399417,1.26105	0.0023013	0.00458231
2	chr19:19506325:G:A	19506325	A,A	G,G	1,1	inf,inf	inf,inf	0.461616,1.35009	0.0021222	0.0042262
2	chr19:18616508:T:G	18616508	NA,G	NA,T	NA,1	NA,inf	NA,inf	NA,2.06196	0.00197353	0.00394391
2	chr19:18693187:G:A	18693187	A,A	G,G	1,1	-inf,inf	inf,inf	0.0753114,3.08065	0.00196455	0.00392551
2	chr19:19375608:G:A	19375608	A,A	G,G	1,1	inf,inf	inf,inf	0.419146,1.16115	0.00187452	0.00373346
2	chr19:20303620:G:T	20303620	NA,T	NA,G	NA,1	NA,inf	NA,inf	NA,2.01737	0.00186317	0.00372351
2	chr19:18727412:T:A	18727412	NA,A	NA,T	NA,1	NA,-inf	NA,inf	NA,2.1287	0.00182086	0.0036386
2	chr19:18541321:A:C	18541321	NA,C	NA,A	NA,1	NA,-inf	NA,inf	NA,1.94908	0.00178599	0.00356913
2	chr19:20087172:T:TG	20087172	TG,TG	T,T	1,1	-inf,inf	inf,inf	0.443125,2.61392	0.00178402	0.00356658
2	chr19:18981525:T:G	18981525	NA,G	NA,T	NA,1	NA,-inf	NA,inf	NA,1.94884	0.00178232	0.00356183
2	chr19:19412337:A:T	19412337	NA,T	NA,A	NA,1	NA,inf	NA,inf	NA,2.02729	0.0017651	0.00352768
2	chr19:18638273:C:G	18638273	NA,G	NA,C	NA,1	NA,inf	NA,inf	NA,1.97001	0.00172924	0.00345585
2	chr19:18723925:T:C	18723925	NA,C	NA,T	NA,1	NA,-inf	NA,inf	NA,2.03485	0.0017197	0.00343654
2	chr19:18695858:T:C	18695858	C,C	T,T	1,1	-inf,-inf	inf,inf	0.21253,2.77224	0.00171174	0.00342032
2	chr19:19487404:G:A	19487404	A,A	G,G	1,1	inf,inf	inf,inf	0.452046,1.20607	0.00170535	0.00339696
2	chr19:19359472:T:C	19359472	C,NA	T,NA	1,NA	inf,NA	inf,NA	5.01475,NA	0.00169241	0.00338486
2	chr19:19997025:C:T	19997025	NA,T	NA,C	NA,1	NA,inf	NA,inf	NA,1.94407	0.00167898	0.00335568
2	chr19:18804062:C:T	18804062	NA,T	NA,C	NA,1	NA,-inf	NA,inf	NA,2.04104	0.00165638	0.0033102
2	chr19:18759761:C:G	18759761	NA,G	NA,C	NA,1	NA,-inf	NA,inf	NA,2.03617	0.00160781	0.00321319
2	chr19:19364740:G:A	19364740	A,A	G,G	1,1	inf,inf	inf,inf	0.44603,1.02949	0.00153179	0.00305166
2	chr19:19115248:C:T	19115248	NA,T	NA,C	NA,1	NA,-inf	NA,inf	NA,1.87625	0.0015275	0.00305294
2	chr19:18682411:G:C	18682411	NA,C	NA,G	NA,1	NA,-inf	NA,inf	NA,1.856	0.00151651	0.00303095
2	chr19:19510580:G:T	19510580	T,T	G,G	1,1	inf,inf	inf,inf	0.477677,1.17473	0.00146493	0.00291856
2	chr19:19399554:C:G	19399554	G,G	C,C	1,1	inf,inf	inf,inf	0.560985,1.33809	0.00145635	0.00290159
2	chr19:19771642:A:G	19771642	NA,G	NA,A	NA,1	NA,inf	NA,inf	NA,1.89482	0.00145437	0.00290716
2	chr19:18731783:C:T	18731783	NA,T	NA,C	NA,1	NA,-inf	NA,inf	NA,1.99727	0.00144059	0.00287926
2	chr19:19321481:AG:A	19321481	A,A	AG,AG	1,1	inf,inf	inf,inf	8.62883,0.592416	0.00143794	0.00605366
2	chr19:18705559:T:C	18705559	C,NA	T,NA	1,NA	inf,NA	inf,NA	1.74325,NA	0.00141043	0.00281902
2	chr19:18814171:G:A	18814171	NA,A	NA,G	NA,1	NA,inf	NA,inf	NA,1.89741	0.0014099	0.00281824
2	chr19:19423071:A:G	19423071	G,G	A,A	1,1	inf,inf	inf,inf	0.504679,1.17789	0.00137902	0.00274757
2	chr19:20297893:A:G	20297893	NA,G	NA,A	NA,1	NA,inf	NA,inf	NA,1.85084	0.00136954	0.00273767
2	chr19:18705611:G:A	18705611	NA,A	NA,G	NA,1	NA,-inf	NA,inf	NA,1.78508	0.00135906	0.00271655
2	chr19:19429374:C:T	19429374	T,T	C,C	1,1	inf,inf	inf,inf	0.521855,1.20731	0.00135297	0.00269579
2	chr19:19954248:C:T	19954248	NA,T	NA,C	NA,1	NA,inf	NA,inf	NA,1.82036	0.00133129	0.00266122
2	chr19:19297355:G:A	19297355	A,A	G,G	1,1	inf,inf	inf,inf	0.625431,1.03229	0.00131456	0.00261971
2	chr19:19363681:G:A	19363681	A,A	G,G	1,1	inf,inf	inf,inf	0.462771,0.951925	0.00129998	0.0025903
2	chr19:19397329:G:A	19397329	A,A	G,G	1,1	inf,inf	inf,inf	0.632986,1.36699	0.00129641	0.00258329
2	chr19:19349732:G:C	19349732	C,C	G,G	1,1	inf,inf	inf,inf	8.54182,0.57561	0.00129468	0.0051554
2	chr19:18578432:T:C	18578432	NA,C	NA,T	NA,1	NA,-inf	NA,inf	NA,1.77336	0.00127859	0.00255575
2	chr19:18739576:T:C	18739576	NA,C	NA,T	NA,1	NA,-inf	NA,inf	NA,1.90482	0.00125627	0.0025111
2	chr19:20072999:G:A	20072999	A,A	G,G	1,1	-inf,inf	inf,inf	1.15638,1.52208	0.00124319	0.00248547
2	chr19:20076092:G:C	20076092	C,C	G,G	1,1	-inf,inf	inf,inf	1.12775,1.55449	0.00123516	0.00246944
2	chr19:18734051:A:G	18734051	NA,G	NA,A	NA,1	NA,-inf	NA,inf	NA,1.85882	0.00123347	0.00246556
2	chr19:20133555:C:T	20133555	NA,T	NA,C	NA,1	NA,inf	NA,inf	NA,1.80615	0.00123261	0.00246416
2	chr19:19775487:C:T	19775487	NA,T	NA,C	NA,1	NA,inf	NA,inf	NA,1.77955	0.00117882	0.00235667
2	chr19:20056150:G:A	20056150	NA,A	NA,G	NA,1	NA,inf	NA,inf	NA,1.75891	0.00117131	0.00234164
2	chr19:19774615:T:G	19774615	NA,G	NA,T	NA,1	NA,inf	NA,inf	NA,1.77375	0.00116632	0.0023317
2	chr19:18543459:G:T	18543459	NA,T	NA,G	NA,1	NA,inf	NA,inf	NA,1.72357	0.00116235	0.00232368
2	chr19:18615374:C:T	18615374	NA,T	NA,C	NA,1	NA,inf	NA,inf	NA,1.75833	0.0011327	0.00226451
2	chr19:18841366:A:G	18841366	NA,G	NA,A	NA,1	NA,-inf	NA,inf	NA,1.70648	0.00113034	0.00225963
2	chr19:20271356:GCTAT:G	20271356	NA,G	NA,GCTAT	NA,1	NA,-inf	NA,inf	NA,1.7181	0.00112436	0.00224776
2	chr19:18739714:G:A	18739714	NA,A	NA,G	NA,1	NA,-inf	NA,inf	NA,1.84712	0.00110035	0.00219962
2	chr19:19533098:C:G	19533098	G,G	C,C	1,1	inf,inf	inf,inf	0.495847,1.08143	0.00109568	0.00218356
2	chr19:18694401:A:G	18694401	G,NA	A,NA	1,NA	inf,NA	inf,NA	1.625,NA	0.00109518	0.00218929
2	chr19:20117261:C:G	20117261	NA,G	NA,C	NA,1	NA,-inf	NA,inf	NA,1.70766	0.00108114	0.00216139
2	chr19:20103719:G:A	20103719	A,A	G,G	1,1	-inf,inf	inf,inf	0.501968,2.42342	0.00105623	0.00211239
2	chr19:18635655:G:A	18635655	NA,A	NA,G	NA,1	NA,-inf	NA,inf	NA,1.65617	0.00104324	0.00208555
2	chr19:19506416:CTAT:C	19506416	NA,C	NA,CTAT	NA,1	NA,inf	NA,inf	NA,1.73765	0.00103831	0.00207588
2	chr19:19437157:T:A	19437157	NA,A	NA,T	NA,1	NA,inf	NA,inf	NA,1.73462	0.00103269	0.00206466
2	chr19:18581863:A:G	18581863	NA,G	NA,A	NA,1	NA,-inf	NA,inf	NA,1.65287	0.00102748	0.00205413
2	chr19:18795736:A:G	18795736	NA,G	NA,A	NA,1	NA,-inf	NA,inf	NA,1.66338	0.00102527	0.0020497
2	chr19:20107368:C:T	20107368	T,T	C,C	1,1	-inf,inf	inf,inf	0.55054,2.35568	0.00101449	0.00202891
2	chr19:19833055:G:A	19833055	NA,A	NA,G	NA,1	NA,inf	NA,inf	NA,1.66949	0.00101356	0.0020264
2	chr19:20321699:G:A	20321699	NA,A	NA,G	NA,1	NA,inf	NA,inf	NA,1.65998	0.000998783	0.00199689
2	chr19:19301105:G:C	19301105	NA,C	NA,G	NA,1	NA,-inf	NA,inf	NA,2.06564	0.000985626	0.00197048
2	chr19:20306522:G:A	20306522	NA,A	NA,G	NA,1	NA,inf	NA,inf	NA,1.65999	0.000965712	0.00193082
2	chr19:19804647:G:A	19804647	A,A	G,G	1,1	-inf,-inf	inf,inf	1.42021,1.52958	0.000958421	0.00191612
2	chr19:18740244:C:T	18740244	NA,T	NA,C	NA,1	NA,-inf	NA,inf	NA,1.76266	0.000947237	0.00189369
2	chr19:20207252:A:G	20207252	NA,G	NA,A	NA,1	NA,-inf	NA,inf	NA,1.65106	0.000942752	0.00188498
2	chr19:19345455:C:T	19345455	T,T	C,C	1,1	inf,inf	inf,inf	0.82825,1.88778	0.000933747	0.00186233
2	chr19:19924631:C:T	19924631	T,T	C,C	1,1	-inf,inf	inf,inf	1.99538,0.455723	0.00092717	0.00185383
2	chr19:18985154:G:A	18985154	A,A	G,G	1,1	inf,-inf	inf,inf	1.01034,1.57488	0.00092713	0.00185331
2	chr19:19919356:C:G	19919356	G,G	C,C	1,1	-inf,inf	inf,inf	1.9662,0.495146	0.000918022	0.00183555
2	chr19:19922243:C:A	19922243	A,A	C,C	1,1	-inf,inf	inf,inf	1.98833,0.459218	0.000915129	0.00182977
2	chr19:19296461:A:G	19296461	G,G	A,A	1,1	inf,inf	inf,inf	0.815808,1.21988	0.000904131	0.00180229
2	chr19:18932045:G:A	18932045	NA,A	NA,G	NA,1	NA,-inf	NA,inf	NA,1.62851	0.000900674	0.00180073
2	chr19:20179261:TATCTA:T	20179261	T,T	TATCTA,TATCTA	1,1	-inf,inf	inf,inf	2.6639,0.354327	0.000898205	0.00179591
2	chr19:20345387:T:G	20345387	NA,G	NA,T	NA,1	NA,-inf	NA,inf	NA,1.5791	0.000896134	0.00179166
2	chr19:19925046:G:A	19925046	A,A	G,G	1,1	-inf,inf	inf,inf	1.9692,0.471549	0.000891932	0.00178341
2	chr19:19295317:G:A	19295317	A,A	G,G	1,1	inf,inf	inf,inf	0.728688,1.06771	0.000886156	0.00176642
2	chr19:18737234:G:A	18737234	NA,A	NA,G	NA,1	NA,-inf	NA,inf	NA,1.72231	0.000881933	0.00176319
2	chr19:18538796:C:T	18538796	NA,T	NA,C	NA,1	NA,-inf	NA,inf	NA,1.54947	0.000880764	0.00176091
2	chr19:20160946:C:T	20160946	NA,T	NA,C	NA,1	NA,inf	NA,inf	NA,1.59127	0.000876118	0.00175173
2	chr19:18590395:T:G	18590395	NA,G	NA,T	NA,1	NA,inf	NA,inf	NA,1.57547	0.0008596	0.00171871
2	chr19:20070307:A:G	20070307	NA,G	NA,A	NA,1	NA,inf	NA,inf	NA,1.59478	0.000856301	0.00171233
2	chr19:19921998:A:G	19921998	G,G	A,A	1,1	-inf,inf	inf,inf	1.94394,0.475902	0.000848934	0.00169747
2	chr19:19332292:C:T	19332292	T,T	C,C	1,1	inf,inf	inf,inf	0.800421,0.980079	0.000847729	0.00168986
2	chr19:20321296:C:T	20321296	NA,T	NA,C	NA,1	NA,inf	NA,inf	NA,1.56586	0.000844939	0.00168943
2	chr19:19920609:C:T	19920609	T,T	C,C	1,1	-inf,inf	inf,inf	1.93684,0.481362	0.000841647	0.0016829
2	chr19:19310031:C:G	19310031	G,G	C,C	1,1	inf,inf	inf,inf	0.745707,1.06687	0.000841454	0.00167739
2	chr19:19283081:A:AG	19283081	AG,AG	A,A	1,1	inf,inf	inf,inf	9.3138,0.596349	0.000840849	0.0161679
2	chr19:19335060:G:A	19335060	A,A	G,G	1,1	inf,inf	inf,inf	0.742084,1.06507	0.000839882	0.00167425
2	chr19:20070506:A:G	20070506	NA,G	NA,A	NA,1	NA,inf	NA,inf	NA,1.57219	0.000822657	0.00164507
2	chr19:20070380:A:G	20070380	NA,G	NA,A	NA,1	NA,inf	NA,inf	NA,1.56388	0.000810755	0.00162128
2	chr19:18960162:T:TA	18960162	NA,TA	NA,T	NA,1	NA,-inf	NA,inf	NA,1.52237	0.000801948	0.00160341
2	chr19:20072204:A:G	20072204	G,G	A,A	1,1	-inf,inf	inf,inf	0.832667,1.68602	0.000784465	0.00156873
2	chr19:20273043:C:T	20273043	NA,T	NA,C	NA,1	NA,inf	NA,inf	NA,1.55293	0.000774881	0.00154944
2	chr19:18526698:C:T	18526698	NA,T	NA,C	NA,1	NA,inf	NA,inf	NA,1.47566	0.000769806	0.0015392
2	chr19:18881575:A:T	18881575	NA,T	NA,A	NA,1	NA,inf	NA,inf	NA,1.56136	0.000768592	0.00153682
2	chr19:19268740:C:T	19268740	T,T	C,C	1,1	inf,inf	inf,inf	9.1306,0.601031	0.000766769	0.0112637
2	chr19:18795410:T:G	18795410	NA,G	NA,T	NA,1	NA,-inf	NA,inf	NA,1.6096	0.00076435	0.00152821
2	chr19:19750655:A:G	19750655	NA,G	NA,A	NA,1	NA,inf	NA,inf	NA,1.50124	0.000764321	0.00152825
2	chr19:20070044:T:C	20070044	NA,C	NA,T	NA,1	NA,inf	NA,inf	NA,1.53027	0.000762424	0.00152467
2	chr19:18795407:T:C	18795407	NA,C	NA,T	NA,1	NA,-inf	NA,inf	NA,1.6051	0.000758352	0.00151622
2	chr19:18794744:C:T	18794744	NA,T	NA,C	NA,1	NA,-inf	NA,inf	NA,1.6051	0.000758352	0.00151622
2	chr19:18601131:T:G	18601131	NA,G	NA,T	NA,1	NA,-inf	NA,inf	NA,1.51139	0.000757835	0.00151523
2	chr19:18925301:A:G	18925301	G,G	A,A	1,1	-inf,inf	inf,inf	1.21991,1.94265	0.000756613	0.0015129
2	chr19:19927857:T:C	19927857	C,C	T,T	1,1	-inf,inf	inf,inf	1.89889,0.458944	0.000754185	0.00150808
2	chr19:20276331:C:T	20276331	NA,T	NA,C	NA,1	NA,-inf	NA,inf	NA,1.48751	0.000745442	0.00149052
2	chr19:19325758:C:T	19325758	T,T	C,C	1,1	inf,inf	inf,inf	0.754195,1.0119	0.000738837	0.00147296
2	chr19:20093599:G:A	20093599	NA,A	NA,G	NA,1	NA,inf	NA,inf	NA,1.49307	0.000735073	0.00146985
2	chr19:18793838:C:T	18793838	NA,T	NA,C	NA,1	NA,-inf	NA,inf	NA,1.57613	0.000721829	0.00144322
2	chr19:18761094:ACAT:A	18761094	NA,A	NA,ACAT	NA,1	NA,-inf	NA,inf	NA,1.60408	0.00071744	0.00143445
2	chr19:20056962:A:G	20056962	G,G	A,A	1,1	inf,-inf	inf,inf	0.140806,2.37871	0.000716484	0.0014329
2	chr19:19902887:C:T	19902887	NA,T	NA,C	NA,1	NA,inf	NA,inf	NA,1.50317	0.000714118	0.00142799
2	chr19:18585162:T:G	18585162	NA,G	NA,T	NA,1	NA,-inf	NA,inf	NA,1.45143	0.000713541	0.0014267
2	chr19:19323257:C:T	19323257	T,T	C,C	1,1	inf,inf	inf,inf	0.758281,0.974952	0.000712596	0.00142068
2	chr19:18796273:C:G	18796273	NA,G	NA,C	NA,1	NA,-inf	NA,inf	NA,1.56624	0.000709095	0.00141777
2	chr19:18784560:G:A	18784560	A,A	G,G	1,1	-inf,inf	inf,inf	1.5089,1.09587	0.000703982	0.00140753
2	chr19:18747025:G:A	18747025	NA,A	NA,G	NA,1	NA,-inf	NA,inf	NA,1.58637	0.000690925	0.00138146
2	chr19:18672653:C:T	18672653	NA,T	NA,C	NA,1	NA,-inf	NA,inf	NA,1.42487	0.00068804	0.00137575
2	chr19:20154331:A:G	20154331	NA,G	NA,A	NA,1	NA,inf	NA,inf	NA,1.46461	0.000687955	0.00137568
2	chr19:18944314:AG:A	18944314	NA,A	NA,AG	NA,1	NA,inf	NA,inf	NA,1.49886	0.000686234	0.00137221
2	chr19:20085408:T:C	20085408	NA,C	NA,T	NA,1	NA,inf	NA,inf	NA,1.45211	0.000682853	0.00136547
2	chr19:19997534:G:A	19997534	NA,A	NA,G	NA,1	NA,inf	NA,inf	NA,1.42715	0.000682628	0.00136505
2	chr19:20056977:T:C	20056977	C,C	T,T	1,1	inf,-inf	inf,inf	0.147743,2.34584	0.000680526	0.00136101
2	chr19:18712239:C:T	18712239	T,T	C,C	1,1	-inf,inf	inf,inf	0.871072,1.74798	0.000675955	0.00135154
2	chr19:18481971:G:A	18481971	NA,A	NA,G	NA,1	NA,inf	NA,inf	NA,1.41252	0.000671561	0.00134287
2	chr19:19320397:G:A	19320397	A,NA	G,NA	1,NA	-inf,NA	inf,NA	0.344035,NA	0.000670367	0.00133919
2	chr19:20269235:G:A	20269235	NA,A	NA,G	NA,1	NA,inf	NA,inf	NA,1.46132	0.000658801	0.0013174
2	chr19:20057290:A:G	20057290	G,G	A,A	1,1	inf,-inf	inf,inf	0.135274,2.33908	0.000658307	0.00131659
2	chr19:18567206:C:T	18567206	NA,T	NA,C	NA,1	NA,-inf	NA,inf	NA,1.40977	0.000656258	0.0013122
2	chr19:18708250:T:A	18708250	A,A	T,T	1,1	-inf,inf	inf,inf	1.22368,0.968499	0.000654567	0.00130868
2	chr19:20267963:C:T	20267963	NA,T	NA,C	NA,1	NA,inf	NA,inf	NA,1.45581	0.000652475	0.00130475
2	chr19:18569228:A:G	18569228	NA,G	NA,A	NA,1	NA,-inf	NA,inf	NA,1.40616	0.000652076	0.00130384
2	chr19:18568775:C:T	18568775	NA,T	NA,C	NA,1	NA,-inf	NA,inf	NA,1.40574	0.000651563	0.00130282
2	chr19:20267517:A:T	20267517	NA,T	NA,A	NA,1	NA,inf	NA,inf	NA,1.45419	0.000650606	0.00130102
2	chr19:20261826:TA:T	20261826	NA,T	NA,TA	NA,1	NA,inf	NA,inf	NA,1.45419	0.000650606	0.00130102
2	chr19:20266505:T:C	20266505	NA,C	NA,T	NA,1	NA,inf	NA,inf	NA,1.45419	0.000650606	0.00130102
2	chr19:18566549:G:C	18566549	NA,C	NA,G	NA,1	NA,-inf	NA,inf	NA,1.3992	0.000643979	0.00128766
2	chr19:19461774:C:T	19461774	NA,T	NA,C	NA,1	NA,-inf	NA,inf	NA,1.34516	0.000642831	0.00128535
2	chr19:20147136:T:C	20147136	NA,C	NA,T	NA,1	NA,inf	NA,inf	NA,1.42548	0.00064199	0.00128379
2	chr19:20264872:C:T	20264872	NA,T	NA,C	NA,1	NA,inf	NA,inf	NA,1.4456	0.000640859	0.00128153
2	chr19:20063574:A:G	20063574	G,G	A,A	1,1	-inf,-inf	inf,inf	0.150844,2.41688	0.000637449	0.00127483
2	chr19:18490449:G:T	18490449	NA,T	NA,G	NA,1	NA,inf	NA,inf	NA,1.38995	0.000636783	0.00127334
2	chr19:18675005:C:T	18675005	T,NA	C,NA	1,NA	-inf,NA	inf,NA	1.71047,NA	0.000630881	0.00126152
2	chr19:18930214:C:T	18930214	T,T	C,C	1,1	-inf,inf	inf,inf	0.901015,1.88936	0.000628857	0.00125746
2	chr19:20058978:G:A	20058978	A,A	G,G	1,1	-inf,-inf	inf,inf	0.176425,2.40408	0.000623083	0.00124611
2	chr19:20071972:C:T	20071972	NA,T	NA,C	NA,1	NA,inf	NA,inf	NA,1.43001	0.000616881	0.00123364
2	chr19:20088212:G:C	20088212	NA,C	NA,G	NA,1	NA,inf	NA,inf	NA,1.39432	0.000616448	0.00123272
2	chr19:20155589:TCTC:T	20155589	NA,T	NA,TCTC	NA,1	NA,inf	NA,inf	NA,1.39988	0.000613324	0.00122649
2	chr19:20153076:G:A	20153076	NA,A	NA,G	NA,1	NA,inf	NA,inf	NA,1.39892	0.000612418	0.00122468
2	chr19:20148048:T:G	20148048	NA,G	NA,T	NA,1	NA,inf	NA,inf	NA,1.39825	0.000611706	0.00122325
2	chr19:20147782:C:T	20147782	NA,T	NA,C	NA,1	NA,inf	NA,inf	NA,1.39719	0.000610534	0.00122091
2	chr19:20153431:G:A	20153431	NA,A	NA,G	NA,1	NA,inf	NA,inf	NA,1.39636	0.000609612	0.00121907
2	chr19:20072335:C:G	20072335	NA,G	NA,C	NA,1	NA,inf	NA,inf	NA,1.41798	0.000604134	0.00120816
2	chr19:19765541:A:G	19765541	NA,G	NA,A	NA,1	NA,inf	NA,inf	NA,1.37508	0.000603415	0.00120665
2	chr19:18641170:A:G	18641170	NA,G	NA,A	NA,1	NA,inf	NA,inf	NA,1.36578	0.00060339	0.00120656
2	chr19:19883414:G:A	19883414	NA,A	NA,G	NA,1	NA,inf	NA,inf	NA,1.40716	0.000602712	0.00120527
2	chr19:18666605:C:T	18666605	NA,T	NA,C	NA,1	NA,inf	NA,inf	NA,1.38389	0.00060216	0.00120403
2	chr19:19030343:A:C	19030343	NA,C	NA,A	NA,1	NA,-inf	NA,inf	NA,1.29401	0.000600109	0.00119995
2	chr19:20058231:A:G	20058231	G,G	A,A	1,1	-inf,-inf	inf,inf	0.183802,2.38357	0.000598688	0.00119733
2	chr19:18577012:C:T	18577012	NA,T	NA,C	NA,1	NA,-inf	NA,inf	NA,1.35333	0.000598626	0.001197
2	chr19:20079607:G:A	20079607	NA,A	NA,G	NA,1	NA,inf	NA,inf	NA,1.3736	0.000593927	0.0011877
2	chr19:20071653:A:C	20071653	NA,C	NA,A	NA,1	NA,inf	NA,inf	NA,1.40725	0.000592993	0.00118588
2	chr19:20317855:C:T	20317855	NA,T	NA,C	NA,1	NA,-inf	NA,inf	NA,1.35658	0.000590743	0.00118127
2	chr19:18931879:T:C	18931879	NA,C	NA,T	NA,1	NA,-inf	NA,inf	NA,1.34283	0.000589895	0.00117952
2	chr19:20084959:C:T	20084959	NA,T	NA,C	NA,1	NA,inf	NA,inf	NA,1.36833	0.000588788	0.00117742
2	chr19:20090506:C:T	20090506	NA,T	NA,C	NA,1	NA,inf	NA,inf	NA,1.36831	0.000588745	0.00117734
2	chr19:20095647:A:T	20095647	NA,T	NA,A	NA,1	NA,inf	NA,inf	NA,1.36803	0.000588355	0.00117656
2	chr19:19212791:C:T	19212791	NA,T	NA,C	NA,1	NA,-inf	NA,inf	NA,1.54986	0.000587933	0.00117562
2	chr19:20087411:C:T	20087411	NA,T	NA,C	NA,1	NA,inf	NA,inf	NA,1.36747	0.000587867	0.00117558
2	chr19:20101738:T:C	20101738	NA,C	NA,T	NA,1	NA,inf	NA,inf	NA,1.36747	0.000587867	0.00117558
2	chr19:20100101:C:G	20100101	NA,G	NA,C	NA,1	NA,inf	NA,inf	NA,1.36747	0.000587867	0.00117558
2	chr19:20086967:T:C	20086967	NA,C	NA,T	NA,1	NA,inf	NA,inf	NA,1.36747	0.000587867	0.00117558
2	chr19:20094131:G:A	20094131	NA,A	NA,G	NA,1	NA,inf	NA,inf	NA,1.36747	0.000587867	0.00117558
2	chr19:20093494:G:A	20093494	NA,A	NA,G	NA,1	NA,inf	NA,inf	NA,1.36747	0.000587867	0.00117558
2	chr19:20093939:G:A	20093939	NA,A	NA,G	NA,1	NA,inf	NA,inf	NA,1.36747	0.000587867	0.00117558
2	chr19:20084965:G:T	20084965	NA,T	NA,G	NA,1	NA,inf	NA,inf	NA,1.36643	0.000586773	0.00117339
2	chr19:20087412:T:C	20087412	NA,C	NA,T	NA,1	NA,inf	NA,inf	NA,1.36493	0.000585312	0.00117047
2	chr19:20084945:T:C	20084945	NA,C	NA,T	NA,1	NA,inf	NA,inf	NA,1.36453	0.000584835	0.00116952
2	chr19:20085345:C:T	20085345	NA,T	NA,C	NA,1	NA,inf	NA,inf	NA,1.36385	0.000582741	0.00116534
2	chr19:20377915:C:T	20377915	NA,T	NA,C	NA,1	NA,-inf	NA,inf	NA,1.35238	0.000581447	0.00116267
2	chr19:20242836:A:G	20242836	NA,G	NA,A	NA,1	NA,-inf	NA,inf	NA,1.35863	0.000580867	0.00116149
2	chr19:18488982:G:A	18488982	NA,A	NA,G	NA,1	NA,inf	NA,inf	NA,1.314	0.000578104	0.00115601
2	chr19:20061262:A:G	20061262	G,G	A,A	1,1	-inf,-inf	inf,inf	0.121964,2.35683	0.00057331	0.00114659
2	chr19:18898073:G:A	18898073	A,NA	G,NA	1,NA	-inf,NA	inf,NA	1.06733,NA	0.000572497	0.00114457
2	chr19:19781072:C:T	19781072	T,T	C,C	1,1	-inf,-inf	inf,inf	1.58902,1.05844	0.000572208	0.00114422
2	chr19:20285029:T:C	20285029	C,C	T,T	1,1	-inf,-inf	inf,inf	1.03763,1.72826	0.0005709	0.00114166
2	chr19:20316851:G:A	20316851	NA,A	NA,G	NA,1	NA,-inf	NA,inf	NA,1.3319	0.000568423	0.00113665
2	chr19:18926260:C:T	18926260	NA,T	NA,C	NA,1	NA,-inf	NA,inf	NA,1.36766	0.000566209	0.00113222
2	chr19:20070982:T:C	20070982	NA,C	NA,T	NA,1	NA,inf	NA,inf	NA,1.37516	0.000565347	0.00113061
2	chr19:18813159:A:G	18813159	NA,G	NA,A	NA,1	NA,-inf	NA,inf	NA,1.40112	0.000564958	0.00112966
2	chr19:20331491:T:C	20331491	C,C	T,T	1,1	-inf,-inf	inf,inf	2.02301,0.358243	0.00055711	0.00111407
2	chr19:19844597:G:A	19844597	A,A	G,G	1,1	inf,-inf	inf,inf	1.60967,0.356012	0.000556273	0.00111221
2	chr19:19932366:C:T	19932366	T,T	C,C	1,1	-inf,inf	inf,inf	1.92938,0.0315961	0.00055541	0.00111068
2	chr19:18792798:G:A	18792798	NA,A	NA,G	NA,1	NA,-inf	NA,inf	NA,1.36802	0.000554428	0.00110865
2	chr19:20285020:T:G	20285020	G,G	T,T	1,1	-inf,-inf	inf,inf	1.02105,1.72729	0.000554068	0.00110801
2	chr19:20092233:T:C	20092233	NA,C	NA,T	NA,1	NA,inf	NA,inf	NA,1.3338	0.000552747	0.00110537
2	chr19:18736506:CAG:C	18736506	NA,C	NA,CAG	NA,1	NA,-inf	NA,inf	NA,1.39808	0.000552088	0.00110396
2	chr19:19685358:C:T	19685358	T,NA	C,NA	1,NA	-inf,NA	inf,NA	2.03987,NA	0.000549881	0.00109966
2	chr19:20137523:G:A	20137523	NA,A	NA,G	NA,1	NA,inf	NA,inf	NA,1.31969	0.000549737	0.00109939
2	chr19:18736676:A:G	18736676	NA,G	NA,A	NA,1	NA,-inf	NA,inf	NA,1.32198	0.000549499	0.00109879
2	chr19:18725931:G:A	18725931	A,A	G,G	1,1	-inf,inf	inf,inf	0.304295,2.06405	0.000549487	0.00109877
2	chr19:18701156:A:G	18701156	G,G	A,A	1,1	-inf,-inf	inf,inf	0.324103,2.04107	0.000543389	0.00108643
2	chr19:19781659:TTTTTC:T	19781659	NA,T	NA,TTTTTC	NA,1	NA,inf	NA,inf	NA,1.34502	0.000541281	0.00108245
2	chr19:18699273:C:T	18699273	NA,T	NA,C	NA,1	NA,-inf	NA,inf	NA,1.36368	0.000541011	0.0010818
2	chr19:18788939:C:T	18788939	NA,T	NA,C	NA,1	NA,-inf	NA,inf	NA,1.35422	0.000540185	0.00108017
2	chr19:20244803:G:C	20244803	NA,C	NA,G	NA,1	NA,-inf	NA,inf	NA,1.30738	0.000540061	0.00107992
2	chr19:18726933:A:G	18726933	NA,G	NA,A	NA,1	NA,-inf	NA,inf	NA,1.26831	0.000538247	0.00107631
2	chr19:20058742:C:G	20058742	G,G	C,C	1,1	-inf,-inf	inf,inf	0.203216,2.32746	0.000537523	0.00107504
2	chr19:20281686:A:G	20281686	G,G	A,A	1,1	-inf,-inf	inf,inf	0.999728,1.7364	0.000536123	0.00107216
2	chr19:19917933:CTTCCTTCT:C	19917933	NA,C	NA,CTTCCTTCT	NA,1	NA,inf	NA,inf	NA,1.33706	0.000535395	0.00107069
2	chr19:19012682:T:C	19012682	NA,C	NA,T	NA,1	NA,-inf	NA,inf	NA,1.24458	0.000535136	0.00107007
2	chr19:19811034:C:G	19811034	G,G	C,C	1,1	-inf,-inf	inf,inf	1.42544,1.19813	0.000532027	0.00106389
2	chr19:18908991:G:A	18908991	A,A	G,G	1,1	-inf,inf	inf,inf	0.29447,2.32158	0.000531866	0.0010635
2	chr19:19190423:T:C	19190423	C,C	T,T	1,1	-inf,inf	inf,inf	2.6581,0.785796	0.000527465	0.00105496
2	chr19:19314216:C:T	19314216	T,T	C,C	1,1	inf,inf	inf,inf	5.59429,1.16875	0.000526805	0.00106471
2	chr19:20317697:G:A	20317697	NA,A	NA,G	NA,1	NA,inf	NA,inf	NA,1.29574	0.000524626	0.00104914
2	chr19:18782520:TG:T	18782520	NA,T	NA,TG	NA,1	NA,inf	NA,inf	NA,1.31145	0.000522475	0.00104484
2	chr19:20283576:C:T	20283576	T,T	C,C	1,1	-inf,-inf	inf,inf	0.989852,1.72407	0.000518503	0.00103694
2	chr19:19089426:G:T	19089426	NA,T	NA,G	NA,1	NA,-inf	NA,inf	NA,1.27365	0.000517291	0.00103442
2	chr19:18743721:A:G	18743721	NA,G	NA,A	NA,1	NA,-inf	NA,inf	NA,1.26503	0.000516846	0.00103353
2	chr19:18491654:C:T	18491654	NA,T	NA,C	NA,1	NA,inf	NA,inf	NA,1.27266	0.000516344	0.00103257
2	chr19:18892904:C:T	18892904	T,T	C,C	1,1	-inf,inf	inf,inf	0.680082,2.11854	0.000516083	0.00103198
2	chr19:20095391:G:A	20095391	NA,A	NA,G	NA,1	NA,inf	NA,inf	NA,1.29076	0.000514178	0.00102826
2	chr19:19225799:C:T	19225799	T,T	C,C	1,1	inf,inf	inf,inf	6.59382,0.212426	0.000513427	0.0010525
2	chr19:19852309:T:C	19852309	C,C	T,T	1,1	-inf,inf	inf,inf	2.32727,0.0379217	0.000510766	0.00102152
2	chr19:18566939:G:C	18566939	NA,C	NA,G	NA,1	NA,inf	NA,inf	NA,1.26114	0.000510594	0.00102103
2	chr19:20071161:C:T	20071161	NA,T	NA,C	NA,1	NA,inf	NA,inf	NA,1.31199	0.000507194	0.00101434
2	chr19:19325420:C:G	19325420	G,G	C,C	1,1	inf,inf	inf,inf	5.84601,1.05747	0.000507105	0.00103028
2	chr19:19362441:G:A	19362441	NA,A	NA,G	NA,1	NA,inf	NA,inf	NA,1.32794	0.000506198	0.0010123
2	chr19:18745102:A:T	18745102	NA,T	NA,A	NA,1	NA,-inf	NA,inf	NA,1.2421	0.000505473	0.0010108
2	chr19:20359110:T:C	20359110	C,NA	T,NA	1,NA	-inf,NA	inf,NA	1.52049,NA	0.000503606	0.001007
2	chr19:19158619:G:T	19158619	T,T	G,G	1,1	-inf,-inf	inf,inf	2.25846,0.311028	0.000501721	0.00100332
2	chr19:19588589:GA:G	19588589	G,G	GA,GA	1,1	inf,inf	inf,inf	7.46575,0.540371	0.000501575	0.00123755
2	chr19:18579756:G:A	18579756	NA,A	NA,G	NA,1	NA,inf	NA,inf	NA,1.26373	0.000500792	0.00100147
2	chr19:19927145:C:T	19927145	NA,T	NA,C	NA,1	NA,inf	NA,inf	NA,1.29878	0.000500401	0.00100073
2	chr19:20053195:G:C	20053195	C,C	G,G	1,1	inf,-inf	inf,inf	0.166258,2.15587	0.000499959	0.000999969
2	chr19:19109324:G:T	19109324	NA,T	NA,G	NA,1	NA,-inf	NA,inf	NA,1.20388	0.000499346	0.000998526
2	chr19:19755245:C:A	19755245	NA,A	NA,C	NA,1	NA,inf	NA,inf	NA,1.28875	0.000498786	0.000997479
2	chr19:18863192:C:T	18863192	T,NA	C,NA	1,NA	-inf,NA	inf,NA	1.43681,NA	0.00049848	0.000996766
2	chr19:19164895:CCT:C	19164895	C,NA	CCT,NA	1,NA	inf,NA	inf,NA	1.23627,NA	0.00049039	0.000980585
2	chr19:20280878:C:T	20280878	NA,T	NA,C	NA,1	NA,inf	NA,inf	NA,1.2707	0.000489687	0.000979287
2	chr19:19606247:A:G	19606247	G,G	A,A	1,1	inf,inf	inf,inf	7.41925,0.545635	0.000488342	0.00119026
2	chr19:20109271:A:G	20109271	NA,G	NA,A	NA,1	NA,-inf	NA,inf	NA,1.23882	0.000488234	0.000976327
2	chr19:18765557:GA:G	18765557	NA,G	NA,GA	NA,1	NA,-inf	NA,inf	NA,1.37526	0.000487979	0.000975784
2	chr19:20316702:A:T	20316702	NA,T	NA,A	NA,1	NA,inf	NA,inf	NA,1.26367	0.000483532	0.000966968
2	chr19:20248915:T:C	20248915	NA,C	NA,T	NA,1	NA,-inf	NA,inf	NA,1.24121	0.000482808	0.000965462
2	chr19:20318358:A:G	20318358	NA,G	NA,A	NA,1	NA,inf	NA,inf	NA,1.24705	0.000481784	0.000963485
2	chr19:19038817:A:G	19038817	G,NA	A,NA	1,NA	inf,NA	inf,NA	1.29018,NA	0.000479386	0.000958584
2	chr19:18782914:C:G	18782914	NA,G	NA,C	NA,1	NA,inf	NA,inf	NA,1.26147	0.000478873	0.000957661
2	chr19:19861633:C:A	19861633	NA,A	NA,C	NA,1	NA,inf	NA,inf	NA,1.27709	0.000477577	0.000955086
2	chr19:19155518:A:T	19155518	NA,T	NA,A	NA,1	NA,inf	NA,inf	NA,1.04397	0.000477376	0.00095466
2	chr19:18725796:C:T	18725796	NA,T	NA,C	NA,1	NA,-inf	NA,inf	NA,1.36512	0.000474014	0.000947862
2	chr19:18736356:A:G	18736356	NA,G	NA,A	NA,1	NA,-inf	NA,inf	NA,1.23575	0.000472457	0.000944772
2	chr19:19591575:G:A	19591575	A,A	G,G	1,1	inf,inf	inf,inf	7.49932,0.479255	0.000471544	0.00117515
2	chr19:20369618:G:A	20369618	NA,A	NA,G	NA,1	NA,inf	NA,inf	NA,1.22728	0.000471066	0.000942036
2	chr19:20076673:G:A	20076673	NA,A	NA,G	NA,1	NA,inf	NA,inf	NA,1.23826	0.00046772	0.000935375
2	chr19:18810295:C:A	18810295	NA,A	NA,C	NA,1	NA,-inf	NA,inf	NA,1.2162	0.000462267	0.000924416
2	chr19:19642985:G:A	19642985	NA,A	NA,G	NA,1	NA,inf	NA,inf	NA,1.25544	0.000460882	0.000921701
2	chr19:20306315:T:C	20306315	NA,C	NA,T	NA,1	NA,inf	NA,inf	NA,1.2392	0.000460417	0.000920763
2	chr19:18950148:G:A	18950148	NA,A	NA,G	NA,1	NA,-inf	NA,inf	NA,1.23073	0.000459755	0.000919387
2	chr19:19220014:G:A	19220014	A,NA	G,NA	1,NA	inf,NA	inf,NA	1.10525,NA	0.000459515	0.000918858
2	chr19:18847661:C:T	18847661	NA,T	NA,C	NA,1	NA,inf	NA,inf	NA,1.21521	0.000457903	0.000915711
2	chr19:20255384:G:A	20255384	NA,A	NA,G	NA,1	NA,-inf	NA,inf	NA,1.2082	0.000455735	0.000911337
2	chr19:18711066:A:G	18711066	NA,G	NA,A	NA,1	NA,-inf	NA,inf	NA,1.26317	0.000455231	0.00091032
2	chr19:18931578:A:G	18931578	NA,G	NA,A	NA,1	NA,-inf	NA,inf	NA,1.19421	0.000454008	0.000907873
2	chr19:20065389:GTGGA:G	20065389	G,G	GTGGA,GTGGA	1,1	-inf,-inf	inf,inf	0.135586,2.23508	0.000454005	0.000908037
2	chr19:18711629:C:G	18711629	NA,G	NA,C	NA,1	NA,-inf	NA,inf	NA,1.33512	0.000452652	0.000905159
2	chr19:19342901:G:A	19342901	NA,A	NA,G	NA,1	NA,inf	NA,inf	NA,1.27512	0.000452102	0.000904123
2	chr19:18603447:A:G	18603447	NA,G	NA,A	NA,1	NA,-inf	NA,inf	NA,1.19311	0.000449751	0.000899393
2	chr19:18853820:G:A	18853820	NA,A	NA,G	NA,1	NA,inf	NA,inf	NA,1.21598	0.000449648	0.000899203
2	chr19:20085551:C:T	20085551	NA,T	NA,C	NA,1	NA,inf	NA,inf	NA,1.2367	0.000448218	0.000896387
2	chr19:18509120:T:A	18509120	NA,A	NA,T	NA,1	NA,inf	NA,inf	NA,1.19875	0.000447333	0.000894589
2	chr19:18915683:T:C	18915683	NA,C	NA,T	NA,1	NA,inf	NA,inf	NA,1.25404	0.000443031	0.000885985
2	chr19:20077809:C:T	20077809	NA,T	NA,C	NA,1	NA,inf	NA,inf	NA,1.24643	0.00044233	0.000884621
2	chr19:18511303:G:A	18511303	NA,A	NA,G	NA,1	NA,inf	NA,inf	NA,1.19052	0.000440997	0.00088192
2	chr19:20137430:G:A	20137430	NA,A	NA,G	NA,1	NA,inf	NA,inf	NA,1.21647	0.000440744	0.000881437
2	chr19:18584932:G:T	18584932	NA,T	NA,G	NA,1	NA,-inf	NA,inf	NA,1.17745	0.000440264	0.000880417
2	chr19:19946690:C:T	19946690	NA,T	NA,C	NA,1	NA,inf	NA,inf	NA,1.23011	0.000439515	0.000878985
2	chr19:18720530:T:G	18720530	NA,G	NA,T	NA,1	NA,-inf	NA,inf	NA,1.16112	0.000438673	0.000877246
2	chr19:18782922:T:C	18782922	NA,C	NA,T	NA,1	NA,inf	NA,inf	NA,1.20674	0.000436064	0.000872069
2	chr19:18684614:A:G	18684614	NA,G	NA,A	NA,1	NA,inf	NA,inf	NA,1.18384	0.000435656	0.000871223
2	chr19:18919621:TGGGACCACGCA:T	18919621	NA,T	NA,TGGGACCACGCA	NA,1	NA,inf	NA,inf	NA,1.18402	0.000434874	0.000869668
2	chr19:20280928:C:T	20280928	T,T	C,C	1,1	-inf,-inf	inf,inf	1.75166,0.810571	0.000434327	0.000868627
2	chr19:18786370:C:T	18786370	NA,T	NA,C	NA,1	NA,-inf	NA,inf	NA,1.22414	0.00043023	0.000860353
2	chr19:18856820:C:T	18856820	NA,T	NA,C	NA,1	NA,inf	NA,inf	NA,1.183	0.000429915	0.000859752
2	chr19:20070440:G:A	20070440	NA,A	NA,G	NA,1	NA,inf	NA,inf	NA,1.17463	0.000429391	0.000858788
2	chr19:18484229:C:T	18484229	NA,T	NA,C	NA,1	NA,inf	NA,inf	NA,1.17446	0.000428965	0.000857864
2	chr19:18483328:A:G	18483328	NA,G	NA,A	NA,1	NA,inf	NA,inf	NA,1.1734	0.000428168	0.00085627
2	chr19:20290391:C:T	20290391	NA,T	NA,C	NA,1	NA,inf	NA,inf	NA,1.20739	0.000427361	0.000854682
2	chr19:18484568:C:T	18484568	NA,T	NA,C	NA,1	NA,inf	NA,inf	NA,1.15787	0.000427303	0.000854543
2	chr19:20095961:A:G	20095961	NA,G	NA,A	NA,1	NA,inf	NA,inf	NA,1.18411	0.000426957	0.000853868
2	chr19:19388820:C:T	19388820	NA,T	NA,C	NA,1	NA,inf	NA,inf	NA,1.22975	0.000425861	0.000851669
2	chr19:18704315:C:G	18704315	NA,G	NA,C	NA,1	NA,inf	NA,inf	NA,1.17973	0.00042306	0.000845989
2	chr19:19053967:C:A	19053967	NA,A	NA,C	NA,1	NA,inf	NA,inf	NA,1.17475	0.000422018	0.000843974
2	chr19:18813739:C:A	18813739	NA,A	NA,C	NA,1	NA,inf	NA,inf	NA,1.21782	0.000421214	0.000842371
2	chr19:19146871:C:T	19146871	NA,T	NA,C	NA,1	NA,inf	NA,inf	NA,1.02289	0.000419169	0.000838288
2	chr19:18515713:T:C	18515713	NA,C	NA,T	NA,1	NA,inf	NA,inf	NA,1.16115	0.000419094	0.000838126
2	chr19:20297209:A:G	20297209	G,NA	A,NA	1,NA	-inf,NA	inf,NA	1.75355,NA	0.000417044	0.000834065
2	chr19:18748947:G:A	18748947	A,A	G,G	1,1	-inf,-inf	inf,inf	1.35845,0.721651	0.000416855	0.000833508
2	chr19:20077011:A:G	20077011	NA,G	NA,A	NA,1	NA,inf	NA,inf	NA,1.20741	0.000414224	0.000828421
2	chr19:19911182:A:G	19911182	NA,G	NA,A	NA,1	NA,-inf	NA,inf	NA,1.12039	0.000408248	0.000816413
2	chr19:20351494:C:T	20351494	NA,T	NA,C	NA,1	NA,-inf	NA,inf	NA,1.11659	0.000407318	0.000814533
2	chr19:20355055:T:G	20355055	NA,G	NA,T	NA,1	NA,-inf	NA,inf	NA,1.11659	0.000407318	0.000814533
2	chr19:20354866:G:A	20354866	NA,A	NA,G	NA,1	NA,-inf	NA,inf	NA,1.11659	0.000407318	0.000814533
2	chr19:20156430:A:G	20156430	NA,G	NA,A	NA,1	NA,inf	NA,inf	NA,1.1641	0.000406539	0.00081305
2	chr19:19209865:C:T	19209865	NA,T	NA,C	NA,1	NA,-inf	NA,inf	NA,1.35904	0.000404758	0.000809423
2	chr19:20158477:C:T	20158477	T,T	C,C	1,1	-inf,-inf	inf,inf	0.0588787,2.1704	0.00040461	0.000809127
2	chr19:18493344:C:T	18493344	NA,T	NA,C	NA,1	NA,inf	NA,inf	NA,1.1379	0.00040262	0.000805186
2	chr19:20278501:C:A	20278501	NA,A	NA,C	NA,1	NA,inf	NA,inf	NA,1.16895	0.000400767	0.000801506
2	chr19:18852609:C:T	18852609	NA,T	NA,C	NA,1	NA,inf	NA,inf	NA,1.13507	0.000399026	0.000797992
2	chr19:19161028:C:T	19161028	T,NA	C,NA	1,NA	-inf,NA	inf,NA	1.60874,NA	0.000397022	0.00079398
2	chr19:19915833:T:C	19915833	NA,C	NA,T	NA,1	NA,inf	NA,inf	NA,1.16881	0.000396726	0.000793429
2	chr19:20351920:C:A	20351920	NA,A	NA,C	NA,1	NA,-inf	NA,inf	NA,1.1006	0.000396164	0.000792231
2	chr19:18662479:A:G	18662479	NA,G	NA,A	NA,1	NA,inf	NA,inf	NA,1.14371	0.000394628	0.000789199
2	chr19:20313875:T:C	20313875	C,NA	T,NA	1,NA	-inf,NA	inf,NA	1.36901,NA	0.000393568	0.000787007
2	chr19:20345930:C:T	20345930	NA,T	NA,C	NA,1	NA,-inf	NA,inf	NA,1.09475	0.000391762	0.000783431
2	chr19:20052115:C:CT	20052115	CT,CT	C,C	1,1	inf,-inf	inf,inf	0.0475998,2.10209	0.000389612	0.000779244
2	chr19:18481968:G:A	18481968	NA,A	NA,G	NA,1	NA,inf	NA,inf	NA,1.09717	0.000388839	0.000777609
2	chr19:19856092:T:C	19856092	C,C	T,T	1,1	-inf,inf	inf,inf	2.18101,0.00479004	0.00038876	0.00077755
2	chr19:18825201:C:T	18825201	NA,T	NA,C	NA,1	NA,-inf	NA,inf	NA,1.18619	0.000388731	0.000777372
2	chr19:20052132:A:G	20052132	G,G	A,A	1,1	inf,-inf	inf,inf	0.053418,2.0962	0.000388245	0.000776511
2	chr19:19936047:A:C	19936047	NA,C	NA,A	NA,1	NA,inf	NA,inf	NA,1.15528	0.000387892	0.000775762
2	chr19:19389851:C:T	19389851	NA,T	NA,C	NA,1	NA,-inf	NA,inf	NA,1.33423	0.00038786	0.000775643
2	chr19:19435679:G:A	19435679	NA,A	NA,G	NA,1	NA,-inf	NA,inf	NA,1.33423	0.00038786	0.000775643
2	chr19:19773221:T:C	19773221	C,C	T,T	1,1	-inf,-inf	inf,inf	1.35398,1.09145	0.000384933	0.000769805
2	chr19:18764758:C:T	18764758	NA,T	NA,C	NA,1	NA,inf	NA,inf	NA,1.08129	0.000384606	0.00076917
2	chr19:18729600:G:A	18729600	NA,A	NA,G	NA,1	NA,inf	NA,inf	NA,1.11865	0.000384094	0.000768155
2	chr19:19756420:G:A	19756420	NA,A	NA,G	NA,1	NA,inf	NA,inf	NA,1.13137	0.000380884	0.000761735
2	chr19:19421383:A:ACTGTCCCTTCGC	19421383	NA,ACTGTCCCTTCGC	NA,A	NA,1	NA,-inf	NA,inf	NA,1.32243	0.000380638	0.000761203
2	chr19:19622352:A:G	19622352	NA,G	NA,A	NA,1	NA,-inf	NA,inf	NA,1.41354	0.000379917	0.00075977
2	chr19:20285614:A:G	20285614	NA,G	NA,A	NA,1	NA,inf	NA,inf	NA,1.1374	0.00037973	0.000759439
2	chr19:19990702:A:G	19990702	NA,G	NA,A	NA,1	NA,inf	NA,inf	NA,1.13823	0.000379701	0.000759383
2	chr19:18787186:G:A	18787186	NA,A	NA,G	NA,1	NA,-inf	NA,inf	NA,1.20105	0.000379172	0.00075825
2	chr19:19146118:C:T	19146118	NA,T	NA,C	NA,1	NA,inf	NA,inf	NA,0.931486	0.000378889	0.000757741
2	chr19:20257335:A:G	20257335	NA,G	NA,A	NA,1	NA,-inf	NA,inf	NA,1.11164	0.000378523	0.000756969
2	chr19:18605871:C:T	18605871	NA,T	NA,C	NA,1	NA,inf	NA,inf	NA,1.09412	0.000376973	0.000753889
2	chr19:19383721:T:G	19383721	NA,G	NA,T	NA,1	NA,-inf	NA,inf	NA,1.3198	0.000375528	0.000750985
2	chr19:19159501:AG:A	19159501	NA,A	NA,AG	NA,1	NA,inf	NA,inf	NA,0.916308	0.000373165	0.000746295
2	chr19:20289118:G:C	20289118	NA,C	NA,G	NA,1	NA,inf	NA,inf	NA,1.1267	0.000372958	0.000745899
2	chr19:18730481:C:T	18730481	NA,T	NA,C	NA,1	NA,inf	NA,inf	NA,1.10125	0.000372941	0.000745853
2	chr19:19442957:G:A	19442957	NA,A	NA,G	NA,1	NA,-inf	NA,inf	NA,1.30755	0.000371875	0.000743683
2	chr19:18563754:A:G	18563754	NA,G	NA,A	NA,1	NA,-inf	NA,inf	NA,1.08145	0.000371782	0.000743494
2	chr19:20283298:A:G	20283298	NA,G	NA,A	NA,1	NA,inf	NA,inf	NA,1.12417	0.00037137	0.000742724
2	chr19:19365829:A:G	19365829	G,NA	A,NA	1,NA	-inf,NA	inf,NA	1.75814,NA	0.00037078	0.000741556
2	chr19:19417860:T:A	19417860	NA,A	NA,T	NA,1	NA,-inf	NA,inf	NA,1.30295	0.000369215	0.000738363
2	chr19:19157654:C:A	19157654	NA,A	NA,C	NA,1	NA,inf	NA,inf	NA,0.910282	0.00036816	0.000736285
2	chr19:20291174:A:C	20291174	NA,C	NA,A	NA,1	NA,inf	NA,inf	NA,1.11445	0.000364901	0.000729788
2	chr19:18822139:T:C	18822139	NA,C	NA,T	NA,1	NA,-inf	NA,inf	NA,1.14818	0.0003646	0.000729124
2	chr19:19404753:T:C	19404753	C,NA	T,NA	1,NA	inf,NA	inf,NA	0.959132,NA	0.000363234	0.000726358
2	chr19:18520446:G:C	18520446	NA,C	NA,G	NA,1	NA,inf	NA,inf	NA,1.05905	0.000361108	0.000722185
2	chr19:20080452:A:C	20080452	NA,C	NA,A	NA,1	NA,inf	NA,inf	NA,1.12225	0.00036035	0.000720694
2	chr19:18843856:C:T	18843856	NA,T	NA,C	NA,1	NA,-inf	NA,inf	NA,1.13734	0.000360016	0.000719959
2	chr19:19553268:C:T	19553268	T,T	C,C	1,1	inf,inf	inf,inf	7.20052,0.741497	0.000359915	0.000898042
2	chr19:19280492:G:A	19280492	NA,A	NA,G	NA,1	NA,inf	NA,inf	NA,1.1215	0.000359004	0.000717971
2	chr19:20276698:G:A	20276698	NA,A	NA,G	NA,1	NA,inf	NA,inf	NA,1.10371	0.000358746	0.000717482
2	chr19:19921412:T:C	19921412	NA,C	NA,T	NA,1	NA,inf	NA,inf	NA,1.10521	0.000356445	0.000712881
2	chr19:20151224:G:A	20151224	NA,A	NA,G	NA,1	NA,inf	NA,inf	NA,1.08473	0.000356042	0.000712075
2	chr19:19388113:A:G	19388113	NA,G	NA,A	NA,1	NA,-inf	NA,inf	NA,1.27978	0.000355407	0.000710755
2	chr19:19535518:G:A	19535518	NA,A	NA,G	NA,1	NA,-inf	NA,inf	NA,1.00224	0.000354429	0.000708785
2	chr19:20155273:C:CAA	20155273	CAA,CAA	C,C	1,1	-inf,-inf	inf,inf	0.0214734,2.09458	0.000353388	0.000706712
2	chr19:19627498:A:G	19627498	NA,G	NA,A	NA,1	NA,-inf	NA,inf	NA,1.27117	0.000353303	0.000706565
2	chr19:20157760:A:G	20157760	NA,G	NA,A	NA,1	NA,inf	NA,inf	NA,1.08051	0.000352818	0.000705628
2	chr19:18885770:C:T	18885770	NA,T	NA,C	NA,1	NA,inf	NA,inf	NA,1.10562	0.000352188	0.000704349
2	chr19:20051886:A:C	20051886	C,C	A,A	1,1	inf,-inf	inf,inf	0.0425785,2.05044	0.000351858	0.000703745
2	chr19:19616283:T:A	19616283	NA,A	NA,T	NA,1	NA,inf	NA,inf	NA,1.11047	0.000351088	0.000702157
2	chr19:20081486:C:T	20081486	NA,T	NA,C	NA,1	NA,inf	NA,inf	NA,1.10245	0.000348673	0.000697345
2	chr19:20278215:C:A	20278215	NA,A	NA,C	NA,1	NA,inf	NA,inf	NA,1.07173	0.000348232	0.000696441
2	chr19:19137984:C:T	19137984	NA,T	NA,C	NA,1	NA,-inf	NA,inf	NA,1.02819	0.000347686	0.000695313
2	chr19:18701571:T:G	18701571	NA,G	NA,T	NA,1	NA,-inf	NA,inf	NA,1.17522	0.0003471	0.000694125
2	chr19:19257673:G:A	19257673	A,NA	G,NA	1,NA	inf,NA	inf,NA	0.909677,NA	0.00034586	0.000691615
2	chr19:20281795:C:G	20281795	NA,G	NA,C	NA,1	NA,-inf	NA,inf	NA,1.05115	0.000345766	0.000691491
2	chr19:19988976:C:T	19988976	NA,T	NA,C	NA,1	NA,inf	NA,inf	NA,1.08237	0.000345753	0.0006915
2	chr19:20053356:T:C	20053356	C,C	T,T	1,1	inf,-inf	inf,inf	0.138484,1.98169	0.000344324	0.00068873
2	chr19:20081487:A:G	20081487	NA,G	NA,A	NA,1	NA,inf	NA,inf	NA,1.09485	0.000344319	0.000688638
2	chr19:19063253:G:A	19063253	NA,A	NA,G	NA,1	NA,inf	NA,inf	NA,1.05539	0.000343602	0.000687178
2	chr19:19044900:C:T	19044900	NA,T	NA,C	NA,1	NA,inf	NA,inf	NA,1.05539	0.000343602	0.000687178
2	chr19:20377061:A:G	20377061	NA,G	NA,A	NA,1	NA,inf	NA,inf	NA,1.04664	0.000343074	0.000686128
2	chr19:19589606:C:T	19589606	NA,T	NA,C	NA,1	NA,-inf	NA,inf	NA,1.24892	0.000342914	0.00068579
2	chr19:20349439:A:G	20349439	NA,G	NA,A	NA,1	NA,-inf	NA,inf	NA,1.01799	0.00034279	0.000685515
2	chr19:19776309:T:G	19776309	NA,G	NA,T	NA,1	NA,inf	NA,inf	NA,1.05392	0.000342388	0.000684759
2	chr19:18523093:C:T	18523093	NA,T	NA,C	NA,1	NA,inf	NA,inf	NA,1.04182	0.000341793	0.000683561
2	chr19:20277903:A:C	20277903	C,C	A,A	1,1	-inf,-inf	inf,inf	1.48288,0.954985	0.00033863	0.000677254
2	chr19:18510869:C:T	18510869	NA,T	NA,C	NA,1	NA,inf	NA,inf	NA,1.0243	0.000338112	0.0006762
2	chr19:18716165:C:T	18716165	T,T	C,C	1,1	-inf,inf	inf,inf	0.689028,1.29928	0.000336252	0.000672426
2	chr19:18933351:T:G	18933351	NA,G	NA,T	NA,1	NA,-inf	NA,inf	NA,1.01316	0.00033549	0.000670917
2	chr19:20079615:C:CA	20079615	NA,CA	NA,C	NA,1	NA,inf	NA,inf	NA,1.07598	0.000333838	0.000667678
2	chr19:19858523:T:C	19858523	C,C	T,T	1,1	inf,-inf	inf,inf	1.25958,0.575539	0.000333198	0.000666294
2	chr19:19795685:G:T	19795685	NA,T	NA,G	NA,1	NA,inf	NA,inf	NA,0.994581	0.000331978	0.000663956
2	chr19:18837349:C:G	18837349	NA,G	NA,C	NA,1	NA,-inf	NA,inf	NA,1.09749	0.000328474	0.000656892
2	chr19:19969583:A:G	19969583	NA,G	NA,A	NA,1	NA,inf	NA,inf	NA,0.983172	0.000328451	0.000656902
2	chr19:19968640:A:G	19968640	NA,G	NA,A	NA,1	NA,inf	NA,inf	NA,0.982843	0.000328254	0.000656508
2	chr19:20083516:A:G	20083516	NA,G	NA,A	NA,1	NA,inf	NA,inf	NA,1.06454	0.000327543	0.00065509
2	chr19:20051699:C:T	20051699	T,T	C,C	1,1	inf,-inf	inf,inf	0.0423701,2.00869	0.000325216	0.000650467
2	chr19:20288297:G:A	20288297	A,A	G,G	1,1	-inf,-inf	inf,inf	0.804717,1.63964	0.000325201	0.000650398
2	chr19:20124521:A:G	20124521	NA,G	NA,A	NA,1	NA,inf	NA,inf	NA,1.01121	0.000323975	0.000647964
2	chr19:19152646:G:C	19152646	NA,C	NA,G	NA,1	NA,inf	NA,inf	NA,1.02986	0.00032326	0.000646514
2	chr19:19958660:G:T	19958660	NA,T	NA,G	NA,1	NA,inf	NA,inf	NA,1.04271	0.000323051	0.000646103
2	chr19:19459990:C:T	19459990	NA,T	NA,C	NA,1	NA,-inf	NA,inf	NA,0.96175	0.000323046	0.000646055
2	chr19:20151877:A:G	20151877	NA,G	NA,A	NA,1	NA,inf	NA,inf	NA,1.0257	0.000322646	0.000645294
2	chr19:18520910:C:T	18520910	NA,T	NA,C	NA,1	NA,inf	NA,inf	NA,1.0117	0.000322409	0.000644774
2	chr19:20086459:T:C	20086459	NA,C	NA,T	NA,1	NA,inf	NA,inf	NA,1.05428	0.000322123	0.000644253
2	chr19:18537265:G:T	18537265	NA,T	NA,G	NA,1	NA,-inf	NA,inf	NA,0.993592	0.000322118	0.000644181
2	chr19:18956509:A:G	18956509	NA,G	NA,A	NA,1	NA,inf	NA,inf	NA,1.00034	0.000321776	0.000643528
2	chr19:19059135:C:T	19059135	NA,T	NA,C	NA,1	NA,inf	NA,inf	NA,1.01651	0.000321738	0.000643459
2	chr19:19770340:A:G	19770340	NA,G	NA,A	NA,1	NA,inf	NA,inf	NA,0.980401	0.000320234	0.000640453
2	chr19:19964302:A:T	19964302	NA,T	NA,A	NA,1	NA,inf	NA,inf	NA,0.968987	0.000320213	0.00064043
2	chr19:19429906:T:C	19429906	C,NA	T,NA	1,NA	inf,NA	inf,NA	0.874109,NA	0.000319918	0.000639748
2	chr19:18859018:C:T	18859018	NA,T	NA,C	NA,1	NA,-inf	NA,inf	NA,1.07792	0.000318214	0.000636376
2	chr19:20083020:C:A	20083020	NA,A	NA,C	NA,1	NA,inf	NA,inf	NA,1.04662	0.000318097	0.000636202
2	chr19:20083037:C:G	20083037	NA,G	NA,C	NA,1	NA,inf	NA,inf	NA,1.04662	0.000318097	0.000636202
2	chr19:20085360:T:C	20085360	NA,C	NA,T	NA,1	NA,inf	NA,inf	NA,1.051	0.000318043	0.000636096
2	chr19:20083131:A:C	20083131	NA,C	NA,A	NA,1	NA,inf	NA,inf	NA,1.04571	0.000317611	0.000635229
2	chr19:19790800:C:T	19790800	NA,T	NA,C	NA,1	NA,inf	NA,inf	NA,0.993908	0.000316062	0.000632103
2	chr19:18631326:G:T	18631326	NA,T	NA,G	NA,1	NA,inf	NA,inf	NA,1.02486	0.000315918	0.00063184
2	chr19:18736902:C:T	18736902	NA,T	NA,C	NA,1	NA,-inf	NA,inf	NA,1.00257	0.000315663	0.000631284
2	chr19:20084348:C:T	20084348	NA,T	NA,C	NA,1	NA,inf	NA,inf	NA,1.04008	0.000314707	0.000629423
2	chr19:20085678:T:C	20085678	NA,C	NA,T	NA,1	NA,inf	NA,inf	NA,1.03996	0.000314665	0.000629339
2	chr19:20147154:A:G	20147154	G,G	A,A	1,1	-inf,-inf	inf,inf	0.0257656,2.03286	0.000313992	0.00062794
2	chr19:18920943:C:A	18920943	NA,A	NA,C	NA,1	NA,inf	NA,inf	NA,0.992406	0.000313975	0.000627928
2	chr19:18920278:C:G	18920278	NA,G	NA,C	NA,1	NA,inf	NA,inf	NA,0.989155	0.000312264	0.000624507
2	chr19:18922814:G:A	18922814	NA,A	NA,G	NA,1	NA,inf	NA,inf	NA,0.989155	0.000312264	0.000624507
2	chr19:18560234:C:T	18560234	NA,T	NA,C	NA,1	NA,-inf	NA,inf	NA,0.995921	0.000312207	0.000624382
2	chr19:20161562:A:G	20161562	NA,G	NA,A	NA,1	NA,inf	NA,inf	NA,0.984005	0.000310677	0.000621374
2	chr19:19840869:G:A	19840869	NA,A	NA,G	NA,1	NA,-inf	NA,inf	NA,0.954389	0.000309623	0.000619201
2	chr19:19966071:T:C	19966071	NA,C	NA,T	NA,1	NA,inf	NA,inf	NA,0.946577	0.00030858	0.000617166
2	chr19:20344257:G:A	20344257	NA,A	NA,G	NA,1	NA,-inf	NA,inf	NA,0.949681	0.000308227	0.000616409
2	chr19:19932656:G:A	19932656	NA,A	NA,G	NA,1	NA,-inf	NA,inf	NA,0.963312	0.00030761	0.000615187
2	chr19:20077247:C:T	20077247	T,T	C,C	1,1	-inf,inf	inf,inf	1.40369,0.326154	0.000307529	0.000614999
2	chr19:20052153:G:A	20052153	A,A	G,G	1,1	inf,-inf	inf,inf	0.06173,1.96591	0.000307314	0.000614668
2	chr19:18869822:TGAC:T	18869822	NA,T	NA,TGAC	NA,1	NA,-inf	NA,inf	NA,1.05658	0.00030708	0.000614113
2	chr19:19133000:A:AG	19133000	AG,NA	A,NA	1,NA	-inf,NA	inf,NA	0.891018,NA	0.000306436	0.000612678
2	chr19:20297449:C:T	20297449	T,T	C,C	1,1	-inf,-inf	inf,inf	0.991613,1.43536	0.00030616	0.000612343
2	chr19:19357215:A:G	19357215	NA,G	NA,A	NA,1	NA,-inf	NA,inf	NA,1.19637	0.000306036	0.000612052
2	chr19:18750852:T:C	18750852	C,C	T,T	1,1	-inf,-inf	inf,inf	1.29424,0.591132	0.000305653	0.000611196
2	chr19:19283559:A:G	19283559	G,NA	A,NA	1,NA	inf,NA	inf,NA	5.36968,NA	0.000305582	0.000616902
2	chr19:18925351:C:T	18925351	NA,T	NA,C	NA,1	NA,-inf	NA,inf	NA,0.937137	0.000305186	0.000610329
2	chr19:19060388:G:A	19060388	NA,A	NA,G	NA,1	NA,inf	NA,inf	NA,0.979626	0.000303471	0.00060693
2	chr19:19248139:C:T	19248139	T,NA	C,NA	1,NA	inf,NA	inf,NA	0.85189,NA	0.000303406	0.000606733
2	chr19:19774042:G:A	19774042	A,A	G,G	1,1	-inf,-inf	inf,inf	1.27868,1.03072	0.000302849	0.000605674
2	chr19:20087762:T:G	20087762	NA,G	NA,T	NA,1	NA,inf	NA,inf	NA,1.01578	0.000302518	0.000605047
2	chr19:18793196:G:A	18793196	NA,A	NA,G	NA,1	NA,inf	NA,inf	NA,0.955277	0.000302303	0.0006046
2	chr19:18781318:AC:A	18781318	NA,A	NA,AC	NA,1	NA,-inf	NA,inf	NA,1.01168	0.000301951	0.000603867
2	chr19:19345619:C:T	19345619	NA,T	NA,C	NA,1	NA,-inf	NA,inf	NA,1.18751	0.000301727	0.000603434
2	chr19:19596894:G:A	19596894	NA,A	NA,G	NA,1	NA,inf	NA,inf	NA,0.998801	0.000301634	0.000603251
2	chr19:20098718:T:C	20098718	NA,C	NA,T	NA,1	NA,inf	NA,inf	NA,0.973375	0.000301386	0.000602771
2	chr19:18959434:T:C	18959434	NA,C	NA,T	NA,1	NA,-inf	NA,inf	NA,0.923566	0.000301275	0.000602507
2	chr19:20099597:G:T	20099597	NA,T	NA,G	NA,1	NA,inf	NA,inf	NA,0.972989	0.000301187	0.000602373
2	chr19:20099087:C:T	20099087	NA,T	NA,C	NA,1	NA,inf	NA,inf	NA,0.972989	0.000301187	0.000602373
2	chr19:20101286:G:A	20101286	NA,A	NA,G	NA,1	NA,inf	NA,inf	NA,0.972989	0.000301187	0.000602373
2	chr19:20098923:A:G	20098923	NA,G	NA,A	NA,1	NA,inf	NA,inf	NA,0.972989	0.000301187	0.000602373
2	chr19:20098684:G:C	20098684	NA,C	NA,G	NA,1	NA,inf	NA,inf	NA,0.972989	0.000301187	0.000602373
2	chr19:20085612:T:C	20085612	NA,C	NA,T	NA,1	NA,inf	NA,inf	NA,1.01232	0.000300957	0.000601924
2	chr19:18547015:G:A	18547015	NA,A	NA,G	NA,1	NA,-inf	NA,inf	NA,0.961098	0.000300444	0.000600848
2	chr19:20088150:T:C	20088150	NA,C	NA,T	NA,1	NA,inf	NA,inf	NA,0.971105	0.000300239	0.000600479
2	chr19:18699372:G:A	18699372	NA,A	NA,G	NA,1	NA,-inf	NA,inf	NA,0.943324	0.000299893	0.00059975
2	chr19:19867407:G:A	19867407	NA,A	NA,G	NA,1	NA,inf	NA,inf	NA,0.982894	0.000299594	0.000599198
2	chr19:19939557:CAT:C	19939557	NA,C	NA,CAT	NA,1	NA,inf	NA,inf	NA,1.00272	0.000299012	0.000598044
2	chr19:19321413:G:A	19321413	NA,A	NA,G	NA,1	NA,-inf	NA,inf	NA,1.33581	0.000298839	0.000597648
2	chr19:19618385:C:T	19618385	T,T	C,C	1,1	inf,inf	inf,inf	0.191221,0.39133	0.000298797	0.00059643
2	chr19:19132041:A:G	19132041	NA,G	NA,A	NA,1	NA,inf	NA,inf	NA,1.00429	0.000298222	0.000596435
2	chr19:18725207:T:C	18725207	NA,C	NA,T	NA,1	NA,-inf	NA,inf	NA,0.991971	0.000297298	0.000594543
2	chr19:20265802:T:C	20265802	C,C	T,T	1,1	-inf,-inf	inf,inf	1.72362,0.611087	0.000296609	0.000593243
2	chr19:18752547:G:A	18752547	NA,A	NA,G	NA,1	NA,inf	NA,inf	NA,0.929723	0.000296591	0.000593174
2	chr19:20297249:G:C	20297249	C,C	G,G	1,1	-inf,-inf	inf,inf	0.966789,1.44018	0.000296309	0.000592643
2	chr19:20080669:A:G	20080669	NA,G	NA,A	NA,1	NA,inf	NA,inf	NA,1.00234	0.000296179	0.00059237
2	chr19:18953382:A:G	18953382	G,G	A,A	1,1	inf,-inf	inf,inf	1.16647,0.339196	0.000295875	0.000591674
2	chr19:18934168:G:A	18934168	NA,A	NA,G	NA,1	NA,-inf	NA,inf	NA,0.937427	0.000295585	0.000591129
2	chr19:19529019:C:T	19529019	T,NA	C,NA	1,NA	-inf,NA	inf,NA	1.62208,NA	0.000295227	0.00059047
2	chr19:20377004:C:T	20377004	NA,T	NA,C	NA,1	NA,inf	NA,inf	NA,0.957572	0.000294976	0.000589948
2	chr19:18974412:G:C	18974412	NA,C	NA,G	NA,1	NA,-inf	NA,inf	NA,0.967021	0.000294702	0.00058937
2	chr19:20078879:T:C	20078879	C,C	T,T	1,1	-inf,inf	inf,inf	1.39084,0.306761	0.000293825	0.000587597
2	chr19:19386069:C:T	19386069	NA,T	NA,C	NA,1	NA,-inf	NA,inf	NA,1.15161	0.000293654	0.000587278
2	chr19:18548278:G:C	18548278	NA,C	NA,G	NA,1	NA,-inf	NA,inf	NA,0.945075	0.000293077	0.000586117
2	chr19:19353874:T:C	19353874	NA,C	NA,T	NA,1	NA,-inf	NA,inf	NA,1.16764	0.00029285	0.000585683
2	chr19:19485897:G:A	19485897	NA,A	NA,G	NA,1	NA,-inf	NA,inf	NA,0.902499	0.000292175	0.000584325
2	chr19:19529605:T:C	19529605	NA,C	NA,T	NA,1	NA,-inf	NA,inf	NA,0.902499	0.000292175	0.000584325
2	chr19:19551411:C:T	19551411	T,T	C,C	1,1	inf,inf	inf,inf	7.10304,0.691895	0.000292041	0.000718422
2	chr19:19412052:A:G	19412052	NA,G	NA,A	NA,1	NA,-inf	NA,inf	NA,0.900914	0.000291608	0.000583193
2	chr19:19104322:G:A	19104322	NA,A	NA,G	NA,1	NA,-inf	NA,inf	NA,0.917527	0.000291315	0.00058259
2	chr19:18934248:C:T	18934248	NA,T	NA,C	NA,1	NA,-inf	NA,inf	NA,0.928167	0.000291107	0.000582173
2	chr19:19670837:G:A	19670837	NA,A	NA,G	NA,1	NA,inf	NA,inf	NA,0.984025	0.000290908	0.000581817
2	chr19:19509096:G:A	19509096	NA,A	NA,G	NA,1	NA,-inf	NA,inf	NA,0.899843	0.000290861	0.000581699
2	chr19:18920724:C:T	18920724	T,NA	C,NA	1,NA	inf,NA	inf,NA	1.11784,NA	0.000290606	0.000581182
2	chr19:18489120:G:A	18489120	NA,A	NA,G	NA,1	NA,inf	NA,inf	NA,0.944692	0.000290513	0.000581014
2	chr19:20006154:C:T	20006154	T,T	C,C	1,1	inf,-inf	inf,inf	1.26339,1.30969	0.000290343	0.000580858
2	chr19:19374810:G:T	19374810	NA,T	NA,G	NA,1	NA,-inf	NA,inf	NA,1.14109	0.000288889	0.000577748
2	chr19:20196393:A:G	20196393	NA,G	NA,A	NA,1	NA,inf	NA,inf	NA,0.905066	0.000288106	0.000576194
2	chr19:19127837:G:A	19127837	NA,A	NA,G	NA,1	NA,inf	NA,inf	NA,0.829019	0.000287458	0.00057491
2	chr19:18525888:C:T	18525888	NA,T	NA,C	NA,1	NA,inf	NA,inf	NA,0.938175	0.000287096	0.000574179
2	chr19:19344394:A:G	19344394	NA,G	NA,A	NA,1	NA,-inf	NA,inf	NA,1.15351	0.000286969	0.000573924
2	chr19:20077936:T:C	20077936	C,C	T,T	1,1	-inf,inf	inf,inf	0.313531,1.79581	0.000286196	0.000572444
2	chr19:18778649:C:G	18778649	G,NA	C,NA	1,NA	inf,NA	inf,NA	1.20577,NA	0.000285517	0.000571002
2	chr19:20152447:A:G	20152447	NA,G	NA,A	NA,1	NA,inf	NA,inf	NA,0.956969	0.00028527	0.000570556
2	chr19:20006842:C:T	20006842	NA,T	NA,C	NA,1	NA,inf	NA,inf	NA,0.898726	0.000284885	0.000569783
2	chr19:20079052:G:C	20079052	NA,C	NA,G	NA,1	NA,-inf	NA,inf	NA,0.939868	0.000284481	0.000568938
2	chr19:18753449:T:C	18753449	NA,C	NA,T	NA,1	NA,-inf	NA,inf	NA,0.971827	0.000283328	0.000566629
2	chr19:20173897:T:C	20173897	C,C	T,T	1,1	inf,-inf	inf,inf	0.0279061,1.96421	0.000283156	0.000566284
2	chr19:20287919:T:C	20287919	C,C	T,T	1,1	-inf,-inf	inf,inf	0.746855,1.61116	0.000281817	0.000563638
2	chr19:19578488:G:C	19578488	NA,C	NA,G	NA,1	NA,inf	NA,inf	NA,0.956015	0.000281607	0.000563204
2	chr19:18661617:G:T	18661617	NA,T	NA,G	NA,1	NA,-inf	NA,inf	NA,0.921955	0.000281443	0.000562865
2	chr19:18660453:T:G	18660453	NA,G	NA,T	NA,1	NA,-inf	NA,inf	NA,0.921955	0.000281443	0.000562865
2	chr19:19205885:G:A	19205885	NA,A	NA,G	NA,1	NA,-inf	NA,inf	NA,1.0952	0.000281296	0.000562572
2	chr19:20287299:C:G	20287299	G,G	C,C	1,1	-inf,-inf	inf,inf	0.826574,1.53833	0.000280987	0.000561984
2	chr19:20138605:T:C	20138605	NA,C	NA,T	NA,1	NA,inf	NA,inf	NA,0.924026	0.000280683	0.000561388
2	chr19:18927932:C:T	18927932	NA,T	NA,C	NA,1	NA,-inf	NA,inf	NA,0.956883	0.000280661	0.0005613
2	chr19:19116592:G:A	19116592	NA,A	NA,G	NA,1	NA,-inf	NA,inf	NA,0.893616	0.000280543	0.00056105
2	chr19:18509625:A:G	18509625	NA,G	NA,A	NA,1	NA,inf	NA,inf	NA,0.909166	0.000280451	0.000560896
2	chr19:20043010:A:G	20043010	NA,G	NA,A	NA,1	NA,-inf	NA,inf	NA,0.894598	0.000278378	0.000556739
2	chr19:19600655:C:T	19600655	NA,T	NA,C	NA,1	NA,-inf	NA,inf	NA,1.11114	0.000277712	0.00055541
2	chr19:18582062:A:G	18582062	NA,G	NA,A	NA,1	NA,inf	NA,inf	NA,0.900048	0.000277339	0.000554672
2	chr19:19793205:C:G	19793205	NA,G	NA,C	NA,1	NA,-inf	NA,inf	NA,0.888058	0.000277116	0.000554212
2	chr19:19588748:A:G	19588748	NA,G	NA,A	NA,1	NA,-inf	NA,inf	NA,1.11037	0.000277032	0.000554051
2	chr19:19625672:A:T	19625672	NA,T	NA,A	NA,1	NA,-inf	NA,inf	NA,1.11334	0.000276885	0.000553757
2	chr19:19344941:G:A	19344941	A,NA	G,NA	1,NA	inf,NA	inf,NA	3.97856,NA	0.000276151	0.000552641
2	chr19:18546238:C:T	18546238	NA,T	NA,C	NA,1	NA,-inf	NA,inf	NA,0.908365	0.000275748	0.000551466
2	chr19:19043590:G:A	19043590	NA,A	NA,G	NA,1	NA,inf	NA,inf	NA,0.842015	0.000275359	0.000550721
2	chr19:19381749:C:T	19381749	NA,T	NA,C	NA,1	NA,-inf	NA,inf	NA,1.10766	0.000275069	0.000550114
2	chr19:20102955:C:T	20102955	NA,T	NA,C	NA,1	NA,inf	NA,inf	NA,0.912513	0.000274981	0.00054997
2	chr19:19588609:A:T	19588609	NA,T	NA,A	NA,1	NA,-inf	NA,inf	NA,1.10454	0.00027482	0.000549628
2	chr19:20374887:C:T	20374887	NA,T	NA,C	NA,1	NA,inf	NA,inf	NA,0.912026	0.000274073	0.000548148
2	chr19:19154793:C:T	19154793	NA,T	NA,C	NA,1	NA,-inf	NA,inf	NA,0.87787	0.000273862	0.000547701
2	chr19:19156063:G:A	19156063	NA,A	NA,G	NA,1	NA,-inf	NA,inf	NA,0.87787	0.000273862	0.000547701
2	chr19:18517636:G:A	18517636	NA,A	NA,G	NA,1	NA,inf	NA,inf	NA,0.897413	0.000273563	0.000547123
2	chr19:19983563:T:C	19983563	NA,C	NA,T	NA,1	NA,inf	NA,inf	NA,0.873537	0.000272859	0.000545732
2	chr19:18519100:C:T	18519100	NA,T	NA,C	NA,1	NA,inf	NA,inf	NA,0.898231	0.000272793	0.000545581
2	chr19:18748870:A:G	18748870	G,G	A,A	1,1	-inf,-inf	inf,inf	1.27166,0.347206	0.000272768	0.000545479
2	chr19:18827240:G:A	18827240	NA,A	NA,G	NA,1	NA,-inf	NA,inf	NA,0.966596	0.00027268	0.000545331
2	chr19:19588106:C:T	19588106	NA,T	NA,C	NA,1	NA,-inf	NA,inf	NA,1.09653	0.000271984	0.000543956
2	chr19:19981694:G:A	19981694	NA,A	NA,G	NA,1	NA,inf	NA,inf	NA,0.871226	0.000271745	0.000543505
2	chr19:19119050:C:G	19119050	NA,G	NA,C	NA,1	NA,-inf	NA,inf	NA,0.861089	0.000271342	0.000542656
2	chr19:19250452:C:T	19250452	NA,T	NA,C	NA,1	NA,-inf	NA,inf	NA,1.1026	0.000270976	0.000541931
2	chr19:20376427:G:A	20376427	NA,A	NA,G	NA,1	NA,inf	NA,inf	NA,0.902789	0.000270004	0.000540011
2	chr19:18660517:C:T	18660517	NA,T	NA,C	NA,1	NA,-inf	NA,inf	NA,0.889243	0.000269439	0.000538862
2	chr19:19906674:G:A	19906674	NA,A	NA,G	NA,1	NA,inf	NA,inf	NA,0.921161	0.000269117	0.000538251
2	chr19:20157992:A:G	20157992	NA,G	NA,A	NA,1	NA,inf	NA,inf	NA,0.915333	0.000268981	0.000537975
2	chr19:20105855:A:G	20105855	NA,G	NA,A	NA,1	NA,inf	NA,inf	NA,0.895111	0.000268817	0.000537644
2	chr19:20048863:T:C	20048863	NA,C	NA,T	NA,1	NA,inf	NA,inf	NA,0.872846	0.000268655	0.000537316
2	chr19:20177829:G:C	20177829	C,C	G,G	1,1	inf,-inf	inf,inf	0.465052,1.61439	0.000268586	0.000537163
2	chr19:19009827:G:C	19009827	NA,C	NA,G	NA,1	NA,inf	NA,inf	NA,0.923343	0.00026835	0.000536695
2	chr19:18518110:T:C	18518110	NA,C	NA,T	NA,1	NA,inf	NA,inf	NA,0.897825	0.000268265	0.000536525
2	chr19:19519101:G:A	19519101	A,NA	G,NA	1,NA	-inf,NA	inf,NA	1.55888,NA	0.000267934	0.000535889
2	chr19:20144406:C:G	20144406	NA,G	NA,C	NA,1	NA,inf	NA,inf	NA,0.91752	0.000267392	0.000534791
2	chr19:19207180:G:C	19207180	NA,C	NA,G	NA,1	NA,-inf	NA,inf	NA,1.08087	0.000266627	0.000533244
2	chr19:18695723:G:A	18695723	NA,A	NA,G	NA,1	NA,-inf	NA,inf	NA,0.999562	0.000266608	0.000533184
2	chr19:18661033:G:A	18661033	NA,A	NA,G	NA,1	NA,-inf	NA,inf	NA,0.888998	0.000266605	0.000533194
2	chr19:20104604:G:C	20104604	NA,C	NA,G	NA,1	NA,inf	NA,inf	NA,0.889663	0.000266574	0.000533158
2	chr19:18953125:G:A	18953125	NA,A	NA,G	NA,1	NA,-inf	NA,inf	NA,0.899219	0.000266412	0.000532799
2	chr19:18940707:T:C	18940707	NA,C	NA,T	NA,1	NA,-inf	NA,inf	NA,0.896372	0.000266377	0.000532733
2	chr19:20288132:C:T	20288132	T,NA	C,NA	1,NA	-inf,NA	inf,NA	1.40582,NA	0.000266198	0.0005324
2	chr19:19935293:C:A	19935293	A,A	C,C	1,1	-inf,inf	inf,inf	1.37403,0.0252431	0.000265886	0.000531739
2	chr19:19586472:C:T	19586472	T,NA	C,NA	1,NA	inf,NA	inf,NA	0.893619,NA	0.000265429	0.000530814
2	chr19:18938124:G:A	18938124	A,A	G,G	1,1	-inf,inf	inf,inf	0.51505,1.87806	0.000265388	0.000530768
2	chr19:20015571:T:G	20015571	G,G	T,T	1,1	inf,-inf	inf,inf	1.30278,1.21449	0.000264826	0.000529814
2	chr19:18736698:C:G	18736698	NA,G	NA,C	NA,1	NA,-inf	NA,inf	NA,0.857059	0.000264595	0.000529173
2	chr19:19937056:T:G	19937056	NA,G	NA,T	NA,1	NA,inf	NA,inf	NA,0.853658	0.000264414	0.000528843
2	chr19:20328030:G:A	20328030	A,A	G,G	1,1	-inf,-inf	inf,inf	1.60985,0.449899	0.00026378	0.000527561
2	chr19:20242547:G:A	20242547	NA,A	NA,G	NA,1	NA,inf	NA,inf	NA,0.904318	0.000263776	0.000527555
2	chr19:19174905:T:C	19174905	NA,C	NA,T	NA,1	NA,-inf	NA,inf	NA,1.05753	0.000263482	0.000526954
2	chr19:18887983:C:T	18887983	NA,T	NA,C	NA,1	NA,-inf	NA,inf	NA,0.873009	0.000263245	0.000526466
2	chr19:20050620:G:A	20050620	NA,A	NA,G	NA,1	NA,inf	NA,inf	NA,0.848736	0.000263029	0.000526071
2	chr19:19343313:T:C	19343313	NA,C	NA,T	NA,1	NA,inf	NA,inf	NA,0.906634	0.000262908	0.000525814
2	chr19:20320151:C:T	20320151	NA,T	NA,C	NA,1	NA,inf	NA,inf	NA,0.902002	0.000262711	0.000525424
2	chr19:20125485:G:A	20125485	NA,A	NA,G	NA,1	NA,-inf	NA,inf	NA,0.835109	0.000261553	0.000523065
2	chr19:19923989:C:T	19923989	NA,T	NA,C	NA,1	NA,-inf	NA,inf	NA,0.868802	0.000261345	0.000522675
2	chr19:18673258:C:G	18673258	NA,G	NA,C	NA,1	NA,-inf	NA,inf	NA,0.868511	0.000260117	0.000520221
2	chr19:19332514:C:T	19332514	NA,T	NA,C	NA,1	NA,-inf	NA,inf	NA,1.07624	0.000259861	0.000519704
2	chr19:19230351:C:T	19230351	T,T	C,C	1,1	inf,inf	inf,inf	0.713722,1.33376	0.000258933	0.000517176
2	chr19:20095330:C:T	20095330	NA,T	NA,C	NA,1	NA,inf	NA,inf	NA,0.915226	0.000258807	0.000517645
2	chr19:19331698:T:TAA	19331698	NA,TAA	NA,T	NA,1	NA,-inf	NA,inf	NA,1.07312	0.00025865	0.000517283
2	chr19:18639355:C:T	18639355	NA,T	NA,C	NA,1	NA,-inf	NA,inf	NA,0.85683	0.00025806	0.000516089
2	chr19:18707369:C:T	18707369	NA,T	NA,C	NA,1	NA,-inf	NA,inf	NA,0.87542	0.000257677	0.000515344
2	chr19:20015213:T:C	20015213	NA,C	NA,T	NA,1	NA,inf	NA,inf	NA,0.83776	0.000257385	0.000514787
2	chr19:18948356:G:A	18948356	NA,A	NA,G	NA,1	NA,inf	NA,inf	NA,0.870048	0.000257121	0.000514238
2	chr19:20077798:A:G	20077798	G,G	A,A	1,1	-inf,inf	inf,inf	0.329245,1.72036	0.000256777	0.000513605
2	chr19:19605107:AC:A	19605107	A,NA	AC,NA	1,NA	inf,NA	inf,NA	0.876764,NA	0.000256528	0.000513017
2	chr19:20046967:G:A	20046967	A,A	G,G	1,1	-inf,inf	inf,inf	0.793025,1.41717	0.000256456	0.000512865
2	chr19:20078845:A:G	20078845	G,G	A,A	1,1	-inf,inf	inf,inf	1.35362,0.257953	0.000256347	0.000512655
2	chr19:18552747:G:A	18552747	NA,A	NA,G	NA,1	NA,-inf	NA,inf	NA,0.863701	0.000255904	0.000511791
2	chr19:19077624:A:C	19077624	NA,C	NA,A	NA,1	NA,inf	NA,inf	NA,0.819294	0.000255824	0.000511644
2	chr19:18605343:C:G	18605343	NA,G	NA,C	NA,1	NA,inf	NA,inf	NA,0.871477	0.00025564	0.000511275
2	chr19:19472363:C:T	19472363	NA,T	NA,C	NA,1	NA,-inf	NA,inf	NA,0.815856	0.000255572	0.000511121
2	chr19:19919385:A:G	19919385	NA,G	NA,A	NA,1	NA,-inf	NA,inf	NA,0.854397	0.000255415	0.000510815
2	chr19:18633074:A:G	18633074	NA,G	NA,A	NA,1	NA,inf	NA,inf	NA,0.893851	0.000255287	0.00051059
2	chr19:19758687:A:G	19758687	NA,G	NA,A	NA,1	NA,-inf	NA,inf	NA,0.835571	0.000254814	0.000509604
2	chr19:18574117:C:T	18574117	NA,T	NA,C	NA,1	NA,-inf	NA,inf	NA,0.854815	0.000254685	0.00050935
2	chr19:19415907:C:T	19415907	NA,T	NA,C	NA,1	NA,-inf	NA,inf	NA,1.06178	0.00025427	0.000508535
2	chr19:19367068:A:C	19367068	C,C	A,A	1,1	inf,inf	inf,inf	7.50188,0.464111	0.000254233	0.000742694
2	chr19:18727423:T:C	18727423	NA,C	NA,T	NA,1	NA,-inf	NA,inf	NA,0.832602	0.000254102	0.000508191
2	chr19:19055977:G:A	19055977	NA,A	NA,G	NA,1	NA,inf	NA,inf	NA,0.875003	0.00025404	0.00050808
2	chr19:20163382:C:T	20163382	NA,T	NA,C	NA,1	NA,inf	NA,inf	NA,0.890978	0.000253767	0.000507546
2	chr19:20102431:A:G	20102431	NA,G	NA,A	NA,1	NA,inf	NA,inf	NA,0.85737	0.000253259	0.000506527
2	chr19:19331946:A:G	19331946	NA,G	NA,A	NA,1	NA,inf	NA,inf	NA,0.881573	0.000252441	0.000504881
2	chr19:19331419:G:A	19331419	NA,A	NA,G	NA,1	NA,inf	NA,inf	NA,0.881242	0.000252278	0.000504557
2	chr19:19112601:G:A	19112601	NA,A	NA,G	NA,1	NA,-inf	NA,inf	NA,0.827723	0.000251216	0.000502409
2	chr19:20291146:C:T	20291146	T,T	C,C	1,1	-inf,-inf	inf,inf	0.93662,1.37101	0.00025111	0.000502249
2	chr19:19721118:C:T	19721118	NA,T	NA,C	NA,1	NA,inf	NA,inf	NA,0.893745	0.000250825	0.000501661
2	chr19:18823626:A:C	18823626	NA,C	NA,A	NA,1	NA,-inf	NA,inf	NA,0.844575	0.000249895	0.000499771
2	chr19:20133375:C:T	20133375	NA,T	NA,C	NA,1	NA,-inf	NA,inf	NA,0.806896	0.000249618	0.000499202
2	chr19:18764450:C:T	18764450	T,NA	C,NA	1,NA	inf,NA	inf,NA	1.13136,NA	0.00024861	0.000497201
2	chr19:20180518:C:T	20180518	T,T	C,C	1,1	inf,-inf	inf,inf	0.0935475,1.86266	0.000248504	0.000496992
2	chr19:19100063:C:T	19100063	NA,T	NA,C	NA,1	NA,-inf	NA,inf	NA,0.820647	0.000248382	0.000496742
2	chr19:19457991:T:A	19457991	NA,A	NA,T	NA,1	NA,-inf	NA,inf	NA,1.03578	0.000248275	0.000496536
2	chr19:20376806:AAAT:A	20376806	NA,A	NA,AAAT	NA,1	NA,-inf	NA,inf	NA,0.847138	0.000248144	0.000496268
2	chr19:19938740:AAGG:A	19938740	NA,A	NA,AAGG	NA,1	NA,inf	NA,inf	NA,0.813745	0.000247782	0.000495581
2	chr19:18660504:G:A	18660504	NA,A	NA,G	NA,1	NA,inf	NA,inf	NA,0.852518	0.000247737	0.000495486
2	chr19:20102737:A:C	20102737	NA,C	NA,A	NA,1	NA,-inf	NA,inf	NA,0.840856	0.000247388	0.000494763
2	chr19:19075522:G:A	19075522	NA,A	NA,G	NA,1	NA,-inf	NA,inf	NA,0.81808	0.000247236	0.000494448
2	chr19:20143867:C:T	20143867	NA,T	NA,C	NA,1	NA,inf	NA,inf	NA,0.866936	0.000246815	0.000493642
2	chr19:19082975:C:T	19082975	T,NA	C,NA	1,NA	inf,NA	inf,NA	0.941011,NA	0.000246614	0.000493193
2	chr19:19515278:C:T	19515278	NA,T	NA,C	NA,1	NA,inf	NA,inf	NA,0.845605	0.000246513	0.000493024
2	chr19:18668918:C:T	18668918	NA,T	NA,C	NA,1	NA,-inf	NA,inf	NA,0.834265	0.000246326	0.000492643
2	chr19:18573052:C:T	18573052	NA,T	NA,C	NA,1	NA,inf	NA,inf	NA,0.825652	0.000245682	0.000491366
2	chr19:20085512:G:A	20085512	NA,A	NA,G	NA,1	NA,inf	NA,inf	NA,0.861945	0.000245602	0.000491234
2	chr19:20331655:G:A	20331655	A,A	G,G	1,1	-inf,-inf	inf,inf	1.65573,0.312047	0.000245405	0.000490822
2	chr19:20159034:A:C	20159034	NA,C	NA,A	NA,1	NA,inf	NA,inf	NA,0.863446	0.000245362	0.000490734
2	chr19:19940995:G:C	19940995	NA,C	NA,G	NA,1	NA,inf	NA,inf	NA,0.807661	0.000245128	0.000490273
2	chr19:19229851:G:A	19229851	NA,A	NA,G	NA,1	NA,-inf	NA,inf	NA,1.01898	0.000244679	0.000489344
2	chr19:19304862:C:T	19304862	NA,T	NA,C	NA,1	NA,-inf	NA,inf	NA,1.0387	0.000244401	0.0004888
2	chr19:19498367:C:T	19498367	NA,T	NA,C	NA,1	NA,-inf	NA,inf	NA,1.033	0.00024404	0.000488078
2	chr19:20077218:A:C	20077218	C,C	A,A	1,1	-inf,inf	inf,inf	0.277917,1.74029	0.000243552	0.000487157
2	chr19:20141140:A:G	20141140	NA,G	NA,A	NA,1	NA,-inf	NA,inf	NA,0.791879	0.000243538	0.000487043
2	chr19:18553164:C:T	18553164	NA,T	NA,C	NA,1	NA,inf	NA,inf	NA,0.818659	0.000242814	0.000485629
2	chr19:18668069:C:T	18668069	NA,T	NA,C	NA,1	NA,-inf	NA,inf	NA,0.825586	0.00024278	0.000485553
2	chr19:20104817:A:C	20104817	NA,C	NA,A	NA,1	NA,inf	NA,inf	NA,0.864578	0.000242651	0.000485315
2	chr19:20331998:T:TTTTG	20331998	NA,TTTTG	NA,T	NA,1	NA,inf	NA,inf	NA,0.851075	0.000241931	0.000483874
2	chr19:18568665:G:A	18568665	NA,A	NA,G	NA,1	NA,-inf	NA,inf	NA,0.820579	0.000241644	0.000483273
2	chr19:19046026:C:T	19046026	NA,T	NA,C	NA,1	NA,-inf	NA,inf	NA,0.802019	0.000240881	0.000481742
2	chr19:19471084:C:T	19471084	NA,T	NA,C	NA,1	NA,-inf	NA,inf	NA,1.02348	0.000240531	0.00048106
2	chr19:19465896:C:T	19465896	NA,T	NA,C	NA,1	NA,-inf	NA,inf	NA,1.02348	0.000240531	0.00048106
2	chr19:18823965:C:A	18823965	NA,A	NA,C	NA,1	NA,inf	NA,inf	NA,0.827369	0.000240473	0.000480947
2	chr19:18959051:G:A	18959051	NA,A	NA,G	NA,1	NA,-inf	NA,inf	NA,0.779199	0.000240473	0.000480937
2	chr19:19500693:A:G	19500693	NA,G	NA,A	NA,1	NA,-inf	NA,inf	NA,1.0134	0.00024023	0.00048045
2	chr19:19529094:C:T	19529094	NA,T	NA,C	NA,1	NA,-inf	NA,inf	NA,1.01248	0.000240069	0.000480127
2	chr19:19087591:C:T	19087591	NA,T	NA,C	NA,1	NA,-inf	NA,inf	NA,0.786332	0.000239724	0.000479431
2	chr19:18752419:A:G	18752419	NA,G	NA,A	NA,1	NA,-inf	NA,inf	NA,0.863819	0.000239605	0.000479199
2	chr19:18568302:A:G	18568302	NA,G	NA,A	NA,1	NA,-inf	NA,inf	NA,0.815234	0.000239549	0.000479084
2	chr19:20132981:T:A	20132981	A,A	T,T	1,1	inf,-inf	inf,inf	0.135402,1.84093	0.000239537	0.000479079
2	chr19:20078627:TCAAAGACG:T	20078627	NA,T	NA,TCAAAGACG	NA,1	NA,inf	NA,inf	NA,0.840929	0.000239369	0.000478765
2	chr19:19755109:C:T	19755109	NA,T	NA,C	NA,1	NA,inf	NA,inf	NA,0.783082	0.000239324	0.00047866
2	chr19:19063414:T:G	19063414	G,NA	T,NA	1,NA	-inf,NA	inf,NA	0.709643,NA	0.000239191	0.000478236
2	chr19:20326087:A:C	20326087	NA,C	NA,A	NA,1	NA,-inf	NA,inf	NA,0.81577	0.000238791	0.000477575
2	chr19:20101823:T:C	20101823	NA,C	NA,T	NA,1	NA,inf	NA,inf	NA,0.854057	0.000238014	0.000476055
2	chr19:19680067:CAT:C	19680067	C,NA	CAT,NA	1,NA	-inf,NA	inf,NA	1.63062,NA	0.000237803	0.000475643
2	chr19:18873021:G:A	18873021	NA,A	NA,G	NA,1	NA,-inf	NA,inf	NA,0.891653	0.000237771	0.000475525
2	chr19:19835552:C:G	19835552	NA,G	NA,C	NA,1	NA,inf	NA,inf	NA,0.838347	0.000237282	0.000474584
2	chr19:19059922:G:A	19059922	NA,A	NA,G	NA,1	NA,-inf	NA,inf	NA,0.792496	0.000237114	0.000474209
2	chr19:19051313:T:C	19051313	NA,C	NA,T	NA,1	NA,-inf	NA,inf	NA,0.791812	0.000236821	0.000473622
2	chr19:20157350:T:A	20157350	NA,A	NA,T	NA,1	NA,inf	NA,inf	NA,0.840633	0.000236818	0.000473648
2	chr19:18534916:T:C	18534916	NA,C	NA,T	NA,1	NA,-inf	NA,inf	NA,0.808788	0.000236763	0.000473508
2	chr19:18582288:A:G	18582288	NA,G	NA,A	NA,1	NA,-inf	NA,inf	NA,0.802203	0.000236628	0.00047324
2	chr19:19898719:A:G	19898719	G,G	A,A	1,1	-inf,-inf	inf,inf	1.26703,0.248153	0.000236582	0.000473137
2	chr19:20156999:T:A	20156999	NA,A	NA,T	NA,1	NA,inf	NA,inf	NA,0.839673	0.000236456	0.000472924
2	chr19:20155769:AG:A	20155769	NA,A	NA,AG	NA,1	NA,inf	NA,inf	NA,0.839489	0.000236365	0.000472743
2	chr19:19885407:C:T	19885407	T,NA	C,NA	1,NA	-inf,NA	inf,NA	0.617305,NA	0.000236152	0.000472297
2	chr19:19056781:G:T	19056781	NA,T	NA,G	NA,1	NA,-inf	NA,inf	NA,0.789558	0.000236057	0.000472095
2	chr19:18563455:C:G	18563455	NA,G	NA,C	NA,1	NA,-inf	NA,inf	NA,0.805713	0.000235959	0.000471905
2	chr19:18635627:G:A	18635627	A,A	G,G	1,1	inf,inf	inf,inf	0.22473,1.79576	0.000235945	0.000471829
2	chr19:18734752:CCA:C	18734752	NA,C	NA,CCA	NA,1	NA,-inf	NA,inf	NA,0.816657	0.000235848	0.00047169
2	chr19:18737970:T:C	18737970	NA,C	NA,T	NA,1	NA,-inf	NA,inf	NA,0.816657	0.000235848	0.00047169
2	chr19:20099213:A:G	20099213	G,G	A,A	1,1	-inf,inf	inf,inf	0.820505,0.957562	0.000235803	0.000471642
2	chr19:18908034:A:C	18908034	NA,C	NA,A	NA,1	NA,inf	NA,inf	NA,0.812438	0.000235709	0.000471421
2	chr19:19853209:G:A	19853209	NA,A	NA,G	NA,1	NA,inf	NA,inf	NA,0.83404	0.000235648	0.000471315
2	chr19:19517511:A:G	19517511	NA,G	NA,A	NA,1	NA,inf	NA,inf	NA,0.817677	0.000235427	0.000470855
2	chr19:19258680:T:C	19258680	NA,C	NA,T	NA,1	NA,-inf	NA,inf	NA,1.00907	0.000235134	0.000470267
2	chr19:18894641:G:A	18894641	NA,A	NA,G	NA,1	NA,inf	NA,inf	NA,0.80197	0.00023479	0.000469582
2	chr19:19549665:G:T	19549665	NA,T	NA,G	NA,1	NA,-inf	NA,inf	NA,0.789084	0.000234477	0.000468946
2	chr19:19542015:A:G	19542015	NA,G	NA,A	NA,1	NA,-inf	NA,inf	NA,1.00563	0.000234356	0.000468712
2	chr19:19452465:T:TC	19452465	NA,TC	NA,T	NA,1	NA,-inf	NA,inf	NA,1.00563	0.000234356	0.000468712
2	chr19:20139768:G:A	20139768	NA,A	NA,G	NA,1	NA,inf	NA,inf	NA,0.811942	0.000234327	0.000468679
2	chr19:20028410:C:T	20028410	NA,T	NA,C	NA,1	NA,inf	NA,inf	NA,0.833469	0.000234291	0.000468584
2	chr19:18768383:C:T	18768383	NA,T	NA,C	NA,1	NA,-inf	NA,inf	NA,0.805413	0.000234101	0.000468193
2	chr19:18489148:T:C	18489148	NA,C	NA,T	NA,1	NA,inf	NA,inf	NA,0.801579	0.000234007	0.00046802
2	chr19:19502590:C:T	19502590	NA,T	NA,C	NA,1	NA,-inf	NA,inf	NA,0.994245	0.000233783	0.000467557
2	chr19:20071054:A:T	20071054	NA,T	NA,A	NA,1	NA,-inf	NA,inf	NA,0.801928	0.000233654	0.000467307
2	chr19:19286165:C:T	19286165	NA,T	NA,C	NA,1	NA,inf	NA,inf	NA,0.832746	0.000233643	0.00046729
2	chr19:19135572:T:A	19135572	NA,A	NA,T	NA,1	NA,-inf	NA,inf	NA,0.789865	0.000233409	0.000466811
2	chr19:18751602:C:T	18751602	NA,T	NA,C	NA,1	NA,inf	NA,inf	NA,0.811957	0.000233273	0.000466559
2	chr19:19048856:T:C	19048856	NA,C	NA,T	NA,1	NA,-inf	NA,inf	NA,0.782171	0.000233161	0.000466303
2	chr19:19826295:T:TAA	19826295	NA,TAA	NA,T	NA,1	NA,inf	NA,inf	NA,0.826664	0.000232973	0.000465966
2	chr19:19432643:A:G	19432643	NA,G	NA,A	NA,1	NA,-inf	NA,inf	NA,1.00116	0.000232855	0.00046571
2	chr19:20329221:A:G	20329221	NA,G	NA,A	NA,1	NA,-inf	NA,inf	NA,0.800184	0.000232594	0.000465184
2	chr19:19253522:T:G	19253522	NA,G	NA,T	NA,1	NA,-inf	NA,inf	NA,0.997079	0.000232557	0.000465104
2	chr19:19520237:C:T	19520237	NA,T	NA,C	NA,1	NA,-inf	NA,inf	NA,0.989879	0.000232372	0.000464736
2	chr19:18672616:C:T	18672616	T,T	C,C	1,1	inf,-inf	inf,inf	1.45122,0.239821	0.000232143	0.000464263
2	chr19:19069852:CTCT:C	19069852	NA,C	NA,CTCT	NA,1	NA,inf	NA,inf	NA,0.822137	0.000232143	0.000464295
2	chr19:20246998:C:T	20246998	NA,T	NA,C	NA,1	NA,-inf	NA,inf	NA,0.814209	0.000231825	0.000463645
2	chr19:19882495:C:T	19882495	NA,T	NA,C	NA,1	NA,inf	NA,inf	NA,0.761716	0.000231572	0.000463155
2	chr19:18928350:G:A	18928350	NA,A	NA,G	NA,1	NA,-inf	NA,inf	NA,0.805108	0.00023151	0.00046301
2	chr19:18932654:G:A	18932654	NA,A	NA,G	NA,1	NA,-inf	NA,inf	NA,0.778374	0.000230893	0.000461775
2	chr19:19102968:G:A	19102968	NA,A	NA,G	NA,1	NA,inf	NA,inf	NA,0.796252	0.000230795	0.000461597
2	chr19:19944561:C:T	19944561	T,T	C,C	1,1	-inf,inf	inf,inf	1.29303,0.163676	0.000230752	0.000461488
2	chr19:18909906:G:A	18909906	NA,A	NA,G	NA,1	NA,-inf	NA,inf	NA,0.803297	0.000230717	0.000461423
2	chr19:19817435:T:A	19817435	A,NA	T,NA	1,NA	-inf,NA	inf,NA	1.06644,NA	0.000230671	0.000461377
2	chr19:20057956:C:T	20057956	NA,T	NA,C	NA,1	NA,-inf	NA,inf	NA,0.767156	0.000230254	0.000460502
2	chr19:18799438:T:C	18799438	NA,C	NA,T	NA,1	NA,-inf	NA,inf	NA,0.834636	0.000230129	0.000460247
2	chr19:20296795:T:C	20296795	C,NA	T,NA	1,NA	-inf,NA	inf,NA	1.2927,NA	0.000230004	0.000460018
2	chr19:18947977:A:C	18947977	NA,C	NA,A	NA,1	NA,inf	NA,inf	NA,0.79599	0.000229918	0.00045984
2	chr19:20048753:T:G	20048753	NA,G	NA,T	NA,1	NA,inf	NA,inf	NA,0.815186	0.000229884	0.000459779
2	chr19:20228618:C:T	20228618	NA,T	NA,C	NA,1	NA,inf	NA,inf	NA,0.801986	0.000229635	0.000459297
2	chr19:20066642:G:T	20066642	NA,T	NA,G	NA,1	NA,-inf	NA,inf	NA,0.817579	0.000229582	0.000459172
2	chr19:19928259:G:T	19928259	T,T	G,G	1,1	-inf,-inf	inf,inf	1.312,0.00624067	0.000229233	0.000458446
2	chr19:20104784:C:A	20104784	NA,A	NA,C	NA,1	NA,inf	NA,inf	NA,0.8162	0.000229179	0.000458369
2	chr19:20345078:G:A	20345078	NA,A	NA,G	NA,1	NA,inf	NA,inf	NA,0.797192	0.000229117	0.000458245
2	chr19:20113960:CTT:C	20113960	NA,C	NA,CTT	NA,1	NA,inf	NA,inf	NA,0.79721	0.000229085	0.000458195
2	chr19:20104560:C:A	20104560	NA,A	NA,C	NA,1	NA,inf	NA,inf	NA,0.814268	0.000228815	0.000457643
2	chr19:20335048:T:C	20335048	C,C	T,T	1,1	-inf,-inf	inf,inf	1.5031,0.493408	0.000228764	0.000457536
2	chr19:20235862:A:G	20235862	NA,G	NA,A	NA,1	NA,inf	NA,inf	NA,0.805899	0.000228751	0.000457514
2	chr19:20114822:CCTTA:C	20114822	NA,C	NA,CCTTA	NA,1	NA,inf	NA,inf	NA,0.795332	0.000228349	0.000456723
2	chr19:19180375:G:A	19180375	NA,A	NA,G	NA,1	NA,inf	NA,inf	NA,0.833142	0.000227935	0.000455882
2	chr19:19165333:C:T	19165333	NA,T	NA,C	NA,1	NA,inf	NA,inf	NA,0.833142	0.000227935	0.000455882
2	chr19:20161277:G:A	20161277	NA,A	NA,G	NA,1	NA,inf	NA,inf	NA,0.799915	0.000227636	0.000455295
2	chr19:19984397:G:A	19984397	NA,A	NA,G	NA,1	NA,inf	NA,inf	NA,0.761665	0.000227558	0.000455136
2	chr19:20022221:A:G	20022221	NA,G	NA,A	NA,1	NA,inf	NA,inf	NA,0.814387	0.000227517	0.000455038
2	chr19:20275107:T:C	20275107	NA,C	NA,T	NA,1	NA,inf	NA,inf	NA,0.827363	0.000227384	0.000454786
2	chr19:18732068:G:A	18732068	A,NA	G,NA	1,NA	inf,NA	inf,NA	1.00095,NA	0.000227198	0.000454383
2	chr19:19951737:G:A	19951737	NA,A	NA,G	NA,1	NA,-inf	NA,inf	NA,0.765725	0.00022717	0.000454328
2	chr19:18504615:C:T	18504615	NA,T	NA,C	NA,1	NA,-inf	NA,inf	NA,0.783177	0.000227157	0.000454312
2	chr19:18562510:G:A	18562510	NA,A	NA,G	NA,1	NA,-inf	NA,inf	NA,0.796685	0.000227132	0.000454247
2	chr19:19048506:G:A	19048506	NA,A	NA,G	NA,1	NA,inf	NA,inf	NA,0.80236	0.000227084	0.000454177
2	chr19:19894840:G:A	19894840	A,A	G,G	1,1	-inf,-inf	inf,inf	1.25208,0.242191	0.000226996	0.00045397
2	chr19:19457067:C:T	19457067	NA,T	NA,C	NA,1	NA,inf	NA,inf	NA,0.799664	0.000226779	0.000453561
2	chr19:19273657:CAG:C	19273657	NA,C	NA,CAG	NA,1	NA,-inf	NA,inf	NA,1.14321	0.000226767	0.000453526
2	chr19:20040518:G:C	20040518	NA,C	NA,G	NA,1	NA,inf	NA,inf	NA,0.813099	0.000226724	0.00045346
2	chr19:19042958:TG:T	19042958	NA,T	NA,TG	NA,1	NA,inf	NA,inf	NA,0.804229	0.000226586	0.000453181
2	chr19:20071990:G:A	20071990	NA,A	NA,G	NA,1	NA,inf	NA,inf	NA,0.792459	0.000226129	0.000452284
2	chr19:20314201:A:G	20314201	NA,G	NA,A	NA,1	NA,-inf	NA,inf	NA,0.778963	0.000226092	0.000452179
2	chr19:20077534:A:T	20077534	NA,T	NA,A	NA,1	NA,inf	NA,inf	NA,0.758482	0.000225672	0.000451344
2	chr19:20092706:G:A	20092706	NA,A	NA,G	NA,1	NA,inf	NA,inf	NA,0.818976	0.000225136	0.00045031
2	chr19:20151393:C:T	20151393	NA,T	NA,C	NA,1	NA,inf	NA,inf	NA,0.785587	0.000224845	0.000449717
2	chr19:18901413:C:T	18901413	NA,T	NA,C	NA,1	NA,-inf	NA,inf	NA,0.782458	0.000224816	0.000449622
2	chr19:18900575:G:A	18900575	NA,A	NA,G	NA,1	NA,-inf	NA,inf	NA,0.782458	0.000224816	0.000449622
2	chr19:20204198:C:A	20204198	NA,A	NA,C	NA,1	NA,-inf	NA,inf	NA,0.783607	0.00022451	0.000449015
2	chr19:19830073:A:T	19830073	NA,T	NA,A	NA,1	NA,-inf	NA,inf	NA,0.741858	0.000224213	0.000448412
2	chr19:18730857:C:T	18730857	NA,T	NA,C	NA,1	NA,-inf	NA,inf	NA,0.755413	0.000224188	0.000448371
2	chr19:18705220:C:T	18705220	NA,T	NA,C	NA,1	NA,-inf	NA,inf	NA,0.770696	0.000223989	0.000447968
2	chr19:19606363:T:C	19606363	NA,C	NA,T	NA,1	NA,inf	NA,inf	NA,0.810431	0.000223904	0.000447813
2	chr19:19832167:A:G	19832167	NA,G	NA,A	NA,1	NA,inf	NA,inf	NA,0.800759	0.000223841	0.000447703
2	chr19:20082396:A:G	20082396	NA,G	NA,A	NA,1	NA,-inf	NA,inf	NA,0.778178	0.000223796	0.000447585
2	chr19:20138549:G:A	20138549	NA,A	NA,G	NA,1	NA,inf	NA,inf	NA,0.80399	0.000223718	0.000447449
2	chr19:20127760:G:A	20127760	NA,A	NA,G	NA,1	NA,inf	NA,inf	NA,0.800061	0.000223663	0.00044734
2	chr19:19390525:T:C	19390525	NA,C	NA,T	NA,1	NA,inf	NA,inf	NA,0.795757	0.000223552	0.000447106
2	chr19:19127923:G:C	19127923	NA,C	NA,G	NA,1	NA,inf	NA,inf	NA,0.679722	0.000223372	0.000446751
2	chr19:19759551:A:G	19759551	NA,G	NA,A	NA,1	NA,inf	NA,inf	NA,0.816089	0.000223336	0.000446685
2	chr19:20161368:G:A	20161368	NA,A	NA,G	NA,1	NA,inf	NA,inf	NA,0.783347	0.000223329	0.000446683
2	chr19:20331638:T:C	20331638	C,C	T,T	1,1	-inf,-inf	inf,inf	1.60761,0.310735	0.000223326	0.000446668
2	chr19:19809438:T:C	19809438	C,C	T,T	1,1	-inf,-inf	inf,inf	1.41553,0.136956	0.000223125	0.000446286
2	chr19:20233191:G:A	20233191	NA,A	NA,G	NA,1	NA,inf	NA,inf	NA,0.753106	0.000223065	0.000446131
2	chr19:19110990:A:G	19110990	NA,G	NA,A	NA,1	NA,-inf	NA,inf	NA,0.775663	0.000223031	0.000446057
2	chr19:18754750:C:A	18754750	NA,A	NA,C	NA,1	NA,-inf	NA,inf	NA,0.750741	0.000222609	0.000445212
2	chr19:18711194:G:A	18711194	NA,A	NA,G	NA,1	NA,-inf	NA,inf	NA,0.845287	0.000222525	0.000445037
2	chr19:19596206:A:G	19596206	NA,G	NA,A	NA,1	NA,-inf	NA,inf	NA,0.73354	0.000222335	0.000444661
2	chr19:18710354:C:T	18710354	NA,T	NA,C	NA,1	NA,inf	NA,inf	NA,0.78799	0.00022231	0.000444632
2	chr19:20370981:G:A	20370981	NA,A	NA,G	NA,1	NA,inf	NA,inf	NA,0.780798	0.000222282	0.000444592
2	chr19:20147692:TATA:T	20147692	NA,T	NA,TATA	NA,1	NA,inf	NA,inf	NA,0.779042	0.000222188	0.000444403
2	chr19:20227764:T:C	20227764	NA,C	NA,T	NA,1	NA,inf	NA,inf	NA,0.751683	0.000221639	0.000443279
2	chr19:18571262:A:G	18571262	NA,G	NA,A	NA,1	NA,inf	NA,inf	NA,0.76119	0.000221558	0.000443122
2	chr19:20042751:T:G	20042751	NA,G	NA,T	NA,1	NA,inf	NA,inf	NA,0.789627	0.000220672	0.000441357
2	chr19:20139856:T:G	20139856	NA,G	NA,T	NA,1	NA,inf	NA,inf	NA,0.795531	0.000220629	0.000441272
2	chr19:20073365:A:G	20073365	NA,G	NA,A	NA,1	NA,inf	NA,inf	NA,0.776486	0.000220583	0.000441188
2	chr19:20297526:A:G	20297526	G,G	A,A	1,1	-inf,-inf	inf,inf	0.801344,1.41166	0.000220472	0.000440959
2	chr19:20042523:G:A	20042523	NA,A	NA,G	NA,1	NA,inf	NA,inf	NA,0.789143	0.000220457	0.000440927
2	chr19:19296115:A:T	19296115	T,NA	A,NA	1,NA	-inf,NA	inf,NA	1.65792,NA	0.000220327	0.000440699
2	chr19:19752172:T:C	19752172	NA,C	NA,T	NA,1	NA,-inf	NA,inf	NA,0.741645	0.000220213	0.000440427
2	chr19:18709783:C:T	18709783	NA,T	NA,C	NA,1	NA,inf	NA,inf	NA,0.782012	0.000220146	0.000440304
2	chr19:19137744:C:T	19137744	NA,T	NA,C	NA,1	NA,-inf	NA,inf	NA,0.875523	0.000220048	0.000440091
2	chr19:20247419:G:A	20247419	NA,A	NA,G	NA,1	NA,inf	NA,inf	NA,0.800329	0.000219932	0.00043988
2	chr19:19114126:G:A	19114126	NA,A	NA,G	NA,1	NA,inf	NA,inf	NA,0.786154	0.000219708	0.000439425
2	chr19:19315540:C:G	19315540	NA,G	NA,C	NA,1	NA,-inf	NA,inf	NA,0.957337	0.000219598	0.000439191
2	chr19:20305570:G:A	20305570	A,A	G,G	1,1	-inf,-inf	inf,inf	0.605237,1.61555	0.00021909	0.000438197
2	chr19:19806729:C:T	19806729	NA,T	NA,C	NA,1	NA,inf	NA,inf	NA,0.766238	0.000218878	0.000437784
2	chr19:19020604:C:A	19020604	NA,A	NA,C	NA,1	NA,inf	NA,inf	NA,0.783351	0.000218668	0.000437346
2	chr19:20109261:G:A	20109261	A,A	G,G	1,1	-inf,inf	inf,inf	0.0447648,1.82734	0.000218444	0.000436906
2	chr19:18753973:C:T	18753973	NA,T	NA,C	NA,1	NA,-inf	NA,inf	NA,0.809933	0.000218362	0.000436718
2	chr19:18728212:G:T	18728212	NA,T	NA,G	NA,1	NA,-inf	NA,inf	NA,0.738199	0.000218108	0.000436212
2	chr19:18728383:A:G	18728383	NA,G	NA,A	NA,1	NA,-inf	NA,inf	NA,0.738199	0.000218108	0.000436212
2	chr19:18731112:G:GACT	18731112	NA,GACT	NA,G	NA,1	NA,-inf	NA,inf	NA,0.738199	0.000218108	0.000436212
2	chr19:19830484:A:G	19830484	NA,G	NA,A	NA,1	NA,-inf	NA,inf	NA,0.719352	0.000217832	0.000435652
2	chr19:20152837:G:A	20152837	NA,A	NA,G	NA,1	NA,inf	NA,inf	NA,0.766075	0.000217639	0.000435305
2	chr19:20081763:TTTC:T	20081763	NA,T	NA,TTTC	NA,1	NA,inf	NA,inf	NA,0.782864	0.00021736	0.000434734
2	chr19:20275984:G:A	20275984	NA,A	NA,G	NA,1	NA,inf	NA,inf	NA,0.796857	0.000217284	0.000434587
2	chr19:19831500:T:C	19831500	NA,C	NA,T	NA,1	NA,inf	NA,inf	NA,0.780908	0.000217022	0.000434066
2	chr19:19144545:G:A	19144545	A,NA	G,NA	1,NA	inf,NA	inf,NA	0.890136,NA	0.000216864	0.000433712
2	chr19:18748417:C:T	18748417	NA,T	NA,C	NA,1	NA,inf	NA,inf	NA,0.764444	0.000216599	0.000433213
2	chr19:18753869:G:GCAGGC	18753869	NA,GCAGGC	NA,G	NA,1	NA,-inf	NA,inf	NA,0.733194	0.000216461	0.000432918
2	chr19:18855522:G:C	18855522	NA,C	NA,G	NA,1	NA,inf	NA,inf	NA,0.746585	0.000216263	0.00043253
2	chr19:20152643:G:A	20152643	NA,A	NA,G	NA,1	NA,-inf	NA,inf	NA,0.717958	0.000216138	0.000432254
2	chr19:19010493:G:A	19010493	NA,A	NA,G	NA,1	NA,inf	NA,inf	NA,0.706126	0.000215961	0.000431924
2	chr19:20371012:T:C	20371012	NA,C	NA,T	NA,1	NA,inf	NA,inf	NA,0.762211	0.000215902	0.000431832
2	chr19:20107010:G:A	20107010	A,NA	G,NA	1,NA	-inf,NA	inf,NA	1.16624,NA	0.000215576	0.000431153
2	chr19:18862132:C:T	18862132	NA,T	NA,C	NA,1	NA,-inf	NA,inf	NA,0.751777	0.000215469	0.000430928
2	chr19:19796613:C:T	19796613	NA,T	NA,C	NA,1	NA,inf	NA,inf	NA,0.754384	0.000214888	0.000429806
2	chr19:19699155:G:A	19699155	NA,A	NA,G	NA,1	NA,inf	NA,inf	NA,0.788372	0.000214524	0.000429064
2	chr19:20371084:C:T	20371084	NA,T	NA,C	NA,1	NA,inf	NA,inf	NA,0.757741	0.000214402	0.00042883
2	chr19:20148338:A:G	20148338	NA,G	NA,A	NA,1	NA,-inf	NA,inf	NA,0.710027	0.000214266	0.00042851
2	chr19:19808733:C:T	19808733	NA,T	NA,C	NA,1	NA,inf	NA,inf	NA,0.793039	0.000214047	0.000428109
2	chr19:18764906:C:T	18764906	NA,T	NA,C	NA,1	NA,-inf	NA,inf	NA,0.79593	0.000213831	0.000427659
2	chr19:20199857:C:T	20199857	T,T	C,C	1,1	-inf,-inf	inf,inf	0.146772,1.81743	0.00021376	0.000427523
2	chr19:20303388:C:T	20303388	T,T	C,C	1,1	-inf,-inf	inf,inf	0.598383,1.60608	0.000213161	0.00042634
2	chr19:19801693:T:A	19801693	NA,A	NA,T	NA,1	NA,inf	NA,inf	NA,0.7769	0.000212884	0.000425785
2	chr19:18738019:G:A	18738019	A,A	G,G	1,1	-inf,inf	inf,inf	0.84875,1.09165	0.0002128	0.000425572
2	chr19:19266787:G:A	19266787	NA,A	NA,G	NA,1	NA,-inf	NA,inf	NA,0.723722	0.000212754	0.000425505
2	chr19:20151531:GGA:G	20151531	NA,G	NA,GGA	NA,1	NA,inf	NA,inf	NA,0.750115	0.000212675	0.000425376
2	chr19:18731940:C:T	18731940	NA,T	NA,C	NA,1	NA,-inf	NA,inf	NA,0.783613	0.000212521	0.000425036
2	chr19:18787977:G:C	18787977	NA,C	NA,G	NA,1	NA,inf	NA,inf	NA,0.769213	0.000212388	0.000424788
2	chr19:18960056:C:T	18960056	T,NA	C,NA	1,NA	inf,NA	inf,NA	1.37253,NA	0.000212234	0.000424498
2	chr19:19129570:A:C	19129570	NA,C	NA,A	NA,1	NA,inf	NA,inf	NA,0.784282	0.000211982	0.000423977
2	chr19:20076325:G:A	20076325	NA,A	NA,G	NA,1	NA,-inf	NA,inf	NA,0.743756	0.000211864	0.000423725
2	chr19:18992714:G:A	18992714	NA,A	NA,G	NA,1	NA,inf	NA,inf	NA,0.76198	0.000211581	0.000423173
2	chr19:20108142:G:GT	20108142	GT,GT	G,G	1,1	-inf,inf	inf,inf	0.0315308,1.81544	0.000211558	0.000423135
2	chr19:20347464:G:A	20347464	NA,A	NA,G	NA,1	NA,inf	NA,inf	NA,0.747539	0.00021131	0.000422634
2	chr19:19189128:C:T	19189128	NA,T	NA,C	NA,1	NA,-inf	NA,inf	NA,0.893877	0.000211166	0.000422327
2	chr19:19013793:GC:G	19013793	NA,G	NA,GC	NA,1	NA,-inf	NA,inf	NA,0.719267	0.000210972	0.000421932
2	chr19:19023106:G:A	19023106	NA,A	NA,G	NA,1	NA,-inf	NA,inf	NA,0.719267	0.000210972	0.000421932
2	chr19:19195120:G:A	19195120	NA,A	NA,G	NA,1	NA,-inf	NA,inf	NA,0.723481	0.000210888	0.000421772
2	chr19:18873930:C:T	18873930	NA,T	NA,C	NA,1	NA,-inf	NA,inf	NA,0.737532	0.000210411	0.000420821
2	chr19:19703271:C:T	19703271	T,NA	C,NA	1,NA	inf,NA	inf,NA	0.84532,NA	0.000210029	0.000420038
2	chr19:20158974:T:TAA	20158974	NA,TAA	NA,T	NA,1	NA,inf	NA,inf	NA,0.763999	0.000210002	0.000420019
2	chr19:18931442:C:T	18931442	NA,T	NA,C	NA,1	NA,-inf	NA,inf	NA,0.718939	0.000209905	0.000419806
2	chr19:18725924:T:C	18725924	NA,C	NA,T	NA,1	NA,-inf	NA,inf	NA,0.743684	0.000209405	0.000418812
2	chr19:18557891:C:T	18557891	NA,T	NA,C	NA,1	NA,-inf	NA,inf	NA,0.744634	0.000209405	0.000418799
2	chr19:19797290:C:A	19797290	NA,A	NA,C	NA,1	NA,-inf	NA,inf	NA,0.714817	0.000209026	0.000418051
2	chr19:19079159:G:A	19079159	NA,A	NA,G	NA,1	NA,inf	NA,inf	NA,0.733111	0.000208984	0.000417978
2	chr19:20301748:A:C	20301748	C,C	A,A	1,1	-inf,-inf	inf,inf	0.608772,1.58755	0.000208889	0.000417798
2	chr19:19898930:T:G	19898930	G,G	T,T	1,1	-inf,-inf	inf,inf	1.23655,0.183354	0.000208726	0.000417435
2	chr19:19993115:C:G	19993115	NA,G	NA,C	NA,1	NA,-inf	NA,inf	NA,0.718125	0.000208577	0.000417152
2	chr19:18991850:C:T	18991850	NA,T	NA,C	NA,1	NA,inf	NA,inf	NA,0.770515	0.000208439	0.000416888
2	chr19:20331654:T:G	20331654	G,G	T,T	1,1	-inf,-inf	inf,inf	1.58544,0.290318	0.000208435	0.000416887
2	chr19:20256337:C:T	20256337	NA,T	NA,C	NA,1	NA,-inf	NA,inf	NA,0.719225	0.000208229	0.00041645
2	chr19:19883577:AAAAAAG:A	19883577	NA,A	NA,AAAAAAG	NA,1	NA,inf	NA,inf	NA,0.752015	0.000208035	0.000416091
2	chr19:20161470:GT:G	20161470	NA,G	NA,GT	NA,1	NA,inf	NA,inf	NA,0.72339	0.000207798	0.000415599
2	chr19:20203534:G:A	20203534	NA,A	NA,G	NA,1	NA,inf	NA,inf	NA,0.751477	0.000207575	0.000415162
2	chr19:20049864:C:T	20049864	NA,T	NA,C	NA,1	NA,inf	NA,inf	NA,0.746041	0.000207152	0.00041432
2	chr19:18942509:C:T	18942509	NA,T	NA,C	NA,1	NA,-inf	NA,inf	NA,0.722381	0.000207127	0.000414243
2	chr19:18711221:T:C	18711221	C,C	T,T	1,1	inf,-inf	inf,inf	8.2102e-05,1.79579	0.000206845	0.000413695
2	chr19:19550762:C:T	19550762	T,NA	C,NA	1,NA	-inf,NA	inf,NA	1.41197,NA	0.000206629	0.000413286
2	chr19:19826703:T:C	19826703	NA,C	NA,T	NA,1	NA,inf	NA,inf	NA,0.768791	0.000206316	0.00041265
2	chr19:20047121:G:A	20047121	NA,A	NA,G	NA,1	NA,inf	NA,inf	NA,0.751911	0.000206267	0.000412547
2	chr19:20003456:G:A	20003456	A,A	G,G	1,1	inf,-inf	inf,inf	1.20982,1.16199	0.000206234	0.000412599
2	chr19:18900970:T:C	18900970	NA,C	NA,T	NA,1	NA,inf	NA,inf	NA,0.728772	0.000205985	0.00041197
2	chr19:18572985:G:T	18572985	NA,T	NA,G	NA,1	NA,inf	NA,inf	NA,0.705964	0.000205759	0.000411527
2	chr19:19171212:A:G	19171212	NA,G	NA,A	NA,1	NA,inf	NA,inf	NA,0.694899	0.000205584	0.000411175
2	chr19:19716638:G:A	19716638	NA,A	NA,G	NA,1	NA,inf	NA,inf	NA,0.763818	0.00020528	0.000410577
2	chr19:19172994:G:A	19172994	NA,A	NA,G	NA,1	NA,inf	NA,inf	NA,0.693652	0.000205182	0.000410371
2	chr19:19020480:G:A	19020480	NA,A	NA,G	NA,1	NA,inf	NA,inf	NA,0.741479	0.000205059	0.00041013
2	chr19:18988454:G:A	18988454	NA,A	NA,G	NA,1	NA,inf	NA,inf	NA,0.741139	0.000204996	0.000410003
2	chr19:19820657:G:C	19820657	C,C	G,G	1,1	inf,-inf	inf,inf	0.91497,0.52985	0.000204952	0.000409883
2	chr19:20190836:G:A	20190836	A,A	G,G	1,1	inf,-inf	inf,inf	0.0992543,1.75874	0.000204945	0.000409887
2	chr19:20306033:A:T	20306033	T,T	A,A	1,1	-inf,-inf	inf,inf	0.604054,1.57882	0.000204631	0.000409281
2	chr19:19219213:G:A	19219213	NA,A	NA,G	NA,1	NA,-inf	NA,inf	NA,1.0337	0.000204551	0.000409094
2	chr19:20196968:G:A	20196968	A,A	G,G	1,1	inf,-inf	inf,inf	0.0900951,1.76228	0.000204348	0.000408693
2	chr19:20272423:AC:A	20272423	NA,A	NA,AC	NA,1	NA,inf	NA,inf	NA,0.725167	0.000204341	0.000408691
2	chr19:18571807:C:T	18571807	NA,T	NA,C	NA,1	NA,-inf	NA,inf	NA,0.714831	0.000204267	0.000408539
2	chr19:19125115:C:T	19125115	NA,T	NA,C	NA,1	NA,-inf	NA,inf	NA,0.811503	0.000204216	0.000408431
2	chr19:20109419:A:C	20109419	C,C	A,A	1,1	-inf,inf	inf,inf	0.0565562,1.78537	0.000204111	0.000408244
2	chr19:18936537:G:A	18936537	NA,A	NA,G	NA,1	NA,-inf	NA,inf	NA,0.699449	0.000203822	0.00040764
2	chr19:20210832:G:A	20210832	NA,A	NA,G	NA,1	NA,inf	NA,inf	NA,0.73975	0.000203772	0.000407555
2	chr19:20274334:T:C	20274334	NA,C	NA,T	NA,1	NA,inf	NA,inf	NA,0.719483	0.000203626	0.000407263
2	chr19:20144653:G:A	20144653	NA,A	NA,G	NA,1	NA,inf	NA,inf	NA,0.741338	0.000203033	0.000406081
2	chr19:19968641:T:C	19968641	NA,C	NA,T	NA,1	NA,inf	NA,inf	NA,0.735927	0.000202982	0.000405975
2	chr19:19141868:C:T	19141868	T,T	C,C	1,1	-inf,inf	inf,inf	1.7264,0.0244788	0.000202933	0.000405882
2	chr19:18749601:G:A	18749601	NA,A	NA,G	NA,1	NA,-inf	NA,inf	NA,0.691308	0.000202705	0.00040541
2	chr19:20125127:C:T	20125127	NA,T	NA,C	NA,1	NA,inf	NA,inf	NA,0.7395	0.000202628	0.000405271
2	chr19:18869231:C:T	18869231	NA,T	NA,C	NA,1	NA,-inf	NA,inf	NA,0.695399	0.000202553	0.000405104
2	chr19:20369500:T:A	20369500	NA,A	NA,T	NA,1	NA,inf	NA,inf	NA,0.720465	0.000202196	0.000404415
2	chr19:18745175:A:G	18745175	NA,G	NA,A	NA,1	NA,-inf	NA,inf	NA,0.689143	0.000201927	0.000403853
2	chr19:20073196:G:A	20073196	NA,A	NA,G	NA,1	NA,-inf	NA,inf	NA,0.712456	0.000201864	0.000403727
2	chr19:18758788:G:A	18758788	NA,A	NA,G	NA,1	NA,-inf	NA,inf	NA,0.757143	0.000201674	0.000403346
2	chr19:18758935:C:T	18758935	NA,T	NA,C	NA,1	NA,-inf	NA,inf	NA,0.757143	0.000201674	0.000403346
2	chr19:20182849:G:A	20182849	A,A	G,G	1,1	inf,-inf	inf,inf	0.165089,1.70318	0.000201657	0.000403313
2	chr19:19876309:T:C	19876309	NA,C	NA,T	NA,1	NA,-inf	NA,inf	NA,0.696312	0.000201655	0.00040331
2	chr19:18542483:A:G	18542483	G,NA	A,NA	1,NA	-inf,NA	inf,NA	0.994229,NA	0.000201398	0.000402791
2	chr19:19879543:C:T	19879543	T,T	C,C	1,1	-inf,-inf	inf,inf	1.22267,0.20427	0.000201305	0.000402595
2	chr19:19949070:G:A	19949070	NA,A	NA,G	NA,1	NA,inf	NA,inf	NA,0.683694	0.000201213	0.000402447
2	chr19:19900969:C:T	19900969	NA,T	NA,C	NA,1	NA,-inf	NA,inf	NA,0.704031	0.000200987	0.000401974
2	chr19:19827951:T:A	19827951	NA,A	NA,T	NA,1	NA,inf	NA,inf	NA,0.749524	0.000200927	0.000401871
2	chr19:19529325:C:G	19529325	NA,G	NA,C	NA,1	NA,inf	NA,inf	NA,0.713774	0.000200696	0.000401399
2	chr19:20166848:A:G	20166848	NA,G	NA,A	NA,1	NA,inf	NA,inf	NA,0.729349	0.000200608	0.000401228
2	chr19:19785272:C:T	19785272	NA,T	NA,C	NA,1	NA,inf	NA,inf	NA,0.713206	0.000200362	0.000400731
2	chr19:19925806:G:A	19925806	A,A	G,G	1,1	-inf,inf	inf,inf	1.34325,0.129407	0.000200161	0.000400346
2	chr19:19826634:G:A	19826634	NA,A	NA,G	NA,1	NA,-inf	NA,inf	NA,0.665293	0.000199802	0.000399596
2	chr19:19282524:G:A	19282524	NA,A	NA,G	NA,1	NA,inf	NA,inf	NA,0.731185	0.000199721	0.000399451
2	chr19:19785579:C:A	19785579	NA,A	NA,C	NA,1	NA,inf	NA,inf	NA,0.710663	0.000199626	0.000399261
2	chr19:20367712:C:T	20367712	NA,T	NA,C	NA,1	NA,inf	NA,inf	NA,0.707297	0.000199593	0.000399199
2	chr19:19152339:T:C	19152339	NA,C	NA,T	NA,1	NA,inf	NA,inf	NA,0.642934	0.0001995	0.000399004
2	chr19:20104126:C:G	20104126	NA,G	NA,C	NA,1	NA,-inf	NA,inf	NA,0.703683	0.000199344	0.0003987
2	chr19:20104432:A:G	20104432	NA,G	NA,A	NA,1	NA,inf	NA,inf	NA,0.729266	0.000199295	0.000398609
2	chr19:19320796:G:A	19320796	NA,A	NA,G	NA,1	NA,-inf	NA,inf	NA,0.664806	0.000199191	0.000398379
2	chr19:19188098:T:C	19188098	NA,C	NA,T	NA,1	NA,-inf	NA,inf	NA,0.666236	0.000199147	0.00039829
2	chr19:18737029:T:C	18737029	C,C	T,T	1,1	-inf,-inf	inf,inf	0.839119,1.27131	0.000198981	0.000397948
2	chr19:19839014:G:A	19839014	NA,A	NA,G	NA,1	NA,inf	NA,inf	NA,0.742486	0.000198937	0.000397891
2	chr19:20093614:G:A	20093614	NA,A	NA,G	NA,1	NA,-inf	NA,inf	NA,0.700112	0.000198259	0.000396518
2	chr19:20052852:C:G	20052852	NA,G	NA,C	NA,1	NA,inf	NA,inf	NA,0.739131	0.000197998	0.000396014
2	chr19:19715067:A:C	19715067	NA,C	NA,A	NA,1	NA,inf	NA,inf	NA,0.736937	0.000197992	0.000396001
2	chr19:19117371:G:A	19117371	NA,A	NA,G	NA,1	NA,-inf	NA,inf	NA,0.791732	0.000197946	0.000395893
2	chr19:18962123:C:T	18962123	NA,T	NA,C	NA,1	NA,inf	NA,inf	NA,0.703052	0.000197935	0.000395875
2	chr19:20000266:C:T	20000266	NA,T	NA,C	NA,1	NA,inf	NA,inf	NA,0.718477	0.000197909	0.000395829
2	chr19:20307027:A:G	20307027	G,G	A,A	1,1	-inf,-inf	inf,inf	0.576324,1.58021	0.000197883	0.000395786
2	chr19:19479800:T:C	19479800	NA,C	NA,T	NA,1	NA,-inf	NA,inf	NA,0.681662	0.00019771	0.000395421
2	chr19:20111546:TAAAG:T	20111546	NA,T	NA,TAAAG	NA,1	NA,inf	NA,inf	NA,0.662134	0.000197483	0.000394993
2	chr19:19141719:A:G	19141719	NA,G	NA,A	NA,1	NA,-inf	NA,inf	NA,0.830835	0.000197346	0.000394697
2	chr19:19739120:G:T	19739120	NA,T	NA,G	NA,1	NA,inf	NA,inf	NA,0.724092	0.000197053	0.000394121
2	chr19:18771216:C:T	18771216	NA,T	NA,C	NA,1	NA,inf	NA,inf	NA,0.714836	0.000196954	0.000393923
2	chr19:18999316:GC:G	18999316	NA,G	NA,GC	NA,1	NA,-inf	NA,inf	NA,0.67534	0.000196944	0.000393882
2	chr19:18758866:C:T	18758866	NA,T	NA,C	NA,1	NA,-inf	NA,inf	NA,0.716521	0.000196793	0.000393583
2	chr19:19777230:CAT:C	19777230	NA,C	NA,CAT	NA,1	NA,inf	NA,inf	NA,0.700885	0.000196787	0.000393583
2	chr19:19788723:CATATCT:C	19788723	NA,C	NA,CATATCT	NA,1	NA,inf	NA,inf	NA,0.700885	0.000196787	0.000393583
2	chr19:19519782:C:T	19519782	NA,T	NA,C	NA,1	NA,-inf	NA,inf	NA,0.87059	0.000196663	0.000393327
2	chr19:20319722:A:G	20319722	NA,G	NA,A	NA,1	NA,-inf	NA,inf	NA,0.69295	0.000196634	0.000393273
2	chr19:20051289:T:C	20051289	NA,C	NA,T	NA,1	NA,inf	NA,inf	NA,0.714295	0.000196607	0.00039323
2	chr19:20103978:G:T	20103978	T,NA	G,NA	1,NA	-inf,NA	inf,NA	1.10473,NA	0.000196486	0.000392985
2	chr19:20109573:A:G	20109573	G,G	A,A	1,1	-inf,inf	inf,inf	0.0472884,1.76797	0.000196283	0.000392587
2	chr19:19150256:G:A	19150256	A,A	G,G	1,1	inf,-inf	inf,inf	1.59611,0.587379	0.000196046	0.000392127
2	chr19:19791210:TGA:T	19791210	NA,T	NA,TGA	NA,1	NA,inf	NA,inf	NA,0.697833	0.000195933	0.000391895
2	chr19:18669722:G:A	18669722	NA,A	NA,G	NA,1	NA,-inf	NA,inf	NA,0.680347	0.000195892	0.000391785
2	chr19:18695916:C:T	18695916	NA,T	NA,C	NA,1	NA,-inf	NA,inf	NA,0.67378	0.000195273	0.000390543
2	chr19:18783046:C:T	18783046	NA,T	NA,C	NA,1	NA,-inf	NA,inf	NA,0.683828	0.000195183	0.000390364
2	chr19:19720198:T:C	19720198	NA,C	NA,T	NA,1	NA,inf	NA,inf	NA,0.728774	0.000194786	0.000389589
2	chr19:19888715:GA:G	19888715	G,G	GA,GA	1,1	-inf,-inf	inf,inf	1.25592,0.0250776	0.000194534	0.000389058
2	chr19:20223718:T:G	20223718	G,G	T,T	1,1	inf,-inf	inf,inf	0.192666,1.67678	0.000194501	0.000389016
2	chr19:20151841:G:C	20151841	NA,C	NA,G	NA,1	NA,inf	NA,inf	NA,0.695802	0.000194496	0.000389016
2	chr19:20126396:G:A	20126396	NA,A	NA,G	NA,1	NA,inf	NA,inf	NA,0.708057	0.000194171	0.00038836
2	chr19:18765398:C:G	18765398	G,G	C,C	1,1	inf,inf	inf,inf	1.23906,0.359907	0.00019413	0.000388244
2	chr19:18760188:G:A	18760188	NA,A	NA,G	NA,1	NA,-inf	NA,inf	NA,0.664658	0.000193947	0.000387896
2	chr19:18773941:G:C	18773941	NA,C	NA,G	NA,1	NA,inf	NA,inf	NA,0.704715	0.000193589	0.000387195
2	chr19:20372259:T:C	20372259	NA,C	NA,T	NA,1	NA,inf	NA,inf	NA,0.690476	0.000193456	0.000386937
2	chr19:19994244:T:C	19994244	NA,C	NA,T	NA,1	NA,inf	NA,inf	NA,0.703062	0.000193437	0.000386887
2	chr19:19090009:T:C	19090009	NA,C	NA,T	NA,1	NA,inf	NA,inf	NA,0.702826	0.000193435	0.000386884
2	chr19:19034212:G:A	19034212	NA,A	NA,G	NA,1	NA,inf	NA,inf	NA,0.702826	0.000193435	0.000386884
2	chr19:19050233:C:T	19050233	NA,T	NA,C	NA,1	NA,inf	NA,inf	NA,0.702826	0.000193435	0.000386884
2	chr19:19003587:C:T	19003587	NA,T	NA,C	NA,1	NA,inf	NA,inf	NA,0.702826	0.000193435	0.000386884
2	chr19:18985887:G:C	18985887	NA,C	NA,G	NA,1	NA,inf	NA,inf	NA,0.702826	0.000193435	0.000386884
2	chr19:18731742:C:T	18731742	NA,T	NA,C	NA,1	NA,inf	NA,inf	NA,0.665362	0.000193365	0.000386739
2	chr19:19078145:G:A	19078145	NA,A	NA,G	NA,1	NA,inf	NA,inf	NA,0.702014	0.000193185	0.000386383
2	chr19:19920890:T:C	19920890	C,C	T,T	1,1	-inf,inf	inf,inf	1.3364,0.0986066	0.000193129	0.00038628
2	chr19:20083431:G:A	20083431	NA,A	NA,G	NA,1	NA,inf	NA,inf	NA,0.702917	0.000193026	0.000386081
2	chr19:18878909:T:C	18878909	NA,C	NA,T	NA,1	NA,-inf	NA,inf	NA,0.676863	0.000192958	0.000385916
2	chr19:19285249:TC:T	19285249	NA,T	NA,TC	NA,1	NA,inf	NA,inf	NA,0.736797	0.000192926	0.00038587
2	chr19:19099414:A:C	19099414	NA,C	NA,A	NA,1	NA,inf	NA,inf	NA,0.700825	0.00019285	0.000385713
2	chr19:19550666:C:A	19550666	NA,A	NA,C	NA,1	NA,-inf	NA,inf	NA,0.847643	0.000192631	0.000385262
2	chr19:19115525:T:C	19115525	NA,C	NA,T	NA,1	NA,inf	NA,inf	NA,0.699126	0.000192436	0.000384886
2	chr19:19718210:T:C	19718210	NA,C	NA,T	NA,1	NA,inf	NA,inf	NA,0.718717	0.00019175	0.000383517
2	chr19:19736115:A:T	19736115	NA,T	NA,A	NA,1	NA,inf	NA,inf	NA,0.716483	0.000191744	0.000383506
2	chr19:19414983:T:C	19414983	C,C	T,T	1,1	inf,inf	inf,inf	3.20463,0.445245	0.000191639	0.000383212
2	chr19:19833060:G:A	19833060	A,A	G,G	1,1	-inf,-inf	inf,inf	1.27496,0.441843	0.000191386	0.000382791
2	chr19:18582890:C:T	18582890	NA,T	NA,C	NA,1	NA,inf	NA,inf	NA,0.655657	0.00019116	0.000382331
2	chr19:20071361:A:G	20071361	NA,G	NA,A	NA,1	NA,inf	NA,inf	NA,0.716173	0.000191154	0.000382324
2	chr19:18875924:C:T	18875924	NA,T	NA,C	NA,1	NA,-inf	NA,inf	NA,0.671922	0.000191093	0.000382183
2	chr19:18506983:G:A	18506983	NA,A	NA,G	NA,1	NA,inf	NA,inf	NA,0.668275	0.000190785	0.000381573
2	chr19:18738658:T:C	18738658	C,C	T,T	1,1	-inf,-inf	inf,inf	0.8312,1.25339	0.00019056	0.000381108
2	chr19:18620979:C:A	18620979	NA,A	NA,C	NA,1	NA,inf	NA,inf	NA,0.694615	0.000190508	0.000381035
2	chr19:18931187:C:T	18931187	NA,T	NA,C	NA,1	NA,-inf	NA,inf	NA,0.678155	0.000190434	0.000380867
2	chr19:19136547:T:C	19136547	NA,C	NA,T	NA,1	NA,inf	NA,inf	NA,0.694873	0.00019042	0.00038085
2	chr19:19473861:G:A	19473861	NA,A	NA,G	NA,1	NA,-inf	NA,inf	NA,0.847054	0.000190381	0.000380763
2	chr19:18905475:A:G	18905475	NA,G	NA,A	NA,1	NA,-inf	NA,inf	NA,0.689068	0.00019002	0.000380039
2	chr19:18736617:G:A	18736617	NA,A	NA,G	NA,1	NA,-inf	NA,inf	NA,0.7071	0.000189719	0.000379436
2	chr19:19022266:G:A	19022266	NA,A	NA,G	NA,1	NA,inf	NA,inf	NA,0.690051	0.000189653	0.000379319
2	chr19:19704944:C:G	19704944	NA,G	NA,C	NA,1	NA,-inf	NA,inf	NA,0.80357	0.000189627	0.000379257
2	chr19:18503751:C:G	18503751	NA,G	NA,C	NA,1	NA,-inf	NA,inf	NA,0.667316	0.000189592	0.000379183
2	chr19:18732284:G:A	18732284	NA,A	NA,G	NA,1	NA,-inf	NA,inf	NA,0.649988	0.000189502	0.00037901
2	chr19:18482598:G:A	18482598	NA,A	NA,G	NA,1	NA,-inf	NA,inf	NA,0.668184	0.000189089	0.000378176
2	chr19:18530860:C:T	18530860	NA,T	NA,C	NA,1	NA,-inf	NA,inf	NA,0.663038	0.000188656	0.000377308
2	chr19:18820471:A:G	18820471	NA,G	NA,A	NA,1	NA,inf	NA,inf	NA,0.646742	0.00018819	0.000376389
2	chr19:18972674:A:G	18972674	G,NA	A,NA	1,NA	inf,NA	inf,NA	3.05087,NA	0.000188151	0.000376328
2	chr19:20074124:G:A	20074124	NA,A	NA,G	NA,1	NA,inf	NA,inf	NA,0.688366	0.000188028	0.00037607
2	chr19:20103497:T:G	20103497	NA,G	NA,T	NA,1	NA,inf	NA,inf	NA,0.685901	0.000187948	0.000375911
2	chr19:19718598:T:C	19718598	NA,C	NA,T	NA,1	NA,-inf	NA,inf	NA,0.797133	0.00018785	0.000375705
2	chr19:19736290:C:T	19736290	NA,T	NA,C	NA,1	NA,-inf	NA,inf	NA,0.796581	0.000187688	0.00037538
2	chr19:20109609:C:G	20109609	G,G	C,C	1,1	-inf,inf	inf,inf	0.0440536,1.74513	0.000187653	0.000375326
2	chr19:19737154:TTG:T	19737154	NA,T	NA,TTG	NA,1	NA,-inf	NA,inf	NA,0.795561	0.000187408	0.000374821
2	chr19:18615799:G:C	18615799	NA,C	NA,G	NA,1	NA,-inf	NA,inf	NA,0.660026	0.000187212	0.00037443
2	chr19:19502073:C:T	19502073	NA,T	NA,C	NA,1	NA,inf	NA,inf	NA,0.693461	0.000186653	0.000373316
2	chr19:20176607:G:A	20176607	NA,A	NA,G	NA,1	NA,-inf	NA,inf	NA,0.652131	0.00018664	0.000373278
2	chr19:19472352:A:G	19472352	NA,G	NA,A	NA,1	NA,inf	NA,inf	NA,0.670397	0.00018656	0.000373128
2	chr19:19888416:TTCTG:T	19888416	T,T	TTCTG,TTCTG	1,1	-inf,-inf	inf,inf	1.23885,0.0287012	0.000186472	0.000372936
2	chr19:18756192:G:A	18756192	NA,A	NA,G	NA,1	NA,inf	NA,inf	NA,0.668429	0.00018646	0.000372937
2	chr19:18591742:C:G	18591742	NA,G	NA,C	NA,1	NA,inf	NA,inf	NA,0.666531	0.00018591	0.000371832
2	chr19:20086929:A:G	20086929	NA,G	NA,A	NA,1	NA,-inf	NA,inf	NA,0.668459	0.000185905	0.000371816
2	chr19:19676129:G:A	19676129	NA,A	NA,G	NA,1	NA,inf	NA,inf	NA,0.701912	0.000185862	0.000371739
2	chr19:18736927:T:C	18736927	C,C	T,T	1,1	-inf,-inf	inf,inf	0.817802,1.2513	0.000185268	0.000370526
2	chr19:18766914:T:C	18766914	NA,C	NA,T	NA,1	NA,inf	NA,inf	NA,0.676644	0.000185214	0.000370444
2	chr19:20063163:C:T	20063163	NA,T	NA,C	NA,1	NA,inf	NA,inf	NA,0.676966	0.000185186	0.000370394
2	chr19:20108471:G:A	20108471	A,A	G,G	1,1	-inf,inf	inf,inf	0.0260348,1.74581	0.00018502	0.000370061
2	chr19:18749703:G:A	18749703	NA,A	NA,G	NA,1	NA,-inf	NA,inf	NA,0.690466	0.000184924	0.000369848
2	chr19:20059351:C:T	20059351	NA,T	NA,C	NA,1	NA,inf	NA,inf	NA,0.672315	0.000184692	0.0003694
2	chr19:19526941:G:A	19526941	NA,A	NA,G	NA,1	NA,inf	NA,inf	NA,0.540086	0.000184602	0.000369221
2	chr19:20006494:C:T	20006494	NA,T	NA,C	NA,1	NA,inf	NA,inf	NA,0.671891	0.000184426	0.000368865
2	chr19:19630261:T:A	19630261	NA,A	NA,T	NA,1	NA,-inf	NA,inf	NA,0.82276	0.000184329	0.000368654
2	chr19:19706618:G:A	19706618	NA,A	NA,G	NA,1	NA,inf	NA,inf	NA,0.68732	0.000184115	0.000368248
2	chr19:19117077:C:G	19117077	NA,G	NA,C	NA,1	NA,inf	NA,inf	NA,0.597783	0.000184089	0.000368195
2	chr19:19176681:G:A	19176681	A,NA	G,NA	1,NA	-inf,NA	inf,NA	0.226175,NA	0.000183828	0.000367496
2	chr19:19937669:G:T	19937669	NA,T	NA,G	NA,1	NA,inf	NA,inf	NA,0.671511	0.000183776	0.000367575
2	chr19:19011705:C:T	19011705	NA,T	NA,C	NA,1	NA,inf	NA,inf	NA,0.668226	0.000183661	0.000367336
2	chr19:19940423:A:G	19940423	NA,G	NA,A	NA,1	NA,inf	NA,inf	NA,0.670781	0.000183565	0.000367153
2	chr19:18767195:A:G	18767195	NA,G	NA,A	NA,1	NA,inf	NA,inf	NA,0.669995	0.000183492	0.000367
2	chr19:18517334:T:C	18517334	NA,C	NA,T	NA,1	NA,inf	NA,inf	NA,0.650855	0.000183063	0.000366138
2	chr19:19091182:C:T	19091182	NA,T	NA,C	NA,1	NA,inf	NA,inf	NA,0.666865	0.000182843	0.0003657
2	chr19:19923204:G:A	19923204	NA,A	NA,G	NA,1	NA,inf	NA,inf	NA,0.645928	0.000182734	0.00036548
2	chr19:20262919:T:C	20262919	NA,C	NA,T	NA,1	NA,-inf	NA,inf	NA,0.66061	0.000182382	0.000364768
2	chr19:20265367:A:G	20265367	NA,G	NA,A	NA,1	NA,-inf	NA,inf	NA,0.660505	0.000182369	0.000364742
2	chr19:19974429:A:G	19974429	NA,G	NA,A	NA,1	NA,inf	NA,inf	NA,0.614001	0.00018225	0.000364516
2	chr19:19852277:T:C	19852277	C,C	T,T	1,1	-inf,-inf	inf,inf	1.7392,0.00880857	0.0001822	0.000364436
2	chr19:20265511:C:T	20265511	NA,T	NA,C	NA,1	NA,-inf	NA,inf	NA,0.65811	0.000181721	0.000363446
2	chr19:19884009:A:T	19884009	NA,T	NA,A	NA,1	NA,-inf	NA,inf	NA,0.634749	0.000181581	0.000363164
2	chr19:18794212:G:A	18794212	NA,A	NA,G	NA,1	NA,-inf	NA,inf	NA,0.624953	0.00018138	0.000362762
2	chr19:20261454:G:A	20261454	NA,A	NA,G	NA,1	NA,-inf	NA,inf	NA,0.656608	0.000181315	0.000362633
2	chr19:20361846:CA:C	20361846	NA,C	NA,CA	NA,1	NA,-inf	NA,inf	NA,0.623208	0.00018095	0.000361901
2	chr19:20270629:G:A	20270629	NA,A	NA,G	NA,1	NA,-inf	NA,inf	NA,0.655238	0.000180939	0.000361882
2	chr19:19802475:T:C	19802475	NA,C	NA,T	NA,1	NA,inf	NA,inf	NA,0.638896	0.0001808	0.000361618
2	chr19:18733366:C:T	18733366	T,T	C,C	1,1	-inf,-inf	inf,inf	0.78625,1.26682	0.000180534	0.000361059
2	chr19:19935987:G:A	19935987	A,A	G,G	1,1	-inf,inf	inf,inf	1.02988,0.336843	0.000180417	0.000360815
2	chr19:19507037:AAG:A	19507037	NA,A	NA,AAG	NA,1	NA,inf	NA,inf	NA,0.651281	0.000180392	0.000360793
2	chr19:20047838:T:C	20047838	NA,C	NA,T	NA,1	NA,inf	NA,inf	NA,0.613111	0.000180388	0.000360798
2	chr19:20080715:G:A	20080715	NA,A	NA,G	NA,1	NA,inf	NA,inf	NA,0.658846	0.000180219	0.00036046
2	chr19:20151579:G:T	20151579	NA,T	NA,G	NA,1	NA,inf	NA,inf	NA,0.655084	0.000180166	0.00036035
2	chr19:19998720:T:C	19998720	C,NA	T,NA	1,NA	inf,NA	inf,NA	0.750585,NA	0.000180116	0.000360223
2	chr19:18698901:G:A	18698901	A,A	G,G	1,1	-inf,inf	inf,inf	0.199108,1.77112	0.000180031	0.000360054
2	chr19:18581127:C:T	18581127	NA,T	NA,C	NA,1	NA,inf	NA,inf	NA,0.616354	0.00017996	0.000359932
2	chr19:20079600:G:C	20079600	NA,C	NA,G	NA,1	NA,inf	NA,inf	NA,0.607251	0.000179956	0.000359928
2	chr19:19142808:A:G	19142808	NA,G	NA,A	NA,1	NA,inf	NA,inf	NA,0.635587	0.000179845	0.0003597
2	chr19:20271936:G:A	20271936	NA,A	NA,G	NA,1	NA,-inf	NA,inf	NA,0.650575	0.000179776	0.000359557
2	chr19:19466081:C:T	19466081	NA,T	NA,C	NA,1	NA,-inf	NA,inf	NA,0.800344	0.000179764	0.000359531
2	chr19:19898879:T:C	19898879	C,C	T,T	1,1	-inf,-inf	inf,inf	1.16899,0.188368	0.000179746	0.000359483
2	chr19:20305224:C:T	20305224	NA,T	NA,C	NA,1	NA,inf	NA,inf	NA,0.660462	0.00017965	0.000359319
2	chr19:18698207:G:A	18698207	NA,A	NA,G	NA,1	NA,inf	NA,inf	NA,0.622192	0.000179598	0.000359206
2	chr19:19438898:G:A	19438898	NA,A	NA,G	NA,1	NA,inf	NA,inf	NA,0.686658	0.000179563	0.000359143
2	chr19:18892451:A:G	18892451	NA,G	NA,A	NA,1	NA,-inf	NA,inf	NA,0.66746	0.000179381	0.000358765
2	chr19:20150709:GCCCTCGGGC:G	20150709	NA,G	NA,GCCCTCGGGC	NA,1	NA,inf	NA,inf	NA,0.626696	0.000179325	0.000358658
2	chr19:18740961:C:T	18740961	NA,T	NA,C	NA,1	NA,-inf	NA,inf	NA,0.669427	0.000179227	0.000358455
2	chr19:18712294:C:T	18712294	NA,T	NA,C	NA,1	NA,-inf	NA,inf	NA,0.647139	0.000179102	0.000358211
2	chr19:20328202:T:G	20328202	NA,G	NA,T	NA,1	NA,inf	NA,inf	NA,0.633378	0.000179019	0.000358051
2	chr19:18793640:G:A	18793640	NA,A	NA,G	NA,1	NA,inf	NA,inf	NA,0.629109	0.000178944	0.000357902
2	chr19:20084107:G:A	20084107	NA,A	NA,G	NA,1	NA,inf	NA,inf	NA,0.617057	0.000178912	0.00035784
2	chr19:19776672:A:T	19776672	NA,T	NA,A	NA,1	NA,inf	NA,inf	NA,0.637524	0.00017888	0.000357771
2	chr19:18637780:C:T	18637780	NA,T	NA,C	NA,1	NA,-inf	NA,inf	NA,0.662108	0.000178868	0.000357737
2	chr19:19052631:G:A	19052631	NA,A	NA,G	NA,1	NA,-inf	NA,inf	NA,0.60758	0.000178822	0.000357641
2	chr19:18743672:G:A	18743672	NA,A	NA,G	NA,1	NA,-inf	NA,inf	NA,0.667793	0.00017882	0.000357641
2	chr19:18746610:T:C	18746610	NA,C	NA,T	NA,1	NA,-inf	NA,inf	NA,0.667736	0.000178816	0.000357634
2	chr19:19317985:A:G	19317985	G,NA	A,NA	1,NA	inf,NA	inf,NA	3.60666,NA	0.000178675	0.00035752
2	chr19:18742786:C:T	18742786	NA,T	NA,C	NA,1	NA,-inf	NA,inf	NA,0.667176	0.000178661	0.000357324
2	chr19:20269648:G:A	20269648	NA,A	NA,G	NA,1	NA,inf	NA,inf	NA,0.632464	0.000178367	0.000356747
2	chr19:20142961:G:A	20142961	A,A	G,G	1,1	-inf,-inf	inf,inf	0.0380781,1.7314	0.000178365	0.000356728
2	chr19:19788308:C:T	19788308	NA,T	NA,C	NA,1	NA,inf	NA,inf	NA,0.634537	0.000178201	0.000356431
2	chr19:20002700:T:C	20002700	NA,C	NA,T	NA,1	NA,inf	NA,inf	NA,0.658385	0.000178168	0.000356352
2	chr19:19734365:C:T	19734365	NA,T	NA,C	NA,1	NA,-inf	NA,inf	NA,0.757869	0.000178161	0.000356329
2	chr19:19010686:C:T	19010686	NA,T	NA,C	NA,1	NA,inf	NA,inf	NA,0.646138	0.000177843	0.000355701
2	chr19:19835628:C:A	19835628	NA,A	NA,C	NA,1	NA,inf	NA,inf	NA,0.614005	0.000177821	0.000355666
2	chr19:18661942:C:T	18661942	T,T	C,C	1,1	inf,-inf	inf,inf	1.39303,0.0793309	0.00017782	0.000355632
2	chr19:20261902:T:C	20261902	NA,C	NA,T	NA,1	NA,inf	NA,inf	NA,0.630232	0.000177783	0.00035558
2	chr19:19177906:C:T	19177906	NA,T	NA,C	NA,1	NA,-inf	NA,inf	NA,0.616702	0.000177781	0.000355566
2	chr19:19204793:C:T	19204793	T,NA	C,NA	1,NA	-inf,NA	inf,NA	1.29926,NA	0.000177714	0.00035545
2	chr19:20101300:T:C	20101300	C,C	T,T	1,1	inf,inf	inf,inf	0.152882,1.79819	0.000177641	0.000355344
2	chr19:19886148:A:G	19886148	NA,G	NA,A	NA,1	NA,inf	NA,inf	NA,0.584046	0.000177423	0.000354864
2	chr19:18546248:A:G	18546248	NA,G	NA,A	NA,1	NA,inf	NA,inf	NA,0.636739	0.000177309	0.000354625
2	chr19:18604999:C:T	18604999	T,T	C,C	1,1	-inf,inf	inf,inf	0.953716,1.10908	0.000177296	0.000354638
2	chr19:20203327:C:T	20203327	T,T	C,C	1,1	inf,-inf	inf,inf	0.180507,1.64822	0.000177279	0.000354574
2	chr19:20178457:T:C	20178457	NA,C	NA,T	NA,1	NA,inf	NA,inf	NA,0.645472	0.000177204	0.000354423
2	chr19:20264940:T:C	20264940	NA,C	NA,T	NA,1	NA,inf	NA,inf	NA,0.628055	0.000177203	0.00035442
2	chr19:19721204:C:T	19721204	NA,T	NA,C	NA,1	NA,-inf	NA,inf	NA,0.656208	0.000177177	0.000354354
2	chr19:18516331:C:A	18516331	NA,A	NA,C	NA,1	NA,-inf	NA,inf	NA,0.624364	0.000177169	0.000354339
2	chr19:20336702:G:A	20336702	NA,A	NA,G	NA,1	NA,-inf	NA,inf	NA,0.623872	0.000177145	0.000354296
2	chr19:18907024:A:G	18907024	NA,G	NA,A	NA,1	NA,-inf	NA,inf	NA,0.613875	0.00017712	0.000354242
2	chr19:20328483:C:T	20328483	NA,T	NA,C	NA,1	NA,inf	NA,inf	NA,0.625231	0.000176805	0.000353625
2	chr19:18738763:A:G	18738763	G,G	A,A	1,1	-inf,-inf	inf,inf	0.815277,1.22548	0.000176802	0.000353596
2	chr19:19787818:C:T	19787818	NA,T	NA,C	NA,1	NA,inf	NA,inf	NA,0.629074	0.000176761	0.00035355
2	chr19:18734056:C:T	18734056	NA,T	NA,C	NA,1	NA,-inf	NA,inf	NA,0.63404	0.000176726	0.000353458
2	chr19:20328482:G:T	20328482	NA,T	NA,G	NA,1	NA,inf	NA,inf	NA,0.624459	0.000176601	0.000353216
2	chr19:20371966:G:A	20371966	NA,A	NA,G	NA,1	NA,-inf	NA,inf	NA,0.622533	0.000176365	0.000352731
2	chr19:18484031:C:T	18484031	NA,T	NA,C	NA,1	NA,-inf	NA,inf	NA,0.618496	0.00017624	0.000352481
2	chr19:18846296:C:T	18846296	NA,T	NA,C	NA,1	NA,inf	NA,inf	NA,0.635192	0.000175751	0.000351512
2	chr19:18557682:T:C	18557682	NA,C	NA,T	NA,1	NA,inf	NA,inf	NA,0.612403	0.000175661	0.000351329
2	chr19:18577187:C:T	18577187	NA,T	NA,C	NA,1	NA,inf	NA,inf	NA,0.602514	0.000175638	0.000351289
2	chr19:20130698:A:C	20130698	NA,C	NA,A	NA,1	NA,inf	NA,inf	NA,0.642475	0.000175562	0.000351141
2	chr19:19004096:C:T	19004096	NA,T	NA,C	NA,1	NA,inf	NA,inf	NA,0.661299	0.000175458	0.000350929
2	chr19:19711757:G:A	19711757	NA,A	NA,G	NA,1	NA,inf	NA,inf	NA,0.653421	0.000175457	0.000350931
2	chr19:20082981:T:C	20082981	NA,C	NA,T	NA,1	NA,inf	NA,inf	NA,0.639223	0.000175437	0.000350902
2	chr19:18879789:C:G	18879789	NA,G	NA,C	NA,1	NA,-inf	NA,inf	NA,0.614471	0.000175223	0.000350448
2	chr19:19554222:G:A	19554222	NA,A	NA,G	NA,1	NA,-inf	NA,inf	NA,0.778733	0.000175037	0.000350078
2	chr19:18517165:G:T	18517165	NA,T	NA,G	NA,1	NA,inf	NA,inf	NA,0.61341	0.000174957	0.000349926
2	chr19:20033878:C:T	20033878	NA,T	NA,C	NA,1	NA,-inf	NA,inf	NA,0.596048	0.000174942	0.00034989
2	chr19:19921866:T:C	19921866	C,C	T,T	1,1	-inf,inf	inf,inf	1.29349,0.0874338	0.000174726	0.000349473
2	chr19:20109421:TTAATA:T	20109421	NA,T	NA,TTAATA	NA,1	NA,inf	NA,inf	NA,0.639286	0.000174549	0.000349113
2	chr19:19405594:C:A	19405594	NA,A	NA,C	NA,1	NA,inf	NA,inf	NA,0.629631	0.000174543	0.000349097
2	chr19:19007078:C:T	19007078	NA,T	NA,C	NA,1	NA,inf	NA,inf	NA,0.633675	0.000174538	0.00034909
2	chr19:18779672:G:A	18779672	NA,A	NA,G	NA,1	NA,-inf	NA,inf	NA,0.608847	0.000174535	0.000349074
2	chr19:18579532:C:G	18579532	NA,G	NA,C	NA,1	NA,inf	NA,inf	NA,0.595198	0.000174405	0.000348825
2	chr19:20373522:G:A	20373522	NA,A	NA,G	NA,1	NA,inf	NA,inf	NA,0.621525	0.00017437	0.000348764
2	chr19:19007572:C:T	19007572	NA,T	NA,C	NA,1	NA,inf	NA,inf	NA,0.632876	0.000174333	0.00034868
2	chr19:19425195:T:C	19425195	NA,C	NA,T	NA,1	NA,inf	NA,inf	NA,0.62853	0.000174265	0.000348539
2	chr19:18933532:G:T	18933532	NA,T	NA,G	NA,1	NA,-inf	NA,inf	NA,0.617732	0.000174196	0.000348394
2	chr19:18662625:C:T	18662625	NA,T	NA,C	NA,1	NA,-inf	NA,inf	NA,0.644008	0.000174155	0.000348312
2	chr19:19846074:C:T	19846074	T,NA	C,NA	1,NA	-inf,NA	inf,NA	1.15944,NA	0.000174093	0.000348219
2	chr19:20119834:T:C	20119834	NA,C	NA,T	NA,1	NA,-inf	NA,inf	NA,0.633382	0.000174046	0.000348099
2	chr19:19401319:A:G	19401319	NA,G	NA,A	NA,1	NA,-inf	NA,inf	NA,0.589814	0.00017389	0.000347784
2	chr19:19263135:C:T	19263135	T,NA	C,NA	1,NA	inf,NA	inf,NA	1.27929,NA	0.000173876	0.000347291
2	chr19:19780066:TTTTA:T	19780066	NA,T	NA,TTTTA	NA,1	NA,inf	NA,inf	NA,0.647535	0.000173809	0.000347634
2	chr19:19782616:G:A	19782616	NA,A	NA,G	NA,1	NA,-inf	NA,inf	NA,0.594596	0.000173702	0.000347404
2	chr19:18910303:G:A	18910303	NA,A	NA,G	NA,1	NA,inf	NA,inf	NA,0.608865	0.000173559	0.000347128
2	chr19:19736802:C:T	19736802	NA,T	NA,C	NA,1	NA,inf	NA,inf	NA,0.645818	0.000173495	0.000347008
2	chr19:18947307:G:A	18947307	NA,A	NA,G	NA,1	NA,inf	NA,inf	NA,0.610564	0.000173468	0.000346943
2	chr19:20327923:A:G	20327923	NA,G	NA,A	NA,1	NA,inf	NA,inf	NA,0.586902	0.000173421	0.000346856
2	chr19:18586673:T:C	18586673	NA,C	NA,T	NA,1	NA,inf	NA,inf	NA,0.606872	0.00017338	0.00034677
2	chr19:20084116:C:T	20084116	NA,T	NA,C	NA,1	NA,inf	NA,inf	NA,0.630806	0.000173121	0.00034627
2	chr19:18566177:G:A	18566177	NA,A	NA,G	NA,1	NA,inf	NA,inf	NA,0.591497	0.000173103	0.000346218
2	chr19:19700347:T:C	19700347	NA,C	NA,T	NA,1	NA,-inf	NA,inf	NA,0.737065	0.00017309	0.000346186
2	chr19:19801703:AT:A	19801703	NA,A	NA,AT	NA,1	NA,inf	NA,inf	NA,0.637503	0.000173079	0.000346177
2	chr19:19127873:A:C	19127873	NA,C	NA,A	NA,1	NA,inf	NA,inf	NA,0.620783	0.000172874	0.000345759
2	chr19:19424946:T:C	19424946	NA,C	NA,T	NA,1	NA,-inf	NA,inf	NA,0.781629	0.000172826	0.000345663
2	chr19:19587687:A:AG	19587687	NA,AG	NA,A	NA,1	NA,inf	NA,inf	NA,0.633665	0.000172737	0.000345489
2	chr19:19964866:G:C	19964866	NA,C	NA,G	NA,1	NA,-inf	NA,inf	NA,0.605269	0.000172685	0.000345373
2	chr19:19840922:A:C	19840922	NA,C	NA,A	NA,1	NA,inf	NA,inf	NA,0.594479	0.000172559	0.000345141
2	chr19:19699767:T:TG	19699767	NA,TG	NA,T	NA,1	NA,-inf	NA,inf	NA,0.751146	0.000172421	0.00034485
2	chr19:18802729:T:C	18802729	NA,C	NA,T	NA,1	NA,inf	NA,inf	NA,0.578005	0.000172355	0.000344719
2	chr19:18593968:T:A	18593968	NA,A	NA,T	NA,1	NA,inf	NA,inf	NA,0.598827	0.000172138	0.000344288
2	chr19:20270825:A:G	20270825	NA,G	NA,A	NA,1	NA,-inf	NA,inf	NA,0.621022	0.000172087	0.000344179
2	chr19:18949498:G:T	18949498	NA,T	NA,G	NA,1	NA,inf	NA,inf	NA,0.558547	0.000172031	0.000344065
2	chr19:20110232:A:G	20110232	NA,G	NA,A	NA,1	NA,inf	NA,inf	NA,0.631172	0.000171896	0.000343808
2	chr19:19047849:C:T	19047849	NA,T	NA,C	NA,1	NA,inf	NA,inf	NA,0.551652	0.000171621	0.000343259
2	chr19:18700995:T:C	18700995	NA,C	NA,T	NA,1	NA,-inf	NA,inf	NA,0.613896	0.000171572	0.000343153
2	chr19:18766358:C:T	18766358	NA,T	NA,C	NA,1	NA,inf	NA,inf	NA,0.624664	0.000171557	0.000343131
2	chr19:18989345:A:G	18989345	NA,G	NA,A	NA,1	NA,inf	NA,inf	NA,0.6449	0.000171405	0.000342824
2	chr19:20182704:C:T	20182704	NA,T	NA,C	NA,1	NA,inf	NA,inf	NA,0.610251	0.000171361	0.000342749
2	chr19:18981994:G:A	18981994	A,NA	G,NA	1,NA	-inf,NA	inf,NA	1.0608,NA	0.000171361	0.000342739
2	chr19:19801699:A:G	19801699	NA,G	NA,A	NA,1	NA,inf	NA,inf	NA,0.630666	0.000171356	0.000342731
2	chr19:18513479:A:G	18513479	NA,G	NA,A	NA,1	NA,inf	NA,inf	NA,0.575366	0.000170741	0.000341492
2	chr19:19706763:TCAAA:T	19706763	NA,T	NA,TCAAA	NA,1	NA,inf	NA,inf	NA,0.63857	0.000170727	0.000341473
2	chr19:19894455:A:C	19894455	NA,C	NA,A	NA,1	NA,inf	NA,inf	NA,0.618347	0.000170581	0.000341183
2	chr19:20368361:G:A	20368361	NA,A	NA,G	NA,1	NA,inf	NA,inf	NA,0.606027	0.000170439	0.0003409
2	chr19:18541621:G:A	18541621	NA,A	NA,G	NA,1	NA,-inf	NA,inf	NA,0.598078	0.000170334	0.000340668
2	chr19:18509629:A:G	18509629	NA,G	NA,A	NA,1	NA,inf	NA,inf	NA,0.604254	0.000169896	0.000339803
2	chr19:18977560:T:A	18977560	A,A	T,T	1,1	-inf,inf	inf,inf	0.367848,1.29858	0.000169807	0.000339593
2	chr19:19057038:G:A	19057038	NA,A	NA,G	NA,1	NA,-inf	NA,inf	NA,0.572111	0.000169568	0.000339135
2	chr19:20231037:G:T	20231037	T,NA	G,NA	1,NA	-inf,NA	inf,NA	1.04825,NA	0.000169463	0.000338937
2	chr19:19741460:G:A	19741460	NA,A	NA,G	NA,1	NA,inf	NA,inf	NA,0.646664	0.000169186	0.000338392
2	chr19:19176920:A:G	19176920	NA,G	NA,A	NA,1	NA,inf	NA,inf	NA,0.583482	0.000168859	0.00033773
2	chr19:19317999:T:C	19317999	NA,C	NA,T	NA,1	NA,inf	NA,inf	NA,0.643589	0.00016863	0.000337278
2	chr19:18652072:T:C	18652072	C,C	T,T	1,1	-inf,-inf	inf,inf	0.0949159,1.68182	0.000168593	0.000337171
2	chr19:19948684:G:A	19948684	A,A	G,G	1,1	-inf,inf	inf,inf	1.37765,0.100354	0.00016857	0.000337161
2	chr19:18960038:C:T	18960038	NA,T	NA,C	NA,1	NA,inf	NA,inf	NA,0.575995	0.000168396	0.000336793
2	chr19:19070125:C:CT	19070125	NA,CT	NA,C	NA,1	NA,inf	NA,inf	NA,0.537097	0.000168242	0.000336501
2	chr19:20073613:T:C	20073613	NA,C	NA,T	NA,1	NA,inf	NA,inf	NA,0.629759	0.000168217	0.000336451
2	chr19:20301465:G:T	20301465	T,T	G,G	1,1	-inf,-inf	inf,inf	0.465185,1.5728	0.000168185	0.000336396
2	chr19:20246384:G:T	20246384	NA,T	NA,G	NA,1	NA,inf	NA,inf	NA,0.592148	0.000168089	0.000336191
2	chr19:19088449:G:A	19088449	NA,A	NA,G	NA,1	NA,inf	NA,inf	NA,0.536151	0.000167944	0.000335905
2	chr19:19089156:G:C	19089156	NA,C	NA,G	NA,1	NA,inf	NA,inf	NA,0.536916	0.000167937	0.000335891
2	chr19:19850447:A:C	19850447	NA,C	NA,A	NA,1	NA,inf	NA,inf	NA,0.576084	0.000167865	0.000335744
2	chr19:18806732:G:A	18806732	NA,A	NA,G	NA,1	NA,-inf	NA,inf	NA,0.573094	0.000167705	0.000335418
2	chr19:20359098:G:C	20359098	NA,C	NA,G	NA,1	NA,inf	NA,inf	NA,0.57317	0.000167686	0.000335385
2	chr19:20335633:C:T	20335633	T,T	C,C	1,1	-inf,-inf	inf,inf	1.44808,0.31531	0.00016763	0.000335277
2	chr19:20073313:A:G	20073313	G,G	A,A	1,1	-inf,inf	inf,inf	1.09519,0.392255	0.000167623	0.000335242
2	chr19:19936152:A:G	19936152	NA,G	NA,A	NA,1	NA,-inf	NA,inf	NA,0.564555	0.000167583	0.000335169
2	chr19:19284723:G:T	19284723	NA,T	NA,G	NA,1	NA,inf	NA,inf	NA,0.63822	0.000167561	0.00033514
2	chr19:20075936:A:G	20075936	NA,G	NA,A	NA,1	NA,inf	NA,inf	NA,0.626278	0.00016735	0.000334717
2	chr19:18598174:G:A	18598174	NA,A	NA,G	NA,1	NA,inf	NA,inf	NA,0.589157	0.000167294	0.000334595
2	chr19:19040466:G:A	19040466	NA,A	NA,G	NA,1	NA,inf	NA,inf	NA,0.53494	0.000167233	0.000334483
2	chr19:19114350:G:A	19114350	NA,A	NA,G	NA,1	NA,inf	NA,inf	NA,0.532421	0.000167026	0.00033407
2	chr19:19869043:T:G	19869043	NA,G	NA,T	NA,1	NA,inf	NA,inf	NA,0.547746	0.000166985	0.000333989
2	chr19:19089421:A:G	19089421	NA,G	NA,A	NA,1	NA,inf	NA,inf	NA,0.531319	0.000166602	0.000333222
2	chr19:19053225:T:A	19053225	NA,A	NA,T	NA,1	NA,inf	NA,inf	NA,0.531338	0.000166344	0.000332706
2	chr19:18568590:G:A	18568590	NA,A	NA,G	NA,1	NA,inf	NA,inf	NA,0.573385	0.000166205	0.000332424
2	chr19:18974227:G:A	18974227	NA,A	NA,G	NA,1	NA,inf	NA,inf	NA,0.5844	0.000165895	0.0003318
2	chr19:19975162:T:G	19975162	G,NA	T,NA	1,NA	-inf,NA	inf,NA	1.16643,NA	0.000165874	0.000331783
2	chr19:18801275:TATC:T	18801275	NA,T	NA,TATC	NA,1	NA,inf	NA,inf	NA,0.556045	0.000165831	0.000331672
2	chr19:20229067:G:A	20229067	NA,A	NA,G	NA,1	NA,inf	NA,inf	NA,0.587082	0.000165767	0.00033156
2	chr19:18957038:G:A	18957038	A,A	G,G	1,1	inf,-inf	inf,inf	1.14117,0.176714	0.000165676	0.000331327
2	chr19:19187027:G:A	19187027	NA,A	NA,G	NA,1	NA,inf	NA,inf	NA,0.564982	0.000165673	0.000331358
2	chr19:18795799:G:C	18795799	NA,C	NA,G	NA,1	NA,inf	NA,inf	NA,0.576891	0.000165629	0.000331273
2	chr19:20094410:G:A	20094410	NA,A	NA,G	NA,1	NA,inf	NA,inf	NA,0.601723	0.000165587	0.000331192
2	chr19:19828626:C:T	19828626	NA,T	NA,C	NA,1	NA,-inf	NA,inf	NA,0.574282	0.000165402	0.000330813
2	chr19:18799394:A:G	18799394	G,NA	A,NA	1,NA	inf,NA	inf,NA	0.863108,NA	0.000165367	0.000330743
2	chr19:19232984:G:A	19232984	A,NA	G,NA	1,NA	inf,NA	inf,NA	0.615853,NA	0.000165345	0.000330377
2	chr19:20246394:AG:A	20246394	NA,A	NA,AG	NA,1	NA,inf	NA,inf	NA,0.580747	0.000165278	0.000330569
2	chr19:19641299:GTCTCGA:G	19641299	NA,G	NA,GTCTCGA	NA,1	NA,-inf	NA,inf	NA,0.520229	0.000165241	0.00033048
2	chr19:19204254:G:A	19204254	NA,A	NA,G	NA,1	NA,-inf	NA,inf	NA,0.543383	0.000165178	0.000330363
2	chr19:20020516:A:T	20020516	T,NA	A,NA	1,NA	inf,NA	inf,NA	0.770644,NA	0.00016483	0.000329667
2	chr19:19467934:A:G	19467934	G,G	A,A	1,1	inf,inf	inf,inf	6.69765,0.48801	0.00016477	0.000372336
2	chr19:19706524:C:G	19706524	NA,G	NA,C	NA,1	NA,inf	NA,inf	NA,0.613363	0.000164763	0.000329545
2	chr19:19795409:A:G	19795409	NA,G	NA,A	NA,1	NA,inf	NA,inf	NA,0.579092	0.000164634	0.000329294
2	chr19:19952746:A:G	19952746	NA,G	NA,A	NA,1	NA,-inf	NA,inf	NA,0.594777	0.000164395	0.000328794
2	chr19:19554651:C:T	19554651	NA,T	NA,C	NA,1	NA,-inf	NA,inf	NA,0.558964	0.00016436	0.000328726
2	chr19:19986898:G:A	19986898	A,NA	G,NA	1,NA	-inf,NA	inf,NA	1.16055,NA	0.000164333	0.0003287
2	chr19:19072854:G:A	19072854	NA,A	NA,G	NA,1	NA,inf	NA,inf	NA,0.521562	0.000164299	0.000328616
2	chr19:19285636:G:A	19285636	NA,A	NA,G	NA,1	NA,inf	NA,inf	NA,0.603489	0.000164271	0.000328552
2	chr19:18797309:G:A	18797309	NA,A	NA,G	NA,1	NA,inf	NA,inf	NA,0.549	0.000164205	0.00032842
2	chr19:19073062:A:G	19073062	NA,G	NA,A	NA,1	NA,inf	NA,inf	NA,0.520785	0.000164137	0.000328292
2	chr19:18922633:G:A	18922633	NA,A	NA,G	NA,1	NA,inf	NA,inf	NA,0.554099	0.000164063	0.000328142
2	chr19:18758917:T:C	18758917	C,NA	T,NA	1,NA	inf,NA	inf,NA	0.925122,NA	0.000164045	0.000328104
2	chr19:20073759:G:A	20073759	NA,A	NA,G	NA,1	NA,inf	NA,inf	NA,0.611625	0.000163914	0.000327846
2	chr19:19083859:G:A	19083859	NA,A	NA,G	NA,1	NA,inf	NA,inf	NA,0.519791	0.000163883	0.000327783
2	chr19:20033724:A:C	20033724	C,C	A,A	1,1	-inf,-inf	inf,inf	0.00777691,1.67835	0.000163872	0.000327782
2	chr19:19084795:T:C	19084795	NA,C	NA,T	NA,1	NA,inf	NA,inf	NA,0.519328	0.000163772	0.000327562
2	chr19:18737993:A:C	18737993	NA,C	NA,A	NA,1	NA,-inf	NA,inf	NA,0.571361	0.000163753	0.000327512
2	chr19:18694898:T:G	18694898	G,G	T,T	1,1	inf,-inf	inf,inf	0.389937,1.57672	0.000163736	0.000327461
2	chr19:18748809:A:G	18748809	NA,G	NA,A	NA,1	NA,-inf	NA,inf	NA,0.554424	0.000163715	0.000327436
2	chr19:19681522:G:T	19681522	NA,T	NA,G	NA,1	NA,-inf	NA,inf	NA,0.706363	0.000163606	0.000327217
2	chr19:20219716:C:T	20219716	NA,T	NA,C	NA,1	NA,inf	NA,inf	NA,0.577767	0.000163568	0.00032716
2	chr19:19072425:TG:T	19072425	NA,T	NA,TG	NA,1	NA,inf	NA,inf	NA,0.518455	0.00016356	0.000327137
2	chr19:19074090:A:C	19074090	NA,C	NA,A	NA,1	NA,inf	NA,inf	NA,0.518455	0.00016356	0.000327137
2	chr19:20199308:C:T	20199308	T,T	C,C	1,1	inf,-inf	inf,inf	0.192526,1.59512	0.000163446	0.00032691
2	chr19:19895880:A:G	19895880	NA,G	NA,A	NA,1	NA,-inf	NA,inf	NA,0.549314	0.000163435	0.000326876
2	chr19:20117637:G:A	20117637	A,NA	G,NA	1,NA	-inf,NA	inf,NA	1.00043,NA	0.00016342	0.000326855
2	chr19:20070961:T:A	20070961	NA,A	NA,T	NA,1	NA,-inf	NA,inf	NA,0.576035	0.000163414	0.000326831
2	chr19:19081323:G:A	19081323	A,NA	G,NA	1,NA	inf,NA	inf,NA	0.75033,NA	0.000163396	0.000326784
2	chr19:19355612:G:A	19355612	A,NA	G,NA	1,NA	inf,NA	inf,NA	3.48119,NA	0.000162878	0.00032589
2	chr19:19912834:T:C	19912834	C,C	T,T	1,1	-inf,inf	inf,inf	1.15956,0.131961	0.000162827	0.000325653
2	chr19:19072759:G:C	19072759	NA,C	NA,G	NA,1	NA,inf	NA,inf	NA,0.515379	0.000162813	0.000325644
2	chr19:19056560:A:C	19056560	NA,C	NA,A	NA,1	NA,inf	NA,inf	NA,0.516499	0.000162769	0.000325555
2	chr19:19448369:C:T	19448369	NA,T	NA,C	NA,1	NA,inf	NA,inf	NA,0.59832	0.000162669	0.000325351
2	chr19:19011224:C:T	19011224	NA,T	NA,C	NA,1	NA,-inf	NA,inf	NA,0.544064	0.000162656	0.000325314
2	chr19:19947440:T:C	19947440	NA,C	NA,T	NA,1	NA,inf	NA,inf	NA,0.547909	0.000162638	0.000325297
2	chr19:19056269:T:TG	19056269	NA,TG	NA,T	NA,1	NA,-inf	NA,inf	NA,0.544198	0.000162636	0.000325272
2	chr19:19512398:C:T	19512398	NA,T	NA,C	NA,1	NA,-inf	NA,inf	NA,0.551549	0.000162386	0.000324778
2	chr19:18496583:C:G	18496583	NA,G	NA,C	NA,1	NA,-inf	NA,inf	NA,0.561691	0.000162372	0.000324747
2	chr19:19323080:G:A	19323080	A,NA	G,NA	1,NA	inf,NA	inf,NA	3.50988,NA	0.000162303	0.000324748
2	chr19:18518323:G:A	18518323	NA,A	NA,G	NA,1	NA,-inf	NA,inf	NA,0.563235	0.000162013	0.000324028
2	chr19:19043759:C:T	19043759	NA,T	NA,C	NA,1	NA,inf	NA,inf	NA,0.513383	0.000161873	0.000323763
2	chr19:18801051:G:A	18801051	A,NA	G,NA	1,NA	inf,NA	inf,NA	0.853023,NA	0.000161813	0.000323635
2	chr19:18577774:G:A	18577774	NA,A	NA,G	NA,1	NA,inf	NA,inf	NA,0.555889	0.000161806	0.000323621
2	chr19:20378752:C:T	20378752	NA,T	NA,C	NA,1	NA,inf	NA,inf	NA,0.549959	0.000161694	0.000323403
2	chr19:20020140:G:C	20020140	NA,C	NA,G	NA,1	NA,-inf	NA,inf	NA,0.560271	0.000161657	0.000323319
2	chr19:18569672:A:G	18569672	NA,G	NA,A	NA,1	NA,inf	NA,inf	NA,0.55575	0.000161627	0.000323262
2	chr19:20035941:G:C	20035941	NA,C	NA,G	NA,1	NA,inf	NA,inf	NA,0.583465	0.000161569	0.000323151
2	chr19:20333451:C:T	20333451	T,T	C,C	1,1	-inf,-inf	inf,inf	1.52197,0.539109	0.000161387	0.0003228
2	chr19:18902996:G:A	18902996	NA,A	NA,G	NA,1	NA,inf	NA,inf	NA,0.552625	0.000161288	0.00032259
2	chr19:18703947:T:G	18703947	NA,G	NA,T	NA,1	NA,-inf	NA,inf	NA,0.569408	0.000161131	0.000322272
2	chr19:19906581:C:T	19906581	T,T	C,C	1,1	-inf,inf	inf,inf	1.15775,0.119647	0.000161034	0.000322067
2	chr19:19272758:C:G	19272758	NA,G	NA,C	NA,1	NA,-inf	NA,inf	NA,0.540299	0.000160995	0.000321995
2	chr19:18710001:T:C	18710001	NA,C	NA,T	NA,1	NA,-inf	NA,inf	NA,0.537682	0.000160859	0.000321726
2	chr19:18712221:G:C	18712221	C,C	G,G	1,1	-inf,inf	inf,inf	0.798295,0.830681	0.000160811	0.000321617
2	chr19:19851379:T:C	19851379	NA,C	NA,T	NA,1	NA,-inf	NA,inf	NA,0.551994	0.000160808	0.000321623
2	chr19:18931799:C:T	18931799	T,T	C,C	1,1	-inf,inf	inf,inf	0.872121,1.11265	0.000160644	0.000321279
2	chr19:20199670:T:C	20199670	C,C	T,T	1,1	inf,-inf	inf,inf	0.18639,1.58986	0.000160517	0.000321051
2	chr19:19949634:C:T	19949634	NA,T	NA,C	NA,1	NA,-inf	NA,inf	NA,0.58213	0.000160515	0.000321045
2	chr19:18719444:C:T	18719444	NA,T	NA,C	NA,1	NA,-inf	NA,inf	NA,0.568227	0.000160406	0.000320821
2	chr19:20186568:T:G	20186568	G,G	T,T	1,1	inf,-inf	inf,inf	0.179073,1.59349	0.000160298	0.000320613
2	chr19:20233272:TCG:T	20233272	NA,T	NA,TCG	NA,1	NA,inf	NA,inf	NA,0.56313	0.000160177	0.000320379
2	chr19:18907191:G:C	18907191	NA,C	NA,G	NA,1	NA,inf	NA,inf	NA,0.546978	0.000160071	0.000320155
2	chr19:18694762:G:C	18694762	NA,C	NA,G	NA,1	NA,inf	NA,inf	NA,0.573643	0.000160056	0.000320127
2	chr19:19678718:C:T	19678718	NA,T	NA,C	NA,1	NA,-inf	NA,inf	NA,0.744926	0.000160013	0.000320029
2	chr19:19060754:C:G	19060754	NA,G	NA,C	NA,1	NA,-inf	NA,inf	NA,0.533068	0.000160005	0.000320011
2	chr19:19697329:GC:G	19697329	NA,G	NA,GC	NA,1	NA,inf	NA,inf	NA,0.587094	0.000159917	0.000319854
2	chr19:18578544:TTCTC:T	18578544	NA,T	NA,TTCTC	NA,1	NA,inf	NA,inf	NA,0.538689	0.000159766	0.000319546
2	chr19:18818056:G:A	18818056	NA,A	NA,G	NA,1	NA,-inf	NA,inf	NA,0.552303	0.000159748	0.000319498
2	chr19:18990264:C:A	18990264	NA,A	NA,C	NA,1	NA,-inf	NA,inf	NA,0.531703	0.000159732	0.000319466
2	chr19:20012520:C:A	20012520	NA,A	NA,C	NA,1	NA,-inf	NA,inf	NA,0.548845	0.00015973	0.000319465
2	chr19:20367491:T:C	20367491	NA,C	NA,T	NA,1	NA,inf	NA,inf	NA,0.55944	0.000159563	0.000319143
2	chr19:19956140:T:C	19956140	NA,C	NA,T	NA,1	NA,-inf	NA,inf	NA,0.550964	0.000159525	0.000319056
2	chr19:19062065:A:C	19062065	NA,C	NA,A	NA,1	NA,-inf	NA,inf	NA,0.530893	0.000159497	0.000318995
2	chr19:19421101:A:G	19421101	G,G	A,A	1,1	inf,inf	inf,inf	4.61175,0.70347	0.000159417	0.00031946
2	chr19:20331022:C:A	20331022	A,A	C,C	1,1	-inf,-inf	inf,inf	1.52,0.532189	0.000159356	0.000318738
2	chr19:18898818:C:T	18898818	NA,T	NA,C	NA,1	NA,-inf	NA,inf	NA,0.584763	0.000159356	0.00031872
2	chr19:19627504:C:T	19627504	NA,T	NA,C	NA,1	NA,-inf	NA,inf	NA,0.652814	0.000159337	0.00031868
2	chr19:20307569:C:G	20307569	G,G	C,C	1,1	-inf,-inf	inf,inf	0.684664,1.38474	0.000159235	0.000318498
2	chr19:19496039:C:T	19496039	T,NA	C,NA	1,NA	-inf,NA	inf,NA	1.23152,NA	0.000159144	0.00031831
2	chr19:20308237:T:A	20308237	NA,A	NA,T	NA,1	NA,inf	NA,inf	NA,0.575661	0.000158783	0.000317591
2	chr19:20251994:G:A	20251994	NA,A	NA,G	NA,1	NA,inf	NA,inf	NA,0.532026	0.000158768	0.000317547
2	chr19:19989540:G:A	19989540	A,NA	G,NA	1,NA	-inf,NA	inf,NA	1.13771,NA	0.000158706	0.000317446
2	chr19:19997686:G:A	19997686	A,NA	G,NA	1,NA	-inf,NA	inf,NA	1.13771,NA	0.000158706	0.000317446
2	chr19:19264015:C:A	19264015	NA,A	NA,C	NA,1	NA,-inf	NA,inf	NA,0.511313	0.000158679	0.000317361
2	chr19:19652456:A:T	19652456	NA,T	NA,A	NA,1	NA,-inf	NA,inf	NA,0.684787	0.000158616	0.00031724
2	chr19:19792688:A:C	19792688	NA,C	NA,A	NA,1	NA,inf	NA,inf	NA,0.55294	0.000158555	0.000317135
2	chr19:19046449:G:A	19046449	NA,A	NA,G	NA,1	NA,-inf	NA,inf	NA,0.526565	0.000158476	0.000316954
2	chr19:19900968:C:T	19900968	NA,T	NA,C	NA,1	NA,-inf	NA,inf	NA,0.552048	0.000158465	0.00031694
2	chr19:19167062:G:T	19167062	NA,T	NA,G	NA,1	NA,-inf	NA,inf	NA,0.517096	0.000158428	0.00031686
2	chr19:20368244:C:T	20368244	NA,T	NA,C	NA,1	NA,-inf	NA,inf	NA,0.552836	0.00015819	0.00031639
2	chr19:20217963:C:G	20217963	NA,G	NA,C	NA,1	NA,inf	NA,inf	NA,0.535295	0.000158174	0.000316361
2	chr19:20359777:G:C	20359777	NA,C	NA,G	NA,1	NA,-inf	NA,inf	NA,0.549334	0.000158129	0.000316266
2	chr19:18949441:T:A	18949441	NA,A	NA,T	NA,1	NA,-inf	NA,inf	NA,0.522902	0.000158063	0.000316131
2	chr19:20359035:C:A	20359035	NA,A	NA,C	NA,1	NA,-inf	NA,inf	NA,0.548855	0.000158022	0.000316051
2	chr19:19206628:A:C	19206628	NA,C	NA,A	NA,1	NA,-inf	NA,inf	NA,0.831822	0.00015802	0.000316043
2	chr19:20186388:C:T	20186388	T,T	C,C	1,1	inf,-inf	inf,inf	0.179083,1.58498	0.000157806	0.00031563
2	chr19:19522324:T:C	19522324	NA,C	NA,T	NA,1	NA,inf	NA,inf	NA,0.595474	0.00015772	0.000315454
2	chr19:18868509:C:T	18868509	NA,T	NA,C	NA,1	NA,-inf	NA,inf	NA,0.520854	0.000157683	0.000315371
2	chr19:18992826:G:A	18992826	NA,A	NA,G	NA,1	NA,inf	NA,inf	NA,0.495011	0.00015766	0.000315338
2	chr19:19506730:G:A	19506730	NA,A	NA,G	NA,1	NA,inf	NA,inf	NA,0.55601	0.000157656	0.000315323
2	chr19:19172264:G:A	19172264	NA,A	NA,G	NA,1	NA,-inf	NA,inf	NA,0.515959	0.000157655	0.000315313
2	chr19:19529245:C:T	19529245	NA,T	NA,C	NA,1	NA,inf	NA,inf	NA,0.595484	0.000157603	0.000315224
2	chr19:18990855:C:A	18990855	NA,A	NA,C	NA,1	NA,inf	NA,inf	NA,0.494542	0.000157553	0.000315123
2	chr19:19100612:C:T	19100612	NA,T	NA,C	NA,1	NA,-inf	NA,inf	NA,0.649767	0.000157492	0.000314994
2	chr19:18659067:T:C	18659067	NA,C	NA,T	NA,1	NA,inf	NA,inf	NA,0.555914	0.000157424	0.000314865
2	chr19:19884667:TC:T	19884667	NA,T	NA,TC	NA,1	NA,-inf	NA,inf	NA,0.540624	0.000157374	0.000314754
2	chr19:19186612:G:C	19186612	NA,C	NA,G	NA,1	NA,-inf	NA,inf	NA,0.514005	0.000157227	0.000314457
2	chr19:19186781:T:A	19186781	NA,A	NA,T	NA,1	NA,-inf	NA,inf	NA,0.514005	0.000157227	0.000314457
2	chr19:20332572:A:G	20332572	G,G	A,A	1,1	-inf,-inf	inf,inf	1.47597,0.204616	0.000157184	0.000314391
2	chr19:20333232:C:T	20333232	T,T	C,C	1,1	-inf,-inf	inf,inf	1.46581,0.231834	0.000157106	0.000314233
2	chr19:20010616:G:A	20010616	NA,A	NA,G	NA,1	NA,-inf	NA,inf	NA,0.521017	0.000157074	0.000314153
2	chr19:19187620:C:A	19187620	NA,A	NA,C	NA,1	NA,-inf	NA,inf	NA,0.495427	0.000157045	0.000314088
2	chr19:19818078:T:C	19818078	NA,C	NA,T	NA,1	NA,-inf	NA,inf	NA,0.525004	0.000156846	0.0003137
2	chr19:19030464:A:C	19030464	NA,C	NA,A	NA,1	NA,-inf	NA,inf	NA,0.518826	0.000156834	0.000313669
2	chr19:20028179:G:A	20028179	NA,A	NA,G	NA,1	NA,inf	NA,inf	NA,0.561761	0.000156614	0.000313241
2	chr19:18703715:G:A	18703715	NA,A	NA,G	NA,1	NA,-inf	NA,inf	NA,0.532628	0.000156584	0.000313174
2	chr19:19673950:C:T	19673950	NA,T	NA,C	NA,1	NA,-inf	NA,inf	NA,0.727189	0.000156448	0.0003129
2	chr19:20187615:C:T	20187615	NA,T	NA,C	NA,1	NA,-inf	NA,inf	NA,0.518582	0.000156434	0.000312873
2	chr19:20324317:G:T	20324317	T,NA	G,NA	1,NA	inf,NA	inf,NA	0.776771,NA	0.000156397	0.000312801
2	chr19:18914903:T:C	18914903	NA,C	NA,T	NA,1	NA,inf	NA,inf	NA,0.545818	0.000156394	0.000312792
2	chr19:19004193:T:C	19004193	NA,C	NA,T	NA,1	NA,-inf	NA,inf	NA,0.516666	0.000156339	0.000312681
2	chr19:19030887:C:T	19030887	NA,T	NA,C	NA,1	NA,-inf	NA,inf	NA,0.516666	0.000156339	0.000312681
2	chr19:19032823:T:C	19032823	NA,C	NA,T	NA,1	NA,-inf	NA,inf	NA,0.516723	0.000156334	0.00031267
2	chr19:19305886:G:A	19305886	NA,A	NA,G	NA,1	NA,inf	NA,inf	NA,0.568204	0.000156326	0.000312663
2	chr19:19510195:T:C	19510195	C,C	T,T	1,1	inf,inf	inf,inf	4.12417,1.01951	0.000156213	0.000312796
2	chr19:19952994:G:A	19952994	NA,A	NA,G	NA,1	NA,inf	NA,inf	NA,0.556979	0.000156154	0.000312323
2	chr19:19630999:G:A	19630999	NA,A	NA,G	NA,1	NA,inf	NA,inf	NA,0.574092	0.000156103	0.000312215
2	chr19:20229951:G:A	20229951	A,A	G,G	1,1	inf,-inf	inf,inf	0.320393,1.42947	0.000156068	0.000312152
2	chr19:18909143:T:G	18909143	NA,G	NA,T	NA,1	NA,inf	NA,inf	NA,0.529397	0.000156059	0.000312133
2	chr19:19956102:A:T	19956102	NA,T	NA,A	NA,1	NA,inf	NA,inf	NA,0.556355	0.000156013	0.000312041
2	chr19:19195123:A:G	19195123	G,NA	A,NA	1,NA	-inf,NA	inf,NA	1.23271,NA	0.000155883	0.000311791
2	chr19:18713719:T:TA	18713719	NA,TA	NA,T	NA,1	NA,-inf	NA,inf	NA,0.548297	0.000155825	0.000311661
2	chr19:18761437:G:A	18761437	NA,A	NA,G	NA,1	NA,-inf	NA,inf	NA,0.535847	0.000155683	0.000311373
2	chr19:18989213:T:G	18989213	NA,G	NA,T	NA,1	NA,-inf	NA,inf	NA,0.513412	0.00015561	0.000311222
2	chr19:19268388:TAG:T	19268388	NA,T	NA,TAG	NA,1	NA,inf	NA,inf	NA,0.584021	0.000155412	0.000310841
2	chr19:19663825:G:C	19663825	NA,C	NA,G	NA,1	NA,inf	NA,inf	NA,0.570685	0.000155399	0.000310813
2	chr19:20217979:A:G	20217979	NA,G	NA,A	NA,1	NA,inf	NA,inf	NA,0.541992	0.000155379	0.000310782
2	chr19:20342012:T:C	20342012	NA,C	NA,T	NA,1	NA,inf	NA,inf	NA,0.534722	0.000155252	0.000310517
2	chr19:19997215:A:T	19997215	NA,T	NA,A	NA,1	NA,inf	NA,inf	NA,0.548453	0.000155165	0.000310344
2	chr19:19965940:A:G	19965940	G,NA	A,NA	1,NA	-inf,NA	inf,NA	1.1223,NA	0.000155144	0.000310321
2	chr19:19882496:A:G	19882496	NA,G	NA,A	NA,1	NA,inf	NA,inf	NA,0.507864	0.000155073	0.000310166
2	chr19:18723706:G:C	18723706	NA,C	NA,G	NA,1	NA,-inf	NA,inf	NA,0.545153	0.000155052	0.000310113
2	chr19:18723914:C:T	18723914	NA,T	NA,C	NA,1	NA,-inf	NA,inf	NA,0.545153	0.000155052	0.000310113
2	chr19:19126279:CACTT:C	19126279	NA,C	NA,CACTT	NA,1	NA,inf	NA,inf	NA,0.456075	0.000154976	0.000309967
2	chr19:20136703:C:A	20136703	NA,A	NA,C	NA,1	NA,-inf	NA,inf	NA,0.500797	0.00015494	0.000309881
2	chr19:19189152:C:A	19189152	A,A	C,C	1,1	-inf,inf	inf,inf	3.93131,0.385865	0.000154926	0.000310074
2	chr19:20086296:G:A	20086296	A,A	G,G	1,1	-inf,inf	inf,inf	0.0700291,1.62253	0.000154895	0.000309806
2	chr19:18739388:A:G	18739388	NA,G	NA,A	NA,1	NA,-inf	NA,inf	NA,0.548422	0.000154846	0.000309697
2	chr19:19086375:C:T	19086375	NA,T	NA,C	NA,1	NA,inf	NA,inf	NA,0.481777	0.000154701	0.000309419
2	chr19:19044952:G:A	19044952	NA,A	NA,G	NA,1	NA,-inf	NA,inf	NA,0.509307	0.000154576	0.000309154
2	chr19:18722027:G:A	18722027	NA,A	NA,G	NA,1	NA,inf	NA,inf	NA,0.546088	0.000154518	0.000309052
2	chr19:18907549:G:A	18907549	NA,A	NA,G	NA,1	NA,inf	NA,inf	NA,0.52227	0.000154494	0.000309002
2	chr19:19894704:A:G	19894704	NA,G	NA,A	NA,1	NA,inf	NA,inf	NA,0.504515	0.000154438	0.000308896
2	chr19:19049146:G:A	19049146	NA,A	NA,G	NA,1	NA,inf	NA,inf	NA,0.478808	0.000153929	0.000307875
2	chr19:18734027:G:A	18734027	NA,A	NA,G	NA,1	NA,inf	NA,inf	NA,0.54128	0.000153927	0.000307862
2	chr19:19082000:A:G	19082000	G,NA	A,NA	1,NA	-inf,NA	inf,NA	0.502521,NA	0.000153874	0.00030768
2	chr19:20210340:C:A	20210340	NA,A	NA,C	NA,1	NA,inf	NA,inf	NA,0.534848	0.000153846	0.000307716
2	chr19:20234325:A:T	20234325	NA,T	NA,A	NA,1	NA,inf	NA,inf	NA,0.532359	0.000153635	0.000307294
2	chr19:20217961:A:C	20217961	NA,C	NA,A	NA,1	NA,inf	NA,inf	NA,0.514863	0.000153629	0.000307272
2	chr19:19487802:A:T	19487802	T,NA	A,NA	1,NA	-inf,NA	inf,NA	1.26249,NA	0.000153604	0.000307236
2	chr19:18751704:G:A	18751704	NA,A	NA,G	NA,1	NA,inf	NA,inf	NA,0.529374	0.00015356	0.000307133
2	chr19:18873488:G:C	18873488	NA,C	NA,G	NA,1	NA,-inf	NA,inf	NA,0.518048	0.000153526	0.000307056
2	chr19:20272792:G:A	20272792	NA,A	NA,G	NA,1	NA,inf	NA,inf	NA,0.529316	0.00015345	0.000306912
2	chr19:20236740:AG:A	20236740	NA,A	NA,AG	NA,1	NA,-inf	NA,inf	NA,0.526601	0.000153433	0.000306876
2	chr19:20230178:T:C	20230178	NA,C	NA,T	NA,1	NA,inf	NA,inf	NA,0.513545	0.000153346	0.000306707
2	chr19:19153549:C:T	19153549	NA,T	NA,C	NA,1	NA,inf	NA,inf	NA,0.555112	0.000153271	0.000306557
2	chr19:20135091:G:A	20135091	NA,A	NA,G	NA,1	NA,inf	NA,inf	NA,0.543532	0.000153185	0.000306388
2	chr19:20079411:G:A	20079411	NA,A	NA,G	NA,1	NA,inf	NA,inf	NA,0.50509	0.000153004	0.000306023
2	chr19:18616076:C:T	18616076	NA,T	NA,C	NA,1	NA,inf	NA,inf	NA,0.522013	0.000152989	0.00030599
2	chr19:19003431:G:A	19003431	NA,A	NA,G	NA,1	NA,-inf	NA,inf	NA,0.494515	0.000152882	0.000305763
2	chr19:18943775:C:T	18943775	NA,T	NA,C	NA,1	NA,-inf	NA,inf	NA,0.53523	0.000152737	0.000305481
2	chr19:19061452:T:C	19061452	NA,C	NA,T	NA,1	NA,-inf	NA,inf	NA,0.494483	0.000152736	0.00030547
2	chr19:18886094:GCCA:G	18886094	NA,G	NA,GCCA	NA,1	NA,-inf	NA,inf	NA,0.542111	0.000152723	0.000305451
2	chr19:19170715:C:A	19170715	NA,A	NA,C	NA,1	NA,inf	NA,inf	NA,0.51389	0.00015247	0.000304953
2	chr19:20234492:G:A	20234492	NA,A	NA,G	NA,1	NA,inf	NA,inf	NA,0.509138	0.000152433	0.00030488
2	chr19:20173549:G:A	20173549	NA,A	NA,G	NA,1	NA,inf	NA,inf	NA,0.516934	0.000152408	0.00030483
2	chr19:19099342:G:A	19099342	NA,A	NA,G	NA,1	NA,inf	NA,inf	NA,0.470357	0.000152379	0.000304775
2	chr19:19773509:C:T	19773509	NA,T	NA,C	NA,1	NA,inf	NA,inf	NA,0.52612	0.000152333	0.00030468
2	chr19:18625258:A:G	18625258	NA,G	NA,A	NA,1	NA,inf	NA,inf	NA,0.536638	0.000152216	0.000304449
2	chr19:18665662:G:A	18665662	NA,A	NA,G	NA,1	NA,inf	NA,inf	NA,0.522915	0.000152181	0.000304374
2	chr19:18819756:G:A	18819756	NA,A	NA,G	NA,1	NA,inf	NA,inf	NA,0.533276	0.000152161	0.000304334
2	chr19:19099541:A:G	19099541	NA,G	NA,A	NA,1	NA,inf	NA,inf	NA,0.46934	0.000152155	0.000304328
2	chr19:18675932:G:A	18675932	NA,A	NA,G	NA,1	NA,-inf	NA,inf	NA,0.58656	0.000152075	0.000304154
2	chr19:19091847:A:G	19091847	NA,G	NA,A	NA,1	NA,inf	NA,inf	NA,0.467669	0.000151784	0.000303584
2	chr19:19093955:C:T	19093955	NA,T	NA,C	NA,1	NA,inf	NA,inf	NA,0.467669	0.000151784	0.000303584
2	chr19:19989662:G:A	19989662	A,NA	G,NA	1,NA	-inf,NA	inf,NA	1.11044,NA	0.000151703	0.000303439
2	chr19:19102109:C:T	19102109	NA,T	NA,C	NA,1	NA,inf	NA,inf	NA,0.46703	0.000151644	0.000303306
2	chr19:19975088:GCA:G	19975088	G,NA	GCA,NA	1,NA	-inf,NA	inf,NA	1.1093,NA	0.000151498	0.000303029
2	chr19:20037444:T:C	20037444	NA,C	NA,T	NA,1	NA,inf	NA,inf	NA,0.493206	0.000151389	0.000302799
2	chr19:18555789:G:A	18555789	NA,A	NA,G	NA,1	NA,inf	NA,inf	NA,0.509641	0.000151295	0.0003026
2	chr19:19039706:T:C	19039706	NA,C	NA,T	NA,1	NA,-inf	NA,inf	NA,0.602356	0.000151244	0.000302496
2	chr19:20037445:G:T	20037445	NA,T	NA,G	NA,1	NA,inf	NA,inf	NA,0.492332	0.000151191	0.000302403
2	chr19:19229575:G:A	19229575	NA,A	NA,G	NA,1	NA,-inf	NA,inf	NA,0.474007	0.000151176	0.000302355
2	chr19:20325021:T:G	20325021	G,NA	T,NA	1,NA	inf,NA	inf,NA	0.961704,NA	0.000151126	0.00030226
2	chr19:19178371:G:A	19178371	NA,A	NA,G	NA,1	NA,-inf	NA,inf	NA,0.485432	0.000150916	0.000301837
2	chr19:20282837:G:T	20282837	NA,T	NA,G	NA,1	NA,inf	NA,inf	NA,0.527999	0.000150812	0.000301641
2	chr19:18695375:G:A	18695375	NA,A	NA,G	NA,1	NA,inf	NA,inf	NA,0.526234	0.000150782	0.000301581
2	chr19:19453614:G:A	19453614	NA,A	NA,G	NA,1	NA,-inf	NA,inf	NA,0.663976	0.000150756	0.000301523
2	chr19:20068526:G:A	20068526	NA,A	NA,G	NA,1	NA,inf	NA,inf	NA,0.527628	0.000150707	0.000301431
2	chr19:18667429:C:T	18667429	NA,T	NA,C	NA,1	NA,-inf	NA,inf	NA,0.507231	0.000150705	0.000301417
2	chr19:18616585:G:T	18616585	NA,T	NA,G	NA,1	NA,inf	NA,inf	NA,0.515857	0.00015069	0.000301393
2	chr19:18769767:G:A	18769767	NA,A	NA,G	NA,1	NA,-inf	NA,inf	NA,0.521149	0.000150395	0.000300802
2	chr19:19509152:A:G	19509152	G,NA	A,NA	1,NA	-inf,NA	inf,NA	1.19513,NA	0.000150379	0.000300781
2	chr19:20259850:A:T	20259850	T,NA	A,NA	1,NA	-inf,NA	inf,NA	1.00639,NA	0.000150358	0.00030073
2	chr19:18574317:A:G	18574317	NA,G	NA,A	NA,1	NA,inf	NA,inf	NA,0.503923	0.000150292	0.000300593
2	chr19:19958053:C:T	19958053	NA,T	NA,C	NA,1	NA,inf	NA,inf	NA,0.529202	0.000150268	0.00030055
2	chr19:18731119:G:A	18731119	NA,A	NA,G	NA,1	NA,-inf	NA,inf	NA,0.493409	0.000150257	0.000300523
2	chr19:20106728:C:T	20106728	NA,T	NA,C	NA,1	NA,inf	NA,inf	NA,0.532609	0.000150131	0.000300281
2	chr19:19492866:A:C	19492866	NA,C	NA,A	NA,1	NA,inf	NA,inf	NA,0.539317	0.000150039	0.000300092
2	chr19:20066455:G:T	20066455	NA,T	NA,G	NA,1	NA,-inf	NA,inf	NA,0.491397	0.000149815	0.000299633
2	chr19:19958630:T:A	19958630	NA,A	NA,T	NA,1	NA,inf	NA,inf	NA,0.52669	0.000149761	0.000299536
2	chr19:19984745:A:G	19984745	NA,G	NA,A	NA,1	NA,-inf	NA,inf	NA,0.502338	0.00014965	0.000299308
2	chr19:19982965:C:T	19982965	NA,T	NA,C	NA,1	NA,-inf	NA,inf	NA,0.502319	0.000149645	0.000299299
2	chr19:19909122:G:A	19909122	A,A	G,G	1,1	-inf,inf	inf,inf	1.12465,0.122959	0.000149609	0.000299219
2	chr19:19029173:G:A	19029173	NA,A	NA,G	NA,1	NA,inf	NA,inf	NA,0.540639	0.000149544	0.000299102
2	chr19:19044863:G:A	19044863	A,NA	G,NA	1,NA	inf,NA	inf,NA	3.24944,NA	0.000149461	0.00029898
2	chr19:19966998:C:T	19966998	T,NA	C,NA	1,NA	-inf,NA	inf,NA	1.09818,NA	0.000149325	0.000298683
2	chr19:20120002:A:G	20120002	NA,G	NA,A	NA,1	NA,-inf	NA,inf	NA,0.478761	0.000149288	0.000298575
2	chr19:19959542:T:C	19959542	NA,C	NA,T	NA,1	NA,inf	NA,inf	NA,0.524204	0.000149255	0.000298525
2	chr19:20241204:G:A	20241204	NA,A	NA,G	NA,1	NA,inf	NA,inf	NA,0.51426	0.000149138	0.000298298
2	chr19:20291528:AGAGT:A	20291528	NA,A	NA,AGAGT	NA,1	NA,inf	NA,inf	NA,0.520129	0.000149079	0.000298176
2	chr19:20157814:C:T	20157814	T,NA	C,NA	1,NA	inf,NA	inf,NA	0.687932,NA	0.000149066	0.000298131
2	chr19:19669099:G:GGT	19669099	NA,GGT	NA,G	NA,1	NA,inf	NA,inf	NA,0.521933	0.000149017	0.00029805
2	chr19:20047141:G:A	20047141	A,NA	G,NA	1,NA	-inf,NA	inf,NA	1.08265,NA	0.000148997	0.000298024
2	chr19:19774931:T:C	19774931	C,C	T,T	1,1	-inf,-inf	inf,inf	1.23533,0.124606	0.000148901	0.000297836
2	chr19:19277691:A:T	19277691	T,T	A,A	1,1	inf,-inf	inf,inf	8.59714,0.250621	0.000148859	0.00241586
2	chr19:19106857:C:T	19106857	NA,T	NA,C	NA,1	NA,inf	NA,inf	NA,0.45449	0.000148784	0.000297585
2	chr19:19328339:T:C	19328339	NA,C	NA,T	NA,1	NA,inf	NA,inf	NA,0.531461	0.000148727	0.000297466
2	chr19:20243441:C:T	20243441	NA,T	NA,C	NA,1	NA,inf	NA,inf	NA,0.505982	0.000148707	0.000297428
2	chr19:19699048:T:C	19699048	NA,C	NA,T	NA,1	NA,-inf	NA,inf	NA,0.619822	0.00014867	0.000297349
2	chr19:20208763:G:A	20208763	NA,A	NA,G	NA,1	NA,inf	NA,inf	NA,0.492786	0.000148654	0.000297323
2	chr19:19917415:A:G	19917415	NA,G	NA,A	NA,1	NA,inf	NA,inf	NA,0.521865	0.000148579	0.000297177
2	chr19:18679699:C:T	18679699	T,NA	C,NA	1,NA	inf,NA	inf,NA	0.771788,NA	0.000148575	0.000297155
2	chr19:20331143:C:A	20331143	NA,A	NA,C	NA,1	NA,inf	NA,inf	NA,0.47779	0.000148031	0.000296072
2	chr19:20233800:G:T	20233800	NA,T	NA,G	NA,1	NA,inf	NA,inf	NA,0.510219	0.000148016	0.000296055
2	chr19:19925367:T:C	19925367	C,C	T,T	1,1	-inf,inf	inf,inf	1.11399,0.123232	0.000147988	0.000295978
2	chr19:20086083:C:T	20086083	NA,T	NA,C	NA,1	NA,inf	NA,inf	NA,0.507637	0.000147921	0.000295865
2	chr19:19003834:A:G	19003834	NA,G	NA,A	NA,1	NA,inf	NA,inf	NA,0.52289	0.000147883	0.000295779
2	chr19:19949776:A:C	19949776	NA,C	NA,A	NA,1	NA,inf	NA,inf	NA,0.517249	0.00014782	0.000295655
2	chr19:18695296:C:T	18695296	NA,T	NA,C	NA,1	NA,inf	NA,inf	NA,0.511406	0.000147819	0.000295654
2	chr19:20365683:A:G	20365683	NA,G	NA,A	NA,1	NA,inf	NA,inf	NA,0.50345	0.000147539	0.0002951
2	chr19:19119311:T:G	19119311	G,G	T,T	1,1	-inf,inf	inf,inf	1.04589,1.05672	0.000147506	0.000295014
2	chr19:18947123:A:G	18947123	NA,G	NA,A	NA,1	NA,inf	NA,inf	NA,0.456649	0.000147435	0.000294879
2	chr19:18544835:C:T	18544835	NA,T	NA,C	NA,1	NA,inf	NA,inf	NA,0.491568	0.00014735	0.000294718
2	chr19:19104883:C:T	19104883	NA,T	NA,C	NA,1	NA,inf	NA,inf	NA,0.447726	0.000147344	0.000294706
2	chr19:18901444:A:G	18901444	NA,G	NA,A	NA,1	NA,-inf	NA,inf	NA,0.498151	0.000147319	0.000294644
2	chr19:18991934:G:A	18991934	NA,A	NA,G	NA,1	NA,inf	NA,inf	NA,0.529256	0.000147315	0.000294644
2	chr19:18657717:C:T	18657717	NA,T	NA,C	NA,1	NA,-inf	NA,inf	NA,0.562159	0.000147224	0.000294453
2	chr19:18712855:G:A	18712855	NA,A	NA,G	NA,1	NA,-inf	NA,inf	NA,0.506812	0.000147197	0.000294405
2	chr19:18740177:C:G	18740177	NA,G	NA,C	NA,1	NA,-inf	NA,inf	NA,0.476589	0.000147132	0.000294271
2	chr19:18563917:C:T	18563917	NA,T	NA,C	NA,1	NA,inf	NA,inf	NA,0.484717	0.000147076	0.000294168
2	chr19:18968797:T:A	18968797	NA,A	NA,T	NA,1	NA,-inf	NA,inf	NA,0.546736	0.000146937	0.000293879
2	chr19:18740780:G:A	18740780	NA,A	NA,G	NA,1	NA,-inf	NA,inf	NA,0.475358	0.000146878	0.000293763
2	chr19:18739151:G:A	18739151	NA,A	NA,G	NA,1	NA,-inf	NA,inf	NA,0.475329	0.000146871	0.00029375
2	chr19:18945819:C:T	18945819	NA,T	NA,C	NA,1	NA,inf	NA,inf	NA,0.476295	0.000146828	0.000293675
2	chr19:19963220:C:T	19963220	T,NA	C,NA	1,NA	-inf,NA	inf,NA	1.08773,NA	0.000146816	0.000293665
2	chr19:20082739:C:T	20082739	NA,T	NA,C	NA,1	NA,inf	NA,inf	NA,0.501103	0.000146702	0.000293425
2	chr19:18624025:C:T	18624025	NA,T	NA,C	NA,1	NA,-inf	NA,inf	NA,0.556261	0.000146682	0.000293368
2	chr19:20059851:T:C	20059851	C,C	T,T	1,1	-inf,-inf	inf,inf	1.13789,0.153347	0.000146496	0.000292969
2	chr19:19785074:G:A	19785074	A,NA	G,NA	1,NA	inf,NA	inf,NA	0.655201,NA	0.000146493	0.000292981
2	chr19:18893813:C:T	18893813	NA,T	NA,C	NA,1	NA,inf	NA,inf	NA,0.504201	0.000146492	0.000292988
2	chr19:20272698:C:T	20272698	NA,T	NA,C	NA,1	NA,-inf	NA,inf	NA,0.492711	0.000146485	0.000292977
2	chr19:19930838:T:C	19930838	NA,C	NA,T	NA,1	NA,inf	NA,inf	NA,0.521032	0.000146339	0.000292694
2	chr19:19299941:G:A	19299941	A,NA	G,NA	1,NA	inf,NA	inf,NA	3.38411,NA	0.000146328	0.000292769
2	chr19:19934579:T:C	19934579	NA,C	NA,T	NA,1	NA,-inf	NA,inf	NA,0.469863	0.000146044	0.000292094
2	chr19:19982113:C:T	19982113	NA,T	NA,C	NA,1	NA,-inf	NA,inf	NA,0.485033	0.000146037	0.000292082
2	chr19:20195312:G:A	20195312	A,A	G,G	1,1	inf,inf	inf,inf	1.25059,0.854025	0.000146015	0.000292051
2	chr19:20033824:G:A	20033824	NA,A	NA,G	NA,1	NA,-inf	NA,inf	NA,0.501756	0.00014599	0.000291987
2	chr19:19412988:G:A	19412988	NA,A	NA,G	NA,1	NA,-inf	NA,inf	NA,0.47511	0.000145855	0.000291718
2	chr19:19526984:C:T	19526984	T,NA	C,NA	1,NA	-inf,NA	inf,NA	1.1731,NA	0.000145842	0.000291707
2	chr19:19122665:C:A	19122665	NA,A	NA,C	NA,1	NA,-inf	NA,inf	NA,0.450231	0.000145803	0.000291615
2	chr19:20066971:A:G	20066971	NA,G	NA,A	NA,1	NA,inf	NA,inf	NA,0.472731	0.000145755	0.000291523
2	chr19:18510809:T:C	18510809	NA,C	NA,T	NA,1	NA,-inf	NA,inf	NA,0.46259	0.000145749	0.000291504
2	chr19:19510946:T:C	19510946	NA,C	NA,T	NA,1	NA,inf	NA,inf	NA,0.535391	0.000145506	0.00029103
2	chr19:19943937:A:G	19943937	G,G	A,A	1,1	-inf,inf	inf,inf	1.09966,0.137359	0.000145437	0.000290877
2	chr19:18998748:C:T	18998748	NA,T	NA,C	NA,1	NA,inf	NA,inf	NA,0.519416	0.00014536	0.000290733
2	chr19:18956510:T:C	18956510	NA,C	NA,T	NA,1	NA,-inf	NA,inf	NA,0.456964	0.000145227	0.00029046
2	chr19:18800939:G:A	18800939	NA,A	NA,G	NA,1	NA,inf	NA,inf	NA,0.455683	0.000145107	0.000290226
2	chr19:20050577:G:A	20050577	NA,A	NA,G	NA,1	NA,-inf	NA,inf	NA,0.474756	0.000145036	0.00029008
2	chr19:19664055:G:A	19664055	NA,A	NA,G	NA,1	NA,inf	NA,inf	NA,0.501209	0.000144996	0.000290007
2	chr19:19957379:C:A	19957379	A,NA	C,NA	1,NA	-inf,NA	inf,NA	1.04723,NA	0.000144841	0.000289712
2	chr19:19136408:C:G	19136408	NA,G	NA,C	NA,1	NA,inf	NA,inf	NA,0.516933	0.000144788	0.000289592
2	chr19:18810285:C:T	18810285	NA,T	NA,C	NA,1	NA,inf	NA,inf	NA,0.49305	0.000144744	0.000289501
2	chr19:19166686:G:A	19166686	NA,A	NA,G	NA,1	NA,inf	NA,inf	NA,0.390644	0.000144623	0.000289248
2	chr19:19925873:T:C	19925873	NA,C	NA,T	NA,1	NA,inf	NA,inf	NA,0.491451	0.000144612	0.000289237
2	chr19:19922841:A:G	19922841	G,G	A,A	1,1	-inf,inf	inf,inf	1.10723,0.104482	0.000144581	0.000289163
2	chr19:18575237:A:G	18575237	NA,G	NA,A	NA,1	NA,inf	NA,inf	NA,0.471391	0.000144568	0.000289153
2	chr19:20002505:C:T	20002505	NA,T	NA,C	NA,1	NA,-inf	NA,inf	NA,0.479474	0.00014455	0.000289108
2	chr19:19091592:T:C	19091592	C,NA	T,NA	1,NA	-inf,NA	inf,NA	0.484993,NA	0.000144508	0.000288957
2	chr19:19974874:G:A	19974874	NA,A	NA,G	NA,1	NA,inf	NA,inf	NA,0.4841	0.000144492	0.000288997
2	chr19:19105810:C:G	19105810	NA,G	NA,C	NA,1	NA,inf	NA,inf	NA,0.434152	0.000144435	0.000288887
2	chr19:19917443:T:A	19917443	NA,A	NA,T	NA,1	NA,inf	NA,inf	NA,0.490362	0.000144399	0.000288809
2	chr19:19769209:G:A	19769209	NA,A	NA,G	NA,1	NA,-inf	NA,inf	NA,0.47482	0.000144392	0.000288789
2	chr19:20141961:A:C	20141961	NA,C	NA,A	NA,1	NA,-inf	NA,inf	NA,0.450213	0.000144381	0.000288764
2	chr19:19821082:T:C	19821082	NA,C	NA,T	NA,1	NA,inf	NA,inf	NA,0.467159	0.000144256	0.000288533
2	chr19:20168060:G:T	20168060	NA,T	NA,G	NA,1	NA,inf	NA,inf	NA,0.472841	0.00014418	0.000288374
2	chr19:19316580:C:T	19316580	NA,T	NA,C	NA,1	NA,inf	NA,inf	NA,0.507722	0.00014411	0.000288232
2	chr19:19591070:G:C	19591070	NA,C	NA,G	NA,1	NA,inf	NA,inf	NA,0.502053	0.000144105	0.000288223
2	chr19:20316302:G:A	20316302	NA,A	NA,G	NA,1	NA,-inf	NA,inf	NA,0.477478	0.000144081	0.000288169
2	chr19:19186245:G:C	19186245	NA,C	NA,G	NA,1	NA,-inf	NA,inf	NA,0.460831	0.000144058	0.000288122
2	chr19:20196661:C:T	20196661	NA,T	NA,C	NA,1	NA,inf	NA,inf	NA,0.471073	0.00014404	0.000288094
2	chr19:18799983:G:A	18799983	NA,A	NA,G	NA,1	NA,inf	NA,inf	NA,0.450285	0.000144017	0.000288046
2	chr19:19055086:T:C	19055086	NA,C	NA,T	NA,1	NA,-inf	NA,inf	NA,0.458195	0.00014381	0.000287627
2	chr19:19034693:C:T	19034693	T,T	C,C	1,1	inf,inf	inf,inf	1.10577,0.0508966	0.000143765	0.000287514
2	chr19:18702164:T:G	18702164	NA,G	NA,T	NA,1	NA,-inf	NA,inf	NA,0.462361	0.0001437	0.000287407
2	chr19:20078698:C:T	20078698	T,NA	C,NA	1,NA	-inf,NA	inf,NA	1.05781,NA	0.000143418	0.000286866
2	chr19:18909060:T:G	18909060	NA,G	NA,T	NA,1	NA,inf	NA,inf	NA,0.470544	0.000143209	0.000286431
2	chr19:19769762:G:A	19769762	NA,A	NA,G	NA,1	NA,-inf	NA,inf	NA,0.467887	0.000143016	0.000286037
2	chr19:19126355:G:C	19126355	NA,C	NA,G	NA,1	NA,inf	NA,inf	NA,0.514112	0.000142853	0.000285718
2	chr19:19028536:C:T	19028536	NA,T	NA,C	NA,1	NA,inf	NA,inf	NA,0.427638	0.000142797	0.000285611
2	chr19:19631966:T:C	19631966	NA,C	NA,T	NA,1	NA,-inf	NA,inf	NA,0.621065	0.000142686	0.000285379
2	chr19:20042954:A:C	20042954	C,C	A,A	1,1	inf,-inf	inf,inf	0.0571718,1.5587	0.000142617	0.000285271
2	chr19:19500088:A:G	19500088	NA,G	NA,A	NA,1	NA,-inf	NA,inf	NA,0.642589	0.000142601	0.000285206
2	chr19:18937086:G:A	18937086	A,NA	G,NA	1,NA	-inf,NA	inf,NA	1.15059,NA	0.00014257	0.000285164
2	chr19:19687656:T:C	19687656	NA,C	NA,T	NA,1	NA,inf	NA,inf	NA,0.488988	0.000142341	0.000284697
2	chr19:18542499:T:C	18542499	NA,C	NA,T	NA,1	NA,inf	NA,inf	NA,0.467462	0.000142334	0.000284681
2	chr19:20036751:A:G	20036751	G,G	A,A	1,1	inf,-inf	inf,inf	0.0368963,1.56999	0.000142318	0.000284672
2	chr19:19969799:C:T	19969799	T,NA	C,NA	1,NA	-inf,NA	inf,NA	1.0671,NA	0.000142277	0.000284587
2	chr19:19757423:AAACAAACT:A	19757423	NA,A	NA,AAACAAACT	NA,1	NA,inf	NA,inf	NA,0.489807	0.00014223	0.000284473
2	chr19:19340646:T:A	19340646	NA,A	NA,T	NA,1	NA,inf	NA,inf	NA,0.508075	0.000142163	0.000284342
2	chr19:18946084:T:C	18946084	NA,C	NA,T	NA,1	NA,inf	NA,inf	NA,0.452213	0.000141958	0.000283929
2	chr19:19661688:C:T	19661688	NA,T	NA,C	NA,1	NA,inf	NA,inf	NA,0.512512	0.000141807	0.000283631
2	chr19:19057864:G:A	19057864	NA,A	NA,G	NA,1	NA,-inf	NA,inf	NA,0.446537	0.000141752	0.000283509
2	chr19:20194069:C:T	20194069	T,T	C,C	1,1	inf,-inf	inf,inf	0.111985,1.54838	0.000141458	0.000282921
2	chr19:18577580:G:T	18577580	NA,T	NA,G	NA,1	NA,inf	NA,inf	NA,0.459773	0.000141406	0.000282826
2	chr19:19146829:T:C	19146829	NA,C	NA,T	NA,1	NA,-inf	NA,inf	NA,0.475876	0.000141346	0.000282697
2	chr19:19055728:T:C	19055728	NA,C	NA,T	NA,1	NA,-inf	NA,inf	NA,0.446913	0.000141262	0.000282529
2	chr19:20000800:T:C	20000800	C,NA	T,NA	1,NA	-inf,NA	inf,NA	1.06331,NA	0.000141181	0.000282394
2	chr19:18660475:G:A	18660475	NA,A	NA,G	NA,1	NA,inf	NA,inf	NA,0.48027	0.00014112	0.000282255
2	chr19:18574668:G:A	18574668	NA,A	NA,G	NA,1	NA,inf	NA,inf	NA,0.458076	0.000141086	0.000282186
2	chr19:20091053:G:A	20091053	NA,A	NA,G	NA,1	NA,-inf	NA,inf	NA,0.449392	0.000141051	0.000282107
2	chr19:18958998:G:A	18958998	NA,A	NA,G	NA,1	NA,inf	NA,inf	NA,0.399358	0.000140931	0.000281877
2	chr19:19044651:G:A	19044651	NA,A	NA,G	NA,1	NA,-inf	NA,inf	NA,0.44177	0.00014086	0.000281726
2	chr19:19367372:C:G	19367372	NA,G	NA,C	NA,1	NA,inf	NA,inf	NA,0.479947	0.000140859	0.000281731
2	chr19:20123817:A:G	20123817	NA,G	NA,A	NA,1	NA,-inf	NA,inf	NA,0.432598	0.000140853	0.000281709
2	chr19:19388823:C:T	19388823	NA,T	NA,C	NA,1	NA,-inf	NA,inf	NA,0.577046	0.000140763	0.000281532
2	chr19:20209684:A:G	20209684	G,G	A,A	1,1	inf,-inf	inf,inf	0.175261,1.52369	0.000140762	0.000281541
2	chr19:18631372:C:A	18631372	NA,A	NA,C	NA,1	NA,inf	NA,inf	NA,0.476325	0.000140679	0.000281372
2	chr19:19754708:C:T	19754708	NA,T	NA,C	NA,1	NA,inf	NA,inf	NA,0.443539	0.000140653	0.000281322
2	chr19:19424785:G:T	19424785	NA,T	NA,G	NA,1	NA,inf	NA,inf	NA,0.509376	0.000140593	0.000281201
2	chr19:20190179:T:G	20190179	NA,G	NA,T	NA,1	NA,-inf	NA,inf	NA,0.435973	0.000140578	0.000281156
2	chr19:20194060:CAAT:C	20194060	NA,C	NA,CAAT	NA,1	NA,inf	NA,inf	NA,0.471769	0.000140565	0.000281152
2	chr19:18528457:C:T	18528457	NA,T	NA,C	NA,1	NA,-inf	NA,inf	NA,0.46268	0.000140547	0.000281102
2	chr19:19179145:G:A	19179145	A,NA	G,NA	1,NA	-inf,NA	inf,NA	1.18164,NA	0.000140542	0.00028111
2	chr19:19908668:C:T	19908668	NA,T	NA,C	NA,1	NA,inf	NA,inf	NA,0.4693	0.000140476	0.000280963
2	chr19:18985697:C:T	18985697	NA,T	NA,C	NA,1	NA,-inf	NA,inf	NA,0.439646	0.000140304	0.000280613
2	chr19:19808572:G:A	19808572	NA,A	NA,G	NA,1	NA,-inf	NA,inf	NA,0.453438	0.000140226	0.000280463
2	chr19:19869537:T:G	19869537	NA,G	NA,T	NA,1	NA,-inf	NA,inf	NA,0.452338	0.000140207	0.000280423
2	chr19:19600678:G:A	19600678	NA,A	NA,G	NA,1	NA,inf	NA,inf	NA,0.480773	0.000140191	0.000280394
2	chr19:18789478:C:T	18789478	NA,T	NA,C	NA,1	NA,inf	NA,inf	NA,0.465819	0.000140174	0.000280367
2	chr19:19030426:G:A	19030426	NA,A	NA,G	NA,1	NA,inf	NA,inf	NA,0.491708	0.000140129	0.000280271
2	chr19:20016865:GAATTT:G	20016865	NA,G	NA,GAATTT	NA,1	NA,inf	NA,inf	NA,0.47545	0.000140091	0.000280197
2	chr19:19806704:A:T	19806704	NA,T	NA,A	NA,1	NA,inf	NA,inf	NA,0.443597	0.000139959	0.000279939
2	chr19:18847753:A:T	18847753	NA,T	NA,A	NA,1	NA,-inf	NA,inf	NA,0.456632	0.00013993	0.00027987
2	chr19:19614301:C:T	19614301	NA,T	NA,C	NA,1	NA,-inf	NA,inf	NA,0.436707	0.000139911	0.000279848
2	chr19:18863056:AC:A	18863056	NA,A	NA,AC	NA,1	NA,-inf	NA,inf	NA,0.450546	0.000139897	0.0002798
2	chr19:18898799:G:A	18898799	NA,A	NA,G	NA,1	NA,inf	NA,inf	NA,0.465009	0.000139818	0.000279642
2	chr19:18718719:C:T	18718719	T,T	C,C	1,1	-inf,inf	inf,inf	0.761788,0.729951	0.000139768	0.000279521
2	chr19:19605658:C:T	19605658	NA,T	NA,C	NA,1	NA,-inf	NA,inf	NA,0.540233	0.000139762	0.000279531
2	chr19:20075735:A:G	20075735	NA,G	NA,A	NA,1	NA,inf	NA,inf	NA,0.472517	0.000139686	0.000279389
2	chr19:19307582:TG:T	19307582	T,NA	TG,NA	1,NA	inf,NA	inf,NA	3.32449,NA	0.000139667	0.000279436
2	chr19:19304082:C:A	19304082	NA,A	NA,C	NA,1	NA,inf	NA,inf	NA,0.483527	0.000139599	0.000279211
2	chr19:19124306:T:G	19124306	G,G	T,T	1,1	-inf,inf	inf,inf	0.946262,1.16969	0.000139552	0.000279105
2	chr19:20115331:G:C	20115331	NA,C	NA,G	NA,1	NA,inf	NA,inf	NA,0.449015	0.000139551	0.000279122
2	chr19:19613297:C:T	19613297	NA,T	NA,C	NA,1	NA,-inf	NA,inf	NA,0.599527	0.000139501	0.000279011
2	chr19:19088585:G:A	19088585	NA,A	NA,G	NA,1	NA,-inf	NA,inf	NA,0.483067	0.000139461	0.000278929
2	chr19:18921752:C:T	18921752	NA,T	NA,C	NA,1	NA,-inf	NA,inf	NA,0.454787	0.000139443	0.000278892
2	chr19:19011761:C:T	19011761	NA,T	NA,C	NA,1	NA,inf	NA,inf	NA,0.477811	0.000139267	0.000278548
2	chr19:19756409:A:C	19756409	NA,C	NA,A	NA,1	NA,inf	NA,inf	NA,0.467975	0.000139249	0.000278512
2	chr19:19641347:C:T	19641347	NA,T	NA,C	NA,1	NA,inf	NA,inf	NA,0.471441	0.000139227	0.000278466
2	chr19:20105902:A:G	20105902	NA,G	NA,A	NA,1	NA,inf	NA,inf	NA,0.438523	0.000139213	0.000278441
2	chr19:19004457:C:T	19004457	NA,T	NA,C	NA,1	NA,inf	NA,inf	NA,0.381228	0.000139189	0.000278393
2	chr19:19835828:A:G	19835828	G,G	A,A	1,1	-inf,-inf	inf,inf	1.74725,0.172407	0.000139169	0.000278371
2	chr19:19852996:G:A	19852996	NA,A	NA,G	NA,1	NA,-inf	NA,inf	NA,0.445874	0.000139159	0.00027833
2	chr19:20172445:C:T	20172445	NA,T	NA,C	NA,1	NA,-inf	NA,inf	NA,0.427047	0.000139153	0.000278308
2	chr19:19393911:C:CA	19393911	CA,NA	C,NA	1,NA	-inf,NA	inf,NA	1.19916,NA	0.000139107	0.000278241
2	chr19:20054893:G:C	20054893	C,NA	G,NA	1,NA	-inf,NA	inf,NA	1.04798,NA	0.000139081	0.000278192
2	chr19:20331209:A:T	20331209	T,T	A,A	1,1	-inf,-inf	inf,inf	1.39677,0.247062	0.000138903	0.000277826
2	chr19:19928252:C:T	19928252	NA,T	NA,C	NA,1	NA,-inf	NA,inf	NA,0.435526	0.000138839	0.000277688
2	chr19:18930643:T:C	18930643	NA,C	NA,T	NA,1	NA,-inf	NA,inf	NA,0.45465	0.000138807	0.000277617
2	chr19:20257751:G:C	20257751	C,C	G,G	1,1	-inf,-inf	inf,inf	1.08025,0.835497	0.000138785	0.000277591
2	chr19:19569429:G:A	19569429	NA,A	NA,G	NA,1	NA,-inf	NA,inf	NA,0.595824	0.000138732	0.000277473
2	chr19:19065803:G:A	19065803	A,NA	G,NA	1,NA	inf,NA	inf,NA	1.41042,NA	0.000138707	0.000277417
2	chr19:20127266:T:C	20127266	NA,C	NA,T	NA,1	NA,inf	NA,inf	NA,0.443777	0.000138638	0.000277298
2	chr19:18624092:A:T	18624092	NA,T	NA,A	NA,1	NA,inf	NA,inf	NA,0.464282	0.000138405	0.000276825
2	chr19:20163619:G:T	20163619	NA,T	NA,G	NA,1	NA,-inf	NA,inf	NA,0.422974	0.000138389	0.00027678
2	chr19:20075418:AT:A	20075418	A,NA	AT,NA	1,NA	-inf,NA	inf,NA	1.03557,NA	0.000138369	0.000276769
2	chr19:20084798:G:A	20084798	NA,A	NA,G	NA,1	NA,inf	NA,inf	NA,0.462704	0.000138339	0.000276692
2	chr19:18658622:T:TC	18658622	NA,TC	NA,T	NA,1	NA,inf	NA,inf	NA,0.443722	0.000138228	0.00027647
2	chr19:18769373:C:T	18769373	NA,T	NA,C	NA,1	NA,-inf	NA,inf	NA,0.458792	0.000138149	0.000276311
2	chr19:18931996:C:A	18931996	NA,A	NA,C	NA,1	NA,-inf	NA,inf	NA,0.450976	0.00013803	0.000276067
2	chr19:19851664:CAT:C	19851664	NA,C	NA,CAT	NA,1	NA,-inf	NA,inf	NA,0.441219	0.000137983	0.000275978
2	chr19:19035091:C:A	19035091	NA,A	NA,C	NA,1	NA,-inf	NA,inf	NA,0.414113	0.000137871	0.000275747
2	chr19:20097227:A:G	20097227	G,NA	A,NA	1,NA	-inf,NA	inf,NA	1.03143,NA	0.000137871	0.000275771
2	chr19:20069099:T:G	20069099	NA,G	NA,T	NA,1	NA,-inf	NA,inf	NA,0.450297	0.000137791	0.000275609
2	chr19:20230930:A:G	20230930	NA,G	NA,A	NA,1	NA,-inf	NA,inf	NA,0.42042	0.000137777	0.000275555
2	chr19:18789084:A:G	18789084	G,NA	A,NA	1,NA	inf,NA	inf,NA	0.878025,NA	0.000137739	0.000275486
2	chr19:18658214:G:A	18658214	NA,A	NA,G	NA,1	NA,inf	NA,inf	NA,0.461444	0.000137708	0.000275432
2	chr19:19017443:A:G	19017443	NA,G	NA,A	NA,1	NA,-inf	NA,inf	NA,0.425753	0.000137636	0.000275276
2	chr19:20106546:C:T	20106546	NA,T	NA,C	NA,1	NA,-inf	NA,inf	NA,0.436344	0.000137564	0.000275134
2	chr19:20169268:T:G	20169268	NA,G	NA,T	NA,1	NA,inf	NA,inf	NA,0.437661	0.000137483	0.00027498
2	chr19:20085296:TTGGCCGAGACTGGAGTGCAG:T	20085296	T,T	TTGGCCGAGACTGGAGTGCAG,TTGGCCGAGACTGGAGTGCAG	1,1	-inf,inf	inf,inf	1.00767,0.387911	0.000137402	0.000274806
2	chr19:19911247:A:G	19911247	G,G	A,A	1,1	-inf,inf	inf,inf	1.08436,0.126117	0.000137311	0.000274626
2	chr19:19572711:G:A	19572711	NA,A	NA,G	NA,1	NA,-inf	NA,inf	NA,0.422398	0.00013723	0.000274484
2	chr19:19936502:A:C	19936502	NA,C	NA,A	NA,1	NA,-inf	NA,inf	NA,0.465687	0.000137153	0.00027432
2	chr19:18987210:C:T	18987210	NA,T	NA,C	NA,1	NA,inf	NA,inf	NA,0.464988	0.000137122	0.000274259
2	chr19:19569263:T:C	19569263	NA,C	NA,T	NA,1	NA,inf	NA,inf	NA,0.456532	0.000137027	0.000274067
2	chr19:18602957:C:T	18602957	NA,T	NA,C	NA,1	NA,-inf	NA,inf	NA,0.467805	0.0001369	0.000273807
2	chr19:18709780:C:T	18709780	NA,T	NA,C	NA,1	NA,-inf	NA,inf	NA,0.417393	0.000136865	0.000273738
2	chr19:20061814:A:G	20061814	G,NA	A,NA	1,NA	-inf,NA	inf,NA	1.03727,NA	0.00013667	0.000273371
2	chr19:19577599:G:A	19577599	NA,A	NA,G	NA,1	NA,inf	NA,inf	NA,0.460869	0.000136565	0.000273143
2	chr19:19177002:T:C	19177002	NA,C	NA,T	NA,1	NA,inf	NA,inf	NA,0.334813	0.000136517	0.000273033
2	chr19:20062336:A:G	20062336	G,NA	A,NA	1,NA	-inf,NA	inf,NA	1.03623,NA	0.000136449	0.000272928
2	chr19:20052640:G:T	20052640	T,NA	G,NA	1,NA	-inf,NA	inf,NA	1.03623,NA	0.000136449	0.000272928
2	chr19:20072930:C:T	20072930	NA,T	NA,C	NA,1	NA,inf	NA,inf	NA,0.472927	0.000136394	0.000272806
2	chr19:18600131:A:G	18600131	NA,G	NA,A	NA,1	NA,-inf	NA,inf	NA,0.438936	0.000136365	0.000272741
2	chr19:18938689:A:T	18938689	NA,T	NA,A	NA,1	NA,-inf	NA,inf	NA,0.449654	0.000136361	0.000272728
2	chr19:20060670:G:C	20060670	C,NA	G,NA	1,NA	-inf,NA	inf,NA	1.03528,NA	0.00013625	0.00027253
2	chr19:18664454:G:GC	18664454	NA,GC	NA,G	NA,1	NA,-inf	NA,inf	NA,0.431813	0.000136161	0.00027233
2	chr19:18571354:T:C	18571354	NA,C	NA,T	NA,1	NA,inf	NA,inf	NA,0.420079	0.000136108	0.000272228
2	chr19:19158221:G:A	19158221	NA,A	NA,G	NA,1	NA,-inf	NA,inf	NA,0.399682	0.000136078	0.000272163
2	chr19:20075238:C:T	20075238	NA,T	NA,C	NA,1	NA,inf	NA,inf	NA,0.472008	0.00013606	0.000272137
2	chr19:18716559:A:G	18716559	NA,G	NA,A	NA,1	NA,-inf	NA,inf	NA,0.425479	0.00013596	0.000271926
2	chr19:18915167:C:T	18915167	NA,T	NA,C	NA,1	NA,-inf	NA,inf	NA,0.450302	0.00013596	0.000271928
2	chr19:20072960:CACATATAAATATATATATACAT:C	20072960	NA,C	NA,CACATATAAATATATATATACAT	NA,1	NA,inf	NA,inf	NA,0.47023	0.000135937	0.000271892
2	chr19:20092616:C:T	20092616	T,NA	C,NA	1,NA	-inf,NA	inf,NA	1.02291,NA	0.000135926	0.000271882
2	chr19:18512951:G:A	18512951	NA,A	NA,G	NA,1	NA,inf	NA,inf	NA,0.422022	0.000135819	0.000271653
2	chr19:19560457:C:T	19560457	T,T	C,C	1,1	inf,inf	inf,inf	5.99736,0.713925	0.000135553	0.000284116
2	chr19:20238354:G:A	20238354	NA,A	NA,G	NA,1	NA,-inf	NA,inf	NA,0.441503	0.00013554	0.000271105
2	chr19:18568106:A:G	18568106	NA,G	NA,A	NA,1	NA,inf	NA,inf	NA,0.436864	0.000135429	0.000270868
2	chr19:20135924:G:A	20135924	NA,A	NA,G	NA,1	NA,-inf	NA,inf	NA,0.440643	0.000135314	0.00027064
2	chr19:20240481:T:A	20240481	NA,A	NA,T	NA,1	NA,-inf	NA,inf	NA,0.415061	0.000135223	0.000270454
2	chr19:18598852:C:T	18598852	NA,T	NA,C	NA,1	NA,inf	NA,inf	NA,0.435849	0.000135176	0.000270363
2	chr19:20215054:T:C	20215054	NA,C	NA,T	NA,1	NA,inf	NA,inf	NA,0.441029	0.00013517	0.000270351
2	chr19:19767230:T:C	19767230	NA,C	NA,T	NA,1	NA,-inf	NA,inf	NA,0.425507	0.000135139	0.000270279
2	chr19:20119420:T:C	20119420	NA,C	NA,T	NA,1	NA,inf	NA,inf	NA,0.425122	0.000135135	0.000270291
2	chr19:19461099:C:T	19461099	NA,T	NA,C	NA,1	NA,-inf	NA,inf	NA,0.416659	0.000135133	0.000270275
2	chr19:20050586:A:G	20050586	NA,G	NA,A	NA,1	NA,inf	NA,inf	NA,0.414401	0.000135067	0.000270146
2	chr19:19598907:A:G	19598907	NA,G	NA,A	NA,1	NA,-inf	NA,inf	NA,0.593792	0.000135035	0.000270075
2	chr19:18590767:CCT:C	18590767	NA,C	NA,CCT	NA,1	NA,-inf	NA,inf	NA,0.457504	0.000134983	0.000269973
2	chr19:20205270:T:C	20205270	NA,C	NA,T	NA,1	NA,-inf	NA,inf	NA,0.405422	0.000134958	0.000269919
2	chr19:19110244:G:A	19110244	NA,A	NA,G	NA,1	NA,-inf	NA,inf	NA,0.405617	0.000134936	0.000269875
2	chr19:18989327:C:T	18989327	NA,T	NA,C	NA,1	NA,-inf	NA,inf	NA,0.456555	0.000134885	0.000269777
2	chr19:18878136:C:T	18878136	NA,T	NA,C	NA,1	NA,-inf	NA,inf	NA,0.438331	0.00013486	0.000269725
2	chr19:19586269:C:T	19586269	NA,T	NA,C	NA,1	NA,-inf	NA,inf	NA,0.589222	0.000134702	0.000269409
2	chr19:18558636:T:A	18558636	NA,A	NA,T	NA,1	NA,inf	NA,inf	NA,0.414883	0.000134586	0.000269184
2	chr19:20099143:C:T	20099143	NA,T	NA,C	NA,1	NA,inf	NA,inf	NA,0.411134	0.000134362	0.000268738
2	chr19:19848930:T:C	19848930	C,NA	T,NA	1,NA	-inf,NA	inf,NA	0.514017,NA	0.000134343	0.00026865
2	chr19:20098303:C:T	20098303	T,NA	C,NA	1,NA	-inf,NA	inf,NA	1.01535,NA	0.000134259	0.000268547
2	chr19:20302114:A:G	20302114	NA,G	NA,A	NA,1	NA,-inf	NA,inf	NA,0.433573	0.000134257	0.000268537
2	chr19:19240622:G:A	19240622	A,NA	G,NA	1,NA	inf,NA	inf,NA	0.803907,NA	0.000134208	0.000268178
2	chr19:20024688:A:G	20024688	NA,G	NA,A	NA,1	NA,inf	NA,inf	NA,0.445018	0.000134181	0.000268375
2	chr19:18608071:A:C	18608071	NA,C	NA,A	NA,1	NA,-inf	NA,inf	NA,0.419032	0.000134104	0.000268215
2	chr19:19085248:G:A	19085248	NA,A	NA,G	NA,1	NA,-inf	NA,inf	NA,0.400394	0.000134057	0.000268122
2	chr19:18895650:T:C	18895650	NA,C	NA,T	NA,1	NA,-inf	NA,inf	NA,0.425449	0.000134053	0.000268115
2	chr19:19507866:C:T	19507866	NA,T	NA,C	NA,1	NA,-inf	NA,inf	NA,0.402614	0.000133895	0.000267799
2	chr19:19099373:T:C	19099373	NA,C	NA,T	NA,1	NA,inf	NA,inf	NA,0.351217	0.00013385	0.000267714
2	chr19:19560138:C:T	19560138	NA,T	NA,C	NA,1	NA,-inf	NA,inf	NA,0.583702	0.000133839	0.000267684
2	chr19:19990943:GTGGGGTCATAAAAGGAATAGCAAAGTACCT:G	19990943	G,NA	GTGGGGTCATAAAAGGAATAGCAAAGTACCT,NA	1,NA	-inf,NA	inf,NA	1.03024,NA	0.000133827	0.000267685
2	chr19:19855912:T:G	19855912	NA,G	NA,T	NA,1	NA,-inf	NA,inf	NA,0.414815	0.000133818	0.000267647
2	chr19:19783139:T:C	19783139	NA,C	NA,T	NA,1	NA,inf	NA,inf	NA,0.430826	0.000133684	0.00026738
2	chr19:20373154:G:A	20373154	NA,A	NA,G	NA,1	NA,inf	NA,inf	NA,0.427326	0.000133668	0.000267352
2	chr19:19123343:G:T	19123343	NA,T	NA,G	NA,1	NA,-inf	NA,inf	NA,0.386209	0.000133544	0.000267098
2	chr19:19645124:G:C	19645124	NA,C	NA,G	NA,1	NA,inf	NA,inf	NA,0.439169	0.000133473	0.000266962
2	chr19:18670107:G:A	18670107	A,A	G,G	1,1	-inf,inf	inf,inf	0.912744,1.09843	0.000133389	0.000266778
2	chr19:20213439:G:A	20213439	NA,A	NA,G	NA,1	NA,-inf	NA,inf	NA,0.396692	0.000133353	0.000266708
2	chr19:18954034:G:A	18954034	NA,A	NA,G	NA,1	NA,inf	NA,inf	NA,0.42331	0.000133289	0.000266592
2	chr19:19194341:T:C	19194341	NA,C	NA,T	NA,1	NA,inf	NA,inf	NA,0.279239	0.000133281	0.000266576
2	chr19:19196467:T:G	19196467	NA,G	NA,T	NA,1	NA,inf	NA,inf	NA,0.279133	0.000133276	0.000266568
2	chr19:18704057:T:G	18704057	NA,G	NA,T	NA,1	NA,inf	NA,inf	NA,0.429707	0.000133257	0.000266528
2	chr19:18830650:C:T	18830650	NA,T	NA,C	NA,1	NA,inf	NA,inf	NA,0.420742	0.000133229	0.000266471
2	chr19:19871286:TC:T	19871286	NA,T	NA,TC	NA,1	NA,-inf	NA,inf	NA,0.416341	0.000133161	0.000266331
2	chr19:20253617:C:T	20253617	NA,T	NA,C	NA,1	NA,inf	NA,inf	NA,0.423245	0.000133067	0.000266155
2	chr19:19192186:T:C	19192186	NA,C	NA,T	NA,1	NA,inf	NA,inf	NA,0.278122	0.000133064	0.000266144
2	chr19:19740340:A:G	19740340	NA,G	NA,A	NA,1	NA,inf	NA,inf	NA,0.435602	0.000133021	0.000266056
2	chr19:19408759:C:T	19408759	NA,T	NA,C	NA,1	NA,inf	NA,inf	NA,0.401453	0.000132996	0.000266015
2	chr19:19764042:G:A	19764042	NA,A	NA,G	NA,1	NA,inf	NA,inf	NA,0.427634	0.000132923	0.000265862
2	chr19:20167544:C:T	20167544	NA,T	NA,C	NA,1	NA,-inf	NA,inf	NA,0.426092	0.000132846	0.000265718
2	chr19:18800065:A:G	18800065	NA,G	NA,A	NA,1	NA,inf	NA,inf	NA,0.4161	0.000132811	0.000265637
2	chr19:19279125:C:T	19279125	NA,T	NA,C	NA,1	NA,inf	NA,inf	NA,0.444273	0.000132806	0.000265625
2	chr19:18703805:C:G	18703805	NA,G	NA,C	NA,1	NA,-inf	NA,inf	NA,0.403183	0.00013274	0.000265488
2	chr19:19190006:T:C	19190006	NA,C	NA,T	NA,1	NA,inf	NA,inf	NA,0.276416	0.000132734	0.000265483
2	chr19:19767238:C:G	19767238	NA,G	NA,C	NA,1	NA,-inf	NA,inf	NA,0.411118	0.000132657	0.000265315
2	chr19:18746816:C:G	18746816	NA,G	NA,C	NA,1	NA,-inf	NA,inf	NA,0.425918	0.000132645	0.000265298
2	chr19:19738382:T:C	19738382	NA,C	NA,T	NA,1	NA,-inf	NA,inf	NA,0.540507	0.000132632	0.000265276
2	chr19:20079939:T:C	20079939	C,NA	T,NA	1,NA	inf,NA	inf,NA	0.580565,NA	0.000132608	0.000265219
2	chr19:18642506:G:A	18642506	NA,A	NA,G	NA,1	NA,inf	NA,inf	NA,0.432061	0.00013259	0.000265195
2	chr19:18703367:T:C	18703367	NA,C	NA,T	NA,1	NA,-inf	NA,inf	NA,0.403235	0.000132563	0.000265133
2	chr19:19019445:C:T	19019445	NA,T	NA,C	NA,1	NA,inf	NA,inf	NA,0.373192	0.000132531	0.000265079
2	chr19:18746914:C:T	18746914	NA,T	NA,C	NA,1	NA,-inf	NA,inf	NA,0.424917	0.000132471	0.00026495
2	chr19:20175742:G:C	20175742	NA,C	NA,G	NA,1	NA,inf	NA,inf	NA,0.408976	0.000132389	0.000264793
2	chr19:20306912:A:G	20306912	G,G	A,A	1,1	-inf,-inf	inf,inf	0.677231,1.28595	0.000132291	0.00026461
2	chr19:19692596:A:C	19692596	NA,C	NA,A	NA,1	NA,-inf	NA,inf	NA,0.550119	0.000132229	0.000264469
2	chr19:18758763:A:T	18758763	NA,T	NA,A	NA,1	NA,-inf	NA,inf	NA,0.406907	0.00013217	0.000264348
2	chr19:20310437:A:G	20310437	G,G	A,A	1,1	-inf,-inf	inf,inf	0.920119,0.913863	0.000132153	0.000264318
2	chr19:18989681:T:C	18989681	NA,C	NA,T	NA,1	NA,-inf	NA,inf	NA,0.3937	0.000132119	0.000264246
2	chr19:20170053:G:A	20170053	NA,A	NA,G	NA,1	NA,-inf	NA,inf	NA,0.387823	0.000132095	0.000264192
2	chr19:19308262:G:A	19308262	A,A	G,G	1,1	inf,-inf	inf,inf	8.38613,0.347381	0.000132054	0.00173901
2	chr19:19682441:G:A	19682441	NA,A	NA,G	NA,1	NA,-inf	NA,inf	NA,0.529604	0.00013199	0.000263989
2	chr19:19140112:G:A	19140112	NA,A	NA,G	NA,1	NA,-inf	NA,inf	NA,0.51298	0.000131933	0.000263877
2	chr19:20187064:T:G	20187064	G,G	T,T	1,1	inf,-inf	inf,inf	0.103999,1.51388	0.000131855	0.000263717
2	chr19:18509058:C:T	18509058	NA,T	NA,C	NA,1	NA,inf	NA,inf	NA,0.418287	0.000131828	0.000263668
2	chr19:18964949:A:G	18964949	NA,G	NA,A	NA,1	NA,inf	NA,inf	NA,0.411301	0.000131753	0.000263518
2	chr19:20346644:A:G	20346644	NA,G	NA,A	NA,1	NA,inf	NA,inf	NA,0.405922	0.000131707	0.00026343
2	chr19:18616590:G:A	18616590	NA,A	NA,G	NA,1	NA,inf	NA,inf	NA,0.410181	0.0001317	0.000263411
2	chr19:18718167:C:T	18718167	NA,T	NA,C	NA,1	NA,-inf	NA,inf	NA,0.398956	0.000131615	0.000263237
2	chr19:19712444:G:A	19712444	NA,A	NA,G	NA,1	NA,-inf	NA,inf	NA,0.381502	0.000131613	0.000263234
2	chr19:19767212:A:T	19767212	NA,T	NA,A	NA,1	NA,-inf	NA,inf	NA,0.404481	0.000131544	0.000263091
2	chr19:19783511:C:T	19783511	NA,T	NA,C	NA,1	NA,inf	NA,inf	NA,0.417178	0.000131514	0.000263039
2	chr19:18576229:C:G	18576229	NA,G	NA,C	NA,1	NA,inf	NA,inf	NA,0.394366	0.000131472	0.000262959
2	chr19:19113359:C:T	19113359	NA,T	NA,C	NA,1	NA,-inf	NA,inf	NA,0.386094	0.000131419	0.000262842
2	chr19:20174956:A:G	20174956	NA,G	NA,A	NA,1	NA,-inf	NA,inf	NA,0.417607	0.000131401	0.000262827
2	chr19:19121930:T:C	19121930	NA,C	NA,T	NA,1	NA,-inf	NA,inf	NA,0.389367	0.000131355	0.000262718
2	chr19:18965183:G:A	18965183	A,NA	G,NA	1,NA	inf,NA	inf,NA	0.679096,NA	0.000131349	0.000262699
2	chr19:18525344:A:G	18525344	NA,G	NA,A	NA,1	NA,-inf	NA,inf	NA,0.391538	0.00013133	0.000262666
2	chr19:20178298:C:T	20178298	NA,T	NA,C	NA,1	NA,-inf	NA,inf	NA,0.40278	0.000131299	0.000262605
2	chr19:20307062:A:G	20307062	NA,G	NA,A	NA,1	NA,inf	NA,inf	NA,0.428837	0.000131257	0.000262532
2	chr19:20207592:C:T	20207592	NA,T	NA,C	NA,1	NA,-inf	NA,inf	NA,0.383186	0.000131162	0.000262327
2	chr19:18534756:T:C	18534756	C,NA	T,NA	1,NA	-inf,NA	inf,NA	0.932749,NA	0.000131049	0.000262113
2	chr19:18909051:G:A	18909051	NA,A	NA,G	NA,1	NA,inf	NA,inf	NA,0.384626	0.000131044	0.000262102
2	chr19:19881774:T:A	19881774	NA,A	NA,T	NA,1	NA,inf	NA,inf	NA,0.388171	0.000130956	0.000261932
2	chr19:19738234:C:T	19738234	NA,T	NA,C	NA,1	NA,-inf	NA,inf	NA,0.389133	0.000130948	0.000261907
2	chr19:18604588:G:A	18604588	NA,A	NA,G	NA,1	NA,inf	NA,inf	NA,0.410068	0.000130875	0.000261761
2	chr19:18513361:G:A	18513361	NA,A	NA,G	NA,1	NA,-inf	NA,inf	NA,0.399294	0.000130856	0.000261721
2	chr19:18817557:C:T	18817557	NA,T	NA,C	NA,1	NA,-inf	NA,inf	NA,0.415706	0.000130797	0.000261603
2	chr19:20186412:G:A	20186412	NA,A	NA,G	NA,1	NA,-inf	NA,inf	NA,0.381458	0.000130747	0.000261498
2	chr19:19232376:G:A	19232376	NA,A	NA,G	NA,1	NA,inf	NA,inf	NA,0.374565	0.000130664	0.000261342
2	chr19:19648148:G:A	19648148	NA,A	NA,G	NA,1	NA,inf	NA,inf	NA,0.381474	0.000130658	0.000261329
2	chr19:19938534:G:T	19938534	T,NA	G,NA	1,NA	-inf,NA	inf,NA	0.510234,NA	0.000130642	0.000261251
2	chr19:20026611:C:T	20026611	NA,T	NA,C	NA,1	NA,-inf	NA,inf	NA,0.403344	0.000130602	0.000261217
2	chr19:18983563:C:T	18983563	NA,T	NA,C	NA,1	NA,inf	NA,inf	NA,0.438854	0.000130581	0.000261175
2	chr19:19781844:A:C	19781844	NA,C	NA,A	NA,1	NA,inf	NA,inf	NA,0.409386	0.00013056	0.000261131
2	chr19:19778179:G:A	19778179	NA,A	NA,G	NA,1	NA,inf	NA,inf	NA,0.409386	0.00013056	0.000261131
2	chr19:20018750:C:T	20018750	NA,T	NA,C	NA,1	NA,-inf	NA,inf	NA,0.400664	0.000130546	0.000261101
2	chr19:20164486:C:T	20164486	NA,T	NA,C	NA,1	NA,inf	NA,inf	NA,0.407708	0.000130501	0.000261014
2	chr19:18977573:T:A	18977573	NA,A	NA,T	NA,1	NA,inf	NA,inf	NA,0.383358	0.000130476	0.000260965
2	chr19:19204371:G:A	19204371	A,A	G,G	1,1	-inf,inf	inf,inf	2.687,0.436684	0.000130444	0.000260937
2	chr19:18534293:C:T	18534293	NA,T	NA,C	NA,1	NA,inf	NA,inf	NA,0.394228	0.000130427	0.000260867
2	chr19:19121551:G:A	19121551	NA,A	NA,G	NA,1	NA,-inf	NA,inf	NA,0.368172	0.00013037	0.00026075
2	chr19:18573898:C:T	18573898	NA,T	NA,C	NA,1	NA,inf	NA,inf	NA,0.39762	0.000130353	0.000260721
2	chr19:19634757:C:T	19634757	NA,T	NA,C	NA,1	NA,-inf	NA,inf	NA,0.391946	0.000130247	0.000260505
2	chr19:20305917:T:C	20305917	NA,C	NA,T	NA,1	NA,inf	NA,inf	NA,0.422217	0.000130231	0.00026048
2	chr19:19787470:C:T	19787470	NA,T	NA,C	NA,1	NA,inf	NA,inf	NA,0.406835	0.000130171	0.000260353
2	chr19:20023978:C:A	20023978	NA,A	NA,C	NA,1	NA,inf	NA,inf	NA,0.36302	0.000130102	0.000260218
2	chr19:18682479:A:T	18682479	NA,T	NA,A	NA,1	NA,inf	NA,inf	NA,0.406217	0.000130074	0.000260164
2	chr19:20307050:A:G	20307050	NA,G	NA,A	NA,1	NA,inf	NA,inf	NA,0.420988	0.000130022	0.000260061
2	chr19:19868292:C:T	19868292	NA,T	NA,C	NA,1	NA,inf	NA,inf	NA,0.385089	0.000130008	0.000260036
2	chr19:19767222:T:TCTC	19767222	NA,TCTC	NA,T	NA,1	NA,-inf	NA,inf	NA,0.394368	0.000129841	0.000259684
2	chr19:18572659:T:A	18572659	NA,A	NA,T	NA,1	NA,inf	NA,inf	NA,0.394196	0.000129789	0.000259592
2	chr19:18901906:C:T	18901906	NA,T	NA,C	NA,1	NA,inf	NA,inf	NA,0.407698	0.000129625	0.000259257
2	chr19:18621638:A:G	18621638	NA,G	NA,A	NA,1	NA,-inf	NA,inf	NA,0.379504	0.000129603	0.000259214
2	chr19:19125956:C:T	19125956	NA,T	NA,C	NA,1	NA,-inf	NA,inf	NA,0.362605	0.000129556	0.000259119
2	chr19:18898744:C:T	18898744	NA,T	NA,C	NA,1	NA,-inf	NA,inf	NA,0.384094	0.000129453	0.000258915
2	chr19:20078961:A:G	20078961	NA,G	NA,A	NA,1	NA,inf	NA,inf	NA,0.411615	0.000129207	0.00025843
2	chr19:19150980:G:A	19150980	NA,A	NA,G	NA,1	NA,inf	NA,inf	NA,0.389799	0.000129169	0.000258353
2	chr19:19120074:C:T	19120074	NA,T	NA,C	NA,1	NA,-inf	NA,inf	NA,0.448543	0.000129109	0.000258228
2	chr19:19189462:C:T	19189462	NA,T	NA,C	NA,1	NA,-inf	NA,inf	NA,0.419195	0.000129071	0.000258149
2	chr19:18629878:C:T	18629878	NA,T	NA,C	NA,1	NA,inf	NA,inf	NA,0.409728	0.000129009	0.00025803
2	chr19:20135154:T:G	20135154	G,G	T,T	1,1	inf,-inf	inf,inf	0.0257452,1.56232	0.000129008	0.000258034
2	chr19:20095756:C:T	20095756	NA,T	NA,C	NA,1	NA,inf	NA,inf	NA,0.40949	0.000128823	0.000257662
2	chr19:19362996:T:A	19362996	A,NA	T,NA	1,NA	inf,NA	inf,NA	3.206,NA	0.000128808	0.000257698
2	chr19:19296909:T:C	19296909	C,C	T,T	1,1	inf,-inf	inf,inf	8.32828,0.42272	0.00012873	0.00168791
2	chr19:20241613:C:T	20241613	NA,T	NA,C	NA,1	NA,inf	NA,inf	NA,0.418743	0.000128723	0.000257464
2	chr19:18924728:G:T	18924728	NA,T	NA,G	NA,1	NA,-inf	NA,inf	NA,0.376472	0.000128711	0.000257429
2	chr19:19720594:C:T	19720594	NA,T	NA,C	NA,1	NA,-inf	NA,inf	NA,0.366136	0.000128672	0.000257354
2	chr19:19368338:C:G	19368338	NA,G	NA,C	NA,1	NA,-inf	NA,inf	NA,0.385618	0.000128587	0.000257182
2	chr19:19309506:G:A	19309506	NA,A	NA,G	NA,1	NA,inf	NA,inf	NA,0.432391	0.000128569	0.000257157
2	chr19:20187749:C:T	20187749	NA,T	NA,C	NA,1	NA,-inf	NA,inf	NA,0.367634	0.000128549	0.000257101
2	chr19:18810530:C:T	18810530	NA,T	NA,C	NA,1	NA,-inf	NA,inf	NA,0.4038	0.000128449	0.000256908
2	chr19:20079529:A:G	20079529	NA,G	NA,A	NA,1	NA,inf	NA,inf	NA,0.422994	0.000128321	0.000256659
2	chr19:18549955:G:A	18549955	NA,A	NA,G	NA,1	NA,inf	NA,inf	NA,0.388292	0.000128304	0.000256619
2	chr19:20203072:TGA:T	20203072	NA,T	NA,TGA	NA,1	NA,-inf	NA,inf	NA,0.366631	0.000128282	0.000256567
2	chr19:19131576:A:G	19131576	NA,G	NA,A	NA,1	NA,-inf	NA,inf	NA,0.443016	0.000128247	0.000256502
2	chr19:18614273:C:T	18614273	NA,T	NA,C	NA,1	NA,-inf	NA,inf	NA,0.386589	0.000128232	0.000256472
2	chr19:19780965:T:C	19780965	NA,C	NA,T	NA,1	NA,inf	NA,inf	NA,0.397218	0.000128097	0.000256205
2	chr19:20300676:C:T	20300676	NA,T	NA,C	NA,1	NA,inf	NA,inf	NA,0.407321	0.000127904	0.000255826
2	chr19:19652124:C:T	19652124	NA,T	NA,C	NA,1	NA,inf	NA,inf	NA,0.404515	0.000127811	0.000255636
2	chr19:19089279:G:C	19089279	NA,C	NA,G	NA,1	NA,inf	NA,inf	NA,0.417096	0.000127802	0.000255618
2	chr19:18661763:G:A	18661763	A,A	G,G	1,1	-inf,-inf	inf,inf	0.158273,1.47168	0.000127792	0.000255579
2	chr19:20081130:A:G	20081130	NA,G	NA,A	NA,1	NA,inf	NA,inf	NA,0.419352	0.000127755	0.000255527
2	chr19:19402516:A:C	19402516	NA,C	NA,A	NA,1	NA,-inf	NA,inf	NA,0.357356	0.000127743	0.000255493
2	chr19:18802333:T:C	18802333	NA,C	NA,T	NA,1	NA,inf	NA,inf	NA,0.374744	0.000127723	0.000255461
2	chr19:18812473:G:A	18812473	NA,A	NA,G	NA,1	NA,-inf	NA,inf	NA,0.399091	0.000127672	0.000255353
2	chr19:20046960:C:T	20046960	T,NA	C,NA	1,NA	-inf,NA	inf,NA	0.992413,NA	0.000127556	0.00025514
2	chr19:19159098:A:G	19159098	NA,G	NA,A	NA,1	NA,inf	NA,inf	NA,0.413455	0.000127534	0.000255082
2	chr19:18496985:C:G	18496985	NA,G	NA,C	NA,1	NA,-inf	NA,inf	NA,0.397407	0.000127395	0.000254798
2	chr19:18567162:C:T	18567162	NA,T	NA,C	NA,1	NA,-inf	NA,inf	NA,0.383135	0.00012734	0.000254689
2	chr19:20352212:C:T	20352212	NA,T	NA,C	NA,1	NA,inf	NA,inf	NA,0.386538	0.00012731	0.000254632
2	chr19:19311260:T:C	19311260	NA,C	NA,T	NA,1	NA,inf	NA,inf	NA,0.428049	0.000127285	0.000254584
2	chr19:20092711:C:T	20092711	NA,T	NA,C	NA,1	NA,inf	NA,inf	NA,0.367981	0.000127192	0.000254399
2	chr19:18892979:C:T	18892979	NA,T	NA,C	NA,1	NA,inf	NA,inf	NA,0.366749	0.000127151	0.000254317
2	chr19:18729766:A:G	18729766	NA,G	NA,A	NA,1	NA,-inf	NA,inf	NA,0.365287	0.000126968	0.000253945
2	chr19:19134978:G:C	19134978	NA,C	NA,G	NA,1	NA,-inf	NA,inf	NA,0.340908	0.000126961	0.000253929
2	chr19:18501387:G:A	18501387	NA,A	NA,G	NA,1	NA,-inf	NA,inf	NA,0.388182	0.000126813	0.000253636
2	chr19:18539468:T:C	18539468	C,NA	T,NA	1,NA	-inf,NA	inf,NA	0.733734,NA	0.000126778	0.000253564
2	chr19:18885503:C:T	18885503	NA,T	NA,C	NA,1	NA,-inf	NA,inf	NA,0.372594	0.000126765	0.000253538
2	chr19:20042187:C:A	20042187	NA,A	NA,C	NA,1	NA,inf	NA,inf	NA,0.386977	0.000126742	0.000253488
2	chr19:18844203:G:T	18844203	NA,T	NA,G	NA,1	NA,inf	NA,inf	NA,0.395443	0.000126722	0.000253455
2	chr19:19636495:G:C	19636495	NA,C	NA,G	NA,1	NA,-inf	NA,inf	NA,0.506031	0.000126714	0.000253437
2	chr19:19125897:G:A	19125897	A,A	G,G	1,1	-inf,inf	inf,inf	0.940874,1.11978	0.000126688	0.00025338
2	chr19:20076646:T:C	20076646	NA,C	NA,T	NA,1	NA,inf	NA,inf	NA,0.393272	0.000126611	0.000253238
2	chr19:20086583:C:G	20086583	G,G	C,C	1,1	-inf,inf	inf,inf	1.00528,0.323904	0.000126569	0.000253139
2	chr19:20133832:G:C	20133832	NA,C	NA,G	NA,1	NA,inf	NA,inf	NA,0.401805	0.000126555	0.000253126
2	chr19:19124509:A:C	19124509	NA,C	NA,A	NA,1	NA,-inf	NA,inf	NA,0.34496	0.000126503	0.000253016
2	chr19:19578302:T:C	19578302	NA,C	NA,T	NA,1	NA,inf	NA,inf	NA,0.293025	0.000126487	0.000252989
2	chr19:19075269:C:T	19075269	NA,T	NA,C	NA,1	NA,inf	NA,inf	NA,0.411309	0.000126474	0.000252962
2	chr19:19870652:A:C	19870652	NA,C	NA,A	NA,1	NA,-inf	NA,inf	NA,0.356087	0.000126443	0.000252895
2	chr19:18811797:G:A	18811797	NA,A	NA,G	NA,1	NA,-inf	NA,inf	NA,0.391374	0.00012641	0.000252829
2	chr19:18800342:T:A	18800342	A,A	T,T	1,1	-inf,inf	inf,inf	0.243886,1.59823	0.000126372	0.000252757
2	chr19:20097624:TG:T	20097624	NA,T	NA,TG	NA,1	NA,inf	NA,inf	NA,0.393544	0.000126357	0.000252731
2	chr19:18569986:G:A	18569986	NA,A	NA,G	NA,1	NA,inf	NA,inf	NA,0.382051	0.000126342	0.000252695
2	chr19:20008923:G:A	20008923	NA,A	NA,G	NA,1	NA,-inf	NA,inf	NA,0.362549	0.000126274	0.000252555
2	chr19:19060572:G:A	19060572	NA,A	NA,G	NA,1	NA,inf	NA,inf	NA,0.409424	0.00012617	0.000252354
2	chr19:19061655:A:C	19061655	NA,C	NA,A	NA,1	NA,inf	NA,inf	NA,0.409424	0.00012617	0.000252354
2	chr19:19073217:T:C	19073217	NA,C	NA,T	NA,1	NA,inf	NA,inf	NA,0.409424	0.00012617	0.000252354
2	chr19:20286779:TC:T	20286779	NA,T	NA,TC	NA,1	NA,-inf	NA,inf	NA,0.384194	0.000126146	0.000252298
2	chr19:19059312:G:A	19059312	NA,A	NA,G	NA,1	NA,inf	NA,inf	NA,0.408753	0.00012607	0.000252153
2	chr19:20058196:C:A	20058196	A,NA	C,NA	1,NA	-inf,NA	inf,NA	0.985596,NA	0.00012603	0.000252088
2	chr19:19275174:TCTTTG:T	19275174	NA,T	NA,TCTTTG	NA,1	NA,inf	NA,inf	NA,0.396476	0.000126004	0.000252021
2	chr19:18815687:GAT:G	18815687	NA,G	NA,GAT	NA,1	NA,-inf	NA,inf	NA,0.409781	0.000125989	0.000251987
2	chr19:19453270:A:G	19453270	NA,G	NA,A	NA,1	NA,inf	NA,inf	NA,0.421032	0.000125958	0.000251931
2	chr19:18698645:C:T	18698645	NA,T	NA,C	NA,1	NA,-inf	NA,inf	NA,0.357082	0.00012592	0.00025185
2	chr19:19925151:G:A	19925151	NA,A	NA,G	NA,1	NA,inf	NA,inf	NA,0.398988	0.000125833	0.000251685
2	chr19:20088442:G:A	20088442	NA,A	NA,G	NA,1	NA,inf	NA,inf	NA,0.406488	0.00012582	0.000251656
2	chr19:18627109:T:C	18627109	NA,C	NA,T	NA,1	NA,inf	NA,inf	NA,0.379085	0.000125738	0.00025149
2	chr19:20308163:G:A	20308163	A,A	G,G	1,1	inf,-inf	inf,inf	0.174057,1.62	0.000125708	0.000251429
2	chr19:18621662:C:T	18621662	NA,T	NA,C	NA,1	NA,inf	NA,inf	NA,0.386911	0.00012569	0.000251394
2	chr19:20066822:G:A	20066822	NA,A	NA,G	NA,1	NA,-inf	NA,inf	NA,0.394965	0.000125634	0.00025128
2	chr19:19951135:C:G	19951135	G,G	C,C	1,1	inf,-inf	inf,inf	0.735602,0.917092	0.000125484	0.000250972
2	chr19:19814060:A:G	19814060	NA,G	NA,A	NA,1	NA,inf	NA,inf	NA,0.344278	0.000125427	0.000250866
2	chr19:19054915:C:T	19054915	NA,T	NA,C	NA,1	NA,inf	NA,inf	NA,0.404157	0.000125386	0.000250785
2	chr19:19156691:G:A	19156691	NA,A	NA,G	NA,1	NA,inf	NA,inf	NA,0.39855	0.000125324	0.000250662
2	chr19:18550082:G:A	18550082	NA,A	NA,G	NA,1	NA,inf	NA,inf	NA,0.350434	0.00012523	0.000250473
2	chr19:18776207:C:T	18776207	NA,T	NA,C	NA,1	NA,-inf	NA,inf	NA,0.360179	0.000125176	0.000250363
2	chr19:19689314:C:T	19689314	NA,T	NA,C	NA,1	NA,inf	NA,inf	NA,0.388903	0.000125155	0.000250323
2	chr19:19963235:A:G	19963235	NA,G	NA,A	NA,1	NA,-inf	NA,inf	NA,0.365466	0.000125152	0.000250317
2	chr19:20089191:G:A	20089191	NA,A	NA,G	NA,1	NA,inf	NA,inf	NA,0.385386	0.000125116	0.000250248
2	chr19:20066520:T:C	20066520	C,NA	T,NA	1,NA	-inf,NA	inf,NA	0.977807,NA	0.000125103	0.000250233
2	chr19:19852310:G:A	19852310	A,A	G,G	1,1	-inf,inf	inf,inf	1.46955,0.27956	0.00012502	0.000250088
2	chr19:20176733:G:A	20176733	NA,A	NA,G	NA,1	NA,-inf	NA,inf	NA,0.362104	0.000124823	0.000249654
2	chr19:19903033:C:T	19903033	NA,T	NA,C	NA,1	NA,inf	NA,inf	NA,0.350262	0.00012476	0.000249539
2	chr19:18975107:A:G	18975107	G,NA	A,NA	1,NA	inf,NA	inf,NA	0.667173,NA	0.000124752	0.000249506
2	chr19:18901796:G:A	18901796	NA,A	NA,G	NA,1	NA,inf	NA,inf	NA,0.376136	0.000124707	0.000249422
2	chr19:19789077:CAT:C	19789077	NA,C	NA,CAT	NA,1	NA,inf	NA,inf	NA,0.37325	0.000124686	0.000249384
2	chr19:20162651:C:T	20162651	NA,T	NA,C	NA,1	NA,inf	NA,inf	NA,0.370452	0.000124662	0.000249336
2	chr19:18500234:C:G	18500234	NA,G	NA,C	NA,1	NA,inf	NA,inf	NA,0.352651	0.000124522	0.000249057
2	chr19:18685276:G:A	18685276	NA,A	NA,G	NA,1	NA,inf	NA,inf	NA,0.380339	0.000124484	0.000248982
2	chr19:18704648:G:A	18704648	NA,A	NA,G	NA,1	NA,-inf	NA,inf	NA,0.355457	0.000124419	0.000248845
2	chr19:20093684:G:C	20093684	NA,C	NA,G	NA,1	NA,inf	NA,inf	NA,0.394047	0.000124405	0.00024883
2	chr19:20165269:G:A	20165269	NA,A	NA,G	NA,1	NA,inf	NA,inf	NA,0.368661	0.00012436	0.000248732
2	chr19:18794263:C:T	18794263	NA,T	NA,C	NA,1	NA,inf	NA,inf	NA,0.34584	0.000124275	0.000248562
2	chr19:19254710:A:G	19254710	NA,G	NA,A	NA,1	NA,-inf	NA,inf	NA,0.353568	0.000124136	0.000248283
2	chr19:18733923:A:G	18733923	NA,G	NA,A	NA,1	NA,-inf	NA,inf	NA,0.365059	0.000124128	0.000248267
2	chr19:19173851:C:T	19173851	NA,T	NA,C	NA,1	NA,-inf	NA,inf	NA,0.34431	0.000124102	0.000248214
2	chr19:19195190:C:T	19195190	NA,T	NA,C	NA,1	NA,inf	NA,inf	NA,0.228505	0.00012409	0.000248196
2	chr19:20061170:C:T	20061170	NA,T	NA,C	NA,1	NA,inf	NA,inf	NA,0.394604	0.000124088	0.000248191
2	chr19:19769778:T:C	19769778	NA,C	NA,T	NA,1	NA,inf	NA,inf	NA,0.355343	0.000124067	0.000248144
2	chr19:18692972:G:A	18692972	NA,A	NA,G	NA,1	NA,inf	NA,inf	NA,0.354994	0.000124067	0.000248147
2	chr19:19750923:A:G	19750923	G,G	A,A	1,1	-inf,inf	inf,inf	1.41576,0.0683096	0.000123965	0.000247904
2	chr19:19767225:T:C	19767225	NA,C	NA,T	NA,1	NA,-inf	NA,inf	NA,0.356912	0.000123927	0.000247859
2	chr19:18704339:T:G	18704339	NA,G	NA,T	NA,1	NA,inf	NA,inf	NA,0.37705	0.000123843	0.000247701
2	chr19:20308180:G:T	20308180	NA,T	NA,G	NA,1	NA,-inf	NA,inf	NA,0.367608	0.000123812	0.000247646
2	chr19:18615757:G:A	18615757	NA,A	NA,G	NA,1	NA,-inf	NA,inf	NA,0.358363	0.000123761	0.000247531
2	chr19:19046131:G:A	19046131	NA,A	NA,G	NA,1	NA,inf	NA,inf	NA,0.392849	0.000123733	0.000247479
2	chr19:20084031:C:T	20084031	NA,T	NA,C	NA,1	NA,inf	NA,inf	NA,0.39214	0.00012369	0.000247397
2	chr19:18593074:A:G	18593074	NA,G	NA,A	NA,1	NA,-inf	NA,inf	NA,0.354196	0.000123685	0.000247381
2	chr19:19363557:G:A	19363557	A,NA	G,NA	1,NA	inf,NA	inf,NA	3.15916,NA	0.000123648	0.000247372
2	chr19:19045120:C:T	19045120	NA,T	NA,C	NA,1	NA,inf	NA,inf	NA,0.391449	0.00012352	0.000247054
2	chr19:19620640:C:A	19620640	NA,A	NA,C	NA,1	NA,inf	NA,inf	NA,0.386845	0.000123519	0.000247053
2	chr19:19039795:C:T	19039795	NA,T	NA,C	NA,1	NA,inf	NA,inf	NA,0.391376	0.000123514	0.000247042
2	chr19:19043338:A:G	19043338	NA,G	NA,A	NA,1	NA,inf	NA,inf	NA,0.390715	0.000123417	0.000246848
2	chr19:19739734:T:C	19739734	NA,C	NA,T	NA,1	NA,inf	NA,inf	NA,0.378519	0.000123393	0.000246799
2	chr19:18642274:C:T	18642274	NA,T	NA,C	NA,1	NA,-inf	NA,inf	NA,0.367434	0.000123382	0.000246775
2	chr19:19716698:C:T	19716698	T,NA	C,NA	1,NA	inf,NA	inf,NA	0.402384,NA	0.000123307	0.000246609
2	chr19:19896693:G:A	19896693	NA,A	NA,G	NA,1	NA,-inf	NA,inf	NA,0.333278	0.000123285	0.000246579
2	chr19:19097834:G:A	19097834	NA,A	NA,G	NA,1	NA,inf	NA,inf	NA,0.388578	0.000123281	0.000246575
2	chr19:19841468:T:C	19841468	C,NA	T,NA	1,NA	-inf,NA	inf,NA	0.944677,NA	0.000123277	0.00024658
2	chr19:19821468:G:A	19821468	NA,A	NA,G	NA,1	NA,inf	NA,inf	NA,0.360465	0.000123202	0.000246415
2	chr19:20050003:T:C	20050003	C,NA	T,NA	1,NA	-inf,NA	inf,NA	0.970457,NA	0.000123201	0.000246429
2	chr19:20113808:A:T	20113808	NA,T	NA,A	NA,1	NA,inf	NA,inf	NA,0.363916	0.000123177	0.000246369
2	chr19:19584110:C:T	19584110	NA,T	NA,C	NA,1	NA,inf	NA,inf	NA,0.388719	0.000123108	0.000246233
2	chr19:20077924:A:C	20077924	C,NA	A,NA	1,NA	-inf,NA	inf,NA	0.956856,NA	0.000123079	0.000246185
2	chr19:19047116:G:A	19047116	NA,A	NA,G	NA,1	NA,inf	NA,inf	NA,0.388357	0.000123077	0.000246168
2	chr19:19285737:T:C	19285737	NA,C	NA,T	NA,1	NA,inf	NA,inf	NA,0.246574	0.00012302	0.000246053
2	chr19:18562912:C:T	18562912	NA,T	NA,C	NA,1	NA,inf	NA,inf	NA,0.339815	0.000122899	0.000245812
2	chr19:20327537:T:C	20327537	NA,C	NA,T	NA,1	NA,inf	NA,inf	NA,0.330175	0.00012287	0.000245753
2	chr19:19896433:C:T	19896433	NA,T	NA,C	NA,1	NA,inf	NA,inf	NA,0.337238	0.000122866	0.000245751
2	chr19:20090597:C:G	20090597	NA,G	NA,C	NA,1	NA,inf	NA,inf	NA,0.385535	0.000122784	0.000245585
2	chr19:18953677:G:C	18953677	NA,C	NA,G	NA,1	NA,-inf	NA,inf	NA,0.33858	0.00012277	0.000245549
2	chr19:20298808:A:G	20298808	NA,G	NA,A	NA,1	NA,inf	NA,inf	NA,0.371908	0.000122753	0.000245523
2	chr19:19189696:G:T	19189696	NA,T	NA,G	NA,1	NA,-inf	NA,inf	NA,0.428686	0.000122745	0.000245501
2	chr19:19084918:G:A	19084918	NA,A	NA,G	NA,1	NA,inf	NA,inf	NA,0.382481	0.000122684	0.000245381
2	chr19:20354184:G:A	20354184	NA,A	NA,G	NA,1	NA,-inf	NA,inf	NA,0.367562	0.000122674	0.000245358
2	chr19:19332185:G:A	19332185	NA,A	NA,G	NA,1	NA,inf	NA,inf	NA,0.396211	0.00012265	0.000245315
2	chr19:20170067:AT:A	20170067	NA,A	NA,AT	NA,1	NA,inf	NA,inf	NA,0.365899	0.000122641	0.000245298
2	chr19:20040706:G:A	20040706	A,NA	G,NA	1,NA	-inf,NA	inf,NA	0.963917,NA	0.000122516	0.000245059
2	chr19:19939680:C:G	19939680	NA,G	NA,C	NA,1	NA,-inf	NA,inf	NA,0.359551	0.00012251	0.000245033
2	chr19:19656675:G:A	19656675	NA,A	NA,G	NA,1	NA,-inf	NA,inf	NA,0.316367	0.000122507	0.000245021
2	chr19:20293505:C:T	20293505	NA,T	NA,C	NA,1	NA,inf	NA,inf	NA,0.356249	0.000122504	0.000245027
2	chr19:20284660:G:T	20284660	NA,T	NA,G	NA,1	NA,-inf	NA,inf	NA,0.33279	0.000122394	0.000244796
2	chr19:20216509:G:A	20216509	NA,A	NA,G	NA,1	NA,-inf	NA,inf	NA,0.343834	0.000122371	0.000244748
2	chr19:18980277:A:G	18980277	G,NA	A,NA	1,NA	-inf,NA	inf,NA	1.02464,NA	0.000122356	0.000244733
2	chr19:18799116:T:C	18799116	NA,C	NA,T	NA,1	NA,inf	NA,inf	NA,0.34191	0.000122325	0.000244665
2	chr19:18928221:C:T	18928221	NA,T	NA,C	NA,1	NA,-inf	NA,inf	NA,0.363124	0.000122275	0.00024456
2	chr19:18691237:C:T	18691237	NA,T	NA,C	NA,1	NA,inf	NA,inf	NA,0.363785	0.000122058	0.000244131
2	chr19:20095147:G:A	20095147	NA,A	NA,G	NA,1	NA,inf	NA,inf	NA,0.378444	0.000122058	0.000244135
2	chr19:20242870:T:C	20242870	NA,C	NA,T	NA,1	NA,inf	NA,inf	NA,0.357394	0.000122014	0.000244048
2	chr19:18907487:T:A	18907487	NA,A	NA,T	NA,1	NA,inf	NA,inf	NA,0.356621	0.000121974	0.000243955
2	chr19:20206154:A:G	20206154	NA,G	NA,A	NA,1	NA,inf	NA,inf	NA,0.344705	0.000121889	0.000243795
2	chr19:20067882:A:T	20067882	NA,T	NA,A	NA,1	NA,-inf	NA,inf	NA,0.335056	0.000121825	0.000243657
2	chr19:18571561:A:G	18571561	NA,G	NA,A	NA,1	NA,inf	NA,inf	NA,0.33798	0.000121796	0.000243605
2	chr19:20085507:G:A	20085507	NA,A	NA,G	NA,1	NA,inf	NA,inf	NA,0.378304	0.000121692	0.000243399
2	chr19:20085859:T:C	20085859	NA,C	NA,T	NA,1	NA,inf	NA,inf	NA,0.378033	0.000121677	0.000243371
2	chr19:20085017:T:A	20085017	NA,A	NA,T	NA,1	NA,inf	NA,inf	NA,0.378033	0.000121677	0.000243371
2	chr19:18519449:G:A	18519449	NA,A	NA,G	NA,1	NA,inf	NA,inf	NA,0.328955	0.000121658	0.000243329
2	chr19:19282808:C:T	19282808	NA,T	NA,C	NA,1	NA,inf	NA,inf	NA,0.38934	0.000121657	0.000243328
2	chr19:19922430:C:T	19922430	NA,T	NA,C	NA,1	NA,-inf	NA,inf	NA,0.323835	0.00012163	0.000243268
2	chr19:19188320:G:A	19188320	NA,A	NA,G	NA,1	NA,-inf	NA,inf	NA,0.359947	0.000121628	0.000243287
2	chr19:18936111:C:T	18936111	NA,T	NA,C	NA,1	NA,inf	NA,inf	NA,0.352363	0.000121558	0.000243128
2	chr19:20057378:G:A	20057378	A,A	G,G	1,1	-inf,inf	inf,inf	1.60921,0.27272	0.000121552	0.000243143
2	chr19:18853428:T:C	18853428	NA,C	NA,T	NA,1	NA,-inf	NA,inf	NA,0.331775	0.000121515	0.00024304
2	chr19:20333759:G:A	20333759	A,A	G,G	1,1	-inf,-inf	inf,inf	1.33961,0.227713	0.000121501	0.000243023
2	chr19:18939596:C:T	18939596	NA,T	NA,C	NA,1	NA,-inf	NA,inf	NA,0.359704	0.000121498	0.000243004
2	chr19:19164545:G:A	19164545	NA,A	NA,G	NA,1	NA,inf	NA,inf	NA,0.3417	0.000121425	0.000242863
2	chr19:18578984:T:C	18578984	NA,C	NA,T	NA,1	NA,inf	NA,inf	NA,0.322899	0.000121411	0.000242833
2	chr19:20078828:A:ATAAC	20078828	ATAAC,NA	A,NA	1,NA	-inf,NA	inf,NA	0.948716,NA	0.000121401	0.000242829
2	chr19:18871890:G:A	18871890	NA,A	NA,G	NA,1	NA,inf	NA,inf	NA,0.356076	0.000121309	0.00024263
2	chr19:19825939:T:C	19825939	NA,C	NA,T	NA,1	NA,-inf	NA,inf	NA,0.339265	0.000121278	0.000242567
2	chr19:20087891:A:G	20087891	NA,G	NA,A	NA,1	NA,inf	NA,inf	NA,0.374987	0.000121256	0.000242529
2	chr19:19887984:G:A	19887984	NA,A	NA,G	NA,1	NA,-inf	NA,inf	NA,0.341283	0.000121218	0.000242445
2	chr19:19763925:A:AT	19763925	NA,AT	NA,A	NA,1	NA,-inf	NA,inf	NA,0.325635	0.000121211	0.000242432
2	chr19:19811837:ATG:A	19811837	NA,A	NA,ATG	NA,1	NA,inf	NA,inf	NA,0.367248	0.000121192	0.000242401
2	chr19:19429379:T:TGGGTCTGA	19429379	NA,TGGGTCTGA	NA,T	NA,1	NA,inf	NA,inf	NA,0.391177	0.000121148	0.000242311
2	chr19:20039366:G:C	20039366	C,C	G,G	1,1	-inf,-inf	inf,inf	0.0805451,1.51539	0.000121094	0.00024222
2	chr19:19152635:C:T	19152635	NA,T	NA,C	NA,1	NA,inf	NA,inf	NA,0.331929	0.000121088	0.00024219
2	chr19:19152873:C:T	19152873	NA,T	NA,C	NA,1	NA,inf	NA,inf	NA,0.331705	0.000121057	0.000242128
2	chr19:19279433:G:C	19279433	NA,C	NA,G	NA,1	NA,-inf	NA,inf	NA,0.331325	0.000121012	0.000242036
2	chr19:19815053:C:T	19815053	NA,T	NA,C	NA,1	NA,-inf	NA,inf	NA,0.438555	0.000120934	0.000241881
2	chr19:18942208:G:C	18942208	NA,C	NA,G	NA,1	NA,-inf	NA,inf	NA,0.328526	0.00012093	0.000241869
2	chr19:19248920:T:C	19248920	NA,C	NA,T	NA,1	NA,-inf	NA,inf	NA,0.330254	0.000120778	0.000241567
2	chr19:19968150:C:CA	19968150	NA,CA	NA,C	NA,1	NA,-inf	NA,inf	NA,0.341513	0.000120756	0.000241522
2	chr19:18560277:G:A	18560277	NA,A	NA,G	NA,1	NA,inf	NA,inf	NA,0.330533	0.000120753	0.00024152
2	chr19:19750597:C:T	19750597	NA,T	NA,C	NA,1	NA,inf	NA,inf	NA,0.328501	0.000120709	0.000241431
2	chr19:19421485:T:C	19421485	NA,C	NA,T	NA,1	NA,inf	NA,inf	NA,0.323541	0.000120685	0.000241392
2	chr19:19637702:G:A	19637702	NA,A	NA,G	NA,1	NA,-inf	NA,inf	NA,0.286721	0.000120671	0.000241349
2	chr19:20166591:C:T	20166591	NA,T	NA,C	NA,1	NA,inf	NA,inf	NA,0.35998	0.000120601	0.000241216
2	chr19:18681556:T:G	18681556	NA,G	NA,T	NA,1	NA,inf	NA,inf	NA,0.353012	0.000120581	0.000241176
2	chr19:18626600:T:A	18626600	NA,A	NA,T	NA,1	NA,-inf	NA,inf	NA,0.31996	0.000120527	0.000241064
2	chr19:18770287:C:T	18770287	NA,T	NA,C	NA,1	NA,inf	NA,inf	NA,0.351122	0.000120409	0.000240829
2	chr19:19637910:T:C	19637910	NA,C	NA,T	NA,1	NA,-inf	NA,inf	NA,0.458315	0.000120365	0.00024074
2	chr19:19120438:C:T	19120438	NA,T	NA,C	NA,1	NA,-inf	NA,inf	NA,0.305807	0.000120344	0.000240698
2	chr19:18613885:G:A	18613885	A,NA	G,NA	1,NA	inf,NA	inf,NA	0.729047,NA	0.000120279	0.000240572
2	chr19:18802137:G:C	18802137	NA,C	NA,G	NA,1	NA,inf	NA,inf	NA,0.323876	0.000120278	0.000240571
2	chr19:18564113:C:T	18564113	NA,T	NA,C	NA,1	NA,inf	NA,inf	NA,0.331423	0.000120221	0.000240455
2	chr19:19821667:G:A	19821667	NA,A	NA,G	NA,1	NA,inf	NA,inf	NA,0.341936	0.00012022	0.000240452
2	chr19:19722027:G:A	19722027	NA,A	NA,G	NA,1	NA,inf	NA,inf	NA,0.366027	0.000120158	0.000240333
2	chr19:18510732:C:T	18510732	NA,T	NA,C	NA,1	NA,-inf	NA,inf	NA,0.340983	0.000120116	0.000240241
2	chr19:19559801:G:A	19559801	A,A	G,G	1,1	inf,inf	inf,inf	6.06761,0.606858	0.000120067	0.00025304
2	chr19:20193597:G:A	20193597	NA,A	NA,G	NA,1	NA,-inf	NA,inf	NA,0.312353	0.000120041	0.000240088
2	chr19:20089331:A:C	20089331	NA,C	NA,A	NA,1	NA,inf	NA,inf	NA,0.3659	0.000120025	0.000240065
2	chr19:20026043:C:T	20026043	NA,T	NA,C	NA,1	NA,inf	NA,inf	NA,0.309872	0.000120004	0.00024002
2	chr19:18539048:TCATGATC:T	18539048	NA,T	NA,TCATGATC	NA,1	NA,-inf	NA,inf	NA,0.332258	0.000119986	0.00023998
2	chr19:19288514:G:A	19288514	NA,A	NA,G	NA,1	NA,inf	NA,inf	NA,0.373475	0.000119951	0.000239916
2	chr19:19300079:CATTTTTT:C	19300079	NA,C	NA,CATTTTTT	NA,1	NA,-inf	NA,inf	NA,0.322696	0.000119921	0.000239853
2	chr19:18952494:C:T	18952494	NA,T	NA,C	NA,1	NA,-inf	NA,inf	NA,0.311552	0.000119904	0.00023982
2	chr19:18970892:A:C	18970892	C,NA	A,NA	1,NA	-inf,NA	inf,NA	0.281464,NA	0.000119899	0.000239769
2	chr19:19072229:C:T	19072229	NA,T	NA,C	NA,1	NA,-inf	NA,inf	NA,0.312219	0.00011987	0.000239748
2	chr19:20283010:A:G	20283010	NA,G	NA,A	NA,1	NA,-inf	NA,inf	NA,0.344679	0.000119866	0.000239742
2	chr19:20162333:G:A	20162333	A,A	G,G	1,1	inf,-inf	inf,inf	0.0775404,1.4939	0.000119866	0.000239749
2	chr19:18869328:C:T	18869328	NA,T	NA,C	NA,1	NA,inf	NA,inf	NA,0.343145	0.000119805	0.000239617
2	chr19:20203919:G:C	20203919	NA,C	NA,G	NA,1	NA,inf	NA,inf	NA,0.328916	0.000119798	0.000239613
2	chr19:18564564:A:C	18564564	NA,C	NA,A	NA,1	NA,inf	NA,inf	NA,0.327709	0.000119726	0.000239466
2	chr19:19430889:A:G	19430889	NA,G	NA,A	NA,1	NA,inf	NA,inf	NA,0.316714	0.000119721	0.000239464
2	chr19:19780752:T:C	19780752	NA,C	NA,T	NA,1	NA,inf	NA,inf	NA,0.339981	0.000119633	0.000239278
2	chr19:20280690:G:A	20280690	NA,A	NA,G	NA,1	NA,-inf	NA,inf	NA,0.342825	0.000119627	0.000239264
2	chr19:20088380:T:C	20088380	NA,C	NA,T	NA,1	NA,inf	NA,inf	NA,0.363081	0.00011962	0.000239257
2	chr19:20061745:C:T	20061745	NA,T	NA,C	NA,1	NA,-inf	NA,inf	NA,0.318998	0.000119616	0.00023924
2	chr19:20187117:C:T	20187117	T,NA	C,NA	1,NA	-inf,NA	inf,NA	0.95249,NA	0.0001196	0.000239222
2	chr19:19472183:C:T	19472183	T,T	C,C	1,1	inf,inf	inf,inf	4.22629,0.798692	0.000119557	0.000239438
2	chr19:19600330:C:T	19600330	T,T	C,C	1,1	inf,inf	inf,inf	6.19435,0.454794	0.000119528	0.000252843
2	chr19:20345586:C:T	20345586	NA,T	NA,C	NA,1	NA,inf	NA,inf	NA,0.338514	0.000119496	0.000239012
2	chr19:19039936:G:GC	19039936	NA,GC	NA,G	NA,1	NA,inf	NA,inf	NA,0.346354	0.000119495	0.000239004
2	chr19:19766467:T:G	19766467	NA,G	NA,T	NA,1	NA,-inf	NA,inf	NA,0.332041	0.000119467	0.00023894
2	chr19:19866812:C:G	19866812	NA,G	NA,C	NA,1	NA,-inf	NA,inf	NA,0.332324	0.000119458	0.000238929
2	chr19:19180186:C:T	19180186	NA,T	NA,C	NA,1	NA,inf	NA,inf	NA,0.240959	0.000119412	0.000238838
2	chr19:20090117:A:G	20090117	NA,G	NA,A	NA,1	NA,inf	NA,inf	NA,0.361365	0.00011941	0.000238836
2	chr19:18589672:C:A	18589672	NA,A	NA,C	NA,1	NA,inf	NA,inf	NA,0.345251	0.000119386	0.000238786
2	chr19:20305345:G:A	20305345	NA,A	NA,G	NA,1	NA,-inf	NA,inf	NA,0.331558	0.000119381	0.000238773
2	chr19:18785235:C:A	18785235	NA,A	NA,C	NA,1	NA,inf	NA,inf	NA,0.326903	0.000119373	0.000238759
2	chr19:19326232:A:G	19326232	NA,G	NA,A	NA,1	NA,-inf	NA,inf	NA,0.311147	0.000119364	0.000238737
2	chr19:20290923:G:A	20290923	NA,A	NA,G	NA,1	NA,inf	NA,inf	NA,0.347437	0.000119344	0.000238706
2	chr19:19612390:GA:G	19612390	NA,G	NA,GA	NA,1	NA,inf	NA,inf	NA,0.361718	0.00011933	0.000238676
2	chr19:18887190:G:A	18887190	A,A	G,G	1,1	inf,-inf	inf,inf	1.27309,0.0643045	0.000119327	0.000238659
2	chr19:19649164:T:C	19649164	NA,C	NA,T	NA,1	NA,-inf	NA,inf	NA,0.301577	0.000119237	0.000238481
2	chr19:20089695:A:G	20089695	NA,G	NA,A	NA,1	NA,inf	NA,inf	NA,0.359982	0.000119223	0.000238462
2	chr19:20089984:C:T	20089984	NA,T	NA,C	NA,1	NA,inf	NA,inf	NA,0.359893	0.000119213	0.000238443
2	chr19:18543695:C:T	18543695	NA,T	NA,C	NA,1	NA,-inf	NA,inf	NA,0.310929	0.000119152	0.000238312
2	chr19:20051374:C:T	20051374	T,T	C,C	1,1	inf,-inf	inf,inf	0.0414634,1.45852	0.000119139	0.000238309
2	chr19:19934801:AC:A	19934801	NA,A	NA,AC	NA,1	NA,inf	NA,inf	NA,0.31107	0.000119138	0.000238295
2	chr19:18801779:A:G	18801779	G,G	A,A	1,1	-inf,-inf	inf,inf	1.18363,0.555091	0.000119084	0.000238182
2	chr19:19588365:C:G	19588365	NA,G	NA,C	NA,1	NA,-inf	NA,inf	NA,0.271567	0.000119056	0.000238117
2	chr19:19874389:C:T	19874389	NA,T	NA,C	NA,1	NA,-inf	NA,inf	NA,0.306321	0.000119012	0.000238032
2	chr19:18939742:C:G	18939742	NA,G	NA,C	NA,1	NA,-inf	NA,inf	NA,0.340907	0.000118994	0.000237996
2	chr19:19307258:C:A	19307258	NA,A	NA,C	NA,1	NA,-inf	NA,inf	NA,0.300326	0.000118988	0.000237984
2	chr19:19918778:C:T	19918778	NA,T	NA,C	NA,1	NA,inf	NA,inf	NA,0.309926	0.000118968	0.000237954
2	chr19:19440631:G:A	19440631	NA,A	NA,G	NA,1	NA,inf	NA,inf	NA,0.311097	0.000118937	0.000237895
2	chr19:18999481:C:T	18999481	NA,T	NA,C	NA,1	NA,inf	NA,inf	NA,0.355567	0.000118928	0.000237869
2	chr19:18673091:G:A	18673091	NA,A	NA,G	NA,1	NA,-inf	NA,inf	NA,0.326952	0.00011888	0.00023777
2	chr19:20293375:T:C	20293375	NA,C	NA,T	NA,1	NA,inf	NA,inf	NA,0.343864	0.000118853	0.000237723
2	chr19:19639438:C:T	19639438	NA,T	NA,C	NA,1	NA,-inf	NA,inf	NA,0.422277	0.000118853	0.000237714
2	chr19:20306391:G:A	20306391	A,A	G,G	1,1	-inf,-inf	inf,inf	0.666166,1.23172	0.000118706	0.000237438
2	chr19:18931373:G:A	18931373	NA,A	NA,G	NA,1	NA,-inf	NA,inf	NA,0.322512	0.000118666	0.000237341
2	chr19:18675869:C:G	18675869	NA,G	NA,C	NA,1	NA,-inf	NA,inf	NA,0.333523	0.000118643	0.000237296
2	chr19:20121734:TTATGCTTTA:T	20121734	NA,T	NA,TTATGCTTTA	NA,1	NA,inf	NA,inf	NA,0.349035	0.000118624	0.000237267
2	chr19:20042264:C:T	20042264	NA,T	NA,C	NA,1	NA,-inf	NA,inf	NA,0.31088	0.000118597	0.000237201
2	chr19:18934193:C:T	18934193	NA,T	NA,C	NA,1	NA,-inf	NA,inf	NA,0.326533	0.000118546	0.000237101
2	chr19:19018058:A:G	19018058	NA,G	NA,A	NA,1	NA,inf	NA,inf	NA,0.262008	0.000118514	0.000237041
2	chr19:20089382:G:A	20089382	NA,A	NA,G	NA,1	NA,inf	NA,inf	NA,0.354355	0.000118476	0.000236969
2	chr19:19890094:G:A	19890094	NA,A	NA,G	NA,1	NA,-inf	NA,inf	NA,0.416321	0.000118432	0.000236878
2	chr19:19477756:G:A	19477756	NA,A	NA,G	NA,1	NA,inf	NA,inf	NA,0.370638	0.000118415	0.000236844
2	chr19:18935069:C:T	18935069	NA,T	NA,C	NA,1	NA,inf	NA,inf	NA,0.332542	0.000118378	0.000236767
2	chr19:20231794:A:G	20231794	NA,G	NA,A	NA,1	NA,inf	NA,inf	NA,0.318531	0.000118365	0.000236747
2	chr19:19764415:G:A	19764415	NA,A	NA,G	NA,1	NA,-inf	NA,inf	NA,0.340712	0.000118362	0.000236737
2	chr19:20087449:T:G	20087449	G,G	T,T	1,1	inf,-inf	inf,inf	0.279576,1.47822	0.000118345	0.000236717
2	chr19:18855651:G:A	18855651	NA,A	NA,G	NA,1	NA,inf	NA,inf	NA,0.334297	0.000118328	0.000236668
2	chr19:20294086:G:A	20294086	NA,A	NA,G	NA,1	NA,-inf	NA,inf	NA,0.32984	0.000118313	0.000236634
2	chr19:18707923:C:G	18707923	NA,G	NA,C	NA,1	NA,-inf	NA,inf	NA,0.302055	0.000118293	0.000236596
2	chr19:18716019:G:A	18716019	NA,A	NA,G	NA,1	NA,-inf	NA,inf	NA,0.302055	0.000118293	0.000236596
2	chr19:20112060:T:C	20112060	NA,C	NA,T	NA,1	NA,-inf	NA,inf	NA,0.294833	0.000118188	0.000236381
2	chr19:20090192:T:C	20090192	NA,C	NA,T	NA,1	NA,inf	NA,inf	NA,0.351877	0.000118142	0.0002363
2	chr19:18705092:C:T	18705092	NA,T	NA,C	NA,1	NA,-inf	NA,inf	NA,0.300965	0.000118141	0.000236292
2	chr19:19789720:G:A	19789720	NA,A	NA,G	NA,1	NA,inf	NA,inf	NA,0.328413	0.000118098	0.000236208
2	chr19:19384194:G:A	19384194	NA,A	NA,G	NA,1	NA,inf	NA,inf	NA,0.234401	0.00011809	0.000236197
2	chr19:19814265:G:A	19814265	NA,A	NA,G	NA,1	NA,-inf	NA,inf	NA,0.314093	0.000118056	0.000236124
2	chr19:19142521:G:T	19142521	NA,T	NA,G	NA,1	NA,inf	NA,inf	NA,0.342176	0.000118003	0.000236022
2	chr19:18484881:C:T	18484881	NA,T	NA,C	NA,1	NA,-inf	NA,inf	NA,0.327114	0.000117994	0.000235998
2	chr19:19945312:T:C	19945312	NA,C	NA,T	NA,1	NA,inf	NA,inf	NA,0.332541	0.000117979	0.000235976
2	chr19:20095960:C:T	20095960	NA,T	NA,C	NA,1	NA,-inf	NA,inf	NA,0.339941	0.000117929	0.000235871
2	chr19:19065375:C:T	19065375	NA,T	NA,C	NA,1	NA,inf	NA,inf	NA,0.348524	0.000117925	0.000235865
2	chr19:19501816:G:T	19501816	NA,T	NA,G	NA,1	NA,inf	NA,inf	NA,0.303346	0.000117896	0.000235812
2	chr19:18813466:G:A	18813466	NA,A	NA,G	NA,1	NA,-inf	NA,inf	NA,0.328244	0.000117881	0.000235773
2	chr19:20109016:C:T	20109016	T,T	C,C	1,1	-inf,inf	inf,inf	0.0373516,1.49476	0.000117881	0.000235776
2	chr19:18985320:A:G	18985320	NA,G	NA,A	NA,1	NA,inf	NA,inf	NA,0.278454	0.000117875	0.000235765
2	chr19:20157176:GGGT:G	20157176	NA,G	NA,GGGT	NA,1	NA,-inf	NA,inf	NA,0.319192	0.000117869	0.000235748
2	chr19:18999280:C:T	18999280	NA,T	NA,C	NA,1	NA,inf	NA,inf	NA,0.333241	0.000117795	0.000235604
2	chr19:18820501:G:A	18820501	NA,A	NA,G	NA,1	NA,inf	NA,inf	NA,0.328797	0.000117764	0.000235535
2	chr19:19819035:C:A	19819035	NA,A	NA,C	NA,1	NA,-inf	NA,inf	NA,0.314093	0.000117748	0.000235506
2	chr19:18909934:T:C	18909934	NA,C	NA,T	NA,1	NA,inf	NA,inf	NA,0.329011	0.000117745	0.000235498
2	chr19:19517818:C:T	19517818	NA,T	NA,C	NA,1	NA,inf	NA,inf	NA,0.337737	0.000117715	0.000235442
2	chr19:18806119:G:A	18806119	NA,A	NA,G	NA,1	NA,-inf	NA,inf	NA,0.324144	0.000117688	0.000235386
2	chr19:19781113:T:C	19781113	NA,C	NA,T	NA,1	NA,inf	NA,inf	NA,0.325494	0.000117679	0.000235371
2	chr19:18772783:C:T	18772783	T,T	C,C	1,1	-inf,inf	inf,inf	0.638983,0.778021	0.000117668	0.000235316
2	chr19:18782823:C:T	18782823	NA,T	NA,C	NA,1	NA,-inf	NA,inf	NA,0.314236	0.000117636	0.000235282
2	chr19:19139483:C:T	19139483	NA,T	NA,C	NA,1	NA,inf	NA,inf	NA,0.336704	0.000117632	0.000235278
2	chr19:20120779:A:G	20120779	NA,G	NA,A	NA,1	NA,inf	NA,inf	NA,0.33792	0.000117599	0.000235212
2	chr19:20089201:T:C	20089201	NA,C	NA,T	NA,1	NA,inf	NA,inf	NA,0.347548	0.000117584	0.000235184
2	chr19:19114222:G:A	19114222	NA,A	NA,G	NA,1	NA,inf	NA,inf	NA,0.345314	0.000117584	0.00023518
2	chr19:18763392:T:C	18763392	C,C	T,T	1,1	-inf,-inf	inf,inf	0.861436,0.591072	0.000117575	0.000235135
2	chr19:18936089:G:T	18936089	NA,T	NA,G	NA,1	NA,-inf	NA,inf	NA,0.312989	0.000117552	0.000235115
2	chr19:18720375:A:G	18720375	NA,G	NA,A	NA,1	NA,-inf	NA,inf	NA,0.29665	0.000117549	0.000235107
2	chr19:20210815:C:T	20210815	NA,T	NA,C	NA,1	NA,inf	NA,inf	NA,0.326309	0.00011754	0.000235095
2	chr19:19034547:C:G	19034547	NA,G	NA,C	NA,1	NA,-inf	NA,inf	NA,0.292997	0.00011753	0.000235067
2	chr19:19520377:A:G	19520377	NA,G	NA,A	NA,1	NA,inf	NA,inf	NA,0.29967	0.000117526	0.000235073
2	chr19:19836752:T:G	19836752	G,G	T,T	1,1	-inf,-inf	inf,inf	1.66488,0.126525	0.000117491	0.000235011
2	chr19:18923477:A:G	18923477	NA,G	NA,A	NA,1	NA,inf	NA,inf	NA,0.308314	0.000117393	0.000234801
2	chr19:19783188:C:T	19783188	NA,T	NA,C	NA,1	NA,inf	NA,inf	NA,0.322828	0.000117354	0.000234719
2	chr19:18636507:C:T	18636507	NA,T	NA,C	NA,1	NA,-inf	NA,inf	NA,0.307728	0.000117344	0.000234699
2	chr19:19961563:G:A	19961563	A,A	G,G	1,1	inf,-inf	inf,inf	0.824493,0.74565	0.000117341	0.000234685
2	chr19:18569944:T:C	18569944	NA,C	NA,T	NA,1	NA,inf	NA,inf	NA,0.306782	0.000117317	0.000234648
2	chr19:18526359:C:T	18526359	NA,T	NA,C	NA,1	NA,inf	NA,inf	NA,0.303244	0.00011729	0.000234592
2	chr19:19368250:C:T	19368250	NA,T	NA,C	NA,1	NA,inf	NA,inf	NA,0.228712	0.000117259	0.000234535
2	chr19:20097273:A:G	20097273	NA,G	NA,A	NA,1	NA,-inf	NA,inf	NA,0.300717	0.00011724	0.000234488
2	chr19:20098969:A:G	20098969	NA,G	NA,A	NA,1	NA,-inf	NA,inf	NA,0.300717	0.00011724	0.000234488
2	chr19:18774075:C:G	18774075	NA,G	NA,C	NA,1	NA,inf	NA,inf	NA,0.337276	0.000117236	0.000234487
2	chr19:20119875:T:A	20119875	NA,A	NA,T	NA,1	NA,inf	NA,inf	NA,0.335178	0.000117234	0.000234484
2	chr19:19116882:A:G	19116882	NA,G	NA,A	NA,1	NA,-inf	NA,inf	NA,0.294019	0.00011722	0.000234447
2	chr19:18739050:C:T	18739050	NA,T	NA,C	NA,1	NA,-inf	NA,inf	NA,0.321995	0.000117132	0.000234275
2	chr19:19585768:G:A	19585768	NA,A	NA,G	NA,1	NA,inf	NA,inf	NA,0.234081	0.000117101	0.000234215
2	chr19:19000003:G:A	19000003	NA,A	NA,G	NA,1	NA,-inf	NA,inf	NA,0.338543	0.000117039	0.000234093
2	chr19:19818734:G:C	19818734	NA,C	NA,G	NA,1	NA,inf	NA,inf	NA,0.317389	0.000117037	0.000234085
2	chr19:20372562:A:G	20372562	NA,G	NA,A	NA,1	NA,-inf	NA,inf	NA,0.298756	0.000117013	0.000234033
2	chr19:18817456:A:G	18817456	G,NA	A,NA	1,NA	inf,NA	inf,NA	0.715702,NA	0.00011701	0.000234034
2	chr19:19140375:T:G	19140375	NA,G	NA,T	NA,1	NA,-inf	NA,inf	NA,0.273386	0.000117004	0.000234017
2	chr19:20003089:G:A	20003089	NA,A	NA,G	NA,1	NA,inf	NA,inf	NA,0.321568	0.000116992	0.000233998
2	chr19:19702640:A:G	19702640	NA,G	NA,A	NA,1	NA,inf	NA,inf	NA,0.314095	0.000116926	0.000233865
2	chr19:19831047:A:T	19831047	NA,T	NA,A	NA,1	NA,-inf	NA,inf	NA,0.307553	0.000116925	0.000233861
2	chr19:19167747:A:G	19167747	NA,G	NA,A	NA,1	NA,inf	NA,inf	NA,0.226181	0.000116889	0.000233793
2	chr19:19382805:C:T	19382805	NA,T	NA,C	NA,1	NA,inf	NA,inf	NA,0.225769	0.000116876	0.000233769
2	chr19:20305760:G:A	20305760	NA,A	NA,G	NA,1	NA,-inf	NA,inf	NA,0.295016	0.000116836	0.000233681
2	chr19:20297903:A:T	20297903	NA,T	NA,A	NA,1	NA,-inf	NA,inf	NA,0.294596	0.000116781	0.000233571
2	chr19:20090267:G:A	20090267	NA,A	NA,G	NA,1	NA,inf	NA,inf	NA,0.341214	0.000116778	0.000233572
2	chr19:20184420:C:T	20184420	NA,T	NA,C	NA,1	NA,inf	NA,inf	NA,0.323948	0.000116762	0.000233539
2	chr19:19417880:G:A	19417880	NA,A	NA,G	NA,1	NA,inf	NA,inf	NA,0.295244	0.000116761	0.000233542
2	chr19:19117968:C:A	19117968	A,A	C,C	1,1	-inf,inf	inf,inf	1.15732,0.825842	0.00011673	0.000233463
2	chr19:18763873:G:A	18763873	A,NA	G,NA	1,NA	-inf,NA	inf,NA	0.776379,NA	0.00011672	0.00023345
2	chr19:18668630:G:C	18668630	NA,C	NA,G	NA,1	NA,-inf	NA,inf	NA,0.319417	0.000116688	0.000233385
2	chr19:20010855:C:T	20010855	T,T	C,C	1,1	inf,-inf	inf,inf	1.00592,0.251698	0.000116671	0.000233339
2	chr19:20279374:A:G	20279374	NA,G	NA,A	NA,1	NA,-inf	NA,inf	NA,0.292409	0.000116628	0.000233263
2	chr19:20245319:G:C	20245319	NA,C	NA,G	NA,1	NA,-inf	NA,inf	NA,0.312652	0.000116573	0.000233155
2	chr19:20255298:G:GGA	20255298	NA,GGA	NA,G	NA,1	NA,inf	NA,inf	NA,0.314673	0.000116529	0.000233076
2	chr19:19425976:T:C	19425976	NA,C	NA,T	NA,1	NA,inf	NA,inf	NA,0.328839	0.000116455	0.000232922
2	chr19:20049446:A:C	20049446	C,NA	A,NA	1,NA	-inf,NA	inf,NA	0.932431,NA	0.000116416	0.000232859
2	chr19:18690752:G:A	18690752	NA,A	NA,G	NA,1	NA,-inf	NA,inf	NA,0.317454	0.000116329	0.00023267
2	chr19:20214286:A:G	20214286	NA,G	NA,A	NA,1	NA,inf	NA,inf	NA,0.303241	0.000116328	0.000232673
2	chr19:19663173:TG:T	19663173	NA,T	NA,TG	NA,1	NA,inf	NA,inf	NA,0.324946	0.000116321	0.000232654
2	chr19:20057553:C:T	20057553	T,T	C,C	1,1	-inf,inf	inf,inf	1.58374,0.273811	0.000116315	0.000232668
2	chr19:18636618:C:T	18636618	NA,T	NA,C	NA,1	NA,-inf	NA,inf	NA,0.316378	0.000116249	0.000232508
2	chr19:18912629:C:T	18912629	NA,T	NA,C	NA,1	NA,inf	NA,inf	NA,0.314885	0.000116198	0.000232404
2	chr19:18698937:C:T	18698937	NA,T	NA,C	NA,1	NA,-inf	NA,inf	NA,0.286468	0.000116167	0.000232343
2	chr19:19689480:A:G	19689480	G,NA	A,NA	1,NA	inf,NA	inf,NA	2.05593,NA	0.000116114	0.000232232
2	chr19:19742359:C:T	19742359	NA,T	NA,C	NA,1	NA,-inf	NA,inf	NA,0.381499	0.000116111	0.000232232
2	chr19:20235352:T:A	20235352	NA,A	NA,T	NA,1	NA,inf	NA,inf	NA,0.312835	0.000116039	0.000232096
2	chr19:19826186:C:T	19826186	NA,T	NA,C	NA,1	NA,inf	NA,inf	NA,0.310438	0.000116026	0.000232065
2	chr19:18568589:C:T	18568589	NA,T	NA,C	NA,1	NA,inf	NA,inf	NA,0.310341	0.000115992	0.000231996
2	chr19:19495952:C:T	19495952	NA,T	NA,C	NA,1	NA,-inf	NA,inf	NA,0.247127	0.000115985	0.000231977
2	chr19:20197474:C:T	20197474	NA,T	NA,C	NA,1	NA,inf	NA,inf	NA,0.317534	0.000115895	0.000231806
2	chr19:19003818:G:A	19003818	A,NA	G,NA	1,NA	-inf,NA	inf,NA	0.909646,NA	0.000115875	0.000231771
2	chr19:20043742:T:G	20043742	NA,G	NA,T	NA,1	NA,-inf	NA,inf	NA,0.323974	0.000115819	0.000231649
2	chr19:19564887:C:T	19564887	T,T	C,C	1,1	inf,inf	inf,inf	5.91804,0.641074	0.000115812	0.000241563
2	chr19:18815135:AT:A	18815135	NA,A	NA,AT	NA,1	NA,inf	NA,inf	NA,0.289685	0.000115765	0.000231543
2	chr19:19778562:C:A	19778562	NA,A	NA,C	NA,1	NA,inf	NA,inf	NA,0.310629	0.000115754	0.00023152
2	chr19:18517465:G:A	18517465	NA,A	NA,G	NA,1	NA,inf	NA,inf	NA,0.292359	0.000115751	0.000231514
2	chr19:18851930:T:C	18851930	NA,C	NA,T	NA,1	NA,inf	NA,inf	NA,0.307362	0.000115738	0.000231488
2	chr19:20057327:C:T	20057327	T,T	C,C	1,1	-inf,inf	inf,inf	1.58314,0.268646	0.000115616	0.00023127
2	chr19:20095939:G:A	20095939	NA,A	NA,G	NA,1	NA,-inf	NA,inf	NA,0.288246	0.000115555	0.000231118
2	chr19:18539534:C:T	18539534	NA,T	NA,C	NA,1	NA,inf	NA,inf	NA,0.29175	0.000115514	0.000231044
2	chr19:19950453:C:T	19950453	T,T	C,C	1,1	inf,-inf	inf,inf	0.721756,0.88072	0.000115506	0.000231016
2	chr19:19465209:G:A	19465209	NA,A	NA,G	NA,1	NA,inf	NA,inf	NA,0.338685	0.000115467	0.000230948
2	chr19:19097149:G:A	19097149	NA,A	NA,G	NA,1	NA,-inf	NA,inf	NA,0.280591	0.000115355	0.000230718
2	chr19:19480507:G:A	19480507	NA,A	NA,G	NA,1	NA,inf	NA,inf	NA,0.284202	0.000115327	0.000230674
2	chr19:18779014:T:G	18779014	NA,G	NA,T	NA,1	NA,-inf	NA,inf	NA,0.308241	0.000115292	0.000230596
2	chr19:18517263:C:T	18517263	NA,T	NA,C	NA,1	NA,inf	NA,inf	NA,0.287097	0.000115284	0.000230581
2	chr19:19312815:G:A	19312815	NA,A	NA,G	NA,1	NA,-inf	NA,inf	NA,0.24784	0.000115252	0.000230512
2	chr19:20046182:A:G	20046182	NA,G	NA,A	NA,1	NA,-inf	NA,inf	NA,0.294352	0.000115241	0.000230492
2	chr19:19796208:G:A	19796208	NA,A	NA,G	NA,1	NA,-inf	NA,inf	NA,0.290172	0.000115166	0.000230344
2	chr19:18936081:C:T	18936081	NA,T	NA,C	NA,1	NA,inf	NA,inf	NA,0.283834	0.000115113	0.000230239
2	chr19:20043336:C:A	20043336	A,NA	C,NA	1,NA	-inf,NA	inf,NA	0.922981,NA	0.000115107	0.00023024
2	chr19:20044164:C:CT	20044164	CT,NA	C,NA	1,NA	-inf,NA	inf,NA	0.92284,NA	0.000115087	0.0002302
2	chr19:18841811:C:T	18841811	NA,T	NA,C	NA,1	NA,inf	NA,inf	NA,0.308658	0.000115061	0.000230135
2	chr19:18810720:T:G	18810720	NA,G	NA,T	NA,1	NA,-inf	NA,inf	NA,0.312758	0.000115017	0.000230043
2	chr19:19279492:G:A	19279492	NA,A	NA,G	NA,1	NA,-inf	NA,inf	NA,0.272574	0.000115001	0.000230012
2	chr19:19889537:G:C	19889537	NA,C	NA,G	NA,1	NA,-inf	NA,inf	NA,0.380588	0.000114987	0.000229986
2	chr19:19889216:T:C	19889216	NA,C	NA,T	NA,1	NA,-inf	NA,inf	NA,0.380588	0.000114987	0.000229986
2	chr19:19072987:A:G	19072987	NA,G	NA,A	NA,1	NA,inf	NA,inf	NA,0.237194	0.000114975	0.000229964
2	chr19:19246286:C:T	19246286	T,NA	C,NA	1,NA	inf,NA	inf,NA	0.505263,NA	0.000114953	0.000229908
2	chr19:18570396:C:T	18570396	NA,T	NA,C	NA,1	NA,inf	NA,inf	NA,0.291531	0.000114952	0.000229918
2	chr19:19555058:C:A	19555058	NA,A	NA,C	NA,1	NA,-inf	NA,inf	NA,0.358405	0.00011486	0.000229727
2	chr19:20043247:C:T	20043247	NA,T	NA,C	NA,1	NA,-inf	NA,inf	NA,0.316169	0.000114843	0.000229698
2	chr19:19332374:G:A	19332374	NA,A	NA,G	NA,1	NA,-inf	NA,inf	NA,0.301207	0.000114828	0.000229666
2	chr19:19653528:G:C	19653528	NA,C	NA,G	NA,1	NA,inf	NA,inf	NA,0.336332	0.000114767	0.000229551
2	chr19:19380783:C:T	19380783	NA,T	NA,C	NA,1	NA,-inf	NA,inf	NA,0.268602	0.000114745	0.000229499
2	chr19:19395925:T:A	19395925	NA,A	NA,T	NA,1	NA,-inf	NA,inf	NA,0.268602	0.000114745	0.000229499
2	chr19:18874414:C:T	18874414	NA,T	NA,C	NA,1	NA,-inf	NA,inf	NA,0.284631	0.000114672	0.000229353
2	chr19:18708671:G:A	18708671	NA,A	NA,G	NA,1	NA,-inf	NA,inf	NA,0.303819	0.00011455	0.000229111
2	chr19:19798401:C:T	19798401	NA,T	NA,C	NA,1	NA,inf	NA,inf	NA,0.299066	0.000114539	0.000229091
2	chr19:18701806:C:T	18701806	T,T	C,C	1,1	-inf,-inf	inf,inf	0.304862,1.29754	0.000114536	0.000229077
2	chr19:19473129:T:A	19473129	NA,A	NA,T	NA,1	NA,inf	NA,inf	NA,0.278431	0.000114525	0.00022907
2	chr19:19068424:T:G	19068424	NA,G	NA,T	NA,1	NA,-inf	NA,inf	NA,0.274191	0.000114518	0.000229043
2	chr19:19893733:T:C	19893733	NA,C	NA,T	NA,1	NA,inf	NA,inf	NA,0.269097	0.000114462	0.000228938
2	chr19:19737291:G:A	19737291	NA,A	NA,G	NA,1	NA,-inf	NA,inf	NA,0.341018	0.000114397	0.000228805
2	chr19:18635178:C:T	18635178	NA,T	NA,C	NA,1	NA,-inf	NA,inf	NA,0.292067	0.000114356	0.000228722
2	chr19:19028659:T:C	19028659	NA,C	NA,T	NA,1	NA,-inf	NA,inf	NA,0.316925	0.00011433	0.000228674
2	chr19:19070651:G:A	19070651	NA,A	NA,G	NA,1	NA,-inf	NA,inf	NA,0.317448	0.000114323	0.000228661
2	chr19:20214310:G:A	20214310	NA,A	NA,G	NA,1	NA,inf	NA,inf	NA,0.305128	0.000114306	0.000228625
2	chr19:20091098:T:TC	20091098	NA,TC	NA,T	NA,1	NA,inf	NA,inf	NA,0.32132	0.000114295	0.000228606
2	chr19:18943935:G:A	18943935	NA,A	NA,G	NA,1	NA,-inf	NA,inf	NA,0.27886	0.000114165	0.000228341
2	chr19:19073517:T:C	19073517	C,NA	T,NA	1,NA	inf,NA	inf,NA	0.52548,NA	0.000114123	0.000228247
2	chr19:19036057:T:TG	19036057	NA,TG	NA,T	NA,1	NA,-inf	NA,inf	NA,0.266991	0.000114088	0.000228183
2	chr19:19920867:T:G	19920867	NA,G	NA,T	NA,1	NA,inf	NA,inf	NA,0.312824	0.000114063	0.000228144
2	chr19:18998736:G:A	18998736	A,A	G,G	1,1	inf,-inf	inf,inf	1.23862,0.654019	0.00011406	0.000228112
2	chr19:20374257:C:T	20374257	NA,T	NA,C	NA,1	NA,inf	NA,inf	NA,0.304364	0.000114041	0.000228092
2	chr19:19150312:G:A	19150312	NA,A	NA,G	NA,1	NA,-inf	NA,inf	NA,0.35861	0.000114039	0.000228086
2	chr19:19934460:T:A	19934460	NA,A	NA,T	NA,1	NA,-inf	NA,inf	NA,0.372258	0.000114032	0.000228076
2	chr19:19018414:G:A	19018414	NA,A	NA,G	NA,1	NA,-inf	NA,inf	NA,0.266475	0.000114022	0.000228051
2	chr19:20175944:G:C	20175944	NA,C	NA,G	NA,1	NA,inf	NA,inf	NA,0.307384	0.000113985	0.000227984
2	chr19:19947108:A:G	19947108	NA,G	NA,A	NA,1	NA,inf	NA,inf	NA,0.301308	0.000113912	0.000227841
2	chr19:18492494:C:T	18492494	NA,T	NA,C	NA,1	NA,-inf	NA,inf	NA,0.295008	0.000113904	0.000227818
2	chr19:19898987:A:G	19898987	NA,G	NA,A	NA,1	NA,-inf	NA,inf	NA,0.26835	0.000113904	0.000227816
2	chr19:19552589:C:G	19552589	NA,G	NA,C	NA,1	NA,inf	NA,inf	NA,0.307177	0.000113875	0.000227763
2	chr19:19581660:T:G	19581660	NA,G	NA,T	NA,1	NA,inf	NA,inf	NA,0.300108	0.000113835	0.000227681
2	chr19:19401332:G:C	19401332	NA,C	NA,G	NA,1	NA,inf	NA,inf	NA,0.272603	0.000113761	0.000227541
2	chr19:19824630:G:A	19824630	A,NA	G,NA	1,NA	-inf,NA	inf,NA	0.887748,NA	0.000113735	0.000227496
2	chr19:20355888:G:A	20355888	NA,A	NA,G	NA,1	NA,-inf	NA,inf	NA,0.286581	0.000113708	0.000227424
2	chr19:19281520:C:A	19281520	NA,A	NA,C	NA,1	NA,-inf	NA,inf	NA,0.265036	0.000113708	0.000227427
2	chr19:19176673:C:T	19176673	NA,T	NA,C	NA,1	NA,-inf	NA,inf	NA,0.24717	0.000113697	0.000227401
2	chr19:18824922:TC:T	18824922	NA,T	NA,TC	NA,1	NA,-inf	NA,inf	NA,0.285921	0.000113684	0.000227377
2	chr19:18559686:G:A	18559686	NA,A	NA,G	NA,1	NA,inf	NA,inf	NA,0.281209	0.000113654	0.000227322
2	chr19:19242174:A:G	19242174	NA,G	NA,A	NA,1	NA,inf	NA,inf	NA,0.304134	0.000113617	0.000227245
2	chr19:19118323:A:C	19118323	NA,C	NA,A	NA,1	NA,inf	NA,inf	NA,0.256858	0.000113601	0.000227214
2	chr19:19758980:A:C	19758980	NA,C	NA,A	NA,1	NA,-inf	NA,inf	NA,0.265	0.000113592	0.000227194
2	chr19:18961445:A:G	18961445	G,NA	A,NA	1,NA	inf,NA	inf,NA	0.528448,NA	0.000113555	0.000227113
2	chr19:19961074:C:T	19961074	T,NA	C,NA	1,NA	-inf,NA	inf,NA	0.897256,NA	0.00011348	0.000226985
2	chr19:19747529:G:A	19747529	NA,A	NA,G	NA,1	NA,-inf	NA,inf	NA,0.291251	0.000113448	0.000226907
2	chr19:19143703:G:C	19143703	NA,C	NA,G	NA,1	NA,inf	NA,inf	NA,0.305262	0.00011342	0.000226854
2	chr19:20182827:A:G	20182827	NA,G	NA,A	NA,1	NA,inf	NA,inf	NA,0.297626	0.000113411	0.000226837
2	chr19:19763001:G:A	19763001	NA,A	NA,G	NA,1	NA,-inf	NA,inf	NA,0.255405	0.000113394	0.000226797
2	chr19:19904162:G:GT	19904162	NA,GT	NA,G	NA,1	NA,-inf	NA,inf	NA,0.367066	0.000113383	0.000226779
2	chr19:19106640:T:C	19106640	NA,C	NA,T	NA,1	NA,-inf	NA,inf	NA,0.265315	0.000113382	0.000226772
2	chr19:18931539:C:T	18931539	NA,T	NA,C	NA,1	NA,-inf	NA,inf	NA,0.276955	0.000113355	0.000226719
2	chr19:19822644:TA:T	19822644	T,NA	TA,NA	1,NA	-inf,NA	inf,NA	0.885453,NA	0.000113343	0.000226711
2	chr19:19073420:G:A	19073420	NA,A	NA,G	NA,1	NA,-inf	NA,inf	NA,0.264831	0.000113341	0.000226689
2	chr19:20183133:GCTT:G	20183133	NA,G	NA,GCTT	NA,1	NA,inf	NA,inf	NA,0.30085	0.000113324	0.000226662
2	chr19:20309043:C:T	20309043	NA,T	NA,C	NA,1	NA,-inf	NA,inf	NA,0.334351	0.000113289	0.00022659
2	chr19:18498651:A:G	18498651	NA,G	NA,A	NA,1	NA,-inf	NA,inf	NA,0.289501	0.000113228	0.000226465
2	chr19:18859783:A:G	18859783	NA,G	NA,A	NA,1	NA,inf	NA,inf	NA,0.281727	0.000113222	0.000226456
2	chr19:18700259:A:C	18700259	NA,C	NA,A	NA,1	NA,-inf	NA,inf	NA,0.26324	0.000113189	0.000226388
2	chr19:20091686:T:C	20091686	NA,C	NA,T	NA,1	NA,inf	NA,inf	NA,0.31212	0.000113183	0.000226382
2	chr19:20036716:C:T	20036716	T,T	C,C	1,1	inf,-inf	inf,inf	0.0727621,1.41649	0.000113173	0.000226377
2	chr19:20225879:T:C	20225879	NA,C	NA,T	NA,1	NA,inf	NA,inf	NA,0.29535	0.00011315	0.000226315
2	chr19:20276989:C:A	20276989	A,A	C,C	1,1	-inf,-inf	inf,inf	1.11409,0.754496	0.000113134	0.00022629
2	chr19:18930943:G:A	18930943	NA,A	NA,G	NA,1	NA,inf	NA,inf	NA,0.271139	0.00011313	0.000226274
2	chr19:18562991:T:G	18562991	NA,G	NA,T	NA,1	NA,inf	NA,inf	NA,0.272247	0.000113079	0.000226172
2	chr19:19078913:G:A	19078913	NA,A	NA,G	NA,1	NA,-inf	NA,inf	NA,0.307268	0.000113072	0.000226159
2	chr19:19650217:T:C	19650217	NA,C	NA,T	NA,1	NA,inf	NA,inf	NA,0.302365	0.000113064	0.00022614
2	chr19:19463587:G:A	19463587	NA,A	NA,G	NA,1	NA,inf	NA,inf	NA,0.266316	0.000113061	0.00022614
2	chr19:19485308:G:A	19485308	NA,A	NA,G	NA,1	NA,inf	NA,inf	NA,0.266206	0.000113051	0.000226121
2	chr19:20376764:A:AC	20376764	NA,AC	NA,A	NA,1	NA,-inf	NA,inf	NA,0.272241	0.000113045	0.000226102
2	chr19:19812053:A:G	19812053	G,NA	A,NA	1,NA	-inf,NA	inf,NA	0.881406,NA	0.000113026	0.000226077
2	chr19:19817189:A:G	19817189	NA,G	NA,A	NA,1	NA,inf	NA,inf	NA,0.280896	0.000113017	0.000226045
2	chr19:20088643:G:A	20088643	NA,A	NA,G	NA,1	NA,inf	NA,inf	NA,0.310494	0.000113003	0.000226022
2	chr19:18797664:C:G	18797664	NA,G	NA,C	NA,1	NA,-inf	NA,inf	NA,0.297321	0.000112973	0.000225953
2	chr19:20037526:A:G	20037526	G,G	A,A	1,1	-inf,-inf	inf,inf	0.114002,1.496	0.000112971	0.000225973
2	chr19:18521650:G:A	18521650	A,NA	G,NA	1,NA	inf,NA	inf,NA	0.692041,NA	0.000112966	0.000225938
2	chr19:19829904:T:C	19829904	NA,C	NA,T	NA,1	NA,inf	NA,inf	NA,0.286376	0.000112964	0.000225939
2	chr19:18485818:C:T	18485818	NA,T	NA,C	NA,1	NA,-inf	NA,inf	NA,0.276335	0.000112936	0.000225882
2	chr19:19014033:G:A	19014033	NA,A	NA,G	NA,1	NA,inf	NA,inf	NA,0.301102	0.000112917	0.000225847
2	chr19:18884840:A:C	18884840	NA,C	NA,A	NA,1	NA,-inf	NA,inf	NA,0.274744	0.000112906	0.000225822
2	chr19:20363654:T:C	20363654	NA,C	NA,T	NA,1	NA,-inf	NA,inf	NA,0.270463	0.000112892	0.000225793
2	chr19:19173090:G:A	19173090	NA,A	NA,G	NA,1	NA,inf	NA,inf	NA,0.195655	0.000112867	0.000225748
2	chr19:18810841:T:C	18810841	NA,C	NA,T	NA,1	NA,-inf	NA,inf	NA,0.294774	0.000112813	0.000225636
2	chr19:18771171:C:T	18771171	T,T	C,C	1,1	-inf,inf	inf,inf	0.9467,0.609187	0.000112786	0.000225572
2	chr19:18703520:A:G	18703520	G,G	A,A	1,1	-inf,-inf	inf,inf	0.737741,0.623607	0.00011278	0.000225547
2	chr19:20285038:G:A	20285038	NA,A	NA,G	NA,1	NA,-inf	NA,inf	NA,0.264455	0.000112727	0.000225463
2	chr19:20123730:GT:G	20123730	NA,G	NA,GT	NA,1	NA,inf	NA,inf	NA,0.298525	0.000112666	0.000225346
2	chr19:18917832:C:T	18917832	NA,T	NA,C	NA,1	NA,-inf	NA,inf	NA,0.279522	0.000112657	0.000225323
2	chr19:19065761:ATAT:A	19065761	NA,A	NA,ATAT	NA,1	NA,inf	NA,inf	NA,0.282445	0.000112655	0.00022532
2	chr19:20091230:C:T	20091230	NA,T	NA,C	NA,1	NA,inf	NA,inf	NA,0.306877	0.000112593	0.000225201
2	chr19:20222183:A:G	20222183	G,G	A,A	1,1	-inf,inf	inf,inf	1.00229,0.0461511	0.000112499	0.000225
2	chr19:18771310:G:A	18771310	NA,A	NA,G	NA,1	NA,-inf	NA,inf	NA,0.311769	0.000112492	0.000224993
2	chr19:19189350:C:T	19189350	NA,T	NA,C	NA,1	NA,inf	NA,inf	NA,0.18114	0.00011248	0.000224974
2	chr19:19713263:T:C	19713263	C,NA	T,NA	1,NA	inf,NA	inf,NA	0.563946,NA	0.000112475	0.000224957
2	chr19:19329890:A:G	19329890	G,NA	A,NA	1,NA	inf,NA	inf,NA	2.2449,NA	0.000112471	0.000224961
2	chr19:19621063:G:A	19621063	NA,A	NA,G	NA,1	NA,-inf	NA,inf	NA,0.247653	0.000112435	0.000224879
2	chr19:19077675:G:A	19077675	NA,A	NA,G	NA,1	NA,-inf	NA,inf	NA,0.257655	0.000112423	0.000224854
2	chr19:20213638:GAGA:G	20213638	NA,G	NA,GAGA	NA,1	NA,inf	NA,inf	NA,0.288907	0.000112402	0.00022482
2	chr19:19352005:C:T	19352005	NA,T	NA,C	NA,1	NA,inf	NA,inf	NA,0.311583	0.000112378	0.000224771
2	chr19:19271210:T:C	19271210	C,NA	T,NA	1,NA	inf,NA	inf,NA	3.09156,NA	0.00011233	0.000224727
2	chr19:19776299:C:T	19776299	T,NA	C,NA	1,NA	inf,NA	inf,NA	0.524812,NA	0.000112325	0.000224652
2	chr19:18496448:T:TTCCTCTAC	18496448	NA,TTCCTCTAC	NA,T	NA,1	NA,-inf	NA,inf	NA,0.281637	0.000112291	0.000224593
2	chr19:19265915:A:C	19265915	NA,C	NA,A	NA,1	NA,inf	NA,inf	NA,0.344909	0.000112254	0.000224525
2	chr19:20090856:T:C	20090856	NA,C	NA,T	NA,1	NA,inf	NA,inf	NA,0.304117	0.000112236	0.000224488
2	chr19:19221185:G:A	19221185	NA,A	NA,G	NA,1	NA,inf	NA,inf	NA,0.290577	0.000112204	0.000224419
2	chr19:20293064:C:A	20293064	A,NA	C,NA	1,NA	inf,NA	inf,NA	0.613256,NA	0.000112187	0.000224382
2	chr19:19271209:C:A	19271209	A,NA	C,NA	1,NA	inf,NA	inf,NA	3.08986,NA	0.000112174	0.000224416
2	chr19:19158867:G:A	19158867	NA,A	NA,G	NA,1	NA,-inf	NA,inf	NA,0.254233	0.000112171	0.000224351
2	chr19:18528435:T:C	18528435	NA,C	NA,T	NA,1	NA,-inf	NA,inf	NA,0.265339	0.000112147	0.000224303
2	chr19:18521007:A:G	18521007	NA,G	NA,A	NA,1	NA,inf	NA,inf	NA,0.257434	0.000112107	0.000224226
2	chr19:19962045:G:A	19962045	NA,A	NA,G	NA,1	NA,-inf	NA,inf	NA,0.260539	0.000112082	0.000224172
2	chr19:18517433:T:C	18517433	NA,C	NA,T	NA,1	NA,-inf	NA,inf	NA,0.279778	0.000112071	0.000224151
2	chr19:19643673:G:A	19643673	NA,A	NA,G	NA,1	NA,inf	NA,inf	NA,0.254467	0.000112068	0.00022415
2	chr19:18828500:C:T	18828500	NA,T	NA,C	NA,1	NA,-inf	NA,inf	NA,0.26945	0.000112045	0.000224098
2	chr19:20047431:G:C	20047431	NA,C	NA,G	NA,1	NA,-inf	NA,inf	NA,0.292382	0.000112042	0.000224095
2	chr19:18511996:A:G	18511996	NA,G	NA,A	NA,1	NA,inf	NA,inf	NA,0.262685	0.000112033	0.00022408
2	chr19:18810243:C:G	18810243	NA,G	NA,C	NA,1	NA,-inf	NA,inf	NA,0.288089	0.000112027	0.000224063
2	chr19:19965007:C:T	19965007	NA,T	NA,C	NA,1	NA,-inf	NA,inf	NA,0.260028	0.00011202	0.000224048
2	chr19:20081335:A:G	20081335	G,NA	A,NA	1,NA	-inf,NA	inf,NA	0.587501,NA	0.000112019	0.000224028
2	chr19:18641686:T:G	18641686	NA,G	NA,T	NA,1	NA,-inf	NA,inf	NA,0.282802	0.000112015	0.000224041
2	chr19:19088673:A:AT	19088673	NA,AT	NA,A	NA,1	NA,-inf	NA,inf	NA,0.253951	0.000111975	0.000223958
2	chr19:20231598:C:A	20231598	NA,A	NA,C	NA,1	NA,inf	NA,inf	NA,0.284363	0.00011189	0.000223795
2	chr19:20176252:GCTTCCTAGATGGGATGGTGGCTGGGAAGAGGTGCTCGTCA:G	20176252	NA,G	NA,GCTTCCTAGATGGGATGGTGGCTGGGAAGAGGTGCTCGTCA	NA,1	NA,-inf	NA,inf	NA,0.269845	0.000111884	0.000223779
2	chr19:18660882:G:C	18660882	NA,C	NA,G	NA,1	NA,-inf	NA,inf	NA,0.281053	0.000111842	0.000223696
2	chr19:18638456:G:T	18638456	NA,T	NA,G	NA,1	NA,-inf	NA,inf	NA,0.281053	0.000111842	0.000223696
2	chr19:18660009:A:T	18660009	NA,T	NA,A	NA,1	NA,-inf	NA,inf	NA,0.281053	0.000111842	0.000223696
2	chr19:20329358:T:C	20329358	NA,C	NA,T	NA,1	NA,inf	NA,inf	NA,0.285026	0.000111829	0.000223671
2	chr19:18920457:G:A	18920457	NA,A	NA,G	NA,1	NA,-inf	NA,inf	NA,0.25444	0.000111782	0.000223574
2	chr19:18919513:G:A	18919513	NA,A	NA,G	NA,1	NA,-inf	NA,inf	NA,0.25444	0.000111782	0.000223574
2	chr19:18899236:T:C	18899236	NA,C	NA,T	NA,1	NA,inf	NA,inf	NA,0.279289	0.000111767	0.000223543
2	chr19:19257376:G:A	19257376	NA,A	NA,G	NA,1	NA,inf	NA,inf	NA,0.29093	0.000111742	0.000223497
2	chr19:19600019:G:A	19600019	NA,A	NA,G	NA,1	NA,inf	NA,inf	NA,0.276504	0.000111731	0.000223474
2	chr19:19469609:T:TA	19469609	NA,TA	NA,T	NA,1	NA,inf	NA,inf	NA,0.25539	0.000111722	0.000223463
2	chr19:18882541:G:A	18882541	NA,A	NA,G	NA,1	NA,-inf	NA,inf	NA,0.277284	0.000111709	0.000223428
2	chr19:19940281:TGTC:T	19940281	T,NA	TGTC,NA	1,NA	-inf,NA	inf,NA	0.87932,NA	0.000111709	0.000223443
2	chr19:20275126:T:C	20275126	C,C	T,T	1,1	-inf,-inf	inf,inf	1.16401,0.695734	0.000111708	0.000223439
2	chr19:20223151:T:G	20223151	NA,G	NA,T	NA,1	NA,inf	NA,inf	NA,0.282849	0.000111681	0.000223377
2	chr19:20100752:C:G	20100752	NA,G	NA,C	NA,1	NA,inf	NA,inf	NA,0.237035	0.000111648	0.00022331
2	chr19:19160159:G:A	19160159	NA,A	NA,G	NA,1	NA,-inf	NA,inf	NA,0.262384	0.000111634	0.00022329
2	chr19:18981888:G:A	18981888	NA,A	NA,G	NA,1	NA,inf	NA,inf	NA,0.215056	0.000111624	0.000223261
2	chr19:19034986:C:T	19034986	NA,T	NA,C	NA,1	NA,-inf	NA,inf	NA,0.246911	0.000111597	0.000223201
2	chr19:20081141:C:T	20081141	NA,T	NA,C	NA,1	NA,inf	NA,inf	NA,0.283265	0.000111588	0.000223191
2	chr19:18546267:G:A	18546267	NA,A	NA,G	NA,1	NA,-inf	NA,inf	NA,0.259592	0.000111575	0.000223161
2	chr19:18936353:T:TA	18936353	NA,TA	NA,T	NA,1	NA,inf	NA,inf	NA,0.253955	0.000111528	0.00022307
2	chr19:19811436:C:T	19811436	T,NA	C,NA	1,NA	-inf,NA	inf,NA	0.872174,NA	0.000111516	0.000223058
2	chr19:20229075:C:T	20229075	NA,T	NA,C	NA,1	NA,inf	NA,inf	NA,0.249567	0.0001115	0.000223011
2	chr19:20092447:G:A	20092447	NA,A	NA,G	NA,1	NA,inf	NA,inf	NA,0.297947	0.000111498	0.000223011
2	chr19:20165263:G:T	20165263	NA,T	NA,G	NA,1	NA,-inf	NA,inf	NA,0.264806	0.000111476	0.000222965
2	chr19:20200531:T:TTTTTACC	20200531	NA,TTTTTACC	NA,T	NA,1	NA,inf	NA,inf	NA,0.280694	0.000111455	0.000222925
2	chr19:18887761:A:G	18887761	NA,G	NA,A	NA,1	NA,-inf	NA,inf	NA,0.26243	0.000111443	0.000222896
2	chr19:19073891:A:G	19073891	NA,G	NA,A	NA,1	NA,inf	NA,inf	NA,0.239442	0.000111411	0.000222834
2	chr19:20094465:T:A	20094465	NA,A	NA,T	NA,1	NA,inf	NA,inf	NA,0.273762	0.000111404	0.000222824
2	chr19:20156171:C:A	20156171	NA,A	NA,C	NA,1	NA,inf	NA,inf	NA,0.288221	0.00011139	0.000222795
2	chr19:19499503:G:A	19499503	NA,A	NA,G	NA,1	NA,-inf	NA,inf	NA,0.256989	0.000111344	0.000222699
2	chr19:20358077:C:T	20358077	NA,T	NA,C	NA,1	NA,inf	NA,inf	NA,0.258813	0.000111331	0.000222673
2	chr19:19931158:T:C	19931158	NA,C	NA,T	NA,1	NA,-inf	NA,inf	NA,0.347689	0.000111325	0.000222662
2	chr19:19063903:C:T	19063903	NA,T	NA,C	NA,1	NA,inf	NA,inf	NA,0.238666	0.000111316	0.000222645
2	chr19:19891922:G:A	19891922	NA,A	NA,G	NA,1	NA,-inf	NA,inf	NA,0.355735	0.000111299	0.000222611
2	chr19:18513796:T:C	18513796	NA,C	NA,T	NA,1	NA,inf	NA,inf	NA,0.25653	0.000111285	0.000222585
2	chr19:20200538:A:G	20200538	NA,G	NA,A	NA,1	NA,inf	NA,inf	NA,0.279226	0.000111285	0.000222584
2	chr19:20223450:C:T	20223450	NA,T	NA,C	NA,1	NA,inf	NA,inf	NA,0.279245	0.000111264	0.000222543
2	chr19:19741897:C:A	19741897	NA,A	NA,C	NA,1	NA,-inf	NA,inf	NA,0.338041	0.000111246	0.000222502
2	chr19:19218349:C:T	19218349	NA,T	NA,C	NA,1	NA,inf	NA,inf	NA,0.282923	0.000111236	0.000222483
2	chr19:19816973:G:C	19816973	C,NA	G,NA	1,NA	-inf,NA	inf,NA	0.873526,NA	0.000111213	0.000222451
2	chr19:18789177:C:T	18789177	NA,T	NA,C	NA,1	NA,inf	NA,inf	NA,0.259409	0.000111188	0.00022239
2	chr19:19040435:A:T	19040435	NA,T	NA,A	NA,1	NA,-inf	NA,inf	NA,0.243866	0.000111185	0.000222377
2	chr19:19161024:C:T	19161024	NA,T	NA,C	NA,1	NA,-inf	NA,inf	NA,0.246052	0.000111183	0.000222375
2	chr19:20223126:G:A	20223126	NA,A	NA,G	NA,1	NA,inf	NA,inf	NA,0.278329	0.000111162	0.000222339
2	chr19:19355819:G:A	19355819	NA,A	NA,G	NA,1	NA,inf	NA,inf	NA,0.325578	0.00011116	0.000222335
2	chr19:20200174:TTATTG:T	20200174	NA,T	NA,TTATTG	NA,1	NA,inf	NA,inf	NA,0.277945	0.000111136	0.000222286
2	chr19:20206004:C:T	20206004	NA,T	NA,C	NA,1	NA,inf	NA,inf	NA,0.277945	0.000111136	0.000222286
2	chr19:20193130:AAT:A	20193130	NA,A	NA,AAT	NA,1	NA,inf	NA,inf	NA,0.277056	0.000111052	0.000222118
2	chr19:20088936:G:A	20088936	NA,A	NA,G	NA,1	NA,inf	NA,inf	NA,0.2927	0.000110959	0.000221932
2	chr19:20207996:CAGG:C	20207996	NA,C	NA,CAGG	NA,1	NA,inf	NA,inf	NA,0.276334	0.000110952	0.000221919
2	chr19:19768078:A:C	19768078	NA,C	NA,A	NA,1	NA,-inf	NA,inf	NA,0.257782	0.000110929	0.00022187
2	chr19:19466319:C:T	19466319	NA,T	NA,C	NA,1	NA,-inf	NA,inf	NA,0.222719	0.000110914	0.000221835
2	chr19:19356537:G:A	19356537	NA,A	NA,G	NA,1	NA,inf	NA,inf	NA,0.264252	0.000110893	0.000221768
2	chr19:19839021:A:G	19839021	G,NA	A,NA	1,NA	-inf,NA	inf,NA	0.871162,NA	0.000110886	0.000221797
2	chr19:19139610:C:T	19139610	NA,T	NA,C	NA,1	NA,-inf	NA,inf	NA,0.226895	0.000110885	0.000221779
2	chr19:19075455:C:T	19075455	NA,T	NA,C	NA,1	NA,-inf	NA,inf	NA,0.287933	0.00011088	0.000221775
2	chr19:19437883:A:G	19437883	NA,G	NA,A	NA,1	NA,inf	NA,inf	NA,0.248522	0.000110865	0.000221748
2	chr19:19875324:GCTC:G	19875324	NA,G	NA,GCTC	NA,1	NA,-inf	NA,inf	NA,0.34339	0.000110855	0.000221723
2	chr19:18885762:G:A	18885762	NA,A	NA,G	NA,1	NA,inf	NA,inf	NA,0.268945	0.000110824	0.000221656
2	chr19:19367145:C:G	19367145	NA,G	NA,C	NA,1	NA,inf	NA,inf	NA,0.259019	0.00011077	0.000221552
2	chr19:19253515:G:A	19253515	NA,A	NA,G	NA,1	NA,inf	NA,inf	NA,0.184835	0.000110734	0.000221481
2	chr19:19078040:C:A	19078040	NA,A	NA,C	NA,1	NA,-inf	NA,inf	NA,0.242682	0.000110655	0.000221317
2	chr19:19476985:C:T	19476985	NA,T	NA,C	NA,1	NA,inf	NA,inf	NA,0.246871	0.000110632	0.000221283
2	chr19:20189614:G:A	20189614	NA,A	NA,G	NA,1	NA,inf	NA,inf	NA,0.273333	0.000110612	0.000221239
2	chr19:20091252:G:A	20091252	NA,A	NA,G	NA,1	NA,inf	NA,inf	NA,0.288462	0.000110522	0.000221059
2	chr19:18930572:A:C	18930572	NA,C	NA,A	NA,1	NA,inf	NA,inf	NA,0.245508	0.000110512	0.000221039
2	chr19:20311835:T:C	20311835	C,C	T,T	1,1	inf,-inf	inf,inf	1.31752,0.559574	0.000110486	0.000220982
2	chr19:20309079:A:C	20309079	NA,C	NA,A	NA,1	NA,-inf	NA,inf	NA,0.257066	0.000110431	0.00022087
2	chr19:19154921:C:T	19154921	NA,T	NA,C	NA,1	NA,-inf	NA,inf	NA,0.221387	0.000110395	0.000220798
2	chr19:18577305:G:A	18577305	NA,A	NA,G	NA,1	NA,inf	NA,inf	NA,0.249981	0.00011035	0.000220714
2	chr19:19060849:C:T	19060849	NA,T	NA,C	NA,1	NA,-inf	NA,inf	NA,0.252275	0.00011033	0.000220671
2	chr19:18761197:G:A	18761197	NA,A	NA,G	NA,1	NA,-inf	NA,inf	NA,0.266555	0.000110312	0.000220634
2	chr19:19432435:G:A	19432435	NA,A	NA,G	NA,1	NA,inf	NA,inf	NA,0.242743	0.000110234	0.000220486
2	chr19:18495206:G:A	18495206	NA,A	NA,G	NA,1	NA,inf	NA,inf	NA,0.241001	0.000110217	0.000220447
2	chr19:20170510:T:A	20170510	NA,A	NA,T	NA,1	NA,-inf	NA,inf	NA,0.253784	0.000110189	0.000220389
2	chr19:19576946:A:G	19576946	NA,G	NA,A	NA,1	NA,-inf	NA,inf	NA,0.247328	0.000110172	0.000220356
2	chr19:19570524:C:T	19570524	NA,T	NA,C	NA,1	NA,-inf	NA,inf	NA,0.247312	0.000110171	0.000220354
2	chr19:18530034:C:T	18530034	NA,T	NA,C	NA,1	NA,-inf	NA,inf	NA,0.256126	0.000110159	0.000220325
2	chr19:18530033:T:C	18530033	NA,C	NA,T	NA,1	NA,-inf	NA,inf	NA,0.256126	0.000110159	0.000220325
2	chr19:19884430:C:T	19884430	NA,T	NA,C	NA,1	NA,-inf	NA,inf	NA,0.33628	0.000110139	0.000220291
2	chr19:18887028:T:C	18887028	NA,C	NA,T	NA,1	NA,-inf	NA,inf	NA,0.256989	0.000110125	0.00022026
2	chr19:18944391:C:T	18944391	T,T	C,C	1,1	-inf,-inf	inf,inf	0.851838,1.08245	0.000110092	0.000220197
2	chr19:19144046:G:C	19144046	NA,C	NA,G	NA,1	NA,-inf	NA,inf	NA,0.235304	0.000110086	0.000220182
2	chr19:19622846:A:G	19622846	NA,G	NA,A	NA,1	NA,-inf	NA,inf	NA,0.416709	0.000110057	0.000220123
2	chr19:19639534:G:A	19639534	NA,A	NA,G	NA,1	NA,-inf	NA,inf	NA,0.207818	0.000110055	0.000220118
2	chr19:18981625:C:T	18981625	T,NA	C,NA	1,NA	inf,NA	inf,NA	2.8576,NA	0.000110053	0.000220137
2	chr19:20159060:CT:C	20159060	NA,C	NA,CT	NA,1	NA,inf	NA,inf	NA,0.262513	0.000110034	0.000220082
2	chr19:18764211:C:T	18764211	NA,T	NA,C	NA,1	NA,inf	NA,inf	NA,0.259198	0.000110032	0.000220077
2	chr19:20287360:G:T	20287360	NA,T	NA,G	NA,1	NA,-inf	NA,inf	NA,0.266775	0.000110028	0.000220067
2	chr19:20360432:T:C	20360432	NA,C	NA,T	NA,1	NA,-inf	NA,inf	NA,0.249543	0.000110008	0.000220022
2	chr19:20361697:T:G	20361697	NA,G	NA,T	NA,1	NA,-inf	NA,inf	NA,0.242743	0.000109996	0.00022
2	chr19:19739136:C:T	19739136	NA,T	NA,C	NA,1	NA,inf	NA,inf	NA,0.254502	0.000109981	0.000219973
2	chr19:20326266:G:A	20326266	NA,A	NA,G	NA,1	NA,-inf	NA,inf	NA,0.300879	0.00010995	0.000219912
2	chr19:18636663:T:C	18636663	NA,C	NA,T	NA,1	NA,-inf	NA,inf	NA,0.254816	0.000109936	0.000219883
2	chr19:20358639:T:C	20358639	NA,C	NA,T	NA,1	NA,inf	NA,inf	NA,0.255958	0.000109916	0.000219849
2	chr19:19746417:C:T	19746417	NA,T	NA,C	NA,1	NA,-inf	NA,inf	NA,0.320065	0.000109827	0.000219664
2	chr19:20180902:G:A	20180902	A,A	G,G	1,1	inf,-inf	inf,inf	0.118425,1.40543	0.000109816	0.000219634
2	chr19:18826753:A:G	18826753	NA,G	NA,A	NA,1	NA,-inf	NA,inf	NA,0.278574	0.000109804	0.000219618
2	chr19:19149056:C:T	19149056	NA,T	NA,C	NA,1	NA,inf	NA,inf	NA,0.274539	0.000109767	0.000219549
2	chr19:18763705:G:A	18763705	NA,A	NA,G	NA,1	NA,-inf	NA,inf	NA,0.261911	0.00010974	0.00021949
2	chr19:18826752:T:C	18826752	NA,C	NA,T	NA,1	NA,-inf	NA,inf	NA,0.277818	0.000109723	0.000219457
2	chr19:19006750:G:A	19006750	NA,A	NA,G	NA,1	NA,inf	NA,inf	NA,0.193491	0.000109669	0.000219351
2	chr19:19143890:C:A	19143890	NA,A	NA,C	NA,1	NA,-inf	NA,inf	NA,0.231518	0.000109663	0.000219335
2	chr19:19786879:A:T	19786879	NA,T	NA,A	NA,1	NA,-inf	NA,inf	NA,0.247864	0.000109655	0.000219322
2	chr19:18794811:C:T	18794811	NA,T	NA,C	NA,1	NA,inf	NA,inf	NA,0.23498	0.000109629	0.000219271
2	chr19:19143382:G:A	19143382	NA,A	NA,G	NA,1	NA,-inf	NA,inf	NA,0.202822	0.000109602	0.000219213
2	chr19:19390157:G:T	19390157	NA,T	NA,G	NA,1	NA,-inf	NA,inf	NA,0.241395	0.000109577	0.000219165
2	chr19:19007745:T:C	19007745	NA,C	NA,T	NA,1	NA,-inf	NA,inf	NA,0.229118	0.000109576	0.000219159
2	chr19:18588336:C:T	18588336	NA,T	NA,C	NA,1	NA,-inf	NA,inf	NA,0.258025	0.000109568	0.000219146
2	chr19:18826743:A:G	18826743	NA,G	NA,A	NA,1	NA,-inf	NA,inf	NA,0.276192	0.000109547	0.000219105
2	chr19:19305928:G:A	19305928	NA,A	NA,G	NA,1	NA,-inf	NA,inf	NA,0.202546	0.000109517	0.000219042
2	chr19:19797504:A:G	19797504	NA,G	NA,A	NA,1	NA,inf	NA,inf	NA,0.258312	0.000109504	0.000219019
2	chr19:19833525:A:G	19833525	G,NA	A,NA	1,NA	-inf,NA	inf,NA	0.862912,NA	0.000109502	0.000219029
2	chr19:19836224:TA:T	19836224	T,NA	TA,NA	1,NA	-inf,NA	inf,NA	0.862901,NA	0.00010948	0.000218983
2	chr19:19801727:G:A	19801727	A,NA	G,NA	1,NA	inf,NA	inf,NA	0.455993,NA	0.000109476	0.000218957
2	chr19:19090319:T:C	19090319	NA,C	NA,T	NA,1	NA,-inf	NA,inf	NA,0.232478	0.000109468	0.000218943
2	chr19:20072475:G:A	20072475	NA,A	NA,G	NA,1	NA,-inf	NA,inf	NA,0.257279	0.00010946	0.00021893
2	chr19:19750363:T:C	19750363	C,C	T,T	1,1	-inf,inf	inf,inf	0.657564,0.680359	0.000109459	0.000218874
2	chr19:18983327:G:A	18983327	NA,A	NA,G	NA,1	NA,inf	NA,inf	NA,0.199985	0.000109457	0.000218928
2	chr19:20051334:G:A	20051334	NA,A	NA,G	NA,1	NA,-inf	NA,inf	NA,0.269443	0.000109453	0.000218918
2	chr19:18826736:T:C	18826736	NA,C	NA,T	NA,1	NA,-inf	NA,inf	NA,0.275072	0.000109427	0.000218864
2	chr19:18763170:G:A	18763170	NA,A	NA,G	NA,1	NA,-inf	NA,inf	NA,0.255763	0.000109359	0.00021873
2	chr19:18826737:G:A	18826737	NA,A	NA,G	NA,1	NA,-inf	NA,inf	NA,0.274304	0.000109346	0.000218702
2	chr19:20362086:G:A	20362086	NA,A	NA,G	NA,1	NA,inf	NA,inf	NA,0.253193	0.000109332	0.000218676
2	chr19:19838499:T:C	19838499	C,NA	T,NA	1,NA	-inf,NA	inf,NA	0.861808,NA	0.000109331	0.000218686
2	chr19:18718923:G:A	18718923	A,A	G,G	1,1	-inf,-inf	inf,inf	1.00396,0.0459315	0.000109298	0.000218596
2	chr19:19801220:G:A	19801220	NA,A	NA,G	NA,1	NA,inf	NA,inf	NA,0.256225	0.000109276	0.000218564
2	chr19:19802684:C:G	19802684	NA,G	NA,C	NA,1	NA,inf	NA,inf	NA,0.256071	0.000109259	0.00021853
2	chr19:19806503:C:T	19806503	NA,T	NA,C	NA,1	NA,inf	NA,inf	NA,0.256071	0.000109259	0.00021853
2	chr19:19809687:T:C	19809687	NA,C	NA,T	NA,1	NA,inf	NA,inf	NA,0.256071	0.000109259	0.00021853
2	chr19:19806199:G:A	19806199	NA,A	NA,G	NA,1	NA,inf	NA,inf	NA,0.256071	0.000109259	0.00021853
2	chr19:19962434:G:A	19962434	NA,A	NA,G	NA,1	NA,inf	NA,inf	NA,0.254666	0.000109255	0.000218523
2	chr19:20084245:C:T	20084245	NA,T	NA,C	NA,1	NA,-inf	NA,inf	NA,0.254397	0.000109251	0.000218522
2	chr19:19792277:CAGG:C	19792277	NA,C	NA,CAGG	NA,1	NA,-inf	NA,inf	NA,0.243016	0.000109238	0.000218488
2	chr19:19794852:T:A	19794852	NA,A	NA,T	NA,1	NA,inf	NA,inf	NA,0.25557	0.000109204	0.00021842
2	chr19:19071701:G:A	19071701	NA,A	NA,G	NA,1	NA,-inf	NA,inf	NA,0.230051	0.000109198	0.000218404
2	chr19:19229670:G:A	19229670	NA,A	NA,G	NA,1	NA,inf	NA,inf	NA,0.257159	0.000109191	0.000218395
2	chr19:19810695:T:G	19810695	NA,G	NA,T	NA,1	NA,inf	NA,inf	NA,0.255036	0.000109147	0.000218306
2	chr19:18539807:C:G	18539807	NA,G	NA,C	NA,1	NA,inf	NA,inf	NA,0.248141	0.000109091	0.000218194
2	chr19:18884569:G:A	18884569	NA,A	NA,G	NA,1	NA,-inf	NA,inf	NA,0.231557	0.000109091	0.000218191
2	chr19:19246319:T:C	19246319	NA,C	NA,T	NA,1	NA,-inf	NA,inf	NA,0.202547	0.000109089	0.000218185
2	chr19:18601379:T:C	18601379	NA,C	NA,T	NA,1	NA,-inf	NA,inf	NA,0.256506	0.000109063	0.000218136
2	chr19:18714293:G:A	18714293	NA,A	NA,G	NA,1	NA,-inf	NA,inf	NA,0.25653	0.000109057	0.000218125
2	chr19:20301840:A:G	20301840	NA,G	NA,A	NA,1	NA,-inf	NA,inf	NA,0.240907	0.000109003	0.000218015
2	chr19:19815858:T:C	19815858	NA,C	NA,T	NA,1	NA,-inf	NA,inf	NA,0.240679	0.000108954	0.000217918
2	chr19:18568253:G:A	18568253	NA,A	NA,G	NA,1	NA,-inf	NA,inf	NA,0.245503	0.000108946	0.000217901
2	chr19:19797392:G:C	19797392	NA,C	NA,G	NA,1	NA,inf	NA,inf	NA,0.253099	0.000108939	0.00021789
2	chr19:20308406:A:G	20308406	NA,G	NA,A	NA,1	NA,inf	NA,inf	NA,0.250601	0.000108922	0.000217859
2	chr19:19387692:C:T	19387692	NA,T	NA,C	NA,1	NA,inf	NA,inf	NA,0.317874	0.000108911	0.000217837
2	chr19:19146672:G:A	19146672	NA,A	NA,G	NA,1	NA,-inf	NA,inf	NA,0.224467	0.000108839	0.000217687
2	chr19:19793809:GT:G	19793809	NA,G	NA,GT	NA,1	NA,inf	NA,inf	NA,0.250995	0.000108714	0.00021744
2	chr19:20037675:T:C	20037675	NA,C	NA,T	NA,1	NA,-inf	NA,inf	NA,0.262223	0.000108681	0.000217373
2	chr19:20353398:G:GA	20353398	NA,GA	NA,G	NA,1	NA,inf	NA,inf	NA,0.244939	0.000108669	0.000217354
2	chr19:19647055:A:T	19647055	NA,T	NA,A	NA,1	NA,-inf	NA,inf	NA,0.344449	0.000108628	0.000217265
2	chr19:19803692:G:A	19803692	NA,A	NA,G	NA,1	NA,inf	NA,inf	NA,0.250246	0.000108622	0.000217256
2	chr19:18495712:C:A	18495712	A,A	C,C	1,1	-inf,inf	inf,inf	0.662234,0.987569	0.000108592	0.000217207
2	chr19:19007415:T:C	19007415	NA,C	NA,T	NA,1	NA,-inf	NA,inf	NA,0.220804	0.000108576	0.000217159
2	chr19:19009500:T:C	19009500	NA,C	NA,T	NA,1	NA,-inf	NA,inf	NA,0.220586	0.000108553	0.000217115
2	chr19:19004942:T:C	19004942	NA,C	NA,T	NA,1	NA,-inf	NA,inf	NA,0.220586	0.000108553	0.000217115
2	chr19:19010247:T:C	19010247	NA,C	NA,T	NA,1	NA,-inf	NA,inf	NA,0.220586	0.000108553	0.000217115
2	chr19:20189274:T:A	20189274	NA,A	NA,T	NA,1	NA,inf	NA,inf	NA,0.261425	0.00010854	0.000217093
2	chr19:19813570:AATT:A	19813570	NA,A	NA,AATT	NA,1	NA,-inf	NA,inf	NA,0.236271	0.0001085	0.00021701
2	chr19:19865282:C:T	19865282	NA,T	NA,C	NA,1	NA,-inf	NA,inf	NA,0.240006	0.00010849	0.000216991
2	chr19:19148240:G:A	19148240	NA,A	NA,G	NA,1	NA,-inf	NA,inf	NA,0.220926	0.00010848	0.00021697
2	chr19:19010843:A:AAC	19010843	NA,AAC	NA,A	NA,1	NA,-inf	NA,inf	NA,0.219579	0.000108447	0.000216901
2	chr19:20073604:T:C	20073604	NA,C	NA,T	NA,1	NA,inf	NA,inf	NA,0.26327	0.000108401	0.000216814
2	chr19:18895151:G:A	18895151	NA,A	NA,G	NA,1	NA,-inf	NA,inf	NA,0.267955	0.000108383	0.000216776
2	chr19:19022206:G:A	19022206	NA,A	NA,G	NA,1	NA,inf	NA,inf	NA,0.26732	0.000108308	0.000216631
2	chr19:18634484:C:T	18634484	NA,T	NA,C	NA,1	NA,-inf	NA,inf	NA,0.239888	0.000108297	0.000216606
2	chr19:19016352:A:G	19016352	NA,G	NA,A	NA,1	NA,-inf	NA,inf	NA,0.217984	0.000108274	0.000216556
2	chr19:19030581:A:G	19030581	NA,G	NA,A	NA,1	NA,-inf	NA,inf	NA,0.217778	0.000108252	0.000216511
2	chr19:19118298:C:T	19118298	NA,T	NA,C	NA,1	NA,-inf	NA,inf	NA,0.262737	0.000108236	0.000216486
2	chr19:20057420:G:A	20057420	NA,A	NA,G	NA,1	NA,inf	NA,inf	NA,0.265645	0.000108214	0.000216443
2	chr19:18877863:CCT:C	18877863	NA,C	NA,CCT	NA,1	NA,inf	NA,inf	NA,0.220728	0.000108214	0.000216441
2	chr19:20177687:G:A	20177687	NA,A	NA,G	NA,1	NA,inf	NA,inf	NA,0.256468	0.000108178	0.00021637
2	chr19:18928271:G:A	18928271	NA,A	NA,G	NA,1	NA,inf	NA,inf	NA,0.216473	0.000108069	0.000216151
2	chr19:19617510:C:T	19617510	NA,T	NA,C	NA,1	NA,inf	NA,inf	NA,0.2756	0.000108035	0.000216084
2	chr19:19743173:G:A	19743173	NA,A	NA,G	NA,1	NA,inf	NA,inf	NA,0.262174	0.000108034	0.000216083
2	chr19:19324618:C:T	19324618	NA,T	NA,C	NA,1	NA,-inf	NA,inf	NA,0.189727	0.000108025	0.000216058
2	chr19:20180591:T:C	20180591	NA,C	NA,T	NA,1	NA,inf	NA,inf	NA,0.256057	0.000108008	0.000216029
2	chr19:19142121:G:A	19142121	NA,A	NA,G	NA,1	NA,-inf	NA,inf	NA,0.194756	0.000108005	0.000216021
2	chr19:20180589:CT:C	20180589	NA,C	NA,CT	NA,1	NA,inf	NA,inf	NA,0.255952	0.000107996	0.000216006
2	chr19:20170457:C:T	20170457	T,T	C,C	1,1	inf,-inf	inf,inf	0.00139212,1.45295	0.000107953	0.000215913
2	chr19:19742563:C:T	19742563	NA,T	NA,C	NA,1	NA,inf	NA,inf	NA,0.261339	0.000107946	0.000215905
2	chr19:19192464:A:T	19192464	NA,T	NA,A	NA,1	NA,inf	NA,inf	NA,0.21837	0.000107877	0.000215771
2	chr19:19032301:G:A	19032301	NA,A	NA,G	NA,1	NA,-inf	NA,inf	NA,0.214343	0.000107871	0.000215751
2	chr19:20301135:C:T	20301135	NA,T	NA,C	NA,1	NA,-inf	NA,inf	NA,0.232417	0.00010787	0.000215749
2	chr19:18609531:C:A	18609531	NA,A	NA,C	NA,1	NA,inf	NA,inf	NA,0.245177	0.000107869	0.000215752
2	chr19:19479213:C:T	19479213	T,NA	C,NA	1,NA	inf,NA	inf,NA	2.42939,NA	0.000107817	0.000215659
2	chr19:18574523:G:C	18574523	NA,C	NA,G	NA,1	NA,inf	NA,inf	NA,0.226956	0.000107812	0.000215637
2	chr19:18511614:C:T	18511614	NA,T	NA,C	NA,1	NA,inf	NA,inf	NA,0.224997	0.000107751	0.000215515
2	chr19:19406846:G:C	19406846	NA,C	NA,G	NA,1	NA,inf	NA,inf	NA,0.305682	0.000107727	0.00021547
2	chr19:19295464:C:T	19295464	NA,T	NA,C	NA,1	NA,inf	NA,inf	NA,0.292107	0.000107684	0.000215383
2	chr19:20108922:A:C	20108922	C,C	A,A	1,1	-inf,inf	inf,inf	0.0180437,1.4525	0.000107666	0.000215346
2	chr19:19836720:G:A	19836720	A,NA	G,NA	1,NA	-inf,NA	inf,NA	0.851775,NA	0.000107666	0.000215357
2	chr19:20173201:A:G	20173201	NA,G	NA,A	NA,1	NA,-inf	NA,inf	NA,0.243255	0.000107608	0.000215226
2	chr19:19030563:G:A	19030563	NA,A	NA,G	NA,1	NA,-inf	NA,inf	NA,0.21187	0.000107606	0.000215219
2	chr19:19092956:C:T	19092956	NA,T	NA,C	NA,1	NA,inf	NA,inf	NA,0.254975	0.000107591	0.000215195
2	chr19:19106205:C:T	19106205	NA,T	NA,C	NA,1	NA,inf	NA,inf	NA,0.206378	0.000107576	0.000215164
2	chr19:20257523:TTC:T	20257523	NA,T	NA,TTC	NA,1	NA,-inf	NA,inf	NA,0.214771	0.000107523	0.000215055
2	chr19:18655090:G:C	18655090	NA,C	NA,G	NA,1	NA,inf	NA,inf	NA,0.223431	0.000107498	0.000215008
2	chr19:18924608:C:T	18924608	NA,T	NA,C	NA,1	NA,inf	NA,inf	NA,0.214956	0.000107496	0.000215005
2	chr19:19179491:G:A	19179491	NA,A	NA,G	NA,1	NA,inf	NA,inf	NA,0.239914	0.000107472	0.000214947
2	chr19:20058254:C:T	20058254	NA,T	NA,C	NA,1	NA,inf	NA,inf	NA,0.258153	0.000107452	0.000214918
2	chr19:19144602:A:G	19144602	NA,G	NA,A	NA,1	NA,-inf	NA,inf	NA,0.211428	0.000107442	0.000214893
2	chr19:18564317:G:C	18564317	NA,C	NA,G	NA,1	NA,inf	NA,inf	NA,0.226599	0.000107431	0.000214875
2	chr19:20023241:G:A	20023241	A,NA	G,NA	1,NA	-inf,NA	inf,NA	0.877464,NA	0.000107351	0.000214727
2	chr19:19192730:C:T	19192730	NA,T	NA,C	NA,1	NA,inf	NA,inf	NA,0.213421	0.000107346	0.000214708
2	chr19:19536396:C:T	19536396	NA,T	NA,C	NA,1	NA,inf	NA,inf	NA,0.213303	0.000107339	0.000214696
2	chr19:19534240:CAGAGACAAATGGAGAG:C	19534240	NA,C	NA,CAGAGACAAATGGAGAG	NA,1	NA,inf	NA,inf	NA,0.19745	0.000107334	0.000214683
2	chr19:20026953:T:G	20026953	G,NA	T,NA	1,NA	-inf,NA	inf,NA	0.87715,NA	0.000107299	0.000214622
2	chr19:19032878:A:G	19032878	NA,G	NA,A	NA,1	NA,-inf	NA,inf	NA,0.208902	0.000107287	0.000214582
2	chr19:19030235:A:G	19030235	NA,G	NA,A	NA,1	NA,-inf	NA,inf	NA,0.208322	0.000107234	0.000214476
2	chr19:18988964:G:A	18988964	NA,A	NA,G	NA,1	NA,-inf	NA,inf	NA,0.207845	0.000107181	0.000214371
2	chr19:19153130:G:A	19153130	NA,A	NA,G	NA,1	NA,-inf	NA,inf	NA,0.192928	0.000107164	0.000214337
2	chr19:18973875:C:T	18973875	T,T	C,C	1,1	-inf,inf	inf,inf	0.0972151,1.28554	0.000107085	0.00021413
2	chr19:20060569:C:A	20060569	NA,A	NA,C	NA,1	NA,-inf	NA,inf	NA,0.246503	0.000107081	0.000214175
2	chr19:20041266:C:T	20041266	T,NA	C,NA	1,NA	inf,NA	inf,NA	0.442962,NA	0.000107072	0.000214147
2	chr19:19004455:C:T	19004455	NA,T	NA,C	NA,1	NA,-inf	NA,inf	NA,0.206531	0.000107044	0.000214097
2	chr19:19008535:T:TCCCTGTAGCCTTG	19008535	NA,TCCCTGTAGCCTTG	NA,T	NA,1	NA,-inf	NA,inf	NA,0.206453	0.000107029	0.000214066
2	chr19:18972243:A:C	18972243	NA,C	NA,A	NA,1	NA,inf	NA,inf	NA,0.229306	0.00010702	0.000214056
2	chr19:19026593:C:T	19026593	NA,T	NA,C	NA,1	NA,-inf	NA,inf	NA,0.206284	0.000107017	0.000214042
2	chr19:18989269:T:C	18989269	NA,C	NA,T	NA,1	NA,-inf	NA,inf	NA,0.206284	0.000107017	0.000214042
2	chr19:19003106:C:T	19003106	NA,T	NA,C	NA,1	NA,-inf	NA,inf	NA,0.206284	0.000107017	0.000214042
2	chr19:18989517:G:A	18989517	NA,A	NA,G	NA,1	NA,-inf	NA,inf	NA,0.206284	0.000107017	0.000214042
2	chr19:19023024:T:C	19023024	NA,C	NA,T	NA,1	NA,-inf	NA,inf	NA,0.206284	0.000107017	0.000214042
2	chr19:19189622:G:C	19189622	NA,C	NA,G	NA,1	NA,inf	NA,inf	NA,0.210271	0.000107014	0.000214044
2	chr19:20153450:G:A	20153450	A,A	G,G	1,1	inf,-inf	inf,inf	0.0369854,1.45411	0.000107009	0.000214035
2	chr19:19189604:A:G	19189604	NA,G	NA,A	NA,1	NA,inf	NA,inf	NA,0.209873	0.000107003	0.000214022
2	chr19:18780437:C:A	18780437	NA,A	NA,C	NA,1	NA,inf	NA,inf	NA,0.232322	0.000107	0.000214011
2	chr19:19004124:A:G	19004124	NA,G	NA,A	NA,1	NA,-inf	NA,inf	NA,0.205993	0.000106986	0.00021398
2	chr19:19194318:T:C	19194318	NA,C	NA,T	NA,1	NA,inf	NA,inf	NA,0.209834	0.000106975	0.000213965
2	chr19:19255373:T:C	19255373	NA,C	NA,T	NA,1	NA,inf	NA,inf	NA,0.293122	0.000106968	0.000213952
2	chr19:20025973:C:A	20025973	A,NA	C,NA	1,NA	-inf,NA	inf,NA	0.874975,NA	0.000106961	0.000213946
2	chr19:18901250:T:C	18901250	NA,C	NA,T	NA,1	NA,-inf	NA,inf	NA,0.215839	0.000106939	0.000213887
2	chr19:19019281:A:G	19019281	NA,G	NA,A	NA,1	NA,-inf	NA,inf	NA,0.205483	0.000106931	0.00021387
2	chr19:19191696:T:C	19191696	NA,C	NA,T	NA,1	NA,inf	NA,inf	NA,0.209466	0.000106924	0.000213864
2	chr19:18532413:C:A	18532413	NA,A	NA,C	NA,1	NA,-inf	NA,inf	NA,0.217747	0.000106918	0.000213846
2	chr19:20332676:A:C	20332676	NA,C	NA,A	NA,1	NA,-inf	NA,inf	NA,0.210255	0.000106906	0.000213822
2	chr19:20295962:A:G	20295962	NA,G	NA,A	NA,1	NA,-inf	NA,inf	NA,0.212954	0.000106888	0.000213784
2	chr19:20103267:T:C	20103267	C,C	T,T	1,1	-inf,inf	inf,inf	0.0405638,1.43826	0.000106814	0.000213643
2	chr19:18551836:T:A	18551836	NA,A	NA,T	NA,1	NA,-inf	NA,inf	NA,0.222095	0.000106808	0.000213627
2	chr19:19407201:T:C	19407201	NA,C	NA,T	NA,1	NA,inf	NA,inf	NA,0.295831	0.000106806	0.000213628
2	chr19:19419796:A:G	19419796	NA,G	NA,A	NA,1	NA,inf	NA,inf	NA,0.282319	0.000106795	0.000213605
2	chr19:19030723:G:T	19030723	NA,T	NA,G	NA,1	NA,-inf	NA,inf	NA,0.204209	0.000106795	0.000213598
2	chr19:20136357:A:T	20136357	NA,T	NA,A	NA,1	NA,-inf	NA,inf	NA,0.229204	0.000106757	0.000213524
2	chr19:18992990:G:A	18992990	NA,A	NA,G	NA,1	NA,-inf	NA,inf	NA,0.202738	0.000106644	0.000213296
2	chr19:18886276:G:A	18886276	NA,A	NA,G	NA,1	NA,inf	NA,inf	NA,0.231757	0.00010664	0.000213288
2	chr19:18883223:C:G	18883223	NA,G	NA,C	NA,1	NA,-inf	NA,inf	NA,0.206935	0.000106639	0.000213289
2	chr19:18977969:C:T	18977969	NA,T	NA,C	NA,1	NA,inf	NA,inf	NA,0.172808	0.000106638	0.00021329
2	chr19:19784730:A:G	19784730	NA,G	NA,A	NA,1	NA,-inf	NA,inf	NA,0.218732	0.000106608	0.000213227
2	chr19:19824329:A:G	19824329	NA,G	NA,A	NA,1	NA,-inf	NA,inf	NA,0.219532	0.000106592	0.000213196
2	chr19:18503125:G:A	18503125	NA,A	NA,G	NA,1	NA,inf	NA,inf	NA,0.221209	0.00010658	0.000213172
2	chr19:20135598:G:A	20135598	A,NA	G,NA	1,NA	-inf,NA	inf,NA	0.486216,NA	0.000106574	0.000213138
2	chr19:19214923:G:A	19214923	NA,A	NA,G	NA,1	NA,inf	NA,inf	NA,0.236969	0.00010655	0.000213113
2	chr19:18577699:A:G	18577699	NA,G	NA,A	NA,1	NA,inf	NA,inf	NA,0.218369	0.000106541	0.000213096
2	chr19:19343526:G:A	19343526	NA,A	NA,G	NA,1	NA,inf	NA,inf	NA,0.237799	0.00010654	0.000213092
2	chr19:19834077:T:C	19834077	NA,C	NA,T	NA,1	NA,inf	NA,inf	NA,0.218994	0.000106518	0.000213047
2	chr19:19184495:G:A	19184495	NA,A	NA,G	NA,1	NA,-inf	NA,inf	NA,0.191429	0.00010651	0.00021304
2	chr19:18965675:C:T	18965675	NA,T	NA,C	NA,1	NA,inf	NA,inf	NA,0.202479	0.000106503	0.000213019
2	chr19:18487021:C:T	18487021	NA,T	NA,C	NA,1	NA,inf	NA,inf	NA,0.219385	0.0001065	0.000213011
2	chr19:19218213:G:A	19218213	NA,A	NA,G	NA,1	NA,inf	NA,inf	NA,0.237171	0.000106486	0.000212978
2	chr19:20158613:T:C	20158613	NA,C	NA,T	NA,1	NA,inf	NA,inf	NA,0.204309	0.000106483	0.000212979
2	chr19:19189627:T:C	19189627	NA,C	NA,T	NA,1	NA,inf	NA,inf	NA,0.204865	0.000106456	0.000212928
2	chr19:19582999:T:C	19582999	NA,C	NA,T	NA,1	NA,inf	NA,inf	NA,0.262095	0.00010643	0.000212875
2	chr19:19028586:G:A	19028586	NA,A	NA,G	NA,1	NA,-inf	NA,inf	NA,0.200338	0.000106397	0.000212802
2	chr19:19165475:A:C	19165475	NA,C	NA,A	NA,1	NA,-inf	NA,inf	NA,0.284486	0.000106389	0.000212786
2	chr19:19259212:C:T	19259212	T,NA	C,NA	1,NA	inf,NA	inf,NA	0.420701,NA	0.000106384	0.000212771
2	chr19:19757459:T:G	19757459	NA,G	NA,T	NA,1	NA,-inf	NA,inf	NA,0.220838	0.000106362	0.000212732
2	chr19:18630515:C:T	18630515	NA,T	NA,C	NA,1	NA,-inf	NA,inf	NA,0.211563	0.000106361	0.000212733
2	chr19:18596580:C:T	18596580	NA,T	NA,C	NA,1	NA,-inf	NA,inf	NA,0.218626	0.000106332	0.000212673
2	chr19:19745764:C:T	19745764	NA,T	NA,C	NA,1	NA,-inf	NA,inf	NA,0.17218	0.000106299	0.000212606
2	chr19:18522945:T:C	18522945	C,C	T,T	1,1	inf,inf	inf,inf	1.31198,0.27234	0.000106268	0.000212555
2	chr19:19823256:C:T	19823256	NA,T	NA,C	NA,1	NA,inf	NA,inf	NA,0.218616	0.000106246	0.000212504
2	chr19:18991873:A:G	18991873	NA,G	NA,A	NA,1	NA,-inf	NA,inf	NA,0.198761	0.000106232	0.000212472
2	chr19:19381142:G:A	19381142	NA,A	NA,G	NA,1	NA,inf	NA,inf	NA,0.257404	0.000106201	0.000212416
2	chr19:18927089:AAAAAG:A	18927089	NA,A	NA,AAAAAG	NA,1	NA,inf	NA,inf	NA,0.209089	0.000106198	0.000212409
2	chr19:19322573:C:G	19322573	NA,G	NA,C	NA,1	NA,inf	NA,inf	NA,0.244547	0.000106194	0.0002124
2	chr19:20366898:C:T	20366898	NA,T	NA,C	NA,1	NA,-inf	NA,inf	NA,0.209688	0.000106175	0.00021236
2	chr19:19057076:G:A	19057076	NA,A	NA,G	NA,1	NA,-inf	NA,inf	NA,0.213502	0.000106165	0.000212342
2	chr19:19032411:G:A	19032411	NA,A	NA,G	NA,1	NA,-inf	NA,inf	NA,0.197849	0.00010614	0.000212289
2	chr19:20182684:G:C	20182684	NA,C	NA,G	NA,1	NA,-inf	NA,inf	NA,0.198228	0.000106108	0.000212224
2	chr19:19425342:G:C	19425342	NA,C	NA,G	NA,1	NA,inf	NA,inf	NA,0.287997	0.000106085	0.000212185
2	chr19:19813926:C:T	19813926	NA,T	NA,C	NA,1	NA,-inf	NA,inf	NA,0.213514	0.000106069	0.000212151
2	chr19:19016161:T:C	19016161	NA,C	NA,T	NA,1	NA,-inf	NA,inf	NA,0.196847	0.000106049	0.000212105
2	chr19:20012474:A:C	20012474	C,C	A,A	1,1	inf,-inf	inf,inf	0.505193,0.860943	0.000106045	0.000212092
2	chr19:20161341:T:C	20161341	C,C	T,T	1,1	-inf,-inf	inf,inf	0.201729,1.44765	0.000106043	0.000212093
2	chr19:19694134:C:T	19694134	NA,T	NA,C	NA,1	NA,inf	NA,inf	NA,0.235944	0.000106032	0.000212077
2	chr19:19158555:C:CA	19158555	NA,CA	NA,C	NA,1	NA,-inf	NA,inf	NA,0.21064	0.000106032	0.000212083
2	chr19:18996718:A:G	18996718	NA,G	NA,A	NA,1	NA,-inf	NA,inf	NA,0.196217	0.000105969	0.000211946
2	chr19:19314127:ACT:A	19314127	NA,A	NA,ACT	NA,1	NA,inf	NA,inf	NA,0.24177	0.00010592	0.000211853
2	chr19:20264305:G:A	20264305	NA,A	NA,G	NA,1	NA,inf	NA,inf	NA,0.203624	0.000105912	0.000211835
2	chr19:19745840:T:C	19745840	NA,C	NA,T	NA,1	NA,-inf	NA,inf	NA,0.168597	0.000105907	0.000211822
2	chr19:20296085:G:A	20296085	NA,A	NA,G	NA,1	NA,-inf	NA,inf	NA,0.200338	0.000105855	0.000211719
2	chr19:19441056:C:T	19441056	NA,T	NA,C	NA,1	NA,-inf	NA,inf	NA,0.175191	0.000105838	0.000211685
2	chr19:18592298:G:C	18592298	NA,C	NA,G	NA,1	NA,-inf	NA,inf	NA,0.200917	0.000105829	0.000211669
2	chr19:19066720:G:A	19066720	NA,A	NA,G	NA,1	NA,inf	NA,inf	NA,0.219241	0.000105761	0.000211533
2	chr19:18992802:A:C	18992802	NA,C	NA,A	NA,1	NA,-inf	NA,inf	NA,0.194095	0.000105755	0.000211519
2	chr19:18993217:T:C	18993217	NA,C	NA,T	NA,1	NA,-inf	NA,inf	NA,0.194095	0.000105755	0.000211519
2	chr19:18995529:A:G	18995529	NA,G	NA,A	NA,1	NA,-inf	NA,inf	NA,0.194095	0.000105755	0.000211519
2	chr19:18992881:G:C	18992881	NA,C	NA,G	NA,1	NA,-inf	NA,inf	NA,0.194095	0.000105755	0.000211519
2	chr19:18998847:A:G	18998847	NA,G	NA,A	NA,1	NA,-inf	NA,inf	NA,0.194095	0.000105755	0.000211519
2	chr19:18998502:T:A	18998502	NA,A	NA,T	NA,1	NA,-inf	NA,inf	NA,0.194095	0.000105755	0.000211519
2	chr19:18868544:G:A	18868544	NA,A	NA,G	NA,1	NA,inf	NA,inf	NA,0.227442	0.000105704	0.000211422
2	chr19:20270910:A:G	20270910	NA,G	NA,A	NA,1	NA,inf	NA,inf	NA,0.223778	0.000105684	0.000211384
2	chr19:20168849:T:A	20168849	NA,A	NA,T	NA,1	NA,inf	NA,inf	NA,0.210071	0.000105678	0.000211371
2	chr19:18813053:C:T	18813053	NA,T	NA,C	NA,1	NA,-inf	NA,inf	NA,0.210441	0.000105658	0.000211326
2	chr19:20152752:A:G	20152752	G,G	A,A	1,1	inf,-inf	inf,inf	0.029521,1.45072	0.000105656	0.000211329
2	chr19:19986875:G:A	19986875	NA,A	NA,G	NA,1	NA,inf	NA,inf	NA,0.182119	0.000105654	0.000211319
2	chr19:18964832:G:A	18964832	NA,A	NA,G	NA,1	NA,inf	NA,inf	NA,0.212609	0.000105651	0.000211317
2	chr19:19359176:A:G	19359176	NA,G	NA,A	NA,1	NA,-inf	NA,inf	NA,0.206237	0.000105627	0.000211265
2	chr19:20239225:C:T	20239225	NA,T	NA,C	NA,1	NA,-inf	NA,inf	NA,0.192261	0.000105612	0.000211233
2	chr19:20298260:G:A	20298260	NA,A	NA,G	NA,1	NA,-inf	NA,inf	NA,0.207014	0.000105596	0.000211201
2	chr19:19029929:CA:C	19029929	NA,C	NA,CA	NA,1	NA,-inf	NA,inf	NA,0.192053	0.000105593	0.000211193
2	chr19:19564435:T:C	19564435	NA,C	NA,T	NA,1	NA,-inf	NA,inf	NA,0.269281	0.000105578	0.000211164
2	chr19:19426608:TC:T	19426608	NA,T	NA,TC	NA,1	NA,inf	NA,inf	NA,0.26885	0.000105565	0.000211144
2	chr19:18585116:T:C	18585116	NA,C	NA,T	NA,1	NA,-inf	NA,inf	NA,0.19847	0.000105521	0.000211052
2	chr19:18999139:G:A	18999139	NA,A	NA,G	NA,1	NA,-inf	NA,inf	NA,0.191594	0.000105513	0.000211034
2	chr19:19746472:G:A	19746472	NA,A	NA,G	NA,1	NA,-inf	NA,inf	NA,0.166346	0.0001055	0.000211009
2	chr19:18535783:G:C	18535783	NA,C	NA,G	NA,1	NA,inf	NA,inf	NA,0.202122	0.000105494	0.000211001
2	chr19:19829877:A:T	19829877	NA,T	NA,A	NA,1	NA,inf	NA,inf	NA,0.213513	0.000105479	0.00021097
2	chr19:19154404:C:T	19154404	NA,T	NA,C	NA,1	NA,-inf	NA,inf	NA,0.176868	0.000105474	0.000210956
2	chr19:20068580:G:A	20068580	NA,A	NA,G	NA,1	NA,inf	NA,inf	NA,0.237584	0.000105462	0.000210937
2	chr19:19483075:C:T	19483075	NA,T	NA,C	NA,1	NA,-inf	NA,inf	NA,0.171742	0.000105456	0.00021092
2	chr19:20344219:T:C	20344219	NA,C	NA,T	NA,1	NA,inf	NA,inf	NA,0.215883	0.000105452	0.000210918
2	chr19:19010028:T:C	19010028	NA,C	NA,T	NA,1	NA,inf	NA,inf	NA,0.222964	0.000105438	0.000210888
2	chr19:19260249:C:T	19260249	NA,T	NA,C	NA,1	NA,inf	NA,inf	NA,0.276068	0.000105365	0.000210745
2	chr19:18618942:G:A	18618942	NA,A	NA,G	NA,1	NA,-inf	NA,inf	NA,0.208093	0.000105351	0.000210712
2	chr19:19786888:A:T	19786888	T,T	A,A	1,1	-inf,inf	inf,inf	0.843646,0.913909	0.000105335	0.000210712
2	chr19:20059987:A:T	20059987	NA,T	NA,A	NA,1	NA,inf	NA,inf	NA,0.236306	0.000105323	0.00021066
2	chr19:20046426:A:G	20046426	NA,G	NA,A	NA,1	NA,-inf	NA,inf	NA,0.228622	0.000105323	0.000210656
2	chr19:18817423:C:T	18817423	NA,T	NA,C	NA,1	NA,-inf	NA,inf	NA,0.204917	0.000105295	0.0002106
2	chr19:18988689:T:C	18988689	NA,C	NA,T	NA,1	NA,-inf	NA,inf	NA,0.189537	0.000105293	0.000210595
2	chr19:18860460:G:A	18860460	NA,A	NA,G	NA,1	NA,-inf	NA,inf	NA,0.193388	0.00010528	0.000210571
2	chr19:20378159:A:G	20378159	NA,G	NA,A	NA,1	NA,-inf	NA,inf	NA,0.198467	0.000105254	0.000210517
2	chr19:19846280:A:G	19846280	NA,G	NA,A	NA,1	NA,-inf	NA,inf	NA,0.20314	0.000105234	0.00021048
2	chr19:20153064:C:G	20153064	NA,G	NA,C	NA,1	NA,inf	NA,inf	NA,0.22778	0.000105203	0.000210419
2	chr19:20302049:C:T	20302049	NA,T	NA,C	NA,1	NA,-inf	NA,inf	NA,0.205771	0.000105187	0.000210383
2	chr19:19018041:C:T	19018041	NA,T	NA,C	NA,1	NA,-inf	NA,inf	NA,0.188006	0.00010516	0.000210329
2	chr19:19577493:C:T	19577493	NA,T	NA,C	NA,1	NA,-inf	NA,inf	NA,0.264209	0.000105154	0.000210316
2	chr19:18723314:C:T	18723314	T,T	C,C	1,1	-inf,inf	inf,inf	0.748206,0.564468	0.000105139	0.000210271
2	chr19:19089312:G:A	19089312	NA,A	NA,G	NA,1	NA,inf	NA,inf	NA,0.232377	0.000105136	0.000210285
2	chr19:19498000:G:T	19498000	NA,T	NA,G	NA,1	NA,inf	NA,inf	NA,0.241694	0.000105123	0.000210261
2	chr19:19493200:A:G	19493200	NA,G	NA,A	NA,1	NA,-inf	NA,inf	NA,0.167742	0.000105115	0.000210239
2	chr19:19067436:T:C	19067436	NA,C	NA,T	NA,1	NA,inf	NA,inf	NA,0.212463	0.000105109	0.000210231
2	chr19:20087880:A:G	20087880	NA,G	NA,A	NA,1	NA,inf	NA,inf	NA,0.221076	0.000105101	0.000210216
2	chr19:18914941:T:C	18914941	NA,C	NA,T	NA,1	NA,-inf	NA,inf	NA,0.200332	0.000105084	0.000210178
2	chr19:19835410:G:A	19835410	NA,A	NA,G	NA,1	NA,-inf	NA,inf	NA,0.204481	0.00010507	0.000210151
2	chr19:18527145:G:A	18527145	NA,A	NA,G	NA,1	NA,inf	NA,inf	NA,0.203832	0.00010505	0.000210115
2	chr19:19021688:G:T	19021688	NA,T	NA,G	NA,1	NA,-inf	NA,inf	NA,0.186812	0.000105043	0.000210094
2	chr19:18697671:C:T	18697671	NA,T	NA,C	NA,1	NA,-inf	NA,inf	NA,0.192094	0.000105007	0.000210025
2	chr19:19899817:A:G	19899817	G,G	A,A	1,1	-inf,inf	inf,inf	0.575186,0.890204	0.000105001	0.000210011
2	chr19:19572541:G:A	19572541	NA,A	NA,G	NA,1	NA,-inf	NA,inf	NA,0.2627	0.000104998	0.000210005
2	chr19:19612797:T:A	19612797	NA,A	NA,T	NA,1	NA,-inf	NA,inf	NA,0.158232	0.000104995	0.000209998
2	chr19:19330419:A:ACC	19330419	NA,ACC	NA,A	NA,1	NA,inf	NA,inf	NA,0.22285	0.000104973	0.000209959
2	chr19:20239086:A:G	20239086	NA,G	NA,A	NA,1	NA,inf	NA,inf	NA,0.188901	0.000104957	0.000209926
2	chr19:18873940:G:A	18873940	NA,A	NA,G	NA,1	NA,-inf	NA,inf	NA,0.196292	0.000104954	0.000209918
2	chr19:20137669:G:A	20137669	NA,A	NA,G	NA,1	NA,-inf	NA,inf	NA,0.203718	0.000104941	0.000209894
2	chr19:20212341:T:G	20212341	NA,G	NA,T	NA,1	NA,inf	NA,inf	NA,0.225098	0.000104937	0.000209888
2	chr19:19790745:C:T	19790745	NA,T	NA,C	NA,1	NA,-inf	NA,inf	NA,0.201844	0.000104935	0.000209881
2	chr19:18823472:A:T	18823472	NA,T	NA,A	NA,1	NA,inf	NA,inf	NA,0.168228	0.000104907	0.000209827
2	chr19:19835016:T:C	19835016	NA,C	NA,T	NA,1	NA,-inf	NA,inf	NA,0.202547	0.000104884	0.00020978
2	chr19:19141779:G:A	19141779	NA,A	NA,G	NA,1	NA,-inf	NA,inf	NA,0.186883	0.000104868	0.000209745
2	chr19:18887182:T:C	18887182	NA,C	NA,T	NA,1	NA,-inf	NA,inf	NA,0.189933	0.000104831	0.000209672
2	chr19:19829492:C:G	19829492	NA,G	NA,C	NA,1	NA,-inf	NA,inf	NA,0.201543	0.000104789	0.000209591
2	chr19:19351743:G:A	19351743	NA,A	NA,G	NA,1	NA,-inf	NA,inf	NA,0.164178	0.000104747	0.000209503
2	chr19:19672807:A:G	19672807	NA,G	NA,A	NA,1	NA,inf	NA,inf	NA,0.238934	0.000104743	0.000209499
2	chr19:20333905:A:C	20333905	NA,C	NA,A	NA,1	NA,inf	NA,inf	NA,0.181199	0.000104712	0.000209436
2	chr19:19580981:C:T	19580981	NA,T	NA,C	NA,1	NA,-inf	NA,inf	NA,0.259401	0.00010471	0.000209427
2	chr19:19357716:G:A	19357716	A,NA	G,NA	1,NA	-inf,NA	inf,NA	1.11435,NA	0.000104686	0.000209398
2	chr19:20337062:G:A	20337062	NA,A	NA,G	NA,1	NA,inf	NA,inf	NA,0.215922	0.000104683	0.000209379
2	chr19:18989349:T:C	18989349	NA,C	NA,T	NA,1	NA,-inf	NA,inf	NA,0.183099	0.00010467	0.000209348
2	chr19:18549348:CCT:C	18549348	NA,C	NA,CCT	NA,1	NA,-inf	NA,inf	NA,0.203145	0.000104665	0.00020934
2	chr19:19058466:G:A	19058466	A,NA	G,NA	1,NA	-inf,NA	inf,NA	0.459005,NA	0.000104651	0.000209293
2	chr19:19221805:G:A	19221805	NA,A	NA,G	NA,1	NA,inf	NA,inf	NA,0.135733	0.000104649	0.000209311
2	chr19:19871156:T:C	19871156	NA,C	NA,T	NA,1	NA,-inf	NA,inf	NA,0.277142	0.000104595	0.000209201
2	chr19:19482358:C:T	19482358	NA,T	NA,C	NA,1	NA,inf	NA,inf	NA,0.220998	0.000104593	0.000209197
2	chr19:18747329:A:C	18747329	NA,C	NA,A	NA,1	NA,-inf	NA,inf	NA,0.211732	0.000104583	0.000209177
2	chr19:18989339:T:C	18989339	NA,C	NA,T	NA,1	NA,-inf	NA,inf	NA,0.182162	0.000104578	0.000209165
2	chr19:20346338:A:G	20346338	G,G	A,A	1,1	-inf,inf	inf,inf	0.430014,1.14096	0.000104539	0.000209108
2	chr19:20063019:A:G	20063019	NA,G	NA,A	NA,1	NA,inf	NA,inf	NA,0.227505	0.000104515	0.000209043
2	chr19:19433914:G:A	19433914	NA,A	NA,G	NA,1	NA,inf	NA,inf	NA,0.270153	0.000104489	0.000208993
2	chr19:19078540:G:A	19078540	NA,A	NA,G	NA,1	NA,inf	NA,inf	NA,0.198268	0.000104465	0.000208941
2	chr19:19875574:T:C	19875574	NA,C	NA,T	NA,1	NA,inf	NA,inf	NA,0.214656	0.000104432	0.000208878
2	chr19:19877608:C:T	19877608	NA,T	NA,C	NA,1	NA,-inf	NA,inf	NA,0.285417	0.000104432	0.000208877
2	chr19:18523897:G:A	18523897	NA,A	NA,G	NA,1	NA,inf	NA,inf	NA,0.20501	0.000104425	0.000208862
2	chr19:18887509:T:C	18887509	NA,C	NA,T	NA,1	NA,-inf	NA,inf	NA,0.184683	0.000104383	0.000208776
2	chr19:19418660:G:A	19418660	NA,A	NA,G	NA,1	NA,inf	NA,inf	NA,0.268851	0.000104377	0.000208769
2	chr19:19832363:T:C	19832363	NA,C	NA,T	NA,1	NA,inf	NA,inf	NA,0.19636	0.000104358	0.000208727
2	chr19:20211805:T:TA	20211805	NA,TA	NA,T	NA,1	NA,-inf	NA,inf	NA,0.207971	0.000104337	0.000208684
2	chr19:19260247:C:T	19260247	NA,T	NA,C	NA,1	NA,inf	NA,inf	NA,0.26417	0.000104325	0.000208664
2	chr19:19487597:TCCCCCGAGTGGAACC:T	19487597	NA,T	NA,TCCCCCGAGTGGAACC	NA,1	NA,-inf	NA,inf	NA,0.154153	0.000104307	0.000208623
2	chr19:19613655:C:T	19613655	NA,T	NA,C	NA,1	NA,-inf	NA,inf	NA,0.183677	0.00010429	0.000208591
2	chr19:18989494:G:A	18989494	NA,A	NA,G	NA,1	NA,inf	NA,inf	NA,0.210685	0.000104287	0.000208585
2	chr19:20363179:G:A	20363179	NA,A	NA,G	NA,1	NA,inf	NA,inf	NA,0.185769	0.000104278	0.000208566
2	chr19:19577827:C:G	19577827	NA,G	NA,C	NA,1	NA,-inf	NA,inf	NA,0.253952	0.000104249	0.000208505
2	chr19:20098805:A:G	20098805	NA,G	NA,A	NA,1	NA,inf	NA,inf	NA,0.217173	0.000104221	0.000208458
2	chr19:18907442:C:T	18907442	NA,T	NA,C	NA,1	NA,-inf	NA,inf	NA,0.182601	0.000104136	0.000208282
2	chr19:18906902:G:A	18906902	NA,A	NA,G	NA,1	NA,-inf	NA,inf	NA,0.182601	0.000104136	0.000208282
2	chr19:19833199:G:T	19833199	NA,T	NA,G	NA,1	NA,inf	NA,inf	NA,0.199634	0.000104125	0.000208262
2	chr19:18732396:C:T	18732396	NA,T	NA,C	NA,1	NA,inf	NA,inf	NA,0.204525	0.000104096	0.000208205
2	chr19:20374842:G:A	20374842	NA,A	NA,G	NA,1	NA,-inf	NA,inf	NA,0.203079	0.000104093	0.000208194
2	chr19:19426807:C:A	19426807	NA,A	NA,C	NA,1	NA,-inf	NA,inf	NA,0.171879	0.000104076	0.000208162
2	chr19:18929056:T:C	18929056	NA,C	NA,T	NA,1	NA,-inf	NA,inf	NA,0.211116	0.000104055	0.00020812
2	chr19:19279731:A:C	19279731	C,NA	A,NA	1,NA	inf,NA	inf,NA	2.99235,NA	0.00010405	0.000208156
2	chr19:18615433:A:G	18615433	NA,G	NA,A	NA,1	NA,-inf	NA,inf	NA,0.19157	0.000104045	0.000208101
2	chr19:18834211:C:A	18834211	NA,A	NA,C	NA,1	NA,-inf	NA,inf	NA,0.222208	0.000104034	0.000208079
2	chr19:19517227:A:G	19517227	NA,G	NA,A	NA,1	NA,-inf	NA,inf	NA,0.171821	0.000103895	0.000207801
2	chr19:20375889:A:G	20375889	NA,G	NA,A	NA,1	NA,inf	NA,inf	NA,0.191883	0.000103894	0.000207803
2	chr19:19769879:A:G	19769879	NA,G	NA,A	NA,1	NA,-inf	NA,inf	NA,0.28187	0.000103887	0.000207785
2	chr19:19197385:T:C	19197385	NA,C	NA,T	NA,1	NA,inf	NA,inf	NA,0.179435	0.000103878	0.000207771
2	chr19:20097635:G:A	20097635	NA,A	NA,G	NA,1	NA,-inf	NA,inf	NA,0.196426	0.000103876	0.000207762
2	chr19:18734733:G:A	18734733	A,A	G,G	1,1	-inf,-inf	inf,inf	0.799725,0.923771	0.000103873	0.00020775
2	chr19:18969531:G:A	18969531	NA,A	NA,G	NA,1	NA,inf	NA,inf	NA,0.196628	0.000103864	0.000207744
2	chr19:18576037:C:T	18576037	NA,T	NA,C	NA,1	NA,inf	NA,inf	NA,0.181759	0.000103858	0.000207729
2	chr19:18545819:G:C	18545819	NA,C	NA,G	NA,1	NA,inf	NA,inf	NA,0.18335	0.000103848	0.000207708
2	chr19:19579737:C:T	19579737	T,NA	C,NA	1,NA	inf,NA	inf,NA	2.25963,NA	0.000103845	0.000207713
2	chr19:19372072:C:T	19372072	NA,T	NA,C	NA,1	NA,inf	NA,inf	NA,0.211283	0.000103829	0.000207669
2	chr19:20373376:A:G	20373376	NA,G	NA,A	NA,1	NA,-inf	NA,inf	NA,0.182452	0.000103807	0.000207624
2	chr19:19582617:T:C	19582617	C,NA	T,NA	1,NA	inf,NA	inf,NA	2.24241,NA	0.000103785	0.000207594
2	chr19:20059866:C:T	20059866	NA,T	NA,C	NA,1	NA,inf	NA,inf	NA,0.199885	0.000103782	0.00020758
2	chr19:19060228:C:T	19060228	NA,T	NA,C	NA,1	NA,inf	NA,inf	NA,0.212203	0.000103768	0.000207549
2	chr19:18933749:G:A	18933749	NA,A	NA,G	NA,1	NA,inf	NA,inf	NA,0.184052	0.000103764	0.000207542
2	chr19:19141165:G:A	19141165	NA,A	NA,G	NA,1	NA,-inf	NA,inf	NA,0.27916	0.00010376	0.000207532
2	chr19:20308102:T:A	20308102	NA,A	NA,T	NA,1	NA,-inf	NA,inf	NA,0.191508	0.000103721	0.000207451
2	chr19:19194796:C:T	19194796	NA,T	NA,C	NA,1	NA,inf	NA,inf	NA,0.223003	0.000103718	0.00020745
2	chr19:20357677:C:T	20357677	NA,T	NA,C	NA,1	NA,inf	NA,inf	NA,0.194681	0.0001037	0.000207415
2	chr19:19627822:A:G	19627822	NA,G	NA,A	NA,1	NA,-inf	NA,inf	NA,0.351828	0.000103698	0.000207406
2	chr19:19287931:G:A	19287931	A,NA	G,NA	1,NA	-inf,NA	inf,NA	0.944677,NA	0.000103654	0.000207326
2	chr19:19936843:G:C	19936843	NA,C	NA,G	NA,1	NA,inf	NA,inf	NA,0.206091	0.000103642	0.000207297
2	chr19:19029696:C:T	19029696	NA,T	NA,C	NA,1	NA,-inf	NA,inf	NA,0.171372	0.000103576	0.000207161
2	chr19:19568049:C:T	19568049	NA,T	NA,C	NA,1	NA,-inf	NA,inf	NA,0.182717	0.000103574	0.000207159
2	chr19:19149179:C:T	19149179	NA,T	NA,C	NA,1	NA,-inf	NA,inf	NA,0.157616	0.000103568	0.000207145
2	chr19:18734975:T:C	18734975	C,C	T,T	1,1	-inf,-inf	inf,inf	0.806749,0.915241	0.000103557	0.000207118
2	chr19:18849469:C:T	18849469	NA,T	NA,C	NA,1	NA,inf	NA,inf	NA,0.177637	0.000103534	0.00020708
2	chr19:19453393:G:T	19453393	NA,T	NA,G	NA,1	NA,-inf	NA,inf	NA,0.167181	0.000103515	0.00020704
2	chr19:19578665:C:T	19578665	NA,T	NA,C	NA,1	NA,-inf	NA,inf	NA,0.245186	0.000103492	0.000206991
2	chr19:19339464:C:G	19339464	NA,G	NA,C	NA,1	NA,-inf	NA,inf	NA,0.139596	0.000103479	0.000206966
2	chr19:19452812:G:C	19452812	NA,C	NA,G	NA,1	NA,inf	NA,inf	NA,0.244486	0.000103454	0.000206922
2	chr19:18936711:C:T	18936711	NA,T	NA,C	NA,1	NA,inf	NA,inf	NA,0.169448	0.000103439	0.000206892
2	chr19:18575821:A:G	18575821	NA,G	NA,A	NA,1	NA,inf	NA,inf	NA,0.176851	0.000103437	0.000206887
2	chr19:19456167:AAAAAG:A	19456167	NA,A	NA,AAAAAG	NA,1	NA,inf	NA,inf	NA,0.265001	0.000103411	0.000206839
2	chr19:19745131:C:A	19745131	NA,A	NA,C	NA,1	NA,-inf	NA,inf	NA,0.143201	0.000103377	0.000206763
2	chr19:19161106:C:T	19161106	T,NA	C,NA	1,NA	inf,NA	inf,NA	0.47523,NA	0.000103362	0.000206727
2	chr19:20089870:G:A	20089870	NA,A	NA,G	NA,1	NA,-inf	NA,inf	NA,0.195587	0.000103342	0.000206695
2	chr19:19412977:A:G	19412977	NA,G	NA,A	NA,1	NA,-inf	NA,inf	NA,0.150251	0.000103333	0.000206676
2	chr19:19671779:G:A	19671779	NA,A	NA,G	NA,1	NA,-inf	NA,inf	NA,0.174201	0.000103327	0.000206665
2	chr19:18552934:C:G	18552934	NA,G	NA,C	NA,1	NA,inf	NA,inf	NA,0.183594	0.000103326	0.000206663
2	chr19:18632551:C:T	18632551	NA,T	NA,C	NA,1	NA,inf	NA,inf	NA,0.178747	0.00010328	0.000206571
2	chr19:19793841:C:T	19793841	NA,T	NA,C	NA,1	NA,-inf	NA,inf	NA,0.183786	0.000103277	0.000206565
2	chr19:18623111:G:A	18623111	NA,A	NA,G	NA,1	NA,-inf	NA,inf	NA,0.189547	0.000103265	0.00020654
2	chr19:20266063:G:A	20266063	NA,A	NA,G	NA,1	NA,-inf	NA,inf	NA,0.207238	0.000103232	0.000206475
2	chr19:20183572:GTTC:G	20183572	NA,G	NA,GTTC	NA,1	NA,-inf	NA,inf	NA,0.18712	0.000103226	0.000206463
2	chr19:19110355:T:A	19110355	NA,A	NA,T	NA,1	NA,-inf	NA,inf	NA,0.16844	0.000103215	0.000206439
2	chr19:18711321:C:T	18711321	NA,T	NA,C	NA,1	NA,-inf	NA,inf	NA,0.179121	0.000103175	0.00020636
2	chr19:18997287:A:G	18997287	NA,G	NA,A	NA,1	NA,inf	NA,inf	NA,0.198018	0.000103156	0.000206323
2	chr19:19742795:A:G	19742795	NA,G	NA,A	NA,1	NA,inf	NA,inf	NA,0.210133	0.00010314	0.000206294
2	chr19:19308463:G:A	19308463	NA,A	NA,G	NA,1	NA,-inf	NA,inf	NA,0.159699	0.000103135	0.00020628
2	chr19:19774166:T:A	19774166	NA,A	NA,T	NA,1	NA,-inf	NA,inf	NA,0.181687	0.000103102	0.000206216
2	chr19:18949768:C:T	18949768	T,NA	C,NA	1,NA	inf,NA	inf,NA	1.34152,NA	0.000103102	0.000206246
2	chr19:20245361:C:T	20245361	NA,T	NA,C	NA,1	NA,-inf	NA,inf	NA,0.171158	0.000103098	0.000206205
2	chr19:19950017:T:G	19950017	NA,G	NA,T	NA,1	NA,-inf	NA,inf	NA,0.173463	0.000103097	0.000206203
2	chr19:18551422:G:A	18551422	NA,A	NA,G	NA,1	NA,-inf	NA,inf	NA,0.176338	0.000103074	0.000206159
2	chr19:20145673:C:T	20145673	NA,T	NA,C	NA,1	NA,inf	NA,inf	NA,0.203819	0.00010305	0.000206114
2	chr19:20176749:G:A	20176749	NA,A	NA,G	NA,1	NA,-inf	NA,inf	NA,0.182325	0.000103024	0.00020606
2	chr19:19067000:C:T	19067000	NA,T	NA,C	NA,1	NA,-inf	NA,inf	NA,0.163886	0.000102976	0.00020596
2	chr19:20063272:T:C	20063272	NA,C	NA,T	NA,1	NA,inf	NA,inf	NA,0.19055	0.000102959	0.000205934
2	chr19:18538050:A:G	18538050	NA,G	NA,A	NA,1	NA,-inf	NA,inf	NA,0.186267	0.000102955	0.000205918
2	chr19:19827239:G:C	19827239	NA,C	NA,G	NA,1	NA,inf	NA,inf	NA,0.180654	0.000102952	0.000205915
2	chr19:18998837:A:G	18998837	G,G	A,A	1,1	inf,-inf	inf,inf	1.08664,0.747486	0.000102948	0.000205884
2	chr19:19501768:C:G	19501768	NA,G	NA,C	NA,1	NA,inf	NA,inf	NA,0.238138	0.000102941	0.000205895
2	chr19:18879928:C:T	18879928	NA,T	NA,C	NA,1	NA,inf	NA,inf	NA,0.191759	0.000102902	0.000205815
2	chr19:20175406:A:G	20175406	NA,G	NA,A	NA,1	NA,inf	NA,inf	NA,0.183307	0.000102885	0.000205783
2	chr19:20296095:C:T	20296095	NA,T	NA,C	NA,1	NA,-inf	NA,inf	NA,0.169233	0.000102876	0.000205761
2	chr19:18573106:C:T	18573106	NA,T	NA,C	NA,1	NA,inf	NA,inf	NA,0.176176	0.000102868	0.000205749
2	chr19:20077459:C:T	20077459	NA,T	NA,C	NA,1	NA,-inf	NA,inf	NA,0.189387	0.000102816	0.000205642
2	chr19:19451398:G:T	19451398	NA,T	NA,G	NA,1	NA,inf	NA,inf	NA,0.24971	0.00010278	0.000205576
2	chr19:20341764:T:C	20341764	NA,C	NA,T	NA,1	NA,-inf	NA,inf	NA,0.179766	0.000102775	0.000205562
2	chr19:20356075:C:A	20356075	NA,A	NA,C	NA,1	NA,inf	NA,inf	NA,0.17008	0.000102729	0.00020547
2	chr19:19488894:G:A	19488894	NA,A	NA,G	NA,1	NA,-inf	NA,inf	NA,0.158251	0.000102714	0.000205438
2	chr19:19560214:C:T	19560214	NA,T	NA,C	NA,1	NA,-inf	NA,inf	NA,0.235614	0.000102703	0.000205414
2	chr19:19885536:G:A	19885536	NA,A	NA,G	NA,1	NA,-inf	NA,inf	NA,0.262281	0.000102687	0.000205387
2	chr19:20336273:T:C	20336273	NA,C	NA,T	NA,1	NA,inf	NA,inf	NA,0.159367	0.00010268	0.000205372
2	chr19:18572410:A:G	18572410	NA,G	NA,A	NA,1	NA,-inf	NA,inf	NA,0.172142	0.000102666	0.000205343
2	chr19:19250795:A:G	19250795	NA,G	NA,A	NA,1	NA,inf	NA,inf	NA,0.197419	0.000102664	0.00020534
2	chr19:19566110:G:A	19566110	NA,A	NA,G	NA,1	NA,-inf	NA,inf	NA,0.143201	0.000102657	0.000205323
2	chr19:19855355:T:G	19855355	G,NA	T,NA	1,NA	-inf,NA	inf,NA	0.819871,NA	0.000102645	0.000205314
2	chr19:20059247:C:T	20059247	NA,T	NA,C	NA,1	NA,inf	NA,inf	NA,0.186848	0.000102642	0.000205299
2	chr19:18804342:C:A	18804342	NA,A	NA,C	NA,1	NA,inf	NA,inf	NA,0.184026	0.000102641	0.000205294
2	chr19:18536854:T:C	18536854	NA,C	NA,T	NA,1	NA,-inf	NA,inf	NA,0.182498	0.000102631	0.000205269
2	chr19:19219348:C:T	19219348	NA,T	NA,C	NA,1	NA,inf	NA,inf	NA,0.112959	0.000102593	0.000205199
2	chr19:20336331:T:TTAAAAA	20336331	NA,TTAAAAA	NA,T	NA,1	NA,inf	NA,inf	NA,0.158053	0.000102564	0.00020514
2	chr19:19074616:T:G	19074616	NA,G	NA,T	NA,1	NA,-inf	NA,inf	NA,0.161237	0.000102562	0.000205133
2	chr19:18491992:G:C	18491992	NA,C	NA,G	NA,1	NA,inf	NA,inf	NA,0.183653	0.000102555	0.000205122
2	chr19:18508841:C:T	18508841	NA,T	NA,C	NA,1	NA,inf	NA,inf	NA,0.183653	0.000102555	0.000205122
2	chr19:19606642:T:C	19606642	C,C	T,T	1,1	inf,inf	inf,inf	0.495143,0.381848	0.000102553	0.000204802
2	chr19:20375113:G:A	20375113	NA,A	NA,G	NA,1	NA,-inf	NA,inf	NA,0.1689	0.000102541	0.000205091
2	chr19:19027105:C:A	19027105	NA,A	NA,C	NA,1	NA,-inf	NA,inf	NA,0.172565	0.000102528	0.000205067
2	chr19:19743534:G:A	19743534	NA,A	NA,G	NA,1	NA,-inf	NA,inf	NA,0.134118	0.000102498	0.000205004
2	chr19:20339031:A:G	20339031	NA,G	NA,A	NA,1	NA,inf	NA,inf	NA,0.180645	0.000102481	0.000204975
2	chr19:20220487:AG:A	20220487	NA,A	NA,AG	NA,1	NA,-inf	NA,inf	NA,0.174005	0.000102475	0.000204961
2	chr19:18931146:C:A	18931146	NA,A	NA,C	NA,1	NA,-inf	NA,inf	NA,0.189058	0.000102473	0.000204956
2	chr19:19333184:G:A	19333184	A,NA	G,NA	1,NA	-inf,NA	inf,NA	1.16762,NA	0.000102467	0.000204959
2	chr19:19967504:G:A	19967504	NA,A	NA,G	NA,1	NA,-inf	NA,inf	NA,0.175652	0.00010245	0.000204911
2	chr19:19474399:C:T	19474399	NA,T	NA,C	NA,1	NA,inf	NA,inf	NA,0.245456	0.000102446	0.000204908
2	chr19:19465231:A:G	19465231	NA,G	NA,A	NA,1	NA,inf	NA,inf	NA,0.245456	0.000102446	0.000204908
2	chr19:18930653:T:C	18930653	NA,C	NA,T	NA,1	NA,inf	NA,inf	NA,0.168714	0.000102417	0.000204847
2	chr19:19966953:A:G	19966953	NA,G	NA,A	NA,1	NA,-inf	NA,inf	NA,0.17485	0.000102382	0.000204775
2	chr19:20343151:A:C	20343151	NA,C	NA,A	NA,1	NA,inf	NA,inf	NA,0.17002	0.000102381	0.000204775
2	chr19:19086449:G:A	19086449	NA,A	NA,G	NA,1	NA,inf	NA,inf	NA,0.200299	0.000102354	0.00020472
2	chr19:20174583:GTCACCATGT:G	20174583	NA,G	NA,GTCACCATGT	NA,1	NA,-inf	NA,inf	NA,0.174862	0.000102325	0.000204662
2	chr19:20165070:G:A	20165070	NA,A	NA,G	NA,1	NA,inf	NA,inf	NA,0.196295	0.000102319	0.000204651
2	chr19:19488188:C:T	19488188	NA,T	NA,C	NA,1	NA,inf	NA,inf	NA,0.243986	0.000102315	0.000204644
2	chr19:20108265:T:C	20108265	NA,C	NA,T	NA,1	NA,-inf	NA,inf	NA,0.183042	0.000102288	0.000204587
2	chr19:20108289:T:C	20108289	NA,C	NA,T	NA,1	NA,-inf	NA,inf	NA,0.183042	0.000102288	0.000204587
2	chr19:18557826:C:A	18557826	NA,A	NA,C	NA,1	NA,inf	NA,inf	NA,0.171589	0.000102271	0.000204554
2	chr19:19042342:C:T	19042342	NA,T	NA,C	NA,1	NA,-inf	NA,inf	NA,0.157814	0.000102269	0.000204547
2	chr19:19892922:C:T	19892922	NA,T	NA,C	NA,1	NA,-inf	NA,inf	NA,0.248311	0.000102197	0.000204405
2	chr19:18907667:G:A	18907667	NA,A	NA,G	NA,1	NA,-inf	NA,inf	NA,0.161029	0.000102193	0.000204397
2	chr19:19770096:G:C	19770096	NA,C	NA,G	NA,1	NA,-inf	NA,inf	NA,0.170813	0.000102192	0.000204396
2	chr19:19801711:T:A	19801711	NA,A	NA,T	NA,1	NA,inf	NA,inf	NA,0.195134	0.000102185	0.000204384
2	chr19:19010597:C:A	19010597	NA,A	NA,C	NA,1	NA,inf	NA,inf	NA,0.186519	0.000102181	0.000204372
2	chr19:19770008:A:C	19770008	NA,C	NA,A	NA,1	NA,-inf	NA,inf	NA,0.170614	0.000102162	0.000204336
2	chr19:19661267:C:T	19661267	NA,T	NA,C	NA,1	NA,-inf	NA,inf	NA,0.166323	0.000102154	0.000204317
2	chr19:19745645:A:G	19745645	NA,G	NA,A	NA,1	NA,inf	NA,inf	NA,0.198674	0.000102117	0.000204248
2	chr19:19021273:T:C	19021273	NA,C	NA,T	NA,1	NA,-inf	NA,inf	NA,0.168891	0.000102099	0.000204209
2	chr19:19823459:A:G	19823459	NA,G	NA,A	NA,1	NA,inf	NA,inf	NA,0.170771	0.000102086	0.000204184
2	chr19:18552264:A:G	18552264	NA,G	NA,A	NA,1	NA,inf	NA,inf	NA,0.169131	0.000102076	0.000204164
2	chr19:18759422:A:T	18759422	NA,T	NA,A	NA,1	NA,-inf	NA,inf	NA,0.176642	0.000102067	0.000204145
2	chr19:20148413:A:G	20148413	NA,G	NA,A	NA,1	NA,inf	NA,inf	NA,0.166241	0.000102047	0.000204107
2	chr19:18702977:C:T	18702977	T,T	C,C	1,1	-inf,-inf	inf,inf	0.050797,1.39274	0.000102019	0.000204048
2	chr19:20142336:T:TCA	20142336	NA,TCA	NA,T	NA,1	NA,-inf	NA,inf	NA,0.179816	0.000102018	0.000204045
2	chr19:18817159:A:T	18817159	NA,T	NA,A	NA,1	NA,-inf	NA,inf	NA,0.159719	0.000102007	0.000204025
2	chr19:19744532:C:T	19744532	NA,T	NA,C	NA,1	NA,inf	NA,inf	NA,0.196722	0.000101994	0.000204001
2	chr19:19011349:T:C	19011349	NA,C	NA,T	NA,1	NA,inf	NA,inf	NA,0.183691	0.00010195	0.000203912
2	chr19:18552092:G:A	18552092	NA,A	NA,G	NA,1	NA,inf	NA,inf	NA,0.167534	0.000101945	0.000203901
2	chr19:18942919:G:A	18942919	NA,A	NA,G	NA,1	NA,-inf	NA,inf	NA,0.194277	0.000101933	0.000203877
2	chr19:19040512:G:A	19040512	NA,A	NA,G	NA,1	NA,-inf	NA,inf	NA,0.15375	0.000101922	0.000203854
2	chr19:20340542:C:T	20340542	NA,T	NA,C	NA,1	NA,inf	NA,inf	NA,0.150471	0.000101901	0.000203813
2	chr19:18694522:T:C	18694522	NA,C	NA,T	NA,1	NA,-inf	NA,inf	NA,0.158956	0.000101897	0.000203804
2	chr19:20338925:A:G	20338925	NA,G	NA,A	NA,1	NA,inf	NA,inf	NA,0.150369	0.000101888	0.000203788
2	chr19:20341078:C:T	20341078	NA,T	NA,C	NA,1	NA,inf	NA,inf	NA,0.150369	0.000101888	0.000203788
2	chr19:20083340:T:G	20083340	NA,G	NA,T	NA,1	NA,-inf	NA,inf	NA,0.228035	0.000101874	0.000203761
2	chr19:19923372:C:G	19923372	NA,G	NA,C	NA,1	NA,-inf	NA,inf	NA,0.163669	0.000101856	0.000203723
2	chr19:20210772:G:A	20210772	NA,A	NA,G	NA,1	NA,-inf	NA,inf	NA,0.179331	0.000101847	0.000203704
2	chr19:20366564:G:A	20366564	NA,A	NA,G	NA,1	NA,-inf	NA,inf	NA,0.162811	0.00010184	0.000203689
2	chr19:20367393:G:A	20367393	NA,A	NA,G	NA,1	NA,-inf	NA,inf	NA,0.162811	0.00010184	0.000203689
2	chr19:19599771:G:A	19599771	NA,A	NA,G	NA,1	NA,-inf	NA,inf	NA,0.125616	0.000101833	0.000203675
2	chr19:20295898:T:G	20295898	NA,G	NA,T	NA,1	NA,-inf	NA,inf	NA,0.155735	0.000101833	0.000203676
2	chr19:20375261:T:C	20375261	NA,C	NA,T	NA,1	NA,-inf	NA,inf	NA,0.161462	0.000101814	0.000203636
2	chr19:19039041:C:T	19039041	NA,T	NA,C	NA,1	NA,-inf	NA,inf	NA,0.152557	0.000101805	0.000203619
2	chr19:18710214:T:C	18710214	C,C	T,T	1,1	-inf,-inf	inf,inf	0.808678,0.437577	0.000101804	0.000203601
2	chr19:20236763:A:C	20236763	NA,C	NA,A	NA,1	NA,-inf	NA,inf	NA,0.156327	0.000101804	0.000203618
2	chr19:19826671:A:T	19826671	NA,T	NA,A	NA,1	NA,inf	NA,inf	NA,0.166917	0.000101771	0.000203553
2	chr19:19753813:C:T	19753813	NA,T	NA,C	NA,1	NA,-inf	NA,inf	NA,0.193364	0.000101761	0.000203533
2	chr19:19947538:A:G	19947538	NA,G	NA,A	NA,1	NA,-inf	NA,inf	NA,0.151839	0.000101761	0.000203531
2	chr19:18730092:C:A	18730092	NA,A	NA,C	NA,1	NA,inf	NA,inf	NA,0.161834	0.000101744	0.0002035
2	chr19:19638628:G:A	19638628	NA,A	NA,G	NA,1	NA,-inf	NA,inf	NA,0.248308	0.000101738	0.000203487
2	chr19:18592227:A:G	18592227	NA,G	NA,A	NA,1	NA,inf	NA,inf	NA,0.182913	0.000101727	0.000203466
2	chr19:18784322:G:A	18784322	NA,A	NA,G	NA,1	NA,-inf	NA,inf	NA,0.179695	0.000101699	0.000203408
2	chr19:20375551:A:T	20375551	NA,T	NA,A	NA,1	NA,-inf	NA,inf	NA,0.159745	0.000101689	0.000203387
2	chr19:20375663:CT:C	20375663	NA,C	NA,CT	NA,1	NA,-inf	NA,inf	NA,0.159627	0.000101677	0.000203362
2	chr19:18989566:C:T	18989566	NA,T	NA,C	NA,1	NA,inf	NA,inf	NA,0.193703	0.000101657	0.000203327
2	chr19:18907762:G:A	18907762	NA,A	NA,G	NA,1	NA,-inf	NA,inf	NA,0.153898	0.000101651	0.000203313
2	chr19:18738757:G:A	18738757	NA,A	NA,G	NA,1	NA,inf	NA,inf	NA,0.176112	0.000101629	0.000203271
2	chr19:18519755:C:T	18519755	NA,T	NA,C	NA,1	NA,-inf	NA,inf	NA,0.1626	0.000101626	0.000203262
2	chr19:18500310:G:A	18500310	NA,A	NA,G	NA,1	NA,inf	NA,inf	NA,0.155646	0.000101624	0.00020326
2	chr19:19758660:A:G	19758660	NA,G	NA,A	NA,1	NA,-inf	NA,inf	NA,0.180549	0.000101623	0.000203258
2	chr19:19650830:T:C	19650830	NA,C	NA,T	NA,1	NA,-inf	NA,inf	NA,0.144835	0.000101621	0.000203253
2	chr19:20182030:T:G	20182030	NA,G	NA,T	NA,1	NA,inf	NA,inf	NA,0.16757	0.000101615	0.000203243
2	chr19:18706394:T:TG	18706394	NA,TG	NA,T	NA,1	NA,-inf	NA,inf	NA,0.156907	0.000101614	0.000203239
2	chr19:19036234:A:G	19036234	NA,G	NA,A	NA,1	NA,-inf	NA,inf	NA,0.149833	0.000101597	0.000203202
2	chr19:19950364:T:G	19950364	NA,G	NA,T	NA,1	NA,-inf	NA,inf	NA,0.155897	0.000101593	0.000203196
2	chr19:19264264:C:T	19264264	NA,T	NA,C	NA,1	NA,inf	NA,inf	NA,0.217827	0.000101591	0.000203195
2	chr19:18886484:C:T	18886484	NA,T	NA,C	NA,1	NA,-inf	NA,inf	NA,0.152001	0.000101577	0.000203164
2	chr19:19626871:C:T	19626871	NA,T	NA,C	NA,1	NA,-inf	NA,inf	NA,0.157023	0.000101572	0.000203154
2	chr19:19153613:C:T	19153613	NA,T	NA,C	NA,1	NA,inf	NA,inf	NA,0.160559	0.000101557	0.000203125
2	chr19:19823365:C:T	19823365	NA,T	NA,C	NA,1	NA,-inf	NA,inf	NA,0.154966	0.000101553	0.000203116
2	chr19:20237691:T:C	20237691	NA,C	NA,T	NA,1	NA,-inf	NA,inf	NA,0.148725	0.000101532	0.000203074
2	chr19:20335495:A:C	20335495	NA,C	NA,A	NA,1	NA,inf	NA,inf	NA,0.146461	0.000101514	0.00020304
2	chr19:18648319:C:T	18648319	NA,T	NA,C	NA,1	NA,-inf	NA,inf	NA,0.170106	0.000101499	0.000203009
2	chr19:19174891:T:C	19174891	NA,C	NA,T	NA,1	NA,-inf	NA,inf	NA,0.138971	0.000101468	0.000202955
2	chr19:18898102:C:A	18898102	NA,A	NA,C	NA,1	NA,-inf	NA,inf	NA,0.171619	0.000101457	0.000202925
2	chr19:18661846:C:T	18661846	NA,T	NA,C	NA,1	NA,-inf	NA,inf	NA,0.169507	0.00010145	0.000202912
2	chr19:18659451:A:G	18659451	NA,G	NA,A	NA,1	NA,-inf	NA,inf	NA,0.169507	0.00010145	0.000202912
2	chr19:18647107:G:A	18647107	NA,A	NA,G	NA,1	NA,-inf	NA,inf	NA,0.169507	0.00010145	0.000202912
2	chr19:19824485:G:A	19824485	NA,A	NA,G	NA,1	NA,-inf	NA,inf	NA,0.16339	0.000101447	0.000202905
2	chr19:19825256:G:A	19825256	NA,A	NA,G	NA,1	NA,-inf	NA,inf	NA,0.16339	0.000101447	0.000202905
2	chr19:19081518:G:A	19081518	NA,A	NA,G	NA,1	NA,-inf	NA,inf	NA,0.158486	0.000101418	0.000202849
2	chr19:19531626:C:T	19531626	NA,T	NA,C	NA,1	NA,-inf	NA,inf	NA,0.128264	0.000101402	0.000202812
2	chr19:18996639:G:A	18996639	NA,A	NA,G	NA,1	NA,-inf	NA,inf	NA,0.158981	0.000101399	0.00020281
2	chr19:19650361:G:A	19650361	NA,A	NA,G	NA,1	NA,inf	NA,inf	NA,0.1298	0.000101372	0.000202757
2	chr19:19036940:T:C	19036940	NA,C	NA,T	NA,1	NA,-inf	NA,inf	NA,0.147265	0.000101366	0.000202741
2	chr19:20350949:T:C	20350949	NA,C	NA,T	NA,1	NA,-inf	NA,inf	NA,0.173667	0.000101339	0.000202688
2	chr19:19074023:G:T	19074023	NA,T	NA,G	NA,1	NA,-inf	NA,inf	NA,0.159831	0.00010133	0.000202671
2	chr19:19967743:G:T	19967743	T,T	G,G	1,1	inf,-inf	inf,inf	0.769502,0.729463	0.000101329	0.000202663
2	chr19:19780432:TG:T	19780432	NA,T	NA,TG	NA,1	NA,-inf	NA,inf	NA,0.248735	0.000101309	0.000202631
2	chr19:19037172:G:A	19037172	NA,A	NA,G	NA,1	NA,-inf	NA,inf	NA,0.145457	0.000101234	0.000202476
2	chr19:19074549:G:A	19074549	NA,A	NA,G	NA,1	NA,-inf	NA,inf	NA,0.145166	0.000101196	0.000202401
2	chr19:18712310:G:A	18712310	NA,A	NA,G	NA,1	NA,-inf	NA,inf	NA,0.154591	0.000101178	0.000202365
2	chr19:18536122:C:T	18536122	NA,T	NA,C	NA,1	NA,-inf	NA,inf	NA,0.16448	0.000101171	0.00020235
2	chr19:18539268:T:C	18539268	NA,C	NA,T	NA,1	NA,-inf	NA,inf	NA,0.164293	0.000101151	0.00020231
2	chr19:18753740:G:T	18753740	NA,T	NA,G	NA,1	NA,-inf	NA,inf	NA,0.165031	0.000101142	0.000202295
2	chr19:19780331:C:T	19780331	NA,T	NA,C	NA,1	NA,-inf	NA,inf	NA,0.18139	0.00010114	0.000202292
2	chr19:18540962:A:T	18540962	NA,T	NA,A	NA,1	NA,-inf	NA,inf	NA,0.164292	0.000101139	0.000202286
2	chr19:19240593:G:A	19240593	NA,A	NA,G	NA,1	NA,inf	NA,inf	NA,0.213467	0.000101115	0.000202243
2	chr19:19713621:G:C	19713621	NA,C	NA,G	NA,1	NA,-inf	NA,inf	NA,0.21751	0.000101106	0.000202222
2	chr19:19932510:G:A	19932510	NA,A	NA,G	NA,1	NA,inf	NA,inf	NA,0.150378	0.000101101	0.000202216
2	chr19:20241232:G:A	20241232	NA,A	NA,G	NA,1	NA,inf	NA,inf	NA,0.173048	0.000101088	0.00020219
2	chr19:19199238:A:G	19199238	NA,G	NA,A	NA,1	NA,inf	NA,inf	NA,0.205755	0.000101079	0.000202171
2	chr19:20253684:A:T	20253684	NA,T	NA,A	NA,1	NA,inf	NA,inf	NA,0.143997	0.000101069	0.000202151
2	chr19:18955790:T:C	18955790	NA,C	NA,T	NA,1	NA,-inf	NA,inf	NA,0.189187	0.000101068	0.000202146
2	chr19:19655136:G:A	19655136	NA,A	NA,G	NA,1	NA,inf	NA,inf	NA,0.119582	0.000101062	0.000202136
2	chr19:19185172:G:A	19185172	NA,A	NA,G	NA,1	NA,-inf	NA,inf	NA,0.124321	0.000101049	0.000202108
2	chr19:19714211:A:G	19714211	NA,G	NA,A	NA,1	NA,-inf	NA,inf	NA,0.216696	0.000101046	0.000202102
2	chr19:18795309:C:G	18795309	NA,G	NA,C	NA,1	NA,inf	NA,inf	NA,0.16426	0.00010102	0.000202052
2	chr19:18985425:G:A	18985425	NA,A	NA,G	NA,1	NA,-inf	NA,inf	NA,0.180811	0.000101018	0.000202049
2	chr19:19746330:G:T	19746330	NA,T	NA,G	NA,1	NA,inf	NA,inf	NA,0.183557	0.000100997	0.000202008
2	chr19:18919492:C:A	18919492	NA,A	NA,C	NA,1	NA,inf	NA,inf	NA,0.161815	0.000100979	0.00020197
2	chr19:19526855:A:G	19526855	NA,G	NA,A	NA,1	NA,inf	NA,inf	NA,0.177891	0.000100978	0.000201969
2	chr19:19805134:A:G	19805134	NA,G	NA,A	NA,1	NA,inf	NA,inf	NA,0.140666	0.000100966	0.000201945
2	chr19:18947834:T:C	18947834	NA,C	NA,T	NA,1	NA,inf	NA,inf	NA,0.149929	0.000100963	0.000201939
2	chr19:20201486:AATT:A	20201486	NA,A	NA,AATT	NA,1	NA,inf	NA,inf	NA,0.15839	0.000100963	0.000201939
2	chr19:19912990:T:A	19912990	NA,A	NA,T	NA,1	NA,inf	NA,inf	NA,0.147883	0.000100963	0.00020194
2	chr19:20237265:A:T	20237265	NA,T	NA,A	NA,1	NA,-inf	NA,inf	NA,0.145984	0.000100959	0.000201927
2	chr19:20338102:G:A	20338102	NA,A	NA,G	NA,1	NA,inf	NA,inf	NA,0.139067	0.000100942	0.000201895
2	chr19:20000018:A:T	20000018	NA,T	NA,A	NA,1	NA,-inf	NA,inf	NA,0.164035	0.000100938	0.000201887
2	chr19:19187562:CAG:C	19187562	NA,C	NA,CAG	NA,1	NA,-inf	NA,inf	NA,0.122038	0.000100916	0.00020184
2	chr19:18722127:T:C	18722127	C,C	T,T	1,1	-inf,-inf	inf,inf	0.973379,0.0486442	0.000100896	0.000201792
2	chr19:20247402:G:A	20247402	NA,A	NA,G	NA,1	NA,inf	NA,inf	NA,0.141657	0.000100881	0.000201774
2	chr19:20248497:G:A	20248497	NA,A	NA,G	NA,1	NA,inf	NA,inf	NA,0.141657	0.000100881	0.000201774
2	chr19:20304092:C:T	20304092	NA,T	NA,C	NA,1	NA,inf	NA,inf	NA,0.137861	0.000100875	0.000201761
2	chr19:18486216:T:C	18486216	NA,C	NA,T	NA,1	NA,inf	NA,inf	NA,0.149686	0.000100868	0.000201749
2	chr19:19942717:C:T	19942717	T,NA	C,NA	1,NA	-inf,NA	inf,NA	0.785774,NA	0.000100841	0.000201706
2	chr19:20256227:A:G	20256227	NA,G	NA,A	NA,1	NA,inf	NA,inf	NA,0.141129	0.00010084	0.000201691
2	chr19:20180863:A:G	20180863	G,G	A,A	1,1	inf,-inf	inf,inf	0.116832,1.35845	0.00010083	0.000201663
2	chr19:18570660:C:T	18570660	NA,T	NA,C	NA,1	NA,inf	NA,inf	NA,0.15941	0.00010081	0.000201633
2	chr19:19967744:C:T	19967744	T,T	C,C	1,1	inf,-inf	inf,inf	0.768718,0.726851	0.000100803	0.000201611
2	chr19:19682666:A:G	19682666	NA,G	NA,A	NA,1	NA,inf	NA,inf	NA,0.173029	0.00010079	0.000201593
2	chr19:20356239:T:C	20356239	NA,C	NA,T	NA,1	NA,inf	NA,inf	NA,0.146715	0.000100768	0.000201549
2	chr19:19769046:TAATC:T	19769046	NA,T	NA,TAATC	NA,1	NA,-inf	NA,inf	NA,0.153505	0.000100752	0.000201516
2	chr19:19329997:T:G	19329997	NA,G	NA,T	NA,1	NA,-inf	NA,inf	NA,0.118522	0.000100747	0.000201503
2	chr19:19647924:C:T	19647924	T,NA	C,NA	1,NA	inf,NA	inf,NA	0.346618,NA	0.000100746	0.000201494
2	chr19:19813905:G:C	19813905	NA,C	NA,G	NA,1	NA,-inf	NA,inf	NA,0.176397	0.000100739	0.00020149
2	chr19:19622004:C:T	19622004	NA,T	NA,C	NA,1	NA,-inf	NA,inf	NA,0.145873	0.000100737	0.000201484
2	chr19:19855918:T:C	19855918	C,C	T,T	1,1	-inf,-inf	inf,inf	1.56979,0.0232472	0.000100733	0.000201491
2	chr19:19351918:G:A	19351918	NA,A	NA,G	NA,1	NA,inf	NA,inf	NA,0.172614	0.000100732	0.000201476
2	chr19:18760620:A:C	18760620	NA,C	NA,A	NA,1	NA,-inf	NA,inf	NA,0.159951	0.000100721	0.000201452
2	chr19:18822764:G:A	18822764	NA,A	NA,G	NA,1	NA,-inf	NA,inf	NA,0.141653	0.000100691	0.000201393
2	chr19:19676736:TG:T	19676736	NA,T	NA,TG	NA,1	NA,-inf	NA,inf	NA,0.142912	0.000100667	0.000201343
2	chr19:19232745:C:T	19232745	NA,T	NA,C	NA,1	NA,inf	NA,inf	NA,0.178671	0.000100651	0.000201314
2	chr19:20003699:C:T	20003699	NA,T	NA,C	NA,1	NA,inf	NA,inf	NA,0.164293	0.000100642	0.000201296
2	chr19:19967349:C:T	19967349	NA,T	NA,C	NA,1	NA,-inf	NA,inf	NA,0.15259	0.00010059	0.000201191
2	chr19:19967350:A:G	19967350	NA,G	NA,A	NA,1	NA,-inf	NA,inf	NA,0.15232	0.000100569	0.000201149
2	chr19:20121150:A:G	20121150	G,NA	A,NA	1,NA	inf,NA	inf,NA	0.655688,NA	0.00010056	0.00020113
2	chr19:19255598:T:A	19255598	NA,A	NA,T	NA,1	NA,inf	NA,inf	NA,0.0888196	0.000100548	0.000201109
2	chr19:19058848:G:A	19058848	A,NA	G,NA	1,NA	-inf,NA	inf,NA	0.744192,NA	0.000100544	0.0002011
2	chr19:18965813:G:A	18965813	NA,A	NA,G	NA,1	NA,inf	NA,inf	NA,0.165345	0.000100537	0.000201086
2	chr19:19065024:C:T	19065024	NA,T	NA,C	NA,1	NA,-inf	NA,inf	NA,0.136772	0.000100536	0.00020108
2	chr19:19719055:C:G	19719055	NA,G	NA,C	NA,1	NA,-inf	NA,inf	NA,0.209354	0.000100533	0.000201077
2	chr19:18886115:CTATGCTCTGGA:C	18886115	NA,C	NA,CTATGCTCTGGA	NA,1	NA,-inf	NA,inf	NA,0.170042	0.000100533	0.000201076
2	chr19:19070617:A:G	19070617	NA,G	NA,A	NA,1	NA,-inf	NA,inf	NA,0.136531	0.000100511	0.000201031
2	chr19:19322096:C:G	19322096	NA,G	NA,C	NA,1	NA,inf	NA,inf	NA,0.21751	0.000100481	0.000200976
2	chr19:19287026:G:A	19287026	NA,A	NA,G	NA,1	NA,inf	NA,inf	NA,0.216903	0.000100473	0.00020096
2	chr19:19470050:A:G	19470050	NA,G	NA,A	NA,1	NA,inf	NA,inf	NA,0.1775	0.000100473	0.000200958
2	chr19:19630899:C:A	19630899	NA,A	NA,C	NA,1	NA,-inf	NA,inf	NA,0.142428	0.000100414	0.000200839
2	chr19:19620579:G:C	19620579	NA,C	NA,G	NA,1	NA,-inf	NA,inf	NA,0.141822	0.00010041	0.000200831
2	chr19:20264292:G:T	20264292	NA,T	NA,G	NA,1	NA,-inf	NA,inf	NA,0.168791	0.000100382	0.000200774
2	chr19:19416532:A:G	19416532	NA,G	NA,A	NA,1	NA,inf	NA,inf	NA,0.0472819	0.00010038	0.000200773
2	chr19:19473879:A:G	19473879	NA,G	NA,A	NA,1	NA,inf	NA,inf	NA,0.217153	0.00010038	0.000200774
2	chr19:19747630:G:C	19747630	NA,C	NA,G	NA,1	NA,-inf	NA,inf	NA,0.198008	0.000100369	0.00020075
2	chr19:19504157:G:A	19504157	NA,A	NA,G	NA,1	NA,inf	NA,inf	NA,0.0788072	0.00010036	0.000200733
2	chr19:19778035:G:T	19778035	NA,T	NA,G	NA,1	NA,-inf	NA,inf	NA,0.174029	0.000100332	0.000200675
2	chr19:19045024:C:T	19045024	NA,T	NA,C	NA,1	NA,-inf	NA,inf	NA,0.134383	0.00010033	0.000200669
2	chr19:20374856:A:G	20374856	NA,G	NA,A	NA,1	NA,-inf	NA,inf	NA,0.156911	0.000100321	0.000200651
2	chr19:18602663:A:G	18602663	NA,G	NA,A	NA,1	NA,inf	NA,inf	NA,0.164332	0.00010032	0.000200653
2	chr19:20091089:C:T	20091089	NA,T	NA,C	NA,1	NA,-inf	NA,inf	NA,0.157234	0.000100319	0.000200648
2	chr19:19534545:CAG:C	19534545	NA,C	NA,CAG	NA,1	NA,inf	NA,inf	NA,0.116574	0.00010031	0.000200632
2	chr19:19050371:C:T	19050371	NA,T	NA,C	NA,1	NA,-inf	NA,inf	NA,0.133956	0.000100299	0.000200608
2	chr19:19047391:T:C	19047391	NA,C	NA,T	NA,1	NA,-inf	NA,inf	NA,0.133906	0.000100295	0.000200598
2	chr19:20290312:A:T	20290312	NA,T	NA,A	NA,1	NA,-inf	NA,inf	NA,0.150269	0.000100254	0.000200518
2	chr19:19721217:A:T	19721217	NA,T	NA,A	NA,1	NA,-inf	NA,inf	NA,0.205027	0.000100254	0.000200517
2	chr19:18584023:C:T	18584023	NA,T	NA,C	NA,1	NA,inf	NA,inf	NA,0.146185	0.000100229	0.00020047
2	chr19:19068731:G:A	19068731	NA,A	NA,G	NA,1	NA,-inf	NA,inf	NA,0.132294	0.00010019	0.000200389
2	chr19:19642394:G:A	19642394	NA,A	NA,G	NA,1	NA,-inf	NA,inf	NA,0.232078	0.000100189	0.000200389
2	chr19:19722414:T:C	19722414	NA,C	NA,T	NA,1	NA,-inf	NA,inf	NA,0.204083	0.000100155	0.000200321
2	chr19:19722708:T:C	19722708	NA,C	NA,T	NA,1	NA,-inf	NA,inf	NA,0.204083	0.000100155	0.000200321
2	chr19:19133668:C:T	19133668	NA,T	NA,C	NA,1	NA,-inf	NA,inf	NA,0.190363	0.000100046	0.000200103
2	chr19:19686492:C:A	19686492	NA,A	NA,C	NA,1	NA,inf	NA,inf	NA,0.137269	0.000100045	0.000200102
2	chr19:19799768:T:A	19799768	NA,A	NA,T	NA,1	NA,-inf	NA,inf	NA,0.143657	0.000100022	0.000200054
2	chr19:20268380:A:G	20268380	NA,G	NA,A	NA,1	NA,-inf	NA,inf	NA,0.162103	0.000100013	0.000200037
2	chr19:18969306:T:C	18969306	NA,C	NA,T	NA,1	NA,-inf	NA,inf	NA,0.140197	9.99784e-05	0.000199967
2	chr19:18991780:A:C	18991780	NA,C	NA,A	NA,1	NA,inf	NA,inf	NA,0.127297	9.99029e-05	0.000199818
2	chr19:20352676:G:A	20352676	NA,A	NA,G	NA,1	NA,inf	NA,inf	NA,0.149605	9.98922e-05	0.0001998
2	chr19:20189870:G:A	20189870	NA,A	NA,G	NA,1	NA,inf	NA,inf	NA,0.15824	9.98899e-05	0.000199793
2	chr19:18591319:T:C	18591319	NA,C	NA,T	NA,1	NA,-inf	NA,inf	NA,0.15354	9.9881e-05	0.000199773
2	chr19:18555737:T:C	18555737	NA,C	NA,T	NA,1	NA,inf	NA,inf	NA,0.146862	9.98616e-05	0.000199735
2	chr19:19329619:A:G	19329619	G,G	A,A	1,1	-inf,-inf	inf,inf	4.11256,1.0991	9.9841e-05	0.000200305
2	chr19:19064943:T:G	19064943	NA,G	NA,T	NA,1	NA,-inf	NA,inf	NA,0.127403	9.98264e-05	0.000199662
2	chr19:18816916:G:A	18816916	NA,A	NA,G	NA,1	NA,-inf	NA,inf	NA,0.131027	9.98219e-05	0.000199654
2	chr19:18601325:G:A	18601325	NA,A	NA,G	NA,1	NA,-inf	NA,inf	NA,0.154304	9.98017e-05	0.000199613
2	chr19:20092322:C:T	20092322	NA,T	NA,C	NA,1	NA,inf	NA,inf	NA,0.161944	9.97958e-05	0.000199606
2	chr19:20127629:A:G	20127629	NA,G	NA,A	NA,1	NA,inf	NA,inf	NA,0.134789	9.97844e-05	0.000199581
2	chr19:18774887:C:T	18774887	NA,T	NA,C	NA,1	NA,-inf	NA,inf	NA,0.126827	9.97709e-05	0.000199552
2	chr19:20131290:T:A	20131290	NA,A	NA,T	NA,1	NA,inf	NA,inf	NA,0.134461	9.97644e-05	0.000199541
2	chr19:18882868:T:A	18882868	NA,A	NA,T	NA,1	NA,-inf	NA,inf	NA,0.131103	9.97562e-05	0.000199523
2	chr19:18568845:C:T	18568845	NA,T	NA,C	NA,1	NA,inf	NA,inf	NA,0.145357	9.9752e-05	0.000199516
2	chr19:20242475:G:A	20242475	NA,A	NA,G	NA,1	NA,inf	NA,inf	NA,0.154923	9.97446e-05	0.000199502
2	chr19:18484354:A:C	18484354	NA,C	NA,A	NA,1	NA,inf	NA,inf	NA,0.144061	9.97388e-05	0.000199489
2	chr19:20142268:C:G	20142268	NA,G	NA,C	NA,1	NA,-inf	NA,inf	NA,0.151082	9.97354e-05	0.000199482
2	chr19:20333205:G:A	20333205	NA,A	NA,G	NA,1	NA,-inf	NA,inf	NA,0.134367	9.9735e-05	0.000199478
2	chr19:18943943:G:T	18943943	NA,T	NA,G	NA,1	NA,inf	NA,inf	NA,0.106204	9.97249e-05	0.000199461
2	chr19:18879163:C:T	18879163	NA,T	NA,C	NA,1	NA,-inf	NA,inf	NA,0.141791	9.97246e-05	0.000199459
2	chr19:19306075:G:A	19306075	NA,A	NA,G	NA,1	NA,inf	NA,inf	NA,0.160963	9.97066e-05	0.000199425
2	chr19:19834496:G:A	19834496	NA,A	NA,G	NA,1	NA,-inf	NA,inf	NA,0.140592	9.96919e-05	0.000199395
2	chr19:18541020:C:T	18541020	T,NA	C,NA	1,NA	inf,NA	inf,NA	0.571593,NA	9.96745e-05	0.000199361
2	chr19:19058142:A:G	19058142	NA,G	NA,A	NA,1	NA,-inf	NA,inf	NA,0.125534	9.96696e-05	0.000199349
2	chr19:20083272:T:C	20083272	C,C	T,T	1,1	-inf,inf	inf,inf	0.158216,1.35387	9.96638e-05	0.000199362
2	chr19:19914479:G:T	19914479	NA,T	NA,G	NA,1	NA,inf	NA,inf	NA,0.130342	9.96555e-05	0.000199325
2	chr19:18982430:C:T	18982430	NA,T	NA,C	NA,1	NA,inf	NA,inf	NA,0.0955392	9.96545e-05	0.000199322
2	chr19:18719235:G:A	18719235	NA,A	NA,G	NA,1	NA,-inf	NA,inf	NA,0.13088	9.96483e-05	0.000199307
2	chr19:18878479:T:C	18878479	NA,C	NA,T	NA,1	NA,inf	NA,inf	NA,0.148147	9.96188e-05	0.00019925
2	chr19:18794246:G:A	18794246	NA,A	NA,G	NA,1	NA,inf	NA,inf	NA,0.128711	9.95748e-05	0.000199162
2	chr19:19631724:C:A	19631724	NA,A	NA,C	NA,1	NA,-inf	NA,inf	NA,0.130698	9.95602e-05	0.00019913
2	chr19:19203309:T:C	19203309	NA,C	NA,T	NA,1	NA,inf	NA,inf	NA,0.181662	9.95512e-05	0.000199116
2	chr19:20246937:C:T	20246937	NA,T	NA,C	NA,1	NA,inf	NA,inf	NA,0.151768	9.95496e-05	0.000199112
2	chr19:19421095:C:T	19421095	T,NA	C,NA	1,NA	inf,NA	inf,NA	2.70865,NA	9.95431e-05	0.000199123
2	chr19:20298182:C:A	20298182	NA,A	NA,C	NA,1	NA,-inf	NA,inf	NA,0.139948	9.95272e-05	0.000199064
2	chr19:19595916:C:A	19595916	NA,A	NA,C	NA,1	NA,-inf	NA,inf	NA,0.130721	9.95243e-05	0.00019906
2	chr19:18570360:A:G	18570360	NA,G	NA,A	NA,1	NA,-inf	NA,inf	NA,0.146469	9.95197e-05	0.000199049
2	chr19:19056688:A:G	19056688	NA,G	NA,A	NA,1	NA,-inf	NA,inf	NA,0.123344	9.95181e-05	0.000199046
2	chr19:19735156:C:A	19735156	NA,A	NA,C	NA,1	NA,-inf	NA,inf	NA,0.194575	9.95132e-05	0.000199037
2	chr19:19735155:G:A	19735155	NA,A	NA,G	NA,1	NA,-inf	NA,inf	NA,0.194575	9.95132e-05	0.000199037
2	chr19:19732238:A:G	19732238	NA,G	NA,A	NA,1	NA,-inf	NA,inf	NA,0.194575	9.95132e-05	0.000199037
2	chr19:19859634:A:G	19859634	NA,G	NA,A	NA,1	NA,-inf	NA,inf	NA,0.130562	9.94997e-05	0.000199009
2	chr19:18946003:C:T	18946003	NA,T	NA,C	NA,1	NA,-inf	NA,inf	NA,0.118449	9.9498e-05	0.000199006
2	chr19:18849098:C:T	18849098	NA,T	NA,C	NA,1	NA,inf	NA,inf	NA,0.143105	9.94898e-05	0.000198991
2	chr19:19219466:G:A	19219466	NA,A	NA,G	NA,1	NA,inf	NA,inf	NA,0.146167	9.94812e-05	0.000198975
2	chr19:19276003:C:T	19276003	NA,T	NA,C	NA,1	NA,inf	NA,inf	NA,0.159815	9.94716e-05	0.000198955
2	chr19:19285928:C:T	19285928	NA,T	NA,C	NA,1	NA,inf	NA,inf	NA,0.202668	9.9451e-05	0.000198916
2	chr19:18978932:T:A	18978932	NA,A	NA,T	NA,1	NA,-inf	NA,inf	NA,0.1186	9.94502e-05	0.000198908
2	chr19:19249551:G:A	19249551	NA,A	NA,G	NA,1	NA,-inf	NA,inf	NA,0.10878	9.94396e-05	0.000198889
2	chr19:19275873:G:A	19275873	NA,A	NA,G	NA,1	NA,inf	NA,inf	NA,0.0213195	9.94307e-05	0.000198874
2	chr19:20256378:G:T	20256378	NA,T	NA,G	NA,1	NA,inf	NA,inf	NA,0.149756	9.94224e-05	0.000198858
2	chr19:20200335:T:C	20200335	NA,C	NA,T	NA,1	NA,-inf	NA,inf	NA,0.152923	9.94074e-05	0.000198825
2	chr19:19240847:C:T	19240847	NA,T	NA,C	NA,1	NA,inf	NA,inf	NA,0.0593129	9.93907e-05	0.000198794
2	chr19:20375916:A:G	20375916	NA,G	NA,A	NA,1	NA,-inf	NA,inf	NA,0.129611	9.9388e-05	0.000198785
2	chr19:19838782:T:C	19838782	NA,C	NA,T	NA,1	NA,inf	NA,inf	NA,0.139603	9.93873e-05	0.000198786
2	chr19:18509623:A:G	18509623	NA,G	NA,A	NA,1	NA,inf	NA,inf	NA,0.132585	9.9385e-05	0.000198782
2	chr19:18571862:T:C	18571862	NA,C	NA,T	NA,1	NA,-inf	NA,inf	NA,0.144581	9.93783e-05	0.000198767
2	chr19:20256379:A:T	20256379	NA,T	NA,A	NA,1	NA,inf	NA,inf	NA,0.14867	9.93472e-05	0.000198707
2	chr19:20250768:G:A	20250768	NA,A	NA,G	NA,1	NA,inf	NA,inf	NA,0.148617	9.93439e-05	0.000198701
2	chr19:20300003:A:G	20300003	NA,G	NA,A	NA,1	NA,inf	NA,inf	NA,0.1498	9.93343e-05	0.000198682
2	chr19:20306713:T:G	20306713	NA,G	NA,T	NA,1	NA,-inf	NA,inf	NA,0.126819	9.93122e-05	0.000198634
2	chr19:20306709:T:TTCAAAGAAAA	20306709	NA,TTCAAAGAAAA	NA,T	NA,1	NA,-inf	NA,inf	NA,0.126527	9.92917e-05	0.000198593
2	chr19:18905892:T:C	18905892	NA,C	NA,T	NA,1	NA,inf	NA,inf	NA,0.141448	9.92892e-05	0.000198589
2	chr19:19890966:G:A	19890966	NA,A	NA,G	NA,1	NA,-inf	NA,inf	NA,0.208067	9.92724e-05	0.000198557
2	chr19:19254808:G:A	19254808	NA,A	NA,G	NA,1	NA,inf	NA,inf	NA,0.0520818	9.92679e-05	0.000198548
2	chr19:19079622:T:C	19079622	NA,C	NA,T	NA,1	NA,-inf	NA,inf	NA,0.119511	9.9245e-05	0.0001985
2	chr19:18904736:C:T	18904736	NA,T	NA,C	NA,1	NA,inf	NA,inf	NA,0.104624	9.92404e-05	0.000198493
2	chr19:19360464:A:G	19360464	NA,G	NA,A	NA,1	NA,-inf	NA,inf	NA,0.110657	9.92312e-05	0.000198473
2	chr19:19305810:G:GATC	19305810	NA,GATC	NA,G	NA,1	NA,inf	NA,inf	NA,0.198961	9.92171e-05	0.000198448
2	chr19:20245372:T:C	20245372	NA,C	NA,T	NA,1	NA,inf	NA,inf	NA,0.121003	9.9202e-05	0.000198416
2	chr19:18534263:C:T	18534263	NA,T	NA,C	NA,1	NA,inf	NA,inf	NA,0.136576	9.91672e-05	0.000198346
2	chr19:19150346:G:A	19150346	NA,A	NA,G	NA,1	NA,-inf	NA,inf	NA,0.131557	9.91381e-05	0.000198292
2	chr19:19055467:A:G	19055467	NA,G	NA,A	NA,1	NA,-inf	NA,inf	NA,0.11807	9.9133e-05	0.000198275
2	chr19:20024548:ATCCATG:A	20024548	NA,A	NA,ATCCATG	NA,1	NA,inf	NA,inf	NA,0.127205	9.91097e-05	0.000198233
2	chr19:19305809:G:A	19305809	NA,A	NA,G	NA,1	NA,inf	NA,inf	NA,0.197228	9.91052e-05	0.000198224
2	chr19:19096212:A:ACCCCGGCCTCCTGGGATGGGTGTTCTCCTGGGG	19096212	NA,ACCCCGGCCTCCTGGGATGGGTGTTCTCCTGGGG	NA,A	NA,1	NA,inf	NA,inf	NA,0.139501	9.90961e-05	0.000198204
2	chr19:18553745:C:T	18553745	NA,T	NA,C	NA,1	NA,inf	NA,inf	NA,0.135208	9.90881e-05	0.000198189
2	chr19:19255417:C:T	19255417	NA,T	NA,C	NA,1	NA,inf	NA,inf	NA,0.110684	9.90785e-05	0.000198171
2	chr19:19245948:G:A	19245948	NA,A	NA,G	NA,1	NA,-inf	NA,inf	NA,0.103216	9.90785e-05	0.000198168
2	chr19:19133724:G:A	19133724	NA,A	NA,G	NA,1	NA,inf	NA,inf	NA,0.156737	9.90606e-05	0.000198132
2	chr19:20332886:TTTTG:T	20332886	NA,T	NA,TTTTG	NA,1	NA,inf	NA,inf	NA,0.113165	9.90544e-05	0.00019812
2	chr19:19847001:A:G	19847001	NA,G	NA,A	NA,1	NA,inf	NA,inf	NA,0.13945	9.90337e-05	0.000198079
2	chr19:19640647:C:A	19640647	A,A	C,C	1,1	inf,-inf	inf,inf	0.0146727,1.15306	9.90298e-05	0.000197954
2	chr19:18990809:A:T	18990809	NA,T	NA,A	NA,1	NA,inf	NA,inf	NA,0.126679	9.90257e-05	0.000198063
2	chr19:19246706:T:C	19246706	NA,C	NA,T	NA,1	NA,-inf	NA,inf	NA,0.104067	9.90141e-05	0.000198038
2	chr19:19543230:C:T	19543230	NA,T	NA,C	NA,1	NA,inf	NA,inf	NA,0.0302828	9.89933e-05	0.000197999
2	chr19:18528564:C:T	18528564	NA,T	NA,C	NA,1	NA,inf	NA,inf	NA,0.132339	9.89791e-05	0.00019797
2	chr19:19054542:T:C	19054542	NA,C	NA,T	NA,1	NA,-inf	NA,inf	NA,0.115579	9.89653e-05	0.00019794
2	chr19:18553292:C:T	18553292	NA,T	NA,C	NA,1	NA,inf	NA,inf	NA,0.133215	9.89592e-05	0.000197931
2	chr19:19090482:T:C	19090482	NA,C	NA,T	NA,1	NA,-inf	NA,inf	NA,0.125316	9.89475e-05	0.000197907
2	chr19:19113569:A:G	19113569	NA,G	NA,A	NA,1	NA,inf	NA,inf	NA,0.137221	9.89428e-05	0.000197897
2	chr19:18678255:A:G	18678255	NA,G	NA,A	NA,1	NA,-inf	NA,inf	NA,0.152803	9.89426e-05	0.000197896
2	chr19:19127531:C:T	19127531	NA,T	NA,C	NA,1	NA,inf	NA,inf	NA,0.147676	9.89077e-05	0.000197828
2	chr19:18602125:C:T	18602125	NA,T	NA,C	NA,1	NA,inf	NA,inf	NA,0.143937	9.89074e-05	0.000197827
2	chr19:19114430:G:GTTT	19114430	NA,GTTT	NA,G	NA,1	NA,inf	NA,inf	NA,0.136622	9.89036e-05	0.000197819
2	chr19:19676660:G:A	19676660	NA,A	NA,G	NA,1	NA,inf	NA,inf	NA,0.105505	9.8901e-05	0.000197816
2	chr19:19111254:G:A	19111254	NA,A	NA,G	NA,1	NA,inf	NA,inf	NA,0.136582	9.89003e-05	0.000197812
2	chr19:19108654:A:T	19108654	NA,T	NA,A	NA,1	NA,inf	NA,inf	NA,0.136582	9.89003e-05	0.000197812
2	chr19:19103507:CCTT:C	19103507	NA,C	NA,CCTT	NA,1	NA,inf	NA,inf	NA,0.136582	9.89003e-05	0.000197812
2	chr19:19075962:G:C	19075962	NA,C	NA,G	NA,1	NA,inf	NA,inf	NA,0.136582	9.89003e-05	0.000197812
2	chr19:19084345:G:A	19084345	NA,A	NA,G	NA,1	NA,inf	NA,inf	NA,0.136582	9.89003e-05	0.000197812
2	chr19:19100428:G:C	19100428	NA,C	NA,G	NA,1	NA,inf	NA,inf	NA,0.136582	9.89003e-05	0.000197812
2	chr19:19089630:G:C	19089630	NA,C	NA,G	NA,1	NA,inf	NA,inf	NA,0.136582	9.89003e-05	0.000197812
2	chr19:19091597:C:T	19091597	NA,T	NA,C	NA,1	NA,inf	NA,inf	NA,0.136582	9.89003e-05	0.000197812
2	chr19:19557478:G:A	19557478	NA,A	NA,G	NA,1	NA,-inf	NA,inf	NA,0.114769	9.88782e-05	0.000197768
2	chr19:18539537:G:A	18539537	NA,A	NA,G	NA,1	NA,-inf	NA,inf	NA,0.133234	9.88715e-05	0.000197752
2	chr19:19007086:C:T	19007086	NA,T	NA,C	NA,1	NA,inf	NA,inf	NA,0.155665	9.88619e-05	0.000197736
2	chr19:20126796:T:A	20126796	NA,A	NA,T	NA,1	NA,inf	NA,inf	NA,0.121237	9.88502e-05	0.000197712
2	chr19:19102706:C:T	19102706	NA,T	NA,C	NA,1	NA,inf	NA,inf	NA,0.135525	9.88302e-05	0.000197672
2	chr19:19622504:A:T	19622504	NA,T	NA,A	NA,1	NA,-inf	NA,inf	NA,0.119659	9.88289e-05	0.000197668
2	chr19:19305811:G:C	19305811	NA,C	NA,G	NA,1	NA,inf	NA,inf	NA,0.192548	9.88199e-05	0.000197654
2	chr19:18608621:TC:T	18608621	T,T	TC,TC	1,1	-inf,-inf	inf,inf	0.176036,1.32582	9.87667e-05	0.000197541
2	chr19:20180771:A:T	20180771	NA,T	NA,A	NA,1	NA,inf	NA,inf	NA,0.126902	9.87642e-05	0.00019754
2	chr19:18935853:C:CTGCTAAGAA	18935853	CTGCTAAGAA,NA	C,NA	1,NA	inf,NA	inf,NA	1.00449,NA	9.87594e-05	0.000197551
2	chr19:19135951:A:G	19135951	NA,G	NA,A	NA,1	NA,inf	NA,inf	NA,0.152027	9.87473e-05	0.000197506
2	chr19:18975485:A:T	18975485	NA,T	NA,A	NA,1	NA,-inf	NA,inf	NA,0.114816	9.87473e-05	0.000197505
2	chr19:18660581:G:A	18660581	NA,A	NA,G	NA,1	NA,-inf	NA,inf	NA,0.120809	9.87379e-05	0.000197486
2	chr19:19133768:G:A	19133768	NA,A	NA,G	NA,1	NA,inf	NA,inf	NA,0.151309	9.87286e-05	0.000197468
2	chr19:18534786:C:T	18534786	NA,T	NA,C	NA,1	NA,inf	NA,inf	NA,0.121844	9.87247e-05	0.000197462
2	chr19:19305820:G:C	19305820	NA,C	NA,G	NA,1	NA,inf	NA,inf	NA,0.190747	9.87109e-05	0.000197436
2	chr19:19305823:G:T	19305823	NA,T	NA,G	NA,1	NA,inf	NA,inf	NA,0.190747	9.87109e-05	0.000197436
2	chr19:18964218:G:A	18964218	NA,A	NA,G	NA,1	NA,inf	NA,inf	NA,0.111622	9.86939e-05	0.0001974
2	chr19:19200427:T:C	19200427	NA,C	NA,T	NA,1	NA,inf	NA,inf	NA,0.170815	9.86725e-05	0.000197358
2	chr19:18641235:G:A	18641235	NA,A	NA,G	NA,1	NA,-inf	NA,inf	NA,0.124063	9.86693e-05	0.000197348
2	chr19:19124546:A:T	19124546	NA,T	NA,A	NA,1	NA,inf	NA,inf	NA,0.151514	9.86463e-05	0.000197305
2	chr19:19624075:A:G	19624075	NA,G	NA,A	NA,1	NA,-inf	NA,inf	NA,0.116761	9.86356e-05	0.000197281
2	chr19:20271679:A:C	20271679	NA,C	NA,A	NA,1	NA,inf	NA,inf	NA,0.139348	9.86166e-05	0.000197246
2	chr19:19756262:C:T	19756262	NA,T	NA,C	NA,1	NA,-inf	NA,inf	NA,0.133828	9.8611e-05	0.000197236
2	chr19:19180352:T:G	19180352	NA,G	NA,T	NA,1	NA,-inf	NA,inf	NA,0.101291	9.8594e-05	0.000197205
2	chr19:19178436:G:A	19178436	NA,A	NA,G	NA,1	NA,-inf	NA,inf	NA,0.101291	9.8594e-05	0.000197205
2	chr19:20091986:T:C	20091986	NA,C	NA,T	NA,1	NA,inf	NA,inf	NA,0.147999	9.85915e-05	0.000197196
2	chr19:19624990:T:C	19624990	NA,C	NA,T	NA,1	NA,-inf	NA,inf	NA,0.116086	9.85891e-05	0.000197188
2	chr19:19623243:C:G	19623243	NA,G	NA,C	NA,1	NA,-inf	NA,inf	NA,0.115812	9.85698e-05	0.00019715
2	chr19:19361292:A:G	19361292	NA,G	NA,A	NA,1	NA,inf	NA,inf	NA,0.189061	9.85573e-05	0.000197128
2	chr19:19045302:A:G	19045302	NA,G	NA,A	NA,1	NA,-inf	NA,inf	NA,0.109638	9.85567e-05	0.000197123
2	chr19:19468190:C:T	19468190	NA,T	NA,C	NA,1	NA,inf	NA,inf	NA,0.0255031	9.85564e-05	0.000197125
2	chr19:19832054:A:G	19832054	NA,G	NA,A	NA,1	NA,inf	NA,inf	NA,0.123822	9.85497e-05	0.000197111
2	chr19:18531492:A:G	18531492	NA,G	NA,A	NA,1	NA,-inf	NA,inf	NA,0.125844	9.84818e-05	0.000196974
2	chr19:19310409:T:A	19310409	NA,A	NA,T	NA,1	NA,inf	NA,inf	NA,0.186673	9.8478e-05	0.00019697
2	chr19:19754854:C:A	19754854	NA,A	NA,C	NA,1	NA,inf	NA,inf	NA,0.138454	9.84699e-05	0.000196952
2	chr19:20218525:T:C	20218525	NA,C	NA,T	NA,1	NA,inf	NA,inf	NA,0.126058	9.84639e-05	0.00019694
2	chr19:20378286:T:A	20378286	NA,A	NA,T	NA,1	NA,-inf	NA,inf	NA,0.114207	9.84622e-05	0.000196935
2	chr19:18531491:G:A	18531491	NA,A	NA,G	NA,1	NA,-inf	NA,inf	NA,0.12552	9.84615e-05	0.000196933
2	chr19:19625100:A:G	19625100	NA,G	NA,A	NA,1	NA,-inf	NA,inf	NA,0.11363	9.84282e-05	0.000196867
2	chr19:19832473:A:G	19832473	NA,G	NA,A	NA,1	NA,-inf	NA,inf	NA,0.122009	9.84041e-05	0.00019682
2	chr19:19315942:G:A	19315942	NA,A	NA,G	NA,1	NA,inf	NA,inf	NA,0.185472	9.83968e-05	0.000196807
2	chr19:19854415:G:A	19854415	NA,A	NA,G	NA,1	NA,-inf	NA,inf	NA,0.102425	9.83811e-05	0.000196772
2	chr19:19121325:C:T	19121325	NA,T	NA,C	NA,1	NA,inf	NA,inf	NA,0.148009	9.83802e-05	0.000196773
2	chr19:19313844:A:G	19313844	NA,G	NA,A	NA,1	NA,inf	NA,inf	NA,0.184469	9.83575e-05	0.000196729
2	chr19:18609030:G:C	18609030	NA,C	NA,G	NA,1	NA,-inf	NA,inf	NA,0.130041	9.83529e-05	0.000196717
2	chr19:18971450:G:A	18971450	NA,A	NA,G	NA,1	NA,inf	NA,inf	NA,0.109066	9.83526e-05	0.000196716
2	chr19:19137441:C:T	19137441	NA,T	NA,C	NA,1	NA,inf	NA,inf	NA,0.145973	9.83475e-05	0.000196706
2	chr19:18611055:C:T	18611055	NA,T	NA,C	NA,1	NA,-inf	NA,inf	NA,0.111269	9.83429e-05	0.000196696
2	chr19:18607682:C:T	18607682	NA,T	NA,C	NA,1	NA,-inf	NA,inf	NA,0.111269	9.83429e-05	0.000196696
2	chr19:19199589:G:A	19199589	NA,A	NA,G	NA,1	NA,inf	NA,inf	NA,0.165079	9.83396e-05	0.000196692
2	chr19:19308065:G:A	19308065	NA,A	NA,G	NA,1	NA,inf	NA,inf	NA,0.184407	9.83362e-05	0.000196686
2	chr19:20368676:G:A	20368676	NA,A	NA,G	NA,1	NA,inf	NA,inf	NA,0.123503	9.83285e-05	0.000196669
2	chr19:20360574:A:AG	20360574	NA,AG	NA,A	NA,1	NA,inf	NA,inf	NA,0.119678	9.83221e-05	0.000196657
2	chr19:19829324:C:T	19829324	NA,T	NA,C	NA,1	NA,inf	NA,inf	NA,0.113868	9.83162e-05	0.000196643
2	chr19:20223945:A:T	20223945	NA,T	NA,A	NA,1	NA,inf	NA,inf	NA,0.135162	9.83139e-05	0.000196641
2	chr19:18819147:T:C	18819147	NA,C	NA,T	NA,1	NA,inf	NA,inf	NA,0.11135	9.83109e-05	0.000196634
2	chr19:19068754:T:C	19068754	NA,C	NA,T	NA,1	NA,-inf	NA,inf	NA,0.105085	9.82868e-05	0.000196583
2	chr19:19102553:A:G	19102553	NA,G	NA,A	NA,1	NA,inf	NA,inf	NA,0.145151	9.82446e-05	0.000196501
2	chr19:19577774:G:A	19577774	A,NA	G,NA	1,NA	inf,NA	inf,NA	2.19578,NA	9.82229e-05	0.000196468
2	chr19:20015874:T:A	20015874	NA,A	NA,T	NA,1	NA,-inf	NA,inf	NA,0.102069	9.82229e-05	0.000196455
2	chr19:19787230:T:C	19787230	NA,C	NA,T	NA,1	NA,inf	NA,inf	NA,0.136654	9.82183e-05	0.000196449
2	chr19:19330617:G:A	19330617	NA,A	NA,G	NA,1	NA,-inf	NA,inf	NA,0.0906545	9.81917e-05	0.000196394
2	chr19:18519892:A:T	18519892	NA,T	NA,A	NA,1	NA,inf	NA,inf	NA,0.111827	9.8185e-05	0.000196382
2	chr19:20325994:C:T	20325994	NA,T	NA,C	NA,1	NA,-inf	NA,inf	NA,0.106753	9.8164e-05	0.000196338
2	chr19:18968912:C:T	18968912	NA,T	NA,C	NA,1	NA,-inf	NA,inf	NA,0.105051	9.81618e-05	0.000196334
2	chr19:19746780:C:T	19746780	NA,T	NA,C	NA,1	NA,-inf	NA,inf	NA,0.0979996	9.81593e-05	0.000196329
2	chr19:19204841:C:T	19204841	NA,T	NA,C	NA,1	NA,inf	NA,inf	NA,0.162434	9.81489e-05	0.000196311
2	chr19:18966921:C:T	18966921	NA,T	NA,C	NA,1	NA,inf	NA,inf	NA,0.122158	9.81393e-05	0.000196292
2	chr19:19803207:C:T	19803207	NA,T	NA,C	NA,1	NA,-inf	NA,inf	NA,0.124702	9.81295e-05	0.000196271
2	chr19:19681132:A:G	19681132	NA,G	NA,A	NA,1	NA,inf	NA,inf	NA,0.0940533	9.81183e-05	0.00019625
2	chr19:19009706:G:A	19009706	NA,A	NA,G	NA,1	NA,inf	NA,inf	NA,0.143658	9.81038e-05	0.00019622
2	chr19:18972629:G:A	18972629	NA,A	NA,G	NA,1	NA,-inf	NA,inf	NA,0.10494	9.81026e-05	0.000196216
2	chr19:20036080:A:G	20036080	G,G	A,A	1,1	-inf,-inf	inf,inf	0.0210372,1.39296	9.80746e-05	0.000196176
2	chr19:19797871:T:C	19797871	C,NA	T,NA	1,NA	-inf,NA	inf,NA	0.785256,NA	9.80641e-05	0.00019615
2	chr19:19269519:G:A	19269519	NA,A	NA,G	NA,1	NA,inf	NA,inf	NA,0.133163	9.8062e-05	0.000196136
2	chr19:18551458:A:G	18551458	NA,G	NA,A	NA,1	NA,inf	NA,inf	NA,0.114157	9.80592e-05	0.00019613
2	chr19:19582151:A:T	19582151	T,NA	A,NA	1,NA	inf,NA	inf,NA	2.18328,NA	9.80458e-05	0.000196114
2	chr19:19742965:C:T	19742965	NA,T	NA,C	NA,1	NA,inf	NA,inf	NA,0.137265	9.8043e-05	0.000196098
2	chr19:20329387:C:T	20329387	NA,T	NA,C	NA,1	NA,inf	NA,inf	NA,0.105069	9.80425e-05	0.000196097
2	chr19:19145102:G:A	19145102	NA,A	NA,G	NA,1	NA,-inf	NA,inf	NA,0.175108	9.80406e-05	0.000196091
2	chr19:18595241:C:T	18595241	NA,T	NA,C	NA,1	NA,inf	NA,inf	NA,0.130594	9.80378e-05	0.000196088
2	chr19:19358287:T:C	19358287	NA,C	NA,T	NA,1	NA,-inf	NA,inf	NA,0.246747	9.80303e-05	0.00019607
2	chr19:18717961:G:A	18717961	NA,A	NA,G	NA,1	NA,-inf	NA,inf	NA,0.111939	9.80241e-05	0.000196059
2	chr19:19337730:G:C	19337730	NA,C	NA,G	NA,1	NA,inf	NA,inf	NA,0.178729	9.80161e-05	0.000196046
2	chr19:18569736:G:T	18569736	NA,T	NA,G	NA,1	NA,inf	NA,inf	NA,0.117566	9.79876e-05	0.000195987
2	chr19:20034392:A:C	20034392	NA,C	NA,A	NA,1	NA,inf	NA,inf	NA,0.110455	9.79874e-05	0.000195985
2	chr19:19716188:A:C	19716188	NA,C	NA,A	NA,1	NA,inf	NA,inf	NA,0.127396	9.79845e-05	0.000195977
2	chr19:19004806:CAAT:C	19004806	NA,C	NA,CAAT	NA,1	NA,inf	NA,inf	NA,0.14072	9.7942e-05	0.000195896
2	chr19:18979599:G:A	18979599	NA,A	NA,G	NA,1	NA,-inf	NA,inf	NA,0.0962816	9.79412e-05	0.000195891
2	chr19:19743794:T:C	19743794	NA,C	NA,T	NA,1	NA,inf	NA,inf	NA,0.139692	9.79374e-05	0.000195887
2	chr19:19071061:T:C	19071061	NA,C	NA,T	NA,1	NA,-inf	NA,inf	NA,0.0991857	9.79353e-05	0.00019588
2	chr19:20329271:A:T	20329271	NA,T	NA,A	NA,1	NA,inf	NA,inf	NA,0.103329	9.79338e-05	0.00019588
2	chr19:19760800:T:C	19760800	NA,C	NA,T	NA,1	NA,inf	NA,inf	NA,0.0954234	9.7925e-05	0.000195862
2	chr19:18785417:C:T	18785417	NA,T	NA,C	NA,1	NA,-inf	NA,inf	NA,0.121084	9.7912e-05	0.000195835
2	chr19:19291061:G:A	19291061	NA,A	NA,G	NA,1	NA,inf	NA,inf	NA,0.176751	9.78958e-05	0.000195805
2	chr19:19204471:T:C	19204471	NA,C	NA,T	NA,1	NA,inf	NA,inf	NA,0.157929	9.78929e-05	0.000195799
2	chr19:18800605:T:C	18800605	NA,C	NA,T	NA,1	NA,inf	NA,inf	NA,0.105666	9.78859e-05	0.000195784
2	chr19:20247976:C:T	20247976	NA,T	NA,C	NA,1	NA,inf	NA,inf	NA,0.115389	9.78797e-05	0.000195772
2	chr19:20272741:T:C	20272741	NA,C	NA,T	NA,1	NA,-inf	NA,inf	NA,0.105628	9.78767e-05	0.000195763
2	chr19:19738713:G:T	19738713	NA,T	NA,G	NA,1	NA,-inf	NA,inf	NA,0.0990333	9.78728e-05	0.000195756
2	chr19:20350526:C:T	20350526	NA,T	NA,C	NA,1	NA,inf	NA,inf	NA,0.107683	9.7856e-05	0.000195723
2	chr19:18877055:G:A	18877055	NA,A	NA,G	NA,1	NA,inf	NA,inf	NA,0.120299	9.78228e-05	0.000195657
2	chr19:19302682:G:A	19302682	NA,A	NA,G	NA,1	NA,inf	NA,inf	NA,0.175394	9.78187e-05	0.000195651
2	chr19:19325287:T:C	19325287	NA,C	NA,T	NA,1	NA,inf	NA,inf	NA,0.13073	9.78079e-05	0.000195627
2	chr19:20035082:G:A	20035082	A,A	G,G	1,1	-inf,-inf	inf,inf	0.0168956,1.38894	9.77504e-05	0.000195528
2	chr19:19229936:A:G	19229936	NA,G	NA,A	NA,1	NA,inf	NA,inf	NA,0.156388	9.77359e-05	0.000195485
2	chr19:19797814:T:A	19797814	NA,A	NA,T	NA,1	NA,-inf	NA,inf	NA,0.108548	9.77296e-05	0.00019547
2	chr19:19838000:G:A	19838000	NA,A	NA,G	NA,1	NA,inf	NA,inf	NA,0.109641	9.77263e-05	0.000195464
2	chr19:20261111:T:C	20261111	NA,C	NA,T	NA,1	NA,-inf	NA,inf	NA,0.126299	9.77054e-05	0.000195422
2	chr19:20261003:G:A	20261003	NA,A	NA,G	NA,1	NA,-inf	NA,inf	NA,0.102217	9.76879e-05	0.000195386
2	chr19:20026316:C:G	20026316	NA,G	NA,C	NA,1	NA,inf	NA,inf	NA,0.116581	9.76877e-05	0.000195388
2	chr19:19265917:T:C	19265917	NA,C	NA,T	NA,1	NA,inf	NA,inf	NA,0.167614	9.76717e-05	0.000195356
2	chr19:20269797:C:T	20269797	NA,T	NA,C	NA,1	NA,-inf	NA,inf	NA,0.125713	9.76716e-05	0.000195354
2	chr19:20036394:CAGG:C	20036394	C,C	CAGG,CAGG	1,1	inf,-inf	inf,inf	0.0160951,1.37265	9.76548e-05	0.000195337
2	chr19:19018199:TC:T	19018199	NA,T	NA,TC	NA,1	NA,inf	NA,inf	NA,0.135713	9.76545e-05	0.000195321
2	chr19:19092202:C:T	19092202	NA,T	NA,C	NA,1	NA,inf	NA,inf	NA,0.0674258	9.76524e-05	0.000195317
2	chr19:19625789:A:G	19625789	NA,G	NA,A	NA,1	NA,-inf	NA,inf	NA,0.100988	9.764e-05	0.00019529
2	chr19:20033699:T:C	20033699	NA,C	NA,T	NA,1	NA,inf	NA,inf	NA,0.115602	9.76386e-05	0.000195289
2	chr19:19771815:C:T	19771815	T,T	C,C	1,1	-inf,inf	inf,inf	0.533511,1.17789	9.76362e-05	0.000195306
2	chr19:18979903:G:A	18979903	NA,A	NA,G	NA,1	NA,-inf	NA,inf	NA,0.0903642	9.76309e-05	0.00019527
2	chr19:18794146:A:G	18794146	NA,G	NA,A	NA,1	NA,inf	NA,inf	NA,0.0990545	9.76032e-05	0.000195218
2	chr19:19118737:C:T	19118737	NA,T	NA,C	NA,1	NA,inf	NA,inf	NA,0.064994	9.75786e-05	0.00019517
2	chr19:18614186:G:A	18614186	NA,A	NA,G	NA,1	NA,inf	NA,inf	NA,0.10236	9.75697e-05	0.000195151
2	chr19:18555821:T:C	18555821	NA,C	NA,T	NA,1	NA,inf	NA,inf	NA,0.106554	9.75694e-05	0.00019515
2	chr19:20127602:AACATTTTT:A	20127602	NA,A	NA,AACATTTTT	NA,1	NA,inf	NA,inf	NA,0.100083	9.75622e-05	0.000195136
2	chr19:19241224:T:C	19241224	NA,C	NA,T	NA,1	NA,inf	NA,inf	NA,0.153226	9.75599e-05	0.000195133
2	chr19:20013684:G:A	20013684	NA,A	NA,G	NA,1	NA,inf	NA,inf	NA,0.117174	9.75567e-05	0.000195126
2	chr19:20011032:A:G	20011032	NA,G	NA,A	NA,1	NA,inf	NA,inf	NA,0.116859	9.75377e-05	0.000195087
2	chr19:18534273:G:C	18534273	NA,C	NA,G	NA,1	NA,-inf	NA,inf	NA,0.0916357	9.7537e-05	0.000195085
2	chr19:20115330:A:G	20115330	G,NA	A,NA	1,NA	inf,NA	inf,NA	0.527988,NA	9.7524e-05	0.000195056
2	chr19:19199693:C:A	19199693	NA,A	NA,C	NA,1	NA,inf	NA,inf	NA,0.151024	9.75228e-05	0.000195058
2	chr19:19392334:T:C	19392334	NA,C	NA,T	NA,1	NA,inf	NA,inf	NA,0.0734989	9.74962e-05	0.000195004
2	chr19:19375426:C:A	19375426	NA,A	NA,C	NA,1	NA,-inf	NA,inf	NA,0.234494	9.74948e-05	0.000195
2	chr19:19173085:T:C	19173085	C,NA	T,NA	1,NA	inf,NA	inf,NA	0.218211,NA	9.74749e-05	0.00019487
2	chr19:18835429:C:T	18835429	NA,T	NA,C	NA,1	NA,inf	NA,inf	NA,0.103696	9.74557e-05	0.000194923
2	chr19:19641443:A:G	19641443	NA,G	NA,A	NA,1	NA,inf	NA,inf	NA,0.126496	9.74553e-05	0.000194923
2	chr19:19672676:C:T	19672676	NA,T	NA,C	NA,1	NA,inf	NA,inf	NA,0.0832688	9.74534e-05	0.00019492
2	chr19:19549875:A:T	19549875	NA,T	NA,A	NA,1	NA,-inf	NA,inf	NA,0.0719889	9.74422e-05	0.000194894
2	chr19:20282852:G:A	20282852	NA,A	NA,G	NA,1	NA,-inf	NA,inf	NA,0.119907	9.74376e-05	0.000194886
2	chr19:19285251:C:T	19285251	NA,T	NA,C	NA,1	NA,-inf	NA,inf	NA,0.0551061	9.74313e-05	0.000194872
2	chr19:19786797:C:T	19786797	T,NA	C,NA	1,NA	inf,NA	inf,NA	1.03071,NA	9.74234e-05	0.000194875
2	chr19:19238189:G:A	19238189	A,NA	G,NA	1,NA	inf,NA	inf,NA	0.419297,NA	9.742e-05	0.000194845
2	chr19:20114197:AG:A	20114197	NA,A	NA,AG	NA,1	NA,inf	NA,inf	NA,0.0952891	9.74186e-05	0.000194848
2	chr19:19143464:C:T	19143464	NA,T	NA,C	NA,1	NA,-inf	NA,inf	NA,0.0709294	9.74139e-05	0.000194839
2	chr19:19666545:C:T	19666545	NA,T	NA,C	NA,1	NA,-inf	NA,inf	NA,0.0895282	9.73945e-05	0.000194799
2	chr19:19636109:C:T	19636109	NA,T	NA,C	NA,1	NA,-inf	NA,inf	NA,0.178097	9.73849e-05	0.00019478
2	chr19:19660674:G:A	19660674	NA,A	NA,G	NA,1	NA,inf	NA,inf	NA,0.0827316	9.73812e-05	0.000194772
2	chr19:19639664:C:T	19639664	NA,T	NA,C	NA,1	NA,-inf	NA,inf	NA,0.065554	9.7377e-05	0.000194763
2	chr19:18847122:G:C	18847122	NA,C	NA,G	NA,1	NA,inf	NA,inf	NA,0.0953806	9.73568e-05	0.000194725
2	chr19:20039266:A:G	20039266	G,G	A,A	1,1	inf,-inf	inf,inf	0.105344,1.28207	9.73218e-05	0.000194673
2	chr19:20110043:C:A	20110043	NA,A	NA,C	NA,1	NA,inf	NA,inf	NA,0.122472	9.73137e-05	0.000194639
2	chr19:20311932:C:T	20311932	NA,T	NA,C	NA,1	NA,-inf	NA,inf	NA,0.102564	9.73116e-05	0.000194633
2	chr19:20033432:C:T	20033432	NA,T	NA,C	NA,1	NA,-inf	NA,inf	NA,0.0923751	9.7303e-05	0.000194616
2	chr19:18812838:C:A	18812838	NA,A	NA,C	NA,1	NA,inf	NA,inf	NA,0.0943101	9.72882e-05	0.000194588
2	chr19:19969553:C:CA	19969553	NA,CA	NA,C	NA,1	NA,inf	NA,inf	NA,0.0820844	9.72704e-05	0.000194552
2	chr19:18910415:G:A	18910415	NA,A	NA,G	NA,1	NA,-inf	NA,inf	NA,0.101631	9.72289e-05	0.000194468
2	chr19:19779556:G:A	19779556	NA,A	NA,G	NA,1	NA,-inf	NA,inf	NA,0.109254	9.72266e-05	0.000194465
2	chr19:18691631:T:C	18691631	NA,C	NA,T	NA,1	NA,-inf	NA,inf	NA,0.112273	9.72175e-05	0.000194446
2	chr19:19293321:C:T	19293321	NA,T	NA,C	NA,1	NA,inf	NA,inf	NA,0.162765	9.71833e-05	0.00019438
2	chr19:20252013:G:A	20252013	NA,A	NA,G	NA,1	NA,-inf	NA,inf	NA,0.109031	9.71817e-05	0.000194376
2	chr19:19442600:T:C	19442600	NA,C	NA,T	NA,1	NA,inf	NA,inf	NA,0.0681806	9.71728e-05	0.000194357
2	chr19:19450334:C:G	19450334	NA,G	NA,C	NA,1	NA,-inf	NA,inf	NA,0.0695781	9.71616e-05	0.000194333
2	chr19:20283272:T:TA	20283272	NA,TA	NA,T	NA,1	NA,-inf	NA,inf	NA,0.114759	9.71615e-05	0.000194334
2	chr19:19641980:G:A	19641980	NA,A	NA,G	NA,1	NA,inf	NA,inf	NA,0.0506471	9.71603e-05	0.000194332
2	chr19:19335637:C:T	19335637	NA,T	NA,C	NA,1	NA,inf	NA,inf	NA,0.155411	9.7158e-05	0.000194329
2	chr19:20231525:GT:G	20231525	NA,G	NA,GT	NA,1	NA,inf	NA,inf	NA,0.061901	9.71473e-05	0.000194305
2	chr19:19565471:G:C	19565471	C,NA	G,NA	1,NA	inf,NA	inf,NA	2.1707,NA	9.71295e-05	0.000194281
2	chr19:18906852:C:T	18906852	NA,T	NA,C	NA,1	NA,-inf	NA,inf	NA,0.0992948	9.70942e-05	0.000194199
2	chr19:19346459:C:A	19346459	NA,A	NA,C	NA,1	NA,-inf	NA,inf	NA,0.0663732	9.70828e-05	0.000194175
2	chr19:20034606:A:C	20034606	C,C	A,A	1,1	-inf,-inf	inf,inf	0.0109122,1.38146	9.70765e-05	0.00019418
2	chr19:18854056:C:T	18854056	T,NA	C,NA	1,NA	inf,NA	inf,NA	0.621304,NA	9.70701e-05	0.000194151
2	chr19:18950967:G:A	18950967	NA,A	NA,G	NA,1	NA,inf	NA,inf	NA,0.0995472	9.70565e-05	0.000194125
2	chr19:19625398:G:A	19625398	NA,A	NA,G	NA,1	NA,-inf	NA,inf	NA,0.0885658	9.70489e-05	0.000194109
2	chr19:20172420:T:C	20172420	NA,C	NA,T	NA,1	NA,-inf	NA,inf	NA,0.0878402	9.70417e-05	0.000194094
2	chr19:19370170:C:G	19370170	NA,G	NA,C	NA,1	NA,inf	NA,inf	NA,0.159473	9.70381e-05	0.000194089
2	chr19:18825240:A:T	18825240	NA,T	NA,A	NA,1	NA,inf	NA,inf	NA,0.105199	9.70226e-05	0.000194057
2	chr19:20234641:T:G	20234641	NA,G	NA,T	NA,1	NA,-inf	NA,inf	NA,0.105541	9.70068e-05	0.000194025
2	chr19:20234697:G:T	20234697	NA,T	NA,G	NA,1	NA,-inf	NA,inf	NA,0.105324	9.69954e-05	0.000194002
2	chr19:19631196:G:A	19631196	NA,A	NA,G	NA,1	NA,inf	NA,inf	NA,0.0714062	9.69944e-05	0.000194001
2	chr19:19065309:CT:C	19065309	NA,C	NA,CT	NA,1	NA,-inf	NA,inf	NA,0.104916	9.69938e-05	0.000193999
2	chr19:19874048:A:G	19874048	NA,G	NA,A	NA,1	NA,inf	NA,inf	NA,0.0937535	9.69901e-05	0.000193992
2	chr19:19835592:A:G	19835592	NA,G	NA,A	NA,1	NA,inf	NA,inf	NA,0.0770751	9.69836e-05	0.000193978
2	chr19:20178005:C:A	20178005	NA,A	NA,C	NA,1	NA,-inf	NA,inf	NA,0.0858772	9.69733e-05	0.000193957
2	chr19:19766814:A:G	19766814	NA,G	NA,A	NA,1	NA,inf	NA,inf	NA,0.0747455	9.69522e-05	0.000193916
2	chr19:20119129:T:C	20119129	NA,C	NA,T	NA,1	NA,inf	NA,inf	NA,0.0788618	9.6951e-05	0.000193914
2	chr19:18690632:G:T	18690632	NA,T	NA,G	NA,1	NA,-inf	NA,inf	NA,0.106128	9.69415e-05	0.000193894
2	chr19:20311061:T:C	20311061	NA,C	NA,T	NA,1	NA,inf	NA,inf	NA,0.0950959	9.69397e-05	0.000193892
2	chr19:20324624:G:A	20324624	NA,A	NA,G	NA,1	NA,-inf	NA,inf	NA,0.0903532	9.69276e-05	0.000193865
2	chr19:19020986:C:T	19020986	NA,T	NA,C	NA,1	NA,-inf	NA,inf	NA,0.0819776	9.69224e-05	0.000193856
2	chr19:18730858:G:A	18730858	NA,A	NA,G	NA,1	NA,inf	NA,inf	NA,0.11248	9.69223e-05	0.000193856
2	chr19:19289418:A:G	19289418	NA,G	NA,A	NA,1	NA,-inf	NA,inf	NA,0.224395	9.69065e-05	0.000193823
2	chr19:20347440:G:A	20347440	NA,A	NA,G	NA,1	NA,-inf	NA,inf	NA,0.0939582	9.68849e-05	0.00019378
2	chr19:19412135:T:C	19412135	NA,C	NA,T	NA,1	NA,inf	NA,inf	NA,0.108201	9.68846e-05	0.00019378
2	chr19:19037617:C:T	19037617	NA,T	NA,C	NA,1	NA,inf	NA,inf	NA,0.105126	9.68781e-05	0.000193768
2	chr19:18747544:G:A	18747544	NA,A	NA,G	NA,1	NA,inf	NA,inf	NA,0.110892	9.68748e-05	0.000193761
2	chr19:18921125:G:A	18921125	NA,A	NA,G	NA,1	NA,-inf	NA,inf	NA,0.0958841	9.68692e-05	0.000193749
2	chr19:19145811:C:T	19145811	NA,T	NA,C	NA,1	NA,-inf	NA,inf	NA,0.0638502	9.68689e-05	0.000193748
2	chr19:19689065:G:A	19689065	NA,A	NA,G	NA,1	NA,-inf	NA,inf	NA,0.0925197	9.68673e-05	0.000193745
2	chr19:19554167:T:C	19554167	NA,C	NA,T	NA,1	NA,-inf	NA,inf	NA,0.147857	9.68651e-05	0.00019374
2	chr19:18971274:C:T	18971274	T,T	C,C	1,1	-inf,inf	inf,inf	0.108117,1.05041	9.68448e-05	0.000193652
2	chr19:18826769:C:A	18826769	NA,A	NA,C	NA,1	NA,-inf	NA,inf	NA,0.106009	9.68182e-05	0.000193646
2	chr19:19971316:A:ATG	19971316	NA,ATG	NA,A	NA,1	NA,inf	NA,inf	NA,0.113314	9.6818e-05	0.000193648
2	chr19:19020886:A:T	19020886	NA,T	NA,A	NA,1	NA,inf	NA,inf	NA,0.120207	9.68173e-05	0.000193647
2	chr19:18494264:G:A	18494264	NA,A	NA,G	NA,1	NA,-inf	NA,inf	NA,0.0886113	9.68172e-05	0.000193645
2	chr19:19346116:C:T	19346116	NA,T	NA,C	NA,1	NA,inf	NA,inf	NA,0.155429	9.68172e-05	0.000193647
2	chr19:20124811:G:A	20124811	NA,A	NA,G	NA,1	NA,inf	NA,inf	NA,0.0872375	9.68143e-05	0.00019364
2	chr19:18795739:A:G	18795739	G,NA	A,NA	1,NA	inf,NA	inf,NA	0.520678,NA	9.68143e-05	0.000193636
2	chr19:20122941:CCTG:C	20122941	NA,C	NA,CCTG	NA,1	NA,inf	NA,inf	NA,0.087302	9.68079e-05	0.000193628
2	chr19:19373492:C:T	19373492	NA,T	NA,C	NA,1	NA,inf	NA,inf	NA,0.0275815	9.67987e-05	0.000193609
3	chr19:20076373:T:A	20076373	A,A	T,T	1,1	-inf,inf	inf,inf	2.84254,1.21036	0.012778	0.0253835
3	chr19:18714036:G:A	18714036	NA,A	NA,G	NA,1	NA,-inf	NA,inf	NA,3.07143	0.00945514	0.0188208
3	chr19:20073465:C:T	20073465	T,T	C,C	1,1	inf,-inf	inf,inf	0.663299,3.1921	0.00882307	0.0175589
3	chr19:18715767:A:G	18715767	NA,G	NA,A	NA,1	NA,-inf	NA,inf	NA,2.99525	0.00821608	0.0163645
3	chr19:18723018:A:G	18723018	NA,G	NA,A	NA,1	NA,-inf	NA,inf	NA,2.95537	0.0079506	0.0158377
3	chr19:18490722:C:T	18490722	NA,T	NA,C	NA,1	NA,-inf	NA,inf	NA,2.69963	0.0074431	0.0148295
3	chr19:18708425:G:A	18708425	NA,A	NA,G	NA,1	NA,-inf	NA,inf	NA,2.86955	0.00650056	0.0129587
3	chr19:18706487:G:A	18706487	NA,A	NA,G	NA,1	NA,-inf	NA,inf	NA,2.74394	0.00516231	0.0102978
3	chr19:18704597:A:T	18704597	NA,T	NA,A	NA,1	NA,-inf	NA,inf	NA,2.73688	0.00509514	0.0101642
3	chr19:18731930:G:A	18731930	NA,A	NA,G	NA,1	NA,-inf	NA,inf	NA,2.69798	0.00497128	0.00991754
3	chr19:18732526:A:T	18732526	NA,T	NA,A	NA,1	NA,-inf	NA,inf	NA,2.61892	0.00429329	0.00856787
3	chr19:18732498:T:C	18732498	NA,C	NA,T	NA,1	NA,-inf	NA,inf	NA,2.56679	0.00393706	0.00785836
3	chr19:19495234:T:C	19495234	C,C	T,T	1,1	inf,inf	inf,inf	0.342092,1.28118	0.0035507	0.00711239
3	chr19:20085502:T:C	20085502	C,C	T,T	1,1	-inf,inf	inf,inf	0.450082,2.96507	0.00350537	0.0069949
3	chr19:20214468:C:T	20214468	NA,T	NA,C	NA,1	NA,-inf	NA,inf	NA,2.25716	0.00294694	0.0058841
3	chr19:19451444:C:T	19451444	T,T	C,C	1,1	inf,inf	inf,inf	0.372278,1.20554	0.00280658	0.00562358
3	chr19:20309711:C:T	20309711	NA,T	NA,C	NA,1	NA,inf	NA,inf	NA,2.22575	0.00273021	0.00545207
3	chr19:19403220:G:T	19403220	T,T	G,G	1,1	inf,inf	inf,inf	0.415947,1.28112	0.00270909	0.00542836
3	chr19:19696850:G:A	19696850	A,NA	G,NA	1,NA	-inf,NA	inf,NA	2.88512,NA	0.00267682	0.00534531
3	chr19:20070794:A:C	20070794	C,C	A,A	1,1	inf,-inf	inf,inf	0.518907,2.70042	0.00250458	0.00500043
3	chr19:18589910:C:T	18589910	NA,T	NA,C	NA,1	NA,inf	NA,inf	NA,2.12455	0.00230836	0.00461073
3	chr19:19369764:G:A	19369764	A,A	G,G	1,1	inf,inf	inf,inf	0.399417,1.26105	0.00228627	0.00458231
3	chr19:19506325:G:A	19506325	A,A	G,G	1,1	inf,inf	inf,inf	0.461616,1.35009	0.00210847	0.0042262
3	chr19:18616508:T:G	18616508	NA,G	NA,T	NA,1	NA,inf	NA,inf	NA,2.06196	0.00197426	0.00394391
3	chr19:18693187:G:A	18693187	A,A	G,G	1,1	-inf,inf	inf,inf	0.0753114,3.08065	0.00196481	0.00392551
3	chr19:20303620:G:T	20303620	NA,T	NA,G	NA,1	NA,inf	NA,inf	NA,2.01737	0.00186381	0.00372351
3	chr19:19375608:G:A	19375608	A,A	G,G	1,1	inf,inf	inf,inf	0.419146,1.16115	0.00186243	0.00373346
3	chr19:18727412:T:A	18727412	NA,A	NA,T	NA,1	NA,-inf	NA,inf	NA,2.1287	0.00182105	0.0036386
3	chr19:18541321:A:C	18541321	NA,C	NA,A	NA,1	NA,-inf	NA,inf	NA,1.94908	0.00178632	0.00356913
3	chr19:20087172:T:TG	20087172	TG,TG	T,T	1,1	-inf,inf	inf,inf	0.443125,2.61392	0.00178574	0.00356658
3	chr19:18981525:T:G	18981525	NA,G	NA,T	NA,1	NA,-inf	NA,inf	NA,1.94884	0.00178267	0.00356183
3	chr19:19412337:A:T	19412337	NA,T	NA,A	NA,1	NA,inf	NA,inf	NA,2.02729	0.00176568	0.00352768
3	chr19:18638273:C:G	18638273	NA,G	NA,C	NA,1	NA,inf	NA,inf	NA,1.97001	0.00172959	0.00345585
3	chr19:18723925:T:C	18723925	NA,C	NA,T	NA,1	NA,-inf	NA,inf	NA,2.03485	0.00171979	0.00343654
3	chr19:18695858:T:C	18695858	C,C	T,T	1,1	-inf,-inf	inf,inf	0.21253,2.77224	0.00171151	0.00342032
3	chr19:19487404:G:A	19487404	A,A	G,G	1,1	inf,inf	inf,inf	0.452046,1.20607	0.0016945	0.00339696
3	chr19:19359472:T:C	19359472	C,NA	T,NA	1,NA	inf,NA	inf,NA	5.01475,NA	0.00169243	0.00338486
3	chr19:19997025:C:T	19997025	NA,T	NA,C	NA,1	NA,inf	NA,inf	NA,1.94407	0.00167951	0.00335568
3	chr19:18804062:C:T	18804062	NA,T	NA,C	NA,1	NA,-inf	NA,inf	NA,2.04104	0.00165656	0.0033102
3	chr19:18759761:C:G	18759761	NA,G	NA,C	NA,1	NA,-inf	NA,inf	NA,2.03617	0.00160796	0.00321319
3	chr19:19115248:C:T	19115248	NA,T	NA,C	NA,1	NA,-inf	NA,inf	NA,1.87625	0.00152777	0.00305294
3	chr19:19364740:G:A	19364740	A,A	G,G	1,1	inf,inf	inf,inf	0.44603,1.02949	0.0015222	0.00305166
3	chr19:18682411:G:C	18682411	NA,C	NA,G	NA,1	NA,-inf	NA,inf	NA,1.856	0.00151674	0.00303095
3	chr19:19510580:G:T	19510580	T,T	G,G	1,1	inf,inf	inf,inf	0.477677,1.17473	0.00145576	0.00291856
3	chr19:19771642:A:G	19771642	NA,G	NA,A	NA,1	NA,inf	NA,inf	NA,1.89482	0.0014549	0.00290716
3	chr19:19399554:C:G	19399554	G,G	C,C	1,1	inf,inf	inf,inf	0.560985,1.33809	0.00144735	0.00290159
3	chr19:18731783:C:T	18731783	NA,T	NA,C	NA,1	NA,-inf	NA,inf	NA,1.99727	0.00144074	0.00287926
3	chr19:19321481:AG:A	19321481	A,A	AG,AG	1,1	inf,inf	inf,inf	8.62883,0.592416	0.00143762	0.00605366
3	chr19:18705559:T:C	18705559	C,NA	T,NA	1,NA	inf,NA	inf,NA	1.74325,NA	0.00141058	0.00281902
3	chr19:18814171:G:A	18814171	NA,A	NA,G	NA,1	NA,inf	NA,inf	NA,1.89741	0.00141032	0.00281824
3	chr19:19423071:A:G	19423071	G,G	A,A	1,1	inf,inf	inf,inf	0.504679,1.17789	0.00137044	0.00274757
3	chr19:20297893:A:G	20297893	NA,G	NA,A	NA,1	NA,inf	NA,inf	NA,1.85084	0.00137	0.00273767
3	chr19:18705611:G:A	18705611	NA,A	NA,G	NA,1	NA,-inf	NA,inf	NA,1.78508	0.00135934	0.00271655
3	chr19:19429374:C:T	19429374	T,T	C,C	1,1	inf,inf	inf,inf	0.521855,1.20731	0.00134463	0.00269579
3	chr19:19954248:C:T	19954248	NA,T	NA,C	NA,1	NA,inf	NA,inf	NA,1.82036	0.0013317	0.00266122
3	chr19:19297355:G:A	19297355	A,A	G,G	1,1	inf,inf	inf,inf	0.625431,1.03229	0.00130687	0.00261971
3	chr19:19349732:G:C	19349732	C,C	G,G	1,1	inf,inf	inf,inf	8.54182,0.57561	0.0012944	0.0051554
3	chr19:19363681:G:A	19363681	A,A	G,G	1,1	inf,inf	inf,inf	0.462771,0.951925	0.001292	0.0025903
3	chr19:19397329:G:A	19397329	A,A	G,G	1,1	inf,inf	inf,inf	0.632986,1.36699	0.00128854	0.00258329
3	chr19:18578432:T:C	18578432	NA,C	NA,T	NA,1	NA,-inf	NA,inf	NA,1.77336	0.00127879	0.00255575
3	chr19:18739576:T:C	18739576	NA,C	NA,T	NA,1	NA,-inf	NA,inf	NA,1.90482	0.00125641	0.0025111
3	chr19:20072999:G:A	20072999	A,A	G,G	1,1	-inf,inf	inf,inf	1.15638,1.52208	0.00124383	0.00248547
3	chr19:20076092:G:C	20076092	C,C	G,G	1,1	-inf,inf	inf,inf	1.12775,1.55449	0.00123581	0.00246944
3	chr19:18734051:A:G	18734051	NA,G	NA,A	NA,1	NA,-inf	NA,inf	NA,1.85882	0.00123361	0.00246556
3	chr19:20133555:C:T	20133555	NA,T	NA,C	NA,1	NA,inf	NA,inf	NA,1.80615	0.00123306	0.00246416
3	chr19:19775487:C:T	19775487	NA,T	NA,C	NA,1	NA,inf	NA,inf	NA,1.77955	0.00117924	0.00235667
3	chr19:20056150:G:A	20056150	NA,A	NA,G	NA,1	NA,inf	NA,inf	NA,1.75891	0.0011717	0.00234164
3	chr19:19774615:T:G	19774615	NA,G	NA,T	NA,1	NA,inf	NA,inf	NA,1.77375	0.00116674	0.0023317
3	chr19:18543459:G:T	18543459	NA,T	NA,G	NA,1	NA,inf	NA,inf	NA,1.72357	0.00116268	0.00232368
3	chr19:18615374:C:T	18615374	NA,T	NA,C	NA,1	NA,inf	NA,inf	NA,1.75833	0.00113309	0.00226451
3	chr19:18841366:A:G	18841366	NA,G	NA,A	NA,1	NA,-inf	NA,inf	NA,1.70648	0.00113056	0.00225963
3	chr19:20271356:GCTAT:G	20271356	NA,G	NA,GCTAT	NA,1	NA,-inf	NA,inf	NA,1.7181	0.00112466	0.00224776
3	chr19:18739714:G:A	18739714	NA,A	NA,G	NA,1	NA,-inf	NA,inf	NA,1.84712	0.00110048	0.00219962
3	chr19:18694401:A:G	18694401	G,NA	A,NA	1,NA	inf,NA	inf,NA	1.625,NA	0.0010953	0.00218929
3	chr19:19533098:C:G	19533098	G,G	C,C	1,1	inf,inf	inf,inf	0.495847,1.08143	0.00108908	0.00218356
3	chr19:20117261:C:G	20117261	NA,G	NA,C	NA,1	NA,-inf	NA,inf	NA,1.70766	0.00108142	0.00216139
3	chr19:20103719:G:A	20103719	A,A	G,G	1,1	-inf,inf	inf,inf	0.501968,2.42342	0.00105728	0.00211239
3	chr19:18635655:G:A	18635655	NA,A	NA,G	NA,1	NA,-inf	NA,inf	NA,1.65617	0.0010434	0.00208555
3	chr19:19506416:CTAT:C	19506416	NA,C	NA,CTAT	NA,1	NA,inf	NA,inf	NA,1.73765	0.00103864	0.00207588
3	chr19:19437157:T:A	19437157	NA,A	NA,T	NA,1	NA,inf	NA,inf	NA,1.73462	0.00103302	0.00206466
3	chr19:18581863:A:G	18581863	NA,G	NA,A	NA,1	NA,-inf	NA,inf	NA,1.65287	0.0010277	0.00205413
3	chr19:18795736:A:G	18795736	NA,G	NA,A	NA,1	NA,-inf	NA,inf	NA,1.66338	0.00102548	0.0020497
3	chr19:20107368:C:T	20107368	T,T	C,C	1,1	-inf,inf	inf,inf	0.55054,2.35568	0.00101545	0.00202891
3	chr19:19833055:G:A	19833055	NA,A	NA,G	NA,1	NA,inf	NA,inf	NA,1.66949	0.00101386	0.0020264
3	chr19:20321699:G:A	20321699	NA,A	NA,G	NA,1	NA,inf	NA,inf	NA,1.65998	0.000999103	0.00199689
3	chr19:19301105:G:C	19301105	NA,C	NA,G	NA,1	NA,-inf	NA,inf	NA,2.06564	0.000985819	0.00197048
3	chr19:20306522:G:A	20306522	NA,A	NA,G	NA,1	NA,inf	NA,inf	NA,1.65999	0.000966032	0.00193082
3	chr19:19804647:G:A	19804647	A,A	G,G	1,1	-inf,-inf	inf,inf	1.42021,1.52958	0.000958615	0.00191612
3	chr19:18740244:C:T	18740244	NA,T	NA,C	NA,1	NA,-inf	NA,inf	NA,1.76266	0.000947345	0.00189369
3	chr19:20207252:A:G	20207252	NA,G	NA,A	NA,1	NA,-inf	NA,inf	NA,1.65106	0.000943114	0.00188498
3	chr19:19345455:C:T	19345455	T,T	C,C	1,1	inf,inf	inf,inf	0.82825,1.88778	0.000929444	0.00186233
3	chr19:19924631:C:T	19924631	T,T	C,C	1,1	-inf,inf	inf,inf	1.99538,0.455723	0.000927517	0.00185383
3	chr19:18985154:G:A	18985154	A,A	G,G	1,1	inf,-inf	inf,inf	1.01034,1.57488	0.000927042	0.00185331
3	chr19:19919356:C:G	19919356	G,G	C,C	1,1	-inf,inf	inf,inf	1.9662,0.495146	0.000918368	0.00183555
3	chr19:19922243:C:A	19922243	A,A	C,C	1,1	-inf,inf	inf,inf	1.98833,0.459218	0.000915472	0.00182977
3	chr19:18932045:G:A	18932045	NA,A	NA,G	NA,1	NA,-inf	NA,inf	NA,1.62851	0.000900858	0.00180073
3	chr19:19296461:A:G	19296461	G,G	A,A	1,1	inf,inf	inf,inf	0.815808,1.21988	0.00089897	0.00180229
3	chr19:20179261:TATCTA:T	20179261	T,T	TATCTA,TATCTA	1,1	-inf,inf	inf,inf	2.6639,0.354327	0.000898508	0.00179591
3	chr19:20345387:T:G	20345387	NA,G	NA,T	NA,1	NA,-inf	NA,inf	NA,1.5791	0.000896327	0.00179166
3	chr19:19925046:G:A	19925046	A,A	G,G	1,1	-inf,inf	inf,inf	1.9692,0.471549	0.000892267	0.00178341
3	chr19:18737234:G:A	18737234	NA,A	NA,G	NA,1	NA,-inf	NA,inf	NA,1.72231	0.000882033	0.00176319
3	chr19:19295317:G:A	19295317	A,A	G,G	1,1	inf,inf	inf,inf	0.728688,1.06771	0.000881045	0.00176642
3	chr19:18538796:C:T	18538796	NA,T	NA,C	NA,1	NA,-inf	NA,inf	NA,1.54947	0.000880919	0.00176091
3	chr19:20160946:C:T	20160946	NA,T	NA,C	NA,1	NA,inf	NA,inf	NA,1.59127	0.000876372	0.00175173
3	chr19:18590395:T:G	18590395	NA,G	NA,T	NA,1	NA,inf	NA,inf	NA,1.57547	0.000859845	0.00171871
3	chr19:20070307:A:G	20070307	NA,G	NA,A	NA,1	NA,inf	NA,inf	NA,1.59478	0.000856755	0.00171233
3	chr19:19921998:A:G	19921998	G,G	A,A	1,1	-inf,inf	inf,inf	1.94394,0.475902	0.000849253	0.00169747
3	chr19:20321296:C:T	20321296	NA,T	NA,C	NA,1	NA,inf	NA,inf	NA,1.56586	0.000845204	0.00168943
3	chr19:19332292:C:T	19332292	T,T	C,C	1,1	inf,inf	inf,inf	0.800421,0.980079	0.000842844	0.00168986
3	chr19:19920609:C:T	19920609	T,T	C,C	1,1	-inf,inf	inf,inf	1.93684,0.481362	0.000841963	0.0016829
3	chr19:19283081:A:AG	19283081	AG,AG	A,A	1,1	inf,inf	inf,inf	9.3138,0.596349	0.00084071	0.0161679
3	chr19:19310031:C:G	19310031	G,G	C,C	1,1	inf,inf	inf,inf	0.745707,1.06687	0.000836636	0.00167739
3	chr19:19335060:G:A	19335060	A,A	G,G	1,1	inf,inf	inf,inf	0.742084,1.06507	0.000835068	0.00167425
3	chr19:20070506:A:G	20070506	NA,G	NA,A	NA,1	NA,inf	NA,inf	NA,1.57219	0.000823092	0.00164507
3	chr19:20070380:A:G	20070380	NA,G	NA,A	NA,1	NA,inf	NA,inf	NA,1.56388	0.000811182	0.00162128
3	chr19:18960162:T:TA	18960162	NA,TA	NA,T	NA,1	NA,-inf	NA,inf	NA,1.52237	0.000802099	0.00160341
3	chr19:20072204:A:G	20072204	G,G	A,A	1,1	-inf,inf	inf,inf	0.832667,1.68602	0.000784877	0.00156873
3	chr19:20273043:C:T	20273043	NA,T	NA,C	NA,1	NA,inf	NA,inf	NA,1.55293	0.000775156	0.00154944
3	chr19:18526698:C:T	18526698	NA,T	NA,C	NA,1	NA,inf	NA,inf	NA,1.47566	0.000769983	0.0015392
3	chr19:18881575:A:T	18881575	NA,T	NA,A	NA,1	NA,inf	NA,inf	NA,1.56136	0.000768813	0.00153682
3	chr19:19268740:C:T	19268740	T,T	C,C	1,1	inf,inf	inf,inf	9.1306,0.601031	0.000766637	0.0112637
3	chr19:19750655:A:G	19750655	NA,G	NA,A	NA,1	NA,inf	NA,inf	NA,1.50124	0.000764514	0.00152825
3	chr19:18795410:T:G	18795410	NA,G	NA,T	NA,1	NA,-inf	NA,inf	NA,1.6096	0.000764439	0.00152821
3	chr19:20070044:T:C	20070044	NA,C	NA,T	NA,1	NA,inf	NA,inf	NA,1.53027	0.000762821	0.00152467
3	chr19:18795407:T:C	18795407	NA,C	NA,T	NA,1	NA,-inf	NA,inf	NA,1.6051	0.00075844	0.00151622
3	chr19:18794744:C:T	18794744	NA,T	NA,C	NA,1	NA,-inf	NA,inf	NA,1.6051	0.00075844	0.00151622
3	chr19:18601131:T:G	18601131	NA,G	NA,T	NA,1	NA,-inf	NA,inf	NA,1.51139	0.000757966	0.00151523
3	chr19:18925301:A:G	18925301	G,G	A,A	1,1	-inf,inf	inf,inf	1.21991,1.94265	0.000756853	0.0015129
3	chr19:19927857:T:C	19927857	C,C	T,T	1,1	-inf,inf	inf,inf	1.89889,0.458944	0.000754465	0.00150808
3	chr19:20276331:C:T	20276331	NA,T	NA,C	NA,1	NA,-inf	NA,inf	NA,1.48751	0.000745628	0.00149052
3	chr19:20093599:G:A	20093599	NA,A	NA,G	NA,1	NA,inf	NA,inf	NA,1.49307	0.000735316	0.00146985
3	chr19:19325758:C:T	19325758	T,T	C,C	1,1	inf,inf	inf,inf	0.754195,1.0119	0.000734666	0.00147296
3	chr19:18793838:C:T	18793838	NA,T	NA,C	NA,1	NA,-inf	NA,inf	NA,1.57613	0.000721914	0.00144322
3	chr19:18761094:ACAT:A	18761094	NA,A	NA,ACAT	NA,1	NA,-inf	NA,inf	NA,1.60408	0.000717527	0.00143445
3	chr19:20056962:A:G	20056962	G,G	A,A	1,1	inf,-inf	inf,inf	0.140806,2.37871	0.000716929	0.0014329
3	chr19:19902887:C:T	19902887	NA,T	NA,C	NA,1	NA,inf	NA,inf	NA,1.50317	0.000714374	0.00142799
3	chr19:18585162:T:G	18585162	NA,G	NA,T	NA,1	NA,-inf	NA,inf	NA,1.45143	0.000713669	0.0014267
3	chr19:18796273:C:G	18796273	NA,G	NA,C	NA,1	NA,-inf	NA,inf	NA,1.56624	0.000709179	0.00141777
3	chr19:19323257:C:T	19323257	T,T	C,C	1,1	inf,inf	inf,inf	0.758281,0.974952	0.000708589	0.00142068
3	chr19:18784560:G:A	18784560	A,A	G,G	1,1	-inf,inf	inf,inf	1.5089,1.09587	0.000704042	0.00140753
3	chr19:18747025:G:A	18747025	NA,A	NA,G	NA,1	NA,-inf	NA,inf	NA,1.58637	0.000691005	0.00138146
3	chr19:20154331:A:G	20154331	NA,G	NA,A	NA,1	NA,inf	NA,inf	NA,1.46461	0.000688194	0.00137568
3	chr19:18672653:C:T	18672653	NA,T	NA,C	NA,1	NA,-inf	NA,inf	NA,1.42487	0.000688179	0.00137575
3	chr19:18944314:AG:A	18944314	NA,A	NA,AG	NA,1	NA,inf	NA,inf	NA,1.49886	0.00068644	0.00137221
3	chr19:20085408:T:C	20085408	NA,C	NA,T	NA,1	NA,inf	NA,inf	NA,1.45211	0.000683078	0.00136547
3	chr19:19997534:G:A	19997534	NA,A	NA,G	NA,1	NA,inf	NA,inf	NA,1.42715	0.000682886	0.00136505
3	chr19:20056977:T:C	20056977	C,C	T,T	1,1	inf,-inf	inf,inf	0.147743,2.34584	0.000680947	0.00136101
3	chr19:18712239:C:T	18712239	T,T	C,C	1,1	-inf,inf	inf,inf	0.871072,1.74798	0.000676037	0.00135154
3	chr19:18481971:G:A	18481971	NA,A	NA,G	NA,1	NA,inf	NA,inf	NA,1.41252	0.000671755	0.00134287
3	chr19:19320397:G:A	19320397	A,NA	G,NA	1,NA	-inf,NA	inf,NA	0.344035,NA	0.00066927	0.00133919
3	chr19:20269235:G:A	20269235	NA,A	NA,G	NA,1	NA,inf	NA,inf	NA,1.46132	0.000659032	0.0013174
3	chr19:20057290:A:G	20057290	G,G	A,A	1,1	inf,-inf	inf,inf	0.135274,2.33908	0.000658713	0.00131659
3	chr19:18567206:C:T	18567206	NA,T	NA,C	NA,1	NA,-inf	NA,inf	NA,1.40977	0.000656373	0.0013122
3	chr19:18708250:T:A	18708250	A,A	T,T	1,1	-inf,inf	inf,inf	1.22368,0.968499	0.000654543	0.00130868
3	chr19:20267963:C:T	20267963	NA,T	NA,C	NA,1	NA,inf	NA,inf	NA,1.45581	0.000652703	0.00130475
3	chr19:18569228:A:G	18569228	NA,G	NA,A	NA,1	NA,-inf	NA,inf	NA,1.40616	0.00065219	0.00130384
3	chr19:18568775:C:T	18568775	NA,T	NA,C	NA,1	NA,-inf	NA,inf	NA,1.40574	0.000651677	0.00130282
3	chr19:20267517:A:T	20267517	NA,T	NA,A	NA,1	NA,inf	NA,inf	NA,1.45419	0.000650833	0.00130102
3	chr19:20266505:T:C	20266505	NA,C	NA,T	NA,1	NA,inf	NA,inf	NA,1.45419	0.000650833	0.00130102
3	chr19:20261826:TA:T	20261826	NA,T	NA,TA	NA,1	NA,inf	NA,inf	NA,1.45419	0.000650833	0.00130102
3	chr19:18566549:G:C	18566549	NA,C	NA,G	NA,1	NA,-inf	NA,inf	NA,1.3992	0.000644092	0.00128766
3	chr19:19461774:C:T	19461774	NA,T	NA,C	NA,1	NA,-inf	NA,inf	NA,1.34516	0.000642928	0.00128535
3	chr19:20147136:T:C	20147136	NA,C	NA,T	NA,1	NA,inf	NA,inf	NA,1.42548	0.000642214	0.00128379
3	chr19:20264872:C:T	20264872	NA,T	NA,C	NA,1	NA,inf	NA,inf	NA,1.4456	0.000641083	0.00128153
3	chr19:20063574:A:G	20063574	G,G	A,A	1,1	-inf,-inf	inf,inf	0.150844,2.41688	0.000637785	0.00127483
3	chr19:18490449:G:T	18490449	NA,T	NA,G	NA,1	NA,inf	NA,inf	NA,1.38995	0.000636964	0.00127334
3	chr19:18675005:C:T	18675005	T,NA	C,NA	1,NA	-inf,NA	inf,NA	1.71047,NA	0.000631036	0.00126152
3	chr19:18930214:C:T	18930214	T,T	C,C	1,1	-inf,inf	inf,inf	0.901015,1.88936	0.000628992	0.00125746
3	chr19:20058978:G:A	20058978	A,A	G,G	1,1	-inf,-inf	inf,inf	0.176425,2.40408	0.000623411	0.00124611
3	chr19:20071972:C:T	20071972	NA,T	NA,C	NA,1	NA,inf	NA,inf	NA,1.43001	0.000617136	0.00123364
3	chr19:20088212:G:C	20088212	NA,C	NA,G	NA,1	NA,inf	NA,inf	NA,1.39432	0.000616648	0.00123272
3	chr19:20155589:TCTC:T	20155589	NA,T	NA,TCTC	NA,1	NA,inf	NA,inf	NA,1.39988	0.000613538	0.00122649
3	chr19:20153076:G:A	20153076	NA,A	NA,G	NA,1	NA,inf	NA,inf	NA,1.39892	0.000612631	0.00122468
3	chr19:20148048:T:G	20148048	NA,G	NA,T	NA,1	NA,inf	NA,inf	NA,1.39825	0.000611919	0.00122325
3	chr19:20147782:C:T	20147782	NA,T	NA,C	NA,1	NA,inf	NA,inf	NA,1.39719	0.000610747	0.00122091
3	chr19:20153431:G:A	20153431	NA,A	NA,G	NA,1	NA,inf	NA,inf	NA,1.39636	0.000609825	0.00121907
3	chr19:20072335:C:G	20072335	NA,G	NA,C	NA,1	NA,inf	NA,inf	NA,1.41798	0.000604384	0.00120816
3	chr19:19765541:A:G	19765541	NA,G	NA,A	NA,1	NA,inf	NA,inf	NA,1.37508	0.000603599	0.00120665
3	chr19:18641170:A:G	18641170	NA,G	NA,A	NA,1	NA,inf	NA,inf	NA,1.36578	0.000603531	0.00120656
3	chr19:19883414:G:A	19883414	NA,A	NA,G	NA,1	NA,inf	NA,inf	NA,1.40716	0.000602922	0.00120527
3	chr19:18666605:C:T	18666605	NA,T	NA,C	NA,1	NA,inf	NA,inf	NA,1.38389	0.000602228	0.00120403
3	chr19:19030343:A:C	19030343	NA,C	NA,A	NA,1	NA,-inf	NA,inf	NA,1.29401	0.000600204	0.00119995
3	chr19:20058231:A:G	20058231	G,G	A,A	1,1	-inf,-inf	inf,inf	0.183802,2.38357	0.000599002	0.00119733
3	chr19:18577012:C:T	18577012	NA,T	NA,C	NA,1	NA,-inf	NA,inf	NA,1.35333	0.000598729	0.001197
3	chr19:20079607:G:A	20079607	NA,A	NA,G	NA,1	NA,inf	NA,inf	NA,1.3736	0.000594121	0.0011877
3	chr19:20071653:A:C	20071653	NA,C	NA,A	NA,1	NA,inf	NA,inf	NA,1.40725	0.000593237	0.00118588
3	chr19:20317855:C:T	20317855	NA,T	NA,C	NA,1	NA,-inf	NA,inf	NA,1.35658	0.000590874	0.00118127
3	chr19:18931879:T:C	18931879	NA,C	NA,T	NA,1	NA,-inf	NA,inf	NA,1.34283	0.000589971	0.00117952
3	chr19:20084959:C:T	20084959	NA,T	NA,C	NA,1	NA,inf	NA,inf	NA,1.36833	0.000588979	0.00117742
3	chr19:20090506:C:T	20090506	NA,T	NA,C	NA,1	NA,inf	NA,inf	NA,1.36831	0.000588936	0.00117734
3	chr19:20095647:A:T	20095647	NA,T	NA,A	NA,1	NA,inf	NA,inf	NA,1.36803	0.000588546	0.00117656
3	chr19:20087411:C:T	20087411	NA,T	NA,C	NA,1	NA,inf	NA,inf	NA,1.36747	0.000588058	0.00117558
3	chr19:20101738:T:C	20101738	NA,C	NA,T	NA,1	NA,inf	NA,inf	NA,1.36747	0.000588058	0.00117558
3	chr19:20100101:C:G	20100101	NA,G	NA,C	NA,1	NA,inf	NA,inf	NA,1.36747	0.000588058	0.00117558
3	chr19:20086967:T:C	20086967	NA,C	NA,T	NA,1	NA,inf	NA,inf	NA,1.36747	0.000588058	0.00117558
3	chr19:20094131:G:A	20094131	NA,A	NA,G	NA,1	NA,inf	NA,inf	NA,1.36747	0.000588058	0.00117558
3	chr19:20093494:G:A	20093494	NA,A	NA,G	NA,1	NA,inf	NA,inf	NA,1.36747	0.000588058	0.00117558
3	chr19:20093939:G:A	20093939	NA,A	NA,G	NA,1	NA,inf	NA,inf	NA,1.36747	0.000588058	0.00117558
3	chr19:19212791:C:T	19212791	NA,T	NA,C	NA,1	NA,-inf	NA,inf	NA,1.54986	0.000588031	0.00117562
3	chr19:20084965:G:T	20084965	NA,T	NA,G	NA,1	NA,inf	NA,inf	NA,1.36643	0.000586963	0.00117339
3	chr19:20087412:T:C	20087412	NA,C	NA,T	NA,1	NA,inf	NA,inf	NA,1.36493	0.000585502	0.00117047
3	chr19:20084945:T:C	20084945	NA,C	NA,T	NA,1	NA,inf	NA,inf	NA,1.36453	0.000585024	0.00116952
3	chr19:20085345:C:T	20085345	NA,T	NA,C	NA,1	NA,inf	NA,inf	NA,1.36385	0.000582933	0.00116534
3	chr19:20377915:C:T	20377915	NA,T	NA,C	NA,1	NA,-inf	NA,inf	NA,1.35238	0.000581557	0.00116267
3	chr19:20242836:A:G	20242836	NA,G	NA,A	NA,1	NA,-inf	NA,inf	NA,1.35863	0.000580962	0.00116149
3	chr19:18488982:G:A	18488982	NA,A	NA,G	NA,1	NA,inf	NA,inf	NA,1.314	0.000578238	0.00115601
3	chr19:20061262:A:G	20061262	G,G	A,A	1,1	-inf,-inf	inf,inf	0.121964,2.35683	0.000573609	0.00114659
3	chr19:18898073:G:A	18898073	A,NA	G,NA	1,NA	-inf,NA	inf,NA	1.06733,NA	0.000572397	0.00114457
3	chr19:19781072:C:T	19781072	T,T	C,C	1,1	-inf,-inf	inf,inf	1.58902,1.05844	0.000572336	0.00114422
3	chr19:20285029:T:C	20285029	C,C	T,T	1,1	-inf,-inf	inf,inf	1.03763,1.72826	0.000571086	0.00114166
3	chr19:20316851:G:A	20316851	NA,A	NA,G	NA,1	NA,-inf	NA,inf	NA,1.3319	0.000568552	0.00113665
3	chr19:18926260:C:T	18926260	NA,T	NA,C	NA,1	NA,-inf	NA,inf	NA,1.36766	0.000566325	0.00113222
3	chr19:20070982:T:C	20070982	NA,C	NA,T	NA,1	NA,inf	NA,inf	NA,1.37516	0.000565578	0.00113061
3	chr19:18813159:A:G	18813159	NA,G	NA,A	NA,1	NA,-inf	NA,inf	NA,1.40112	0.000565019	0.00112966
3	chr19:20331491:T:C	20331491	C,C	T,T	1,1	-inf,-inf	inf,inf	2.02301,0.358243	0.000557273	0.00111407
3	chr19:19844597:G:A	19844597	A,A	G,G	1,1	inf,-inf	inf,inf	1.60967,0.356012	0.000556246	0.00111221
3	chr19:19932366:C:T	19932366	T,T	C,C	1,1	-inf,inf	inf,inf	1.92938,0.0315961	0.000555581	0.00111068
3	chr19:18792798:G:A	18792798	NA,A	NA,G	NA,1	NA,-inf	NA,inf	NA,1.36802	0.000554522	0.00110865
3	chr19:20285020:T:G	20285020	G,G	T,T	1,1	-inf,-inf	inf,inf	1.02105,1.72729	0.000554248	0.00110801
3	chr19:20092233:T:C	20092233	NA,C	NA,T	NA,1	NA,inf	NA,inf	NA,1.3338	0.000552925	0.00110537
3	chr19:18736506:CAG:C	18736506	NA,C	NA,CAG	NA,1	NA,-inf	NA,inf	NA,1.39808	0.000552172	0.00110396
3	chr19:19685358:C:T	19685358	T,NA	C,NA	1,NA	-inf,NA	inf,NA	2.03987,NA	0.000550077	0.00109966
3	chr19:20137523:G:A	20137523	NA,A	NA,G	NA,1	NA,inf	NA,inf	NA,1.31969	0.000549957	0.00109939
3	chr19:18736676:A:G	18736676	NA,G	NA,A	NA,1	NA,-inf	NA,inf	NA,1.32198	0.000549591	0.00109879
3	chr19:18725931:G:A	18725931	A,A	G,G	1,1	-inf,inf	inf,inf	0.304295,2.06405	0.000549586	0.00109877
3	chr19:18701156:A:G	18701156	G,G	A,A	1,1	-inf,-inf	inf,inf	0.324103,2.04107	0.000543334	0.00108643
3	chr19:19781659:TTTTTC:T	19781659	NA,T	NA,TTTTTC	NA,1	NA,inf	NA,inf	NA,1.34502	0.000541461	0.00108245
3	chr19:18699273:C:T	18699273	NA,T	NA,C	NA,1	NA,-inf	NA,inf	NA,1.36368	0.000541084	0.0010818
3	chr19:18788939:C:T	18788939	NA,T	NA,C	NA,1	NA,-inf	NA,inf	NA,1.35422	0.000540276	0.00108017
3	chr19:20244803:G:C	20244803	NA,C	NA,G	NA,1	NA,-inf	NA,inf	NA,1.30738	0.000540148	0.00107992
3	chr19:18726933:A:G	18726933	NA,G	NA,A	NA,1	NA,-inf	NA,inf	NA,1.26831	0.00053835	0.00107631
3	chr19:20058742:C:G	20058742	G,G	C,C	1,1	-inf,-inf	inf,inf	0.203216,2.32746	0.0005378	0.00107504
3	chr19:20281686:A:G	20281686	G,G	A,A	1,1	-inf,-inf	inf,inf	0.999728,1.7364	0.000536327	0.00107216
3	chr19:19917933:CTTCCTTCT:C	19917933	NA,C	NA,CTTCCTTCT	NA,1	NA,inf	NA,inf	NA,1.33706	0.000535582	0.00107069
3	chr19:19012682:T:C	19012682	NA,C	NA,T	NA,1	NA,-inf	NA,inf	NA,1.24458	0.000535223	0.00107007
3	chr19:19811034:C:G	19811034	G,G	C,C	1,1	-inf,-inf	inf,inf	1.42544,1.19813	0.00053214	0.00106389
3	chr19:18908991:G:A	18908991	A,A	G,G	1,1	-inf,inf	inf,inf	0.29447,2.32158	0.000531913	0.0010635
3	chr19:19190423:T:C	19190423	C,C	T,T	1,1	-inf,inf	inf,inf	2.6581,0.785796	0.000527761	0.00105496
3	chr19:19314216:C:T	19314216	T,T	C,C	1,1	inf,inf	inf,inf	5.59429,1.16875	0.000526797	0.00106471
3	chr19:20317697:G:A	20317697	NA,A	NA,G	NA,1	NA,inf	NA,inf	NA,1.29574	0.000524788	0.00104914
3	chr19:18782520:TG:T	18782520	NA,T	NA,TG	NA,1	NA,inf	NA,inf	NA,1.31145	0.000522632	0.00104484
3	chr19:20283576:C:T	20283576	T,T	C,C	1,1	-inf,-inf	inf,inf	0.989852,1.72407	0.0005187	0.00103694
3	chr19:19089426:G:T	19089426	NA,T	NA,G	NA,1	NA,-inf	NA,inf	NA,1.27365	0.000517393	0.00103442
3	chr19:18743721:A:G	18743721	NA,G	NA,A	NA,1	NA,-inf	NA,inf	NA,1.26503	0.000516948	0.00103353
3	chr19:18491654:C:T	18491654	NA,T	NA,C	NA,1	NA,inf	NA,inf	NA,1.27266	0.000516488	0.00103257
3	chr19:18892904:C:T	18892904	T,T	C,C	1,1	-inf,inf	inf,inf	0.680082,2.11854	0.000516158	0.00103198
3	chr19:20095391:G:A	20095391	NA,A	NA,G	NA,1	NA,inf	NA,inf	NA,1.29076	0.000514342	0.00102826
3	chr19:19225799:C:T	19225799	T,T	C,C	1,1	inf,inf	inf,inf	6.59382,0.212426	0.000513419	0.0010525
3	chr19:19852309:T:C	19852309	C,C	T,T	1,1	-inf,inf	inf,inf	2.32727,0.0379217	0.000511013	0.00102152
3	chr19:18566939:G:C	18566939	NA,C	NA,G	NA,1	NA,inf	NA,inf	NA,1.26114	0.000510697	0.00102103
3	chr19:20071161:C:T	20071161	NA,T	NA,C	NA,1	NA,inf	NA,inf	NA,1.31199	0.000507398	0.00101434
3	chr19:19325420:C:G	19325420	G,G	C,C	1,1	inf,inf	inf,inf	5.84601,1.05747	0.000507036	0.00103028
3	chr19:19362441:G:A	19362441	NA,A	NA,G	NA,1	NA,inf	NA,inf	NA,1.32794	0.000506352	0.0010123
3	chr19:18745102:A:T	18745102	NA,T	NA,A	NA,1	NA,-inf	NA,inf	NA,1.2421	0.000505576	0.0010108
3	chr19:20359110:T:C	20359110	C,NA	T,NA	1,NA	-inf,NA	inf,NA	1.52049,NA	0.000503647	0.001007
3	chr19:19158619:G:T	19158619	T,T	G,G	1,1	-inf,-inf	inf,inf	2.25846,0.311028	0.000501846	0.00100332
3	chr19:19588589:GA:G	19588589	G,G	GA,GA	1,1	inf,inf	inf,inf	7.46575,0.540371	0.000501493	0.00123755
3	chr19:18579756:G:A	18579756	NA,A	NA,G	NA,1	NA,inf	NA,inf	NA,1.26373	0.000500922	0.00100147
3	chr19:19927145:C:T	19927145	NA,T	NA,C	NA,1	NA,inf	NA,inf	NA,1.29878	0.000500573	0.00100073
3	chr19:20053195:G:C	20053195	C,C	G,G	1,1	inf,-inf	inf,inf	0.166258,2.15587	0.00050026	0.000999969
3	chr19:19109324:G:T	19109324	NA,T	NA,G	NA,1	NA,-inf	NA,inf	NA,1.20388	0.000499427	0.000998526
3	chr19:19755245:C:A	19755245	NA,A	NA,C	NA,1	NA,inf	NA,inf	NA,1.28875	0.000498938	0.000997479
3	chr19:18863192:C:T	18863192	T,NA	C,NA	1,NA	-inf,NA	inf,NA	1.43681,NA	0.000498533	0.000996766
3	chr19:19164895:CCT:C	19164895	C,NA	CCT,NA	1,NA	inf,NA	inf,NA	1.23627,NA	0.000490434	0.000980585
3	chr19:20280878:C:T	20280878	NA,T	NA,C	NA,1	NA,inf	NA,inf	NA,1.2707	0.000489838	0.000979287
3	chr19:20109271:A:G	20109271	NA,G	NA,A	NA,1	NA,-inf	NA,inf	NA,1.23882	0.000488328	0.000976327
3	chr19:19606247:A:G	19606247	G,G	A,A	1,1	inf,inf	inf,inf	7.41925,0.545635	0.000488264	0.00119026
3	chr19:18765557:GA:G	18765557	NA,G	NA,GA	NA,1	NA,-inf	NA,inf	NA,1.37526	0.000488042	0.000975784
3	chr19:20316702:A:T	20316702	NA,T	NA,A	NA,1	NA,inf	NA,inf	NA,1.26367	0.000483667	0.000966968
3	chr19:20248915:T:C	20248915	NA,C	NA,T	NA,1	NA,-inf	NA,inf	NA,1.24121	0.000482885	0.000965462
3	chr19:20318358:A:G	20318358	NA,G	NA,A	NA,1	NA,inf	NA,inf	NA,1.24705	0.000481931	0.000963485
3	chr19:19038817:A:G	19038817	G,NA	A,NA	1,NA	inf,NA	inf,NA	1.29018,NA	0.000479426	0.000958584
3	chr19:18782914:C:G	18782914	NA,G	NA,C	NA,1	NA,inf	NA,inf	NA,1.26147	0.000479016	0.000957661
3	chr19:19861633:C:A	19861633	NA,A	NA,C	NA,1	NA,inf	NA,inf	NA,1.27709	0.000477735	0.000955086
3	chr19:19155518:A:T	19155518	NA,T	NA,A	NA,1	NA,inf	NA,inf	NA,1.04397	0.00047751	0.00095466
3	chr19:18725796:C:T	18725796	NA,T	NA,C	NA,1	NA,-inf	NA,inf	NA,1.36512	0.000474071	0.000947862
3	chr19:18736356:A:G	18736356	NA,G	NA,A	NA,1	NA,-inf	NA,inf	NA,1.23575	0.000472537	0.000944772
3	chr19:19591575:G:A	19591575	A,A	G,G	1,1	inf,inf	inf,inf	7.49932,0.479255	0.000471466	0.00117515
3	chr19:20369618:G:A	20369618	NA,A	NA,G	NA,1	NA,inf	NA,inf	NA,1.22728	0.00047119	0.000942036
3	chr19:20076673:G:A	20076673	NA,A	NA,G	NA,1	NA,inf	NA,inf	NA,1.23826	0.000467871	0.000935375
3	chr19:18810295:C:A	18810295	NA,A	NA,C	NA,1	NA,-inf	NA,inf	NA,1.2162	0.00046236	0.000924416
3	chr19:19642985:G:A	19642985	NA,A	NA,G	NA,1	NA,inf	NA,inf	NA,1.25544	0.000461029	0.000921701
3	chr19:20306315:T:C	20306315	NA,C	NA,T	NA,1	NA,inf	NA,inf	NA,1.2392	0.000460557	0.000920763
3	chr19:18950148:G:A	18950148	NA,A	NA,G	NA,1	NA,-inf	NA,inf	NA,1.23073	0.000459841	0.000919387
3	chr19:19220014:G:A	19220014	A,NA	G,NA	1,NA	inf,NA	inf,NA	1.10525,NA	0.000459554	0.000918858
3	chr19:18847661:C:T	18847661	NA,T	NA,C	NA,1	NA,inf	NA,inf	NA,1.21521	0.000458016	0.000915711
3	chr19:20255384:G:A	20255384	NA,A	NA,G	NA,1	NA,-inf	NA,inf	NA,1.2082	0.000455808	0.000911337
3	chr19:18711066:A:G	18711066	NA,G	NA,A	NA,1	NA,-inf	NA,inf	NA,1.26317	0.000455295	0.00091032
3	chr19:20065389:GTGGA:G	20065389	G,G	GTGGA,GTGGA	1,1	-inf,-inf	inf,inf	0.135586,2.23508	0.000454236	0.000908037
3	chr19:18931578:A:G	18931578	NA,G	NA,A	NA,1	NA,-inf	NA,inf	NA,1.19421	0.000454069	0.000907873
3	chr19:18711629:C:G	18711629	NA,G	NA,C	NA,1	NA,-inf	NA,inf	NA,1.33512	0.00045271	0.000905159
3	chr19:19342901:G:A	19342901	NA,A	NA,G	NA,1	NA,inf	NA,inf	NA,1.27512	0.000452223	0.000904123
3	chr19:18603447:A:G	18603447	NA,G	NA,A	NA,1	NA,-inf	NA,inf	NA,1.19311	0.000449842	0.000899393
3	chr19:18853820:G:A	18853820	NA,A	NA,G	NA,1	NA,inf	NA,inf	NA,1.21598	0.000449755	0.000899203
3	chr19:20085551:C:T	20085551	NA,T	NA,C	NA,1	NA,inf	NA,inf	NA,1.2367	0.000448368	0.000896387
3	chr19:18509120:T:A	18509120	NA,A	NA,T	NA,1	NA,inf	NA,inf	NA,1.19875	0.000447454	0.000894589
3	chr19:18915683:T:C	18915683	NA,C	NA,T	NA,1	NA,inf	NA,inf	NA,1.25404	0.000443148	0.000885985
3	chr19:20077809:C:T	20077809	NA,T	NA,C	NA,1	NA,inf	NA,inf	NA,1.24643	0.000442485	0.000884621
3	chr19:18511303:G:A	18511303	NA,A	NA,G	NA,1	NA,inf	NA,inf	NA,1.19052	0.000441115	0.00088192
3	chr19:20137430:G:A	20137430	NA,A	NA,G	NA,1	NA,inf	NA,inf	NA,1.21647	0.000440885	0.000881437
3	chr19:18584932:G:T	18584932	NA,T	NA,G	NA,1	NA,-inf	NA,inf	NA,1.17745	0.000440345	0.000880417
3	chr19:19946690:C:T	19946690	NA,T	NA,C	NA,1	NA,inf	NA,inf	NA,1.23011	0.000439662	0.000878985
3	chr19:18720530:T:G	18720530	NA,G	NA,T	NA,1	NA,-inf	NA,inf	NA,1.16112	0.000438763	0.000877246
3	chr19:18782922:T:C	18782922	NA,C	NA,T	NA,1	NA,inf	NA,inf	NA,1.20674	0.000436193	0.000872069
3	chr19:18684614:A:G	18684614	NA,G	NA,A	NA,1	NA,inf	NA,inf	NA,1.18384	0.000435756	0.000871223
3	chr19:18919621:TGGGACCACGCA:T	18919621	NA,T	NA,TGGGACCACGCA	NA,1	NA,inf	NA,inf	NA,1.18402	0.000434981	0.000869668
3	chr19:20280928:C:T	20280928	T,T	C,C	1,1	-inf,-inf	inf,inf	1.75166,0.810571	0.000434487	0.000868627
3	chr19:18786370:C:T	18786370	NA,T	NA,C	NA,1	NA,-inf	NA,inf	NA,1.22414	0.000430306	0.000860353
3	chr19:18856820:C:T	18856820	NA,T	NA,C	NA,1	NA,inf	NA,inf	NA,1.183	0.000430021	0.000859752
3	chr19:20070440:G:A	20070440	NA,A	NA,G	NA,1	NA,inf	NA,inf	NA,1.17463	0.00042958	0.000858788
3	chr19:18484229:C:T	18484229	NA,T	NA,C	NA,1	NA,inf	NA,inf	NA,1.17446	0.00042908	0.000857864
3	chr19:18483328:A:G	18483328	NA,G	NA,A	NA,1	NA,inf	NA,inf	NA,1.1734	0.000428283	0.00085627
3	chr19:20290391:C:T	20290391	NA,T	NA,C	NA,1	NA,inf	NA,inf	NA,1.20739	0.000427501	0.000854682
3	chr19:18484568:C:T	18484568	NA,T	NA,C	NA,1	NA,inf	NA,inf	NA,1.15787	0.00042742	0.000854543
3	chr19:20095961:A:G	20095961	NA,G	NA,A	NA,1	NA,inf	NA,inf	NA,1.18411	0.000427091	0.000853868
3	chr19:19388820:C:T	19388820	NA,T	NA,C	NA,1	NA,inf	NA,inf	NA,1.22975	0.000425987	0.000851669
3	chr19:18704315:C:G	18704315	NA,G	NA,C	NA,1	NA,inf	NA,inf	NA,1.17973	0.000423107	0.000845989
3	chr19:19053967:C:A	19053967	NA,A	NA,C	NA,1	NA,inf	NA,inf	NA,1.17475	0.000422132	0.000843974
3	chr19:18813739:C:A	18813739	NA,A	NA,C	NA,1	NA,inf	NA,inf	NA,1.21782	0.000421332	0.000842371
3	chr19:19146871:C:T	19146871	NA,T	NA,C	NA,1	NA,inf	NA,inf	NA,1.02289	0.000419294	0.000838288
3	chr19:18515713:T:C	18515713	NA,C	NA,T	NA,1	NA,inf	NA,inf	NA,1.16115	0.000419206	0.000838126
3	chr19:20297209:A:G	20297209	G,NA	A,NA	1,NA	-inf,NA	inf,NA	1.75355,NA	0.000417191	0.000834065
3	chr19:18748947:G:A	18748947	A,A	G,G	1,1	-inf,-inf	inf,inf	1.35845,0.721651	0.000416825	0.000833508
3	chr19:20077011:A:G	20077011	NA,G	NA,A	NA,1	NA,inf	NA,inf	NA,1.20741	0.000414367	0.000828421
3	chr19:19911182:A:G	19911182	NA,G	NA,A	NA,1	NA,-inf	NA,inf	NA,1.12039	0.00040833	0.000816413
3	chr19:20351494:C:T	20351494	NA,T	NA,C	NA,1	NA,-inf	NA,inf	NA,1.11659	0.000407378	0.000814533
3	chr19:20355055:T:G	20355055	NA,G	NA,T	NA,1	NA,-inf	NA,inf	NA,1.11659	0.000407378	0.000814533
3	chr19:20354866:G:A	20354866	NA,A	NA,G	NA,1	NA,-inf	NA,inf	NA,1.11659	0.000407378	0.000814533
3	chr19:20156430:A:G	20156430	NA,G	NA,A	NA,1	NA,inf	NA,inf	NA,1.1641	0.000406674	0.00081305
3	chr19:19209865:C:T	19209865	NA,T	NA,C	NA,1	NA,-inf	NA,inf	NA,1.35904	0.000404827	0.000809423
3	chr19:20158477:C:T	20158477	T,T	C,C	1,1	-inf,-inf	inf,inf	0.0588787,2.1704	0.000404679	0.000809127
3	chr19:18493344:C:T	18493344	NA,T	NA,C	NA,1	NA,inf	NA,inf	NA,1.1379	0.000402727	0.000805186
3	chr19:20278501:C:A	20278501	NA,A	NA,C	NA,1	NA,inf	NA,inf	NA,1.16895	0.000400898	0.000801506
3	chr19:18852609:C:T	18852609	NA,T	NA,C	NA,1	NA,inf	NA,inf	NA,1.13507	0.000399123	0.000797992
3	chr19:19161028:C:T	19161028	T,NA	C,NA	1,NA	-inf,NA	inf,NA	1.60874,NA	0.000397113	0.00079398
3	chr19:19915833:T:C	19915833	NA,C	NA,T	NA,1	NA,inf	NA,inf	NA,1.16881	0.000396858	0.000793429
3	chr19:20351920:C:A	20351920	NA,A	NA,C	NA,1	NA,-inf	NA,inf	NA,1.1006	0.000396222	0.000792231
3	chr19:18662479:A:G	18662479	NA,G	NA,A	NA,1	NA,inf	NA,inf	NA,1.14371	0.000394725	0.000789199
3	chr19:20313875:T:C	20313875	C,NA	T,NA	1,NA	-inf,NA	inf,NA	1.36901,NA	0.000393592	0.000787007
3	chr19:20345930:C:T	20345930	NA,T	NA,C	NA,1	NA,-inf	NA,inf	NA,1.09475	0.00039182	0.000783431
3	chr19:20052115:C:CT	20052115	CT,CT	C,C	1,1	inf,-inf	inf,inf	0.0475998,2.10209	0.000389783	0.000779244
3	chr19:19856092:T:C	19856092	C,C	T,T	1,1	-inf,inf	inf,inf	2.18101,0.00479004	0.00038894	0.00077755
3	chr19:18481968:G:A	18481968	NA,A	NA,G	NA,1	NA,inf	NA,inf	NA,1.09717	0.00038892	0.000777609
3	chr19:18825201:C:T	18825201	NA,T	NA,C	NA,1	NA,-inf	NA,inf	NA,1.18619	0.000388791	0.000777372
3	chr19:20052132:A:G	20052132	G,G	A,A	1,1	inf,-inf	inf,inf	0.053418,2.0962	0.000388416	0.000776511
3	chr19:19936047:A:C	19936047	NA,C	NA,A	NA,1	NA,inf	NA,inf	NA,1.15528	0.000388019	0.000775762
3	chr19:19435679:G:A	19435679	NA,A	NA,G	NA,1	NA,-inf	NA,inf	NA,1.33423	0.000387931	0.000775643
3	chr19:19389851:C:T	19389851	NA,T	NA,C	NA,1	NA,-inf	NA,inf	NA,1.33423	0.000387931	0.000775643
3	chr19:19773221:T:C	19773221	C,C	T,T	1,1	-inf,-inf	inf,inf	1.35398,1.09145	0.000385018	0.000769805
3	chr19:18764758:C:T	18764758	NA,T	NA,C	NA,1	NA,inf	NA,inf	NA,1.08129	0.000384711	0.00076917
3	chr19:18729600:G:A	18729600	NA,A	NA,G	NA,1	NA,inf	NA,inf	NA,1.11865	0.000384207	0.000768155
3	chr19:19756420:G:A	19756420	NA,A	NA,G	NA,1	NA,inf	NA,inf	NA,1.13137	0.000380994	0.000761735
3	chr19:19421383:A:ACTGTCCCTTCGC	19421383	NA,ACTGTCCCTTCGC	NA,A	NA,1	NA,-inf	NA,inf	NA,1.32243	0.000380707	0.000761203
3	chr19:19622352:A:G	19622352	NA,G	NA,A	NA,1	NA,-inf	NA,inf	NA,1.41354	0.000379994	0.00075977
3	chr19:20285614:A:G	20285614	NA,G	NA,A	NA,1	NA,inf	NA,inf	NA,1.1374	0.000379852	0.000759439
3	chr19:19990702:A:G	19990702	NA,G	NA,A	NA,1	NA,inf	NA,inf	NA,1.13823	0.000379825	0.000759383
3	chr19:18787186:G:A	18787186	NA,A	NA,G	NA,1	NA,-inf	NA,inf	NA,1.20105	0.00037922	0.00075825
3	chr19:19146118:C:T	19146118	NA,T	NA,C	NA,1	NA,inf	NA,inf	NA,0.931486	0.000378994	0.000757741
3	chr19:20257335:A:G	20257335	NA,G	NA,A	NA,1	NA,-inf	NA,inf	NA,1.11164	0.000378587	0.000756969
3	chr19:18605871:C:T	18605871	NA,T	NA,C	NA,1	NA,inf	NA,inf	NA,1.09412	0.000377057	0.000753889
3	chr19:19383721:T:G	19383721	NA,G	NA,T	NA,1	NA,-inf	NA,inf	NA,1.3198	0.000375596	0.000750985
3	chr19:19159501:AG:A	19159501	NA,A	NA,AG	NA,1	NA,inf	NA,inf	NA,0.916308	0.000373268	0.000746295
3	chr19:20289118:G:C	20289118	NA,C	NA,G	NA,1	NA,inf	NA,inf	NA,1.1267	0.000373078	0.000745899
3	chr19:18730481:C:T	18730481	NA,T	NA,C	NA,1	NA,inf	NA,inf	NA,1.10125	0.00037305	0.000745853
3	chr19:19442957:G:A	19442957	NA,A	NA,G	NA,1	NA,-inf	NA,inf	NA,1.30755	0.000371944	0.000743683
3	chr19:18563754:A:G	18563754	NA,G	NA,A	NA,1	NA,-inf	NA,inf	NA,1.08145	0.000371849	0.000743494
3	chr19:20283298:A:G	20283298	NA,G	NA,A	NA,1	NA,inf	NA,inf	NA,1.12417	0.00037149	0.000742724
3	chr19:19365829:A:G	19365829	G,NA	A,NA	1,NA	-inf,NA	inf,NA	1.75814,NA	0.000370909	0.000741556
3	chr19:19417860:T:A	19417860	NA,A	NA,T	NA,1	NA,-inf	NA,inf	NA,1.30295	0.000369282	0.000738363
3	chr19:19157654:C:A	19157654	NA,A	NA,C	NA,1	NA,inf	NA,inf	NA,0.910282	0.00036826	0.000736285
3	chr19:20291174:A:C	20291174	NA,C	NA,A	NA,1	NA,inf	NA,inf	NA,1.11445	0.000365018	0.000729788
3	chr19:18822139:T:C	18822139	NA,C	NA,T	NA,1	NA,-inf	NA,inf	NA,1.14818	0.000364656	0.000729124
3	chr19:19404753:T:C	19404753	C,NA	T,NA	1,NA	inf,NA	inf,NA	0.959132,NA	0.000363254	0.000726358
3	chr19:18520446:G:C	18520446	NA,C	NA,G	NA,1	NA,inf	NA,inf	NA,1.05905	0.000361205	0.000722185
3	chr19:20080452:A:C	20080452	NA,C	NA,A	NA,1	NA,inf	NA,inf	NA,1.12225	0.000360473	0.000720694
3	chr19:18843856:C:T	18843856	NA,T	NA,C	NA,1	NA,-inf	NA,inf	NA,1.13734	0.000360071	0.000719959
3	chr19:19553268:C:T	19553268	T,T	C,C	1,1	inf,inf	inf,inf	7.20052,0.741497	0.000359751	0.000898042
3	chr19:19280492:G:A	19280492	NA,A	NA,G	NA,1	NA,inf	NA,inf	NA,1.1215	0.000359094	0.000717971
3	chr19:20276698:G:A	20276698	NA,A	NA,G	NA,1	NA,inf	NA,inf	NA,1.10371	0.000358863	0.000717482
3	chr19:19921412:T:C	19921412	NA,C	NA,T	NA,1	NA,inf	NA,inf	NA,1.10521	0.000356561	0.000712881
3	chr19:20151224:G:A	20151224	NA,A	NA,G	NA,1	NA,inf	NA,inf	NA,1.08473	0.000356158	0.000712075
3	chr19:19388113:A:G	19388113	NA,G	NA,A	NA,1	NA,-inf	NA,inf	NA,1.27978	0.000355472	0.000710755
3	chr19:19535518:G:A	19535518	NA,A	NA,G	NA,1	NA,-inf	NA,inf	NA,1.00224	0.000354481	0.000708785
3	chr19:20155273:C:CAA	20155273	CAA,CAA	C,C	1,1	-inf,-inf	inf,inf	0.0214734,2.09458	0.000353448	0.000706712
3	chr19:19627498:A:G	19627498	NA,G	NA,A	NA,1	NA,-inf	NA,inf	NA,1.27117	0.000353384	0.000706565
3	chr19:20157760:A:G	20157760	NA,G	NA,A	NA,1	NA,inf	NA,inf	NA,1.08051	0.000352933	0.000705628
3	chr19:18885770:C:T	18885770	NA,T	NA,C	NA,1	NA,inf	NA,inf	NA,1.10562	0.000352284	0.000704349
3	chr19:20051886:A:C	20051886	C,C	A,A	1,1	inf,-inf	inf,inf	0.0425785,2.05044	0.00035201	0.000703745
3	chr19:19616283:T:A	19616283	NA,A	NA,T	NA,1	NA,inf	NA,inf	NA,1.11047	0.00035119	0.000702157
3	chr19:20081486:C:T	20081486	NA,T	NA,C	NA,1	NA,inf	NA,inf	NA,1.10245	0.000348792	0.000697345
3	chr19:20278215:C:A	20278215	NA,A	NA,C	NA,1	NA,inf	NA,inf	NA,1.07173	0.000348329	0.000696441
3	chr19:19137984:C:T	19137984	NA,T	NA,C	NA,1	NA,-inf	NA,inf	NA,1.02819	0.000347746	0.000695313
3	chr19:18701571:T:G	18701571	NA,G	NA,T	NA,1	NA,-inf	NA,inf	NA,1.17522	0.000347145	0.000694125
3	chr19:19257673:G:A	19257673	A,NA	G,NA	1,NA	inf,NA	inf,NA	0.909677,NA	0.000345873	0.000691615
3	chr19:19988976:C:T	19988976	NA,T	NA,C	NA,1	NA,inf	NA,inf	NA,1.08237	0.000345865	0.0006915
3	chr19:20281795:C:G	20281795	NA,G	NA,C	NA,1	NA,-inf	NA,inf	NA,1.05115	0.000345843	0.000691491
3	chr19:20053356:T:C	20053356	C,C	T,T	1,1	inf,-inf	inf,inf	0.138484,1.98169	0.000344524	0.00068873
3	chr19:20081487:A:G	20081487	NA,G	NA,A	NA,1	NA,inf	NA,inf	NA,1.09485	0.000344436	0.000688638
3	chr19:19063253:G:A	19063253	NA,A	NA,G	NA,1	NA,inf	NA,inf	NA,1.05539	0.000343693	0.000687178
3	chr19:19044900:C:T	19044900	NA,T	NA,C	NA,1	NA,inf	NA,inf	NA,1.05539	0.000343693	0.000687178
3	chr19:20377061:A:G	20377061	NA,G	NA,A	NA,1	NA,inf	NA,inf	NA,1.04664	0.000343171	0.000686128
3	chr19:19589606:C:T	19589606	NA,T	NA,C	NA,1	NA,-inf	NA,inf	NA,1.24892	0.000342991	0.00068579
3	chr19:20349439:A:G	20349439	NA,G	NA,A	NA,1	NA,-inf	NA,inf	NA,1.01799	0.000342841	0.000685515
3	chr19:19776309:T:G	19776309	NA,G	NA,T	NA,1	NA,inf	NA,inf	NA,1.05392	0.000342487	0.000684759
3	chr19:18523093:C:T	18523093	NA,T	NA,C	NA,1	NA,inf	NA,inf	NA,1.04182	0.000341883	0.000683561
3	chr19:20277903:A:C	20277903	C,C	A,A	1,1	-inf,-inf	inf,inf	1.48288,0.954985	0.000338737	0.000677254
3	chr19:18510869:C:T	18510869	NA,T	NA,C	NA,1	NA,inf	NA,inf	NA,1.0243	0.0003382	0.0006762
3	chr19:18716165:C:T	18716165	T,T	C,C	1,1	-inf,inf	inf,inf	0.689028,1.29928	0.000336286	0.000672426
3	chr19:18933351:T:G	18933351	NA,G	NA,T	NA,1	NA,-inf	NA,inf	NA,1.01316	0.000335538	0.000670917
3	chr19:20079615:C:CA	20079615	NA,CA	NA,C	NA,1	NA,inf	NA,inf	NA,1.07598	0.00033395	0.000667678
3	chr19:19858523:T:C	19858523	C,C	T,T	1,1	inf,-inf	inf,inf	1.25958,0.575539	0.000333206	0.000666294
3	chr19:19795685:G:T	19795685	NA,T	NA,G	NA,1	NA,inf	NA,inf	NA,0.994581	0.000332087	0.000663956
3	chr19:19969583:A:G	19969583	NA,G	NA,A	NA,1	NA,inf	NA,inf	NA,0.983172	0.000328558	0.000656902
3	chr19:18837349:C:G	18837349	NA,G	NA,C	NA,1	NA,-inf	NA,inf	NA,1.09749	0.000328524	0.000656892
3	chr19:19968640:A:G	19968640	NA,G	NA,A	NA,1	NA,inf	NA,inf	NA,0.982843	0.000328361	0.000656508
3	chr19:20083516:A:G	20083516	NA,G	NA,A	NA,1	NA,inf	NA,inf	NA,1.06454	0.000327653	0.00065509
3	chr19:20051699:C:T	20051699	T,T	C,C	1,1	inf,-inf	inf,inf	0.0423701,2.00869	0.000325356	0.000650467
3	chr19:20288297:G:A	20288297	A,A	G,G	1,1	-inf,-inf	inf,inf	0.804717,1.63964	0.000325301	0.000650398
3	chr19:20124521:A:G	20124521	NA,G	NA,A	NA,1	NA,inf	NA,inf	NA,1.01121	0.000324092	0.000647964
3	chr19:19152646:G:C	19152646	NA,C	NA,G	NA,1	NA,inf	NA,inf	NA,1.02986	0.000323358	0.000646514
3	chr19:19958660:G:T	19958660	NA,T	NA,G	NA,1	NA,inf	NA,inf	NA,1.04271	0.000323155	0.000646103
3	chr19:19459990:C:T	19459990	NA,T	NA,C	NA,1	NA,-inf	NA,inf	NA,0.96175	0.000323112	0.000646055
3	chr19:20151877:A:G	20151877	NA,G	NA,A	NA,1	NA,inf	NA,inf	NA,1.0257	0.00032275	0.000645294
3	chr19:18520910:C:T	18520910	NA,T	NA,C	NA,1	NA,inf	NA,inf	NA,1.0117	0.000322467	0.000644774
3	chr19:20086459:T:C	20086459	NA,C	NA,T	NA,1	NA,inf	NA,inf	NA,1.05428	0.000322232	0.000644253
3	chr19:18537265:G:T	18537265	NA,T	NA,G	NA,1	NA,-inf	NA,inf	NA,0.993592	0.000322165	0.000644181
3	chr19:18956509:A:G	18956509	NA,G	NA,A	NA,1	NA,inf	NA,inf	NA,1.00034	0.000321854	0.000643528
3	chr19:19059135:C:T	19059135	NA,T	NA,C	NA,1	NA,inf	NA,inf	NA,1.01651	0.000321823	0.000643459
3	chr19:19770340:A:G	19770340	NA,G	NA,A	NA,1	NA,inf	NA,inf	NA,0.980401	0.00032032	0.000640453
3	chr19:19964302:A:T	19964302	NA,T	NA,A	NA,1	NA,inf	NA,inf	NA,0.968987	0.000320318	0.00064043
3	chr19:19429906:T:C	19429906	C,NA	T,NA	1,NA	inf,NA	inf,NA	0.874109,NA	0.000319932	0.000639748
3	chr19:18859018:C:T	18859018	NA,T	NA,C	NA,1	NA,-inf	NA,inf	NA,1.07792	0.000318262	0.000636376
3	chr19:20083020:C:A	20083020	NA,A	NA,C	NA,1	NA,inf	NA,inf	NA,1.04662	0.000318204	0.000636202
3	chr19:20083037:C:G	20083037	NA,G	NA,C	NA,1	NA,inf	NA,inf	NA,1.04662	0.000318204	0.000636202
3	chr19:20085360:T:C	20085360	NA,C	NA,T	NA,1	NA,inf	NA,inf	NA,1.051	0.000318153	0.000636096
3	chr19:20083131:A:C	20083131	NA,C	NA,A	NA,1	NA,inf	NA,inf	NA,1.04571	0.000317718	0.000635229
3	chr19:19790800:C:T	19790800	NA,T	NA,C	NA,1	NA,inf	NA,inf	NA,0.993908	0.000316139	0.000632103
3	chr19:18631326:G:T	18631326	NA,T	NA,G	NA,1	NA,inf	NA,inf	NA,1.02486	0.000316021	0.00063184
3	chr19:18736902:C:T	18736902	NA,T	NA,C	NA,1	NA,-inf	NA,inf	NA,1.00257	0.000315719	0.000631284
3	chr19:20084348:C:T	20084348	NA,T	NA,C	NA,1	NA,inf	NA,inf	NA,1.04008	0.000314813	0.000629423
3	chr19:20085678:T:C	20085678	NA,C	NA,T	NA,1	NA,inf	NA,inf	NA,1.03996	0.000314771	0.000629339
3	chr19:18920943:C:A	18920943	NA,A	NA,C	NA,1	NA,inf	NA,inf	NA,0.992406	0.000314051	0.000627928
3	chr19:20147154:A:G	20147154	G,G	A,A	1,1	-inf,-inf	inf,inf	0.0257656,2.03286	0.000314045	0.00062794
3	chr19:18920278:C:G	18920278	NA,G	NA,C	NA,1	NA,inf	NA,inf	NA,0.989155	0.00031234	0.000624507
3	chr19:18922814:G:A	18922814	NA,A	NA,G	NA,1	NA,inf	NA,inf	NA,0.989155	0.00031234	0.000624507
3	chr19:18560234:C:T	18560234	NA,T	NA,C	NA,1	NA,-inf	NA,inf	NA,0.995921	0.000312271	0.000624382
3	chr19:20161562:A:G	20161562	NA,G	NA,A	NA,1	NA,inf	NA,inf	NA,0.984005	0.000310792	0.000621374
3	chr19:19840869:G:A	19840869	NA,A	NA,G	NA,1	NA,-inf	NA,inf	NA,0.954389	0.000309672	0.000619201
3	chr19:19966071:T:C	19966071	NA,C	NA,T	NA,1	NA,inf	NA,inf	NA,0.946577	0.00030868	0.000617166
3	chr19:20344257:G:A	20344257	NA,A	NA,G	NA,1	NA,-inf	NA,inf	NA,0.949681	0.000308276	0.000616409
3	chr19:19932656:G:A	19932656	NA,A	NA,G	NA,1	NA,-inf	NA,inf	NA,0.963312	0.00030767	0.000615187
3	chr19:20077247:C:T	20077247	T,T	C,C	1,1	-inf,inf	inf,inf	1.40369,0.326154	0.000307564	0.000614999
3	chr19:20052153:G:A	20052153	A,A	G,G	1,1	inf,-inf	inf,inf	0.06173,1.96591	0.000307448	0.000614668
3	chr19:18869822:TGAC:T	18869822	NA,T	NA,TGAC	NA,1	NA,-inf	NA,inf	NA,1.05658	0.000307127	0.000614113
3	chr19:19133000:A:AG	19133000	AG,NA	A,NA	1,NA	-inf,NA	inf,NA	0.891018,NA	0.000306335	0.000612678
3	chr19:20297449:C:T	20297449	T,T	C,C	1,1	-inf,-inf	inf,inf	0.991613,1.43536	0.000306275	0.000612343
3	chr19:19357215:A:G	19357215	NA,G	NA,A	NA,1	NA,-inf	NA,inf	NA,1.19637	0.000306107	0.000612052
3	chr19:18750852:T:C	18750852	C,C	T,T	1,1	-inf,-inf	inf,inf	1.29424,0.591132	0.000305636	0.000611196
3	chr19:19283559:A:G	19283559	G,NA	A,NA	1,NA	inf,NA	inf,NA	5.36968,NA	0.000305571	0.000616902
3	chr19:18925351:C:T	18925351	NA,T	NA,C	NA,1	NA,-inf	NA,inf	NA,0.937137	0.000305235	0.000610329
3	chr19:19060388:G:A	19060388	NA,A	NA,G	NA,1	NA,inf	NA,inf	NA,0.979626	0.00030355	0.00060693
3	chr19:19248139:C:T	19248139	T,NA	C,NA	1,NA	inf,NA	inf,NA	0.85189,NA	0.000303419	0.000606733
3	chr19:19774042:G:A	19774042	A,A	G,G	1,1	-inf,-inf	inf,inf	1.27868,1.03072	0.000302916	0.000605674
3	chr19:20087762:T:G	20087762	NA,G	NA,T	NA,1	NA,inf	NA,inf	NA,1.01578	0.000302619	0.000605047
3	chr19:18793196:G:A	18793196	NA,A	NA,G	NA,1	NA,inf	NA,inf	NA,0.955277	0.000302386	0.0006046
3	chr19:18781318:AC:A	18781318	NA,A	NA,AC	NA,1	NA,-inf	NA,inf	NA,1.01168	0.000302006	0.000603867
3	chr19:19345619:C:T	19345619	NA,T	NA,C	NA,1	NA,-inf	NA,inf	NA,1.18751	0.000301796	0.000603434
3	chr19:19596894:G:A	19596894	NA,A	NA,G	NA,1	NA,inf	NA,inf	NA,0.998801	0.000301707	0.000603251
3	chr19:20098718:T:C	20098718	NA,C	NA,T	NA,1	NA,inf	NA,inf	NA,0.973375	0.000301475	0.000602771
3	chr19:18959434:T:C	18959434	NA,C	NA,T	NA,1	NA,-inf	NA,inf	NA,0.923566	0.000301321	0.000602507
3	chr19:20099597:G:T	20099597	NA,T	NA,G	NA,1	NA,inf	NA,inf	NA,0.972989	0.000301276	0.000602373
3	chr19:20099087:C:T	20099087	NA,T	NA,C	NA,1	NA,inf	NA,inf	NA,0.972989	0.000301276	0.000602373
3	chr19:20101286:G:A	20101286	NA,A	NA,G	NA,1	NA,inf	NA,inf	NA,0.972989	0.000301276	0.000602373
3	chr19:20098923:A:G	20098923	NA,G	NA,A	NA,1	NA,inf	NA,inf	NA,0.972989	0.000301276	0.000602373
3	chr19:20098684:G:C	20098684	NA,C	NA,G	NA,1	NA,inf	NA,inf	NA,0.972989	0.000301276	0.000602373
3	chr19:20085612:T:C	20085612	NA,C	NA,T	NA,1	NA,inf	NA,inf	NA,1.01232	0.000301057	0.000601924
3	chr19:18547015:G:A	18547015	NA,A	NA,G	NA,1	NA,-inf	NA,inf	NA,0.961098	0.000300493	0.000600848
3	chr19:20088150:T:C	20088150	NA,C	NA,T	NA,1	NA,inf	NA,inf	NA,0.971105	0.000300328	0.000600479
3	chr19:18699372:G:A	18699372	NA,A	NA,G	NA,1	NA,-inf	NA,inf	NA,0.943324	0.000299945	0.00059975
3	chr19:19867407:G:A	19867407	NA,A	NA,G	NA,1	NA,inf	NA,inf	NA,0.982894	0.000299692	0.000599198
3	chr19:19939557:CAT:C	19939557	NA,C	NA,CAT	NA,1	NA,inf	NA,inf	NA,1.00272	0.00029912	0.000598044
3	chr19:19321413:G:A	19321413	NA,A	NA,G	NA,1	NA,-inf	NA,inf	NA,1.33581	0.000298896	0.000597648
3	chr19:19132041:A:G	19132041	NA,G	NA,A	NA,1	NA,inf	NA,inf	NA,1.00429	0.000298301	0.000596435
3	chr19:19618385:C:T	19618385	T,T	C,C	1,1	inf,inf	inf,inf	0.191221,0.39133	0.000297721	0.00059643
3	chr19:18725207:T:C	18725207	NA,C	NA,T	NA,1	NA,-inf	NA,inf	NA,0.991971	0.000297333	0.000594543
3	chr19:20265802:T:C	20265802	C,C	T,T	1,1	-inf,-inf	inf,inf	1.72362,0.611087	0.00029672	0.000593243
3	chr19:18752547:G:A	18752547	NA,A	NA,G	NA,1	NA,inf	NA,inf	NA,0.929723	0.00029667	0.000593174
3	chr19:20297249:G:C	20297249	C,C	G,G	1,1	-inf,-inf	inf,inf	0.966789,1.44018	0.00029642	0.000592643
3	chr19:20080669:A:G	20080669	NA,G	NA,A	NA,1	NA,inf	NA,inf	NA,1.00234	0.000296277	0.00059237
3	chr19:18953382:A:G	18953382	G,G	A,A	1,1	inf,-inf	inf,inf	1.16647,0.339196	0.000295885	0.000591674
3	chr19:18934168:G:A	18934168	NA,A	NA,G	NA,1	NA,-inf	NA,inf	NA,0.937427	0.000295629	0.000591129
3	chr19:19529019:C:T	19529019	T,NA	C,NA	1,NA	-inf,NA	inf,NA	1.62208,NA	0.000295328	0.00059047
3	chr19:20377004:C:T	20377004	NA,T	NA,C	NA,1	NA,inf	NA,inf	NA,0.957572	0.000295058	0.000589948
3	chr19:18974412:G:C	18974412	NA,C	NA,G	NA,1	NA,-inf	NA,inf	NA,0.967021	0.000294754	0.00058937
3	chr19:20078879:T:C	20078879	C,C	T,T	1,1	-inf,inf	inf,inf	1.39084,0.306761	0.000293858	0.000587597
3	chr19:19386069:C:T	19386069	NA,T	NA,C	NA,1	NA,-inf	NA,inf	NA,1.15161	0.000293708	0.000587278
3	chr19:18548278:G:C	18548278	NA,C	NA,G	NA,1	NA,-inf	NA,inf	NA,0.945075	0.000293124	0.000586117
3	chr19:19353874:T:C	19353874	NA,C	NA,T	NA,1	NA,-inf	NA,inf	NA,1.16764	0.000292917	0.000585683
3	chr19:19529605:T:C	19529605	NA,C	NA,T	NA,1	NA,-inf	NA,inf	NA,0.902499	0.000292234	0.000584325
3	chr19:19485897:G:A	19485897	NA,A	NA,G	NA,1	NA,-inf	NA,inf	NA,0.902499	0.000292234	0.000584325
3	chr19:19551411:C:T	19551411	T,T	C,C	1,1	inf,inf	inf,inf	7.10304,0.691895	0.000291913	0.000718422
3	chr19:19412052:A:G	19412052	NA,G	NA,A	NA,1	NA,-inf	NA,inf	NA,0.900914	0.000291668	0.000583193
3	chr19:19104322:G:A	19104322	NA,A	NA,G	NA,1	NA,-inf	NA,inf	NA,0.917527	0.000291358	0.00058259
3	chr19:18934248:C:T	18934248	NA,T	NA,C	NA,1	NA,-inf	NA,inf	NA,0.928167	0.00029115	0.000582173
3	chr19:19670837:G:A	19670837	NA,A	NA,G	NA,1	NA,inf	NA,inf	NA,0.984025	0.000290992	0.000581817
3	chr19:19509096:G:A	19509096	NA,A	NA,G	NA,1	NA,-inf	NA,inf	NA,0.899843	0.000290921	0.000581699
3	chr19:18920724:C:T	18920724	T,NA	C,NA	1,NA	inf,NA	inf,NA	1.11784,NA	0.00029066	0.000581182
3	chr19:20006154:C:T	20006154	T,T	C,C	1,1	inf,-inf	inf,inf	1.26339,1.30969	0.000290597	0.000580858
3	chr19:18489120:G:A	18489120	NA,A	NA,G	NA,1	NA,inf	NA,inf	NA,0.944692	0.000290584	0.000581014
3	chr19:19374810:G:T	19374810	NA,T	NA,G	NA,1	NA,-inf	NA,inf	NA,1.14109	0.000288941	0.000577748
3	chr19:20196393:A:G	20196393	NA,G	NA,A	NA,1	NA,inf	NA,inf	NA,0.905066	0.00028817	0.000576194
3	chr19:19127837:G:A	19127837	NA,A	NA,G	NA,1	NA,inf	NA,inf	NA,0.829019	0.000287534	0.00057491
3	chr19:18525888:C:T	18525888	NA,T	NA,C	NA,1	NA,inf	NA,inf	NA,0.938175	0.000287165	0.000574179
3	chr19:19344394:A:G	19344394	NA,G	NA,A	NA,1	NA,-inf	NA,inf	NA,1.15351	0.000287035	0.000573924
3	chr19:20077936:T:C	20077936	C,C	T,T	1,1	-inf,inf	inf,inf	0.313531,1.79581	0.000286329	0.000572444
3	chr19:18778649:C:G	18778649	G,NA	C,NA	1,NA	inf,NA	inf,NA	1.20577,NA	0.000285565	0.000571002
3	chr19:20152447:A:G	20152447	NA,G	NA,A	NA,1	NA,inf	NA,inf	NA,0.956969	0.000285366	0.000570556
3	chr19:20006842:C:T	20006842	NA,T	NA,C	NA,1	NA,inf	NA,inf	NA,0.898726	0.000284978	0.000569783
3	chr19:20079052:G:C	20079052	NA,C	NA,G	NA,1	NA,-inf	NA,inf	NA,0.939868	0.000284536	0.000568938
3	chr19:18753449:T:C	18753449	NA,C	NA,T	NA,1	NA,-inf	NA,inf	NA,0.971827	0.00028338	0.000566629
3	chr19:20173897:T:C	20173897	C,C	T,T	1,1	inf,-inf	inf,inf	0.0279061,1.96421	0.000283207	0.000566284
3	chr19:20287919:T:C	20287919	C,C	T,T	1,1	-inf,-inf	inf,inf	0.746855,1.61116	0.000281899	0.000563638
3	chr19:19578488:G:C	19578488	NA,C	NA,G	NA,1	NA,inf	NA,inf	NA,0.956015	0.000281676	0.000563204
3	chr19:18661617:G:T	18661617	NA,T	NA,G	NA,1	NA,-inf	NA,inf	NA,0.921955	0.000281499	0.000562865
3	chr19:18660453:T:G	18660453	NA,G	NA,T	NA,1	NA,-inf	NA,inf	NA,0.921955	0.000281499	0.000562865
3	chr19:19205885:G:A	19205885	NA,A	NA,G	NA,1	NA,-inf	NA,inf	NA,1.0952	0.000281354	0.000562572
3	chr19:20287299:C:G	20287299	G,G	C,C	1,1	-inf,-inf	inf,inf	0.826574,1.53833	0.000281074	0.000561984
3	chr19:20138605:T:C	20138605	NA,C	NA,T	NA,1	NA,inf	NA,inf	NA,0.924026	0.000280782	0.000561388
3	chr19:18927932:C:T	18927932	NA,T	NA,C	NA,1	NA,-inf	NA,inf	NA,0.956883	0.000280716	0.0005613
3	chr19:19116592:G:A	19116592	NA,A	NA,G	NA,1	NA,-inf	NA,inf	NA,0.893616	0.000280585	0.00056105
3	chr19:18509625:A:G	18509625	NA,G	NA,A	NA,1	NA,inf	NA,inf	NA,0.909166	0.000280522	0.000560896
3	chr19:20043010:A:G	20043010	NA,G	NA,A	NA,1	NA,-inf	NA,inf	NA,0.894598	0.000278438	0.000556739
3	chr19:19600655:C:T	19600655	NA,T	NA,C	NA,1	NA,-inf	NA,inf	NA,1.11114	0.000277774	0.00055541
3	chr19:18582062:A:G	18582062	NA,G	NA,A	NA,1	NA,inf	NA,inf	NA,0.900048	0.000277408	0.000554672
3	chr19:19793205:C:G	19793205	NA,G	NA,C	NA,1	NA,-inf	NA,inf	NA,0.888058	0.000277171	0.000554212
3	chr19:19588748:A:G	19588748	NA,G	NA,A	NA,1	NA,-inf	NA,inf	NA,1.11037	0.000277094	0.000554051
3	chr19:19625672:A:T	19625672	NA,T	NA,A	NA,1	NA,-inf	NA,inf	NA,1.11334	0.000276947	0.000553757
3	chr19:19344941:G:A	19344941	A,NA	G,NA	1,NA	inf,NA	inf,NA	3.97856,NA	0.000276217	0.000552641
3	chr19:18546238:C:T	18546238	NA,T	NA,C	NA,1	NA,-inf	NA,inf	NA,0.908365	0.000275793	0.000551466
3	chr19:19043590:G:A	19043590	NA,A	NA,G	NA,1	NA,inf	NA,inf	NA,0.842015	0.000275437	0.000550721
3	chr19:19381749:C:T	19381749	NA,T	NA,C	NA,1	NA,-inf	NA,inf	NA,1.10766	0.000275119	0.000550114
3	chr19:20102955:C:T	20102955	NA,T	NA,C	NA,1	NA,inf	NA,inf	NA,0.912513	0.000275064	0.00054997
3	chr19:19588609:A:T	19588609	NA,T	NA,A	NA,1	NA,-inf	NA,inf	NA,1.10454	0.000274882	0.000549628
3	chr19:20374887:C:T	20374887	NA,T	NA,C	NA,1	NA,inf	NA,inf	NA,0.912026	0.000274149	0.000548148
3	chr19:19154793:C:T	19154793	NA,T	NA,C	NA,1	NA,-inf	NA,inf	NA,0.87787	0.000273913	0.000547701
3	chr19:19156063:G:A	19156063	NA,A	NA,G	NA,1	NA,-inf	NA,inf	NA,0.87787	0.000273913	0.000547701
3	chr19:18517636:G:A	18517636	NA,A	NA,G	NA,1	NA,inf	NA,inf	NA,0.897413	0.000273633	0.000547123
3	chr19:19983563:T:C	19983563	NA,C	NA,T	NA,1	NA,inf	NA,inf	NA,0.873537	0.000272946	0.000545732
3	chr19:18519100:C:T	18519100	NA,T	NA,C	NA,1	NA,inf	NA,inf	NA,0.898231	0.000272862	0.000545581
3	chr19:18748870:A:G	18748870	G,G	A,A	1,1	-inf,-inf	inf,inf	1.27166,0.347206	0.000272785	0.000545479
3	chr19:18827240:G:A	18827240	NA,A	NA,G	NA,1	NA,-inf	NA,inf	NA,0.966596	0.000272724	0.000545331
3	chr19:19588106:C:T	19588106	NA,T	NA,C	NA,1	NA,-inf	NA,inf	NA,1.09653	0.000272045	0.000543956
3	chr19:19981694:G:A	19981694	NA,A	NA,G	NA,1	NA,inf	NA,inf	NA,0.871226	0.000271832	0.000543505
3	chr19:19119050:C:G	19119050	NA,G	NA,C	NA,1	NA,-inf	NA,inf	NA,0.861089	0.000271386	0.000542656
3	chr19:19250452:C:T	19250452	NA,T	NA,C	NA,1	NA,-inf	NA,inf	NA,1.1026	0.000271026	0.000541931
3	chr19:20376427:G:A	20376427	NA,A	NA,G	NA,1	NA,inf	NA,inf	NA,0.902789	0.000270079	0.000540011
3	chr19:18660517:C:T	18660517	NA,T	NA,C	NA,1	NA,-inf	NA,inf	NA,0.889243	0.000269494	0.000538862
3	chr19:19906674:G:A	19906674	NA,A	NA,G	NA,1	NA,inf	NA,inf	NA,0.921161	0.000269205	0.000538251
3	chr19:20157992:A:G	20157992	NA,G	NA,A	NA,1	NA,inf	NA,inf	NA,0.915333	0.000269066	0.000537975
3	chr19:20105855:A:G	20105855	NA,G	NA,A	NA,1	NA,inf	NA,inf	NA,0.895111	0.000268898	0.000537644
3	chr19:20048863:T:C	20048863	NA,C	NA,T	NA,1	NA,inf	NA,inf	NA,0.872846	0.000268732	0.000537316
3	chr19:20177829:G:C	20177829	C,C	G,G	1,1	inf,-inf	inf,inf	0.465052,1.61439	0.000268649	0.000537163
3	chr19:19009827:G:C	19009827	NA,C	NA,G	NA,1	NA,inf	NA,inf	NA,0.923343	0.000268416	0.000536695
3	chr19:18518110:T:C	18518110	NA,C	NA,T	NA,1	NA,inf	NA,inf	NA,0.897825	0.00026833	0.000536525
3	chr19:19519101:G:A	19519101	A,NA	G,NA	1,NA	-inf,NA	inf,NA	1.55888,NA	0.000268024	0.000535889
3	chr19:20144406:C:G	20144406	NA,G	NA,C	NA,1	NA,inf	NA,inf	NA,0.91752	0.00026747	0.000534791
3	chr19:19207180:G:C	19207180	NA,C	NA,G	NA,1	NA,-inf	NA,inf	NA,1.08087	0.000266686	0.000533244
3	chr19:18661033:G:A	18661033	NA,A	NA,G	NA,1	NA,-inf	NA,inf	NA,0.888998	0.000266658	0.000533194
3	chr19:20104604:G:C	20104604	NA,C	NA,G	NA,1	NA,inf	NA,inf	NA,0.889663	0.000266654	0.000533158
3	chr19:18695723:G:A	18695723	NA,A	NA,G	NA,1	NA,-inf	NA,inf	NA,0.999562	0.000266646	0.000533184
3	chr19:18953125:G:A	18953125	NA,A	NA,G	NA,1	NA,-inf	NA,inf	NA,0.899219	0.000266457	0.000532799
3	chr19:18940707:T:C	18940707	NA,C	NA,T	NA,1	NA,-inf	NA,inf	NA,0.896372	0.000266426	0.000532733
3	chr19:20288132:C:T	20288132	T,NA	C,NA	1,NA	-inf,NA	inf,NA	1.40582,NA	0.000266271	0.0005324
3	chr19:19935293:C:A	19935293	A,A	C,C	1,1	-inf,inf	inf,inf	1.37403,0.0252431	0.000265923	0.000531739
3	chr19:19586472:C:T	19586472	T,NA	C,NA	1,NA	inf,NA	inf,NA	0.893619,NA	0.000265455	0.000530814
3	chr19:18938124:G:A	18938124	A,A	G,G	1,1	-inf,inf	inf,inf	0.51505,1.87806	0.000265449	0.000530768
3	chr19:20015571:T:G	20015571	G,G	T,T	1,1	inf,-inf	inf,inf	1.30278,1.21449	0.000265056	0.000529814
3	chr19:18736698:C:G	18736698	NA,G	NA,C	NA,1	NA,-inf	NA,inf	NA,0.857059	0.000264647	0.000529173
3	chr19:19937056:T:G	19937056	NA,G	NA,T	NA,1	NA,inf	NA,inf	NA,0.853658	0.000264498	0.000528843
3	chr19:20328030:G:A	20328030	A,A	G,G	1,1	-inf,-inf	inf,inf	1.60985,0.449899	0.00026385	0.000527561
3	chr19:20242547:G:A	20242547	NA,A	NA,G	NA,1	NA,inf	NA,inf	NA,0.904318	0.000263847	0.000527555
3	chr19:19174905:T:C	19174905	NA,C	NA,T	NA,1	NA,-inf	NA,inf	NA,1.05753	0.00026354	0.000526954
3	chr19:18887983:C:T	18887983	NA,T	NA,C	NA,1	NA,-inf	NA,inf	NA,0.873009	0.000263288	0.000526466
3	chr19:20050620:G:A	20050620	NA,A	NA,G	NA,1	NA,inf	NA,inf	NA,0.848736	0.000263111	0.000526071
3	chr19:19343313:T:C	19343313	NA,C	NA,T	NA,1	NA,inf	NA,inf	NA,0.906634	0.000262974	0.000525814
3	chr19:20320151:C:T	20320151	NA,T	NA,C	NA,1	NA,inf	NA,inf	NA,0.902002	0.000262781	0.000525424
3	chr19:20125485:G:A	20125485	NA,A	NA,G	NA,1	NA,-inf	NA,inf	NA,0.835109	0.000261579	0.000523065
3	chr19:19923989:C:T	19923989	NA,T	NA,C	NA,1	NA,-inf	NA,inf	NA,0.868802	0.000261396	0.000522675
3	chr19:18673258:C:G	18673258	NA,G	NA,C	NA,1	NA,-inf	NA,inf	NA,0.868511	0.00026017	0.000520221
3	chr19:19332514:C:T	19332514	NA,T	NA,C	NA,1	NA,-inf	NA,inf	NA,1.07624	0.000259909	0.000519704
3	chr19:20095330:C:T	20095330	NA,T	NA,C	NA,1	NA,inf	NA,inf	NA,0.915226	0.000258904	0.000517645
3	chr19:19331698:T:TAA	19331698	NA,TAA	NA,T	NA,1	NA,-inf	NA,inf	NA,1.07312	0.000258698	0.000517283
3	chr19:19230351:C:T	19230351	T,T	C,C	1,1	inf,inf	inf,inf	0.713722,1.33376	0.000258309	0.000517176
3	chr19:18639355:C:T	18639355	NA,T	NA,C	NA,1	NA,-inf	NA,inf	NA,0.85683	0.000258094	0.000516089
3	chr19:18707369:C:T	18707369	NA,T	NA,C	NA,1	NA,-inf	NA,inf	NA,0.87542	0.000257732	0.000515344
3	chr19:20015213:T:C	20015213	NA,C	NA,T	NA,1	NA,inf	NA,inf	NA,0.83776	0.000257467	0.000514787
3	chr19:18948356:G:A	18948356	NA,A	NA,G	NA,1	NA,inf	NA,inf	NA,0.870048	0.000257182	0.000514238
3	chr19:20077798:A:G	20077798	G,G	A,A	1,1	-inf,inf	inf,inf	0.329245,1.72036	0.000256893	0.000513605
3	chr19:19605107:AC:A	19605107	A,NA	AC,NA	1,NA	inf,NA	inf,NA	0.876764,NA	0.000256553	0.000513017
3	chr19:20046967:G:A	20046967	A,A	G,G	1,1	-inf,inf	inf,inf	0.793025,1.41717	0.000256474	0.000512865
3	chr19:20078845:A:G	20078845	G,G	A,A	1,1	-inf,inf	inf,inf	1.35362,0.257953	0.000256373	0.000512655
3	chr19:18552747:G:A	18552747	NA,A	NA,G	NA,1	NA,-inf	NA,inf	NA,0.863701	0.000255952	0.000511791
3	chr19:19077624:A:C	19077624	NA,C	NA,A	NA,1	NA,inf	NA,inf	NA,0.819294	0.000255884	0.000511644
3	chr19:18605343:C:G	18605343	NA,G	NA,C	NA,1	NA,inf	NA,inf	NA,0.871477	0.000255699	0.000511275
3	chr19:19472363:C:T	19472363	NA,T	NA,C	NA,1	NA,-inf	NA,inf	NA,0.815856	0.000255613	0.000511121
3	chr19:19919385:A:G	19919385	NA,G	NA,A	NA,1	NA,-inf	NA,inf	NA,0.854397	0.000255464	0.000510815
3	chr19:18633074:A:G	18633074	NA,G	NA,A	NA,1	NA,inf	NA,inf	NA,0.893851	0.000255367	0.00051059
3	chr19:19758687:A:G	19758687	NA,G	NA,A	NA,1	NA,-inf	NA,inf	NA,0.835571	0.000254853	0.000509604
3	chr19:18574117:C:T	18574117	NA,T	NA,C	NA,1	NA,-inf	NA,inf	NA,0.854815	0.000254729	0.00050935
3	chr19:19415907:C:T	19415907	NA,T	NA,C	NA,1	NA,-inf	NA,inf	NA,1.06178	0.000254328	0.000508535
3	chr19:19367068:A:C	19367068	C,C	A,A	1,1	inf,inf	inf,inf	7.50188,0.464111	0.000254199	0.000742694
3	chr19:18727423:T:C	18727423	NA,C	NA,T	NA,1	NA,-inf	NA,inf	NA,0.832602	0.000254152	0.000508191
3	chr19:19055977:G:A	19055977	NA,A	NA,G	NA,1	NA,inf	NA,inf	NA,0.875003	0.000254104	0.00050808
3	chr19:20163382:C:T	20163382	NA,T	NA,C	NA,1	NA,inf	NA,inf	NA,0.890978	0.000253842	0.000507546
3	chr19:20102431:A:G	20102431	NA,G	NA,A	NA,1	NA,inf	NA,inf	NA,0.85737	0.000253331	0.000506527
3	chr19:19331946:A:G	19331946	NA,G	NA,A	NA,1	NA,inf	NA,inf	NA,0.881573	0.000252503	0.000504881
3	chr19:19331419:G:A	19331419	NA,A	NA,G	NA,1	NA,inf	NA,inf	NA,0.881242	0.000252341	0.000504557
3	chr19:19112601:G:A	19112601	NA,A	NA,G	NA,1	NA,-inf	NA,inf	NA,0.827723	0.000251255	0.000502409
3	chr19:20291146:C:T	20291146	T,T	C,C	1,1	-inf,-inf	inf,inf	0.93662,1.37101	0.000251201	0.000502249
3	chr19:19721118:C:T	19721118	NA,T	NA,C	NA,1	NA,inf	NA,inf	NA,0.893745	0.000250898	0.000501661
3	chr19:18823626:A:C	18823626	NA,C	NA,A	NA,1	NA,-inf	NA,inf	NA,0.844575	0.000249936	0.000499771
3	chr19:20133375:C:T	20133375	NA,T	NA,C	NA,1	NA,-inf	NA,inf	NA,0.806896	0.000249645	0.000499202
3	chr19:18764450:C:T	18764450	T,NA	C,NA	1,NA	inf,NA	inf,NA	1.13136,NA	0.000248652	0.000497201
3	chr19:20180518:C:T	20180518	T,T	C,C	1,1	inf,-inf	inf,inf	0.0935475,1.86266	0.000248549	0.000496992
3	chr19:19100063:C:T	19100063	NA,T	NA,C	NA,1	NA,-inf	NA,inf	NA,0.820647	0.00024842	0.000496742
3	chr19:19457991:T:A	19457991	NA,A	NA,T	NA,1	NA,-inf	NA,inf	NA,1.03578	0.000248321	0.000496536
3	chr19:20376806:AAAT:A	20376806	NA,A	NA,AAAT	NA,1	NA,-inf	NA,inf	NA,0.847138	0.000248185	0.000496268
3	chr19:19938740:AAGG:A	19938740	NA,A	NA,AAGG	NA,1	NA,inf	NA,inf	NA,0.813745	0.00024786	0.000495581
3	chr19:18660504:G:A	18660504	NA,A	NA,G	NA,1	NA,inf	NA,inf	NA,0.852518	0.000247809	0.000495486
3	chr19:20102737:A:C	20102737	NA,C	NA,A	NA,1	NA,-inf	NA,inf	NA,0.840856	0.000247435	0.000494763
3	chr19:19075522:G:A	19075522	NA,A	NA,G	NA,1	NA,-inf	NA,inf	NA,0.81808	0.000247273	0.000494448
3	chr19:20143867:C:T	20143867	NA,T	NA,C	NA,1	NA,inf	NA,inf	NA,0.866936	0.000246886	0.000493642
3	chr19:19082975:C:T	19082975	T,NA	C,NA	1,NA	inf,NA	inf,NA	0.941011,NA	0.000246639	0.000493193
3	chr19:19515278:C:T	19515278	NA,T	NA,C	NA,1	NA,inf	NA,inf	NA,0.845605	0.000246571	0.000493024
3	chr19:18668918:C:T	18668918	NA,T	NA,C	NA,1	NA,-inf	NA,inf	NA,0.834265	0.000246376	0.000492643
3	chr19:18573052:C:T	18573052	NA,T	NA,C	NA,1	NA,inf	NA,inf	NA,0.825652	0.000245742	0.000491366
3	chr19:20085512:G:A	20085512	NA,A	NA,G	NA,1	NA,inf	NA,inf	NA,0.861945	0.000245691	0.000491234
3	chr19:20331655:G:A	20331655	A,A	G,G	1,1	-inf,-inf	inf,inf	1.65573,0.312047	0.000245477	0.000490822
3	chr19:20159034:A:C	20159034	NA,C	NA,A	NA,1	NA,inf	NA,inf	NA,0.863446	0.000245431	0.000490734
3	chr19:19940995:G:C	19940995	NA,C	NA,G	NA,1	NA,inf	NA,inf	NA,0.807661	0.000245205	0.000490273
3	chr19:19229851:G:A	19229851	NA,A	NA,G	NA,1	NA,-inf	NA,inf	NA,1.01898	0.000244724	0.000489344
3	chr19:19304862:C:T	19304862	NA,T	NA,C	NA,1	NA,-inf	NA,inf	NA,1.0387	0.000244457	0.0004888
3	chr19:19498367:C:T	19498367	NA,T	NA,C	NA,1	NA,-inf	NA,inf	NA,1.033	0.000244096	0.000488078
3	chr19:20077218:A:C	20077218	C,C	A,A	1,1	-inf,inf	inf,inf	0.277917,1.74029	0.000243664	0.000487157
3	chr19:20141140:A:G	20141140	NA,G	NA,A	NA,1	NA,-inf	NA,inf	NA,0.791879	0.000243563	0.000487043
3	chr19:18553164:C:T	18553164	NA,T	NA,C	NA,1	NA,inf	NA,inf	NA,0.818659	0.000242873	0.000485629
3	chr19:18668069:C:T	18668069	NA,T	NA,C	NA,1	NA,-inf	NA,inf	NA,0.825586	0.00024283	0.000485553
3	chr19:20104817:A:C	20104817	NA,C	NA,A	NA,1	NA,inf	NA,inf	NA,0.864578	0.000242722	0.000485315
3	chr19:20331998:T:TTTTG	20331998	NA,TTTTG	NA,T	NA,1	NA,inf	NA,inf	NA,0.851075	0.000242001	0.000483874
3	chr19:18568665:G:A	18568665	NA,A	NA,G	NA,1	NA,-inf	NA,inf	NA,0.820579	0.000241686	0.000483273
3	chr19:19046026:C:T	19046026	NA,T	NA,C	NA,1	NA,-inf	NA,inf	NA,0.802019	0.000240917	0.000481742
3	chr19:19471084:C:T	19471084	NA,T	NA,C	NA,1	NA,-inf	NA,inf	NA,1.02348	0.000240586	0.00048106
3	chr19:19465896:C:T	19465896	NA,T	NA,C	NA,1	NA,-inf	NA,inf	NA,1.02348	0.000240586	0.00048106
3	chr19:18823965:C:A	18823965	NA,A	NA,C	NA,1	NA,inf	NA,inf	NA,0.827369	0.00024053	0.000480947
3	chr19:18959051:G:A	18959051	NA,A	NA,G	NA,1	NA,-inf	NA,inf	NA,0.779199	0.000240521	0.000480937
3	chr19:19500693:A:G	19500693	NA,G	NA,A	NA,1	NA,-inf	NA,inf	NA,1.0134	0.000240276	0.00048045
3	chr19:19529094:C:T	19529094	NA,T	NA,C	NA,1	NA,-inf	NA,inf	NA,1.01248	0.000240114	0.000480127
3	chr19:19087591:C:T	19087591	NA,T	NA,C	NA,1	NA,-inf	NA,inf	NA,0.786332	0.000239764	0.000479431
3	chr19:18752419:A:G	18752419	NA,G	NA,A	NA,1	NA,-inf	NA,inf	NA,0.863819	0.00023965	0.000479199
3	chr19:20132981:T:A	20132981	A,A	T,T	1,1	inf,-inf	inf,inf	0.135402,1.84093	0.000239598	0.000479079
3	chr19:18568302:A:G	18568302	NA,G	NA,A	NA,1	NA,-inf	NA,inf	NA,0.815234	0.000239591	0.000479084
3	chr19:20078627:TCAAAGACG:T	20078627	NA,T	NA,TCAAAGACG	NA,1	NA,inf	NA,inf	NA,0.840929	0.000239453	0.000478765
3	chr19:19755109:C:T	19755109	NA,T	NA,C	NA,1	NA,inf	NA,inf	NA,0.783082	0.000239392	0.00047866
3	chr19:19063414:T:G	19063414	G,NA	T,NA	1,NA	-inf,NA	inf,NA	0.709643,NA	0.000239102	0.000478236
3	chr19:20326087:A:C	20326087	NA,C	NA,A	NA,1	NA,-inf	NA,inf	NA,0.81577	0.000238841	0.000477575
3	chr19:20101823:T:C	20101823	NA,C	NA,T	NA,1	NA,inf	NA,inf	NA,0.854057	0.000238096	0.000476055
3	chr19:19680067:CAT:C	19680067	C,NA	CAT,NA	1,NA	-inf,NA	inf,NA	1.63062,NA	0.000237894	0.000475643
3	chr19:18873021:G:A	18873021	NA,A	NA,G	NA,1	NA,-inf	NA,inf	NA,0.891653	0.000237809	0.000475525
3	chr19:19835552:C:G	19835552	NA,G	NA,C	NA,1	NA,inf	NA,inf	NA,0.838347	0.000237357	0.000474584
3	chr19:19059922:G:A	19059922	NA,A	NA,G	NA,1	NA,-inf	NA,inf	NA,0.792496	0.00023715	0.000474209
3	chr19:20157350:T:A	20157350	NA,A	NA,T	NA,1	NA,inf	NA,inf	NA,0.840633	0.000236885	0.000473648
3	chr19:19051313:T:C	19051313	NA,C	NA,T	NA,1	NA,-inf	NA,inf	NA,0.791812	0.000236857	0.000473622
3	chr19:18534916:T:C	18534916	NA,C	NA,T	NA,1	NA,-inf	NA,inf	NA,0.808788	0.000236799	0.000473508
3	chr19:18582288:A:G	18582288	NA,G	NA,A	NA,1	NA,-inf	NA,inf	NA,0.802203	0.000236667	0.00047324
3	chr19:19898719:A:G	19898719	G,G	A,A	1,1	-inf,-inf	inf,inf	1.26703,0.248153	0.000236611	0.000473137
3	chr19:20156999:T:A	20156999	NA,A	NA,T	NA,1	NA,inf	NA,inf	NA,0.839673	0.000236523	0.000472924
3	chr19:20155769:AG:A	20155769	NA,A	NA,AG	NA,1	NA,inf	NA,inf	NA,0.839489	0.000236432	0.000472743
3	chr19:19885407:C:T	19885407	T,NA	C,NA	1,NA	-inf,NA	inf,NA	0.617305,NA	0.0002362	0.000472297
3	chr19:19056781:G:T	19056781	NA,T	NA,G	NA,1	NA,-inf	NA,inf	NA,0.789558	0.000236093	0.000472095
3	chr19:18563455:C:G	18563455	NA,G	NA,C	NA,1	NA,-inf	NA,inf	NA,0.805713	0.000236	0.000471905
3	chr19:18635627:G:A	18635627	A,A	G,G	1,1	inf,inf	inf,inf	0.22473,1.79576	0.000235939	0.000471829
3	chr19:18734752:CCA:C	18734752	NA,C	NA,CCA	NA,1	NA,-inf	NA,inf	NA,0.816657	0.000235897	0.00047169
3	chr19:18737970:T:C	18737970	NA,C	NA,T	NA,1	NA,-inf	NA,inf	NA,0.816657	0.000235897	0.00047169
3	chr19:20099213:A:G	20099213	G,G	A,A	1,1	-inf,inf	inf,inf	0.820505,0.957562	0.000235895	0.000471642
3	chr19:18908034:A:C	18908034	NA,C	NA,A	NA,1	NA,inf	NA,inf	NA,0.812438	0.000235766	0.000471421
3	chr19:19853209:G:A	19853209	NA,A	NA,G	NA,1	NA,inf	NA,inf	NA,0.83404	0.000235722	0.000471315
3	chr19:19517511:A:G	19517511	NA,G	NA,A	NA,1	NA,inf	NA,inf	NA,0.817677	0.000235482	0.000470855
3	chr19:19258680:T:C	19258680	NA,C	NA,T	NA,1	NA,-inf	NA,inf	NA,1.00907	0.000235188	0.000470267
3	chr19:18894641:G:A	18894641	NA,A	NA,G	NA,1	NA,inf	NA,inf	NA,0.80197	0.000234846	0.000469582
3	chr19:19549665:G:T	19549665	NA,T	NA,G	NA,1	NA,-inf	NA,inf	NA,0.789084	0.000234523	0.000468946
3	chr19:19542015:A:G	19542015	NA,G	NA,A	NA,1	NA,-inf	NA,inf	NA,1.00563	0.000234409	0.000468712
3	chr19:19452465:T:TC	19452465	NA,TC	NA,T	NA,1	NA,-inf	NA,inf	NA,1.00563	0.000234409	0.000468712
3	chr19:20139768:G:A	20139768	NA,A	NA,G	NA,1	NA,inf	NA,inf	NA,0.811942	0.000234406	0.000468679
3	chr19:20028410:C:T	20028410	NA,T	NA,C	NA,1	NA,inf	NA,inf	NA,0.833469	0.000234347	0.000468584
3	chr19:18768383:C:T	18768383	NA,T	NA,C	NA,1	NA,-inf	NA,inf	NA,0.805413	0.000234146	0.000468193
3	chr19:18489148:T:C	18489148	NA,C	NA,T	NA,1	NA,inf	NA,inf	NA,0.801579	0.000234067	0.00046802
3	chr19:19502590:C:T	19502590	NA,T	NA,C	NA,1	NA,-inf	NA,inf	NA,0.994245	0.000233827	0.000467557
3	chr19:20071054:A:T	20071054	NA,T	NA,A	NA,1	NA,-inf	NA,inf	NA,0.801928	0.000233707	0.000467307
3	chr19:19286165:C:T	19286165	NA,T	NA,C	NA,1	NA,inf	NA,inf	NA,0.832746	0.000233701	0.00046729
3	chr19:19135572:T:A	19135572	NA,A	NA,T	NA,1	NA,-inf	NA,inf	NA,0.789865	0.000233455	0.000466811
3	chr19:18751602:C:T	18751602	NA,T	NA,C	NA,1	NA,inf	NA,inf	NA,0.811957	0.000233338	0.000466559
3	chr19:19048856:T:C	19048856	NA,C	NA,T	NA,1	NA,-inf	NA,inf	NA,0.782171	0.000233196	0.000466303
3	chr19:19826295:T:TAA	19826295	NA,TAA	NA,T	NA,1	NA,inf	NA,inf	NA,0.826664	0.000233046	0.000465966
3	chr19:19432643:A:G	19432643	NA,G	NA,A	NA,1	NA,-inf	NA,inf	NA,1.00116	0.000232908	0.00046571
3	chr19:20329221:A:G	20329221	NA,G	NA,A	NA,1	NA,-inf	NA,inf	NA,0.800184	0.000232643	0.000465184
3	chr19:19253522:T:G	19253522	NA,G	NA,T	NA,1	NA,-inf	NA,inf	NA,0.997079	0.0002326	0.000465104
3	chr19:19520237:C:T	19520237	NA,T	NA,C	NA,1	NA,-inf	NA,inf	NA,0.989879	0.000232416	0.000464736
3	chr19:19069852:CTCT:C	19069852	NA,C	NA,CTCT	NA,1	NA,inf	NA,inf	NA,0.822137	0.000232204	0.000464295
3	chr19:18672616:C:T	18672616	T,T	C,C	1,1	inf,-inf	inf,inf	1.45122,0.239821	0.000232173	0.000464263
3	chr19:20246998:C:T	20246998	NA,T	NA,C	NA,1	NA,-inf	NA,inf	NA,0.814209	0.000231872	0.000463645
3	chr19:19882495:C:T	19882495	NA,T	NA,C	NA,1	NA,inf	NA,inf	NA,0.761716	0.000231636	0.000463155
3	chr19:18928350:G:A	18928350	NA,A	NA,G	NA,1	NA,-inf	NA,inf	NA,0.805108	0.000231552	0.00046301
3	chr19:18932654:G:A	18932654	NA,A	NA,G	NA,1	NA,-inf	NA,inf	NA,0.778374	0.000230935	0.000461775
3	chr19:19102968:G:A	19102968	NA,A	NA,G	NA,1	NA,inf	NA,inf	NA,0.796252	0.000230855	0.000461597
3	chr19:19944561:C:T	19944561	T,T	C,C	1,1	-inf,inf	inf,inf	1.29303,0.163676	0.000230789	0.000461488
3	chr19:18909906:G:A	18909906	NA,A	NA,G	NA,1	NA,-inf	NA,inf	NA,0.803297	0.000230758	0.000461423
3	chr19:19817435:T:A	19817435	A,NA	T,NA	1,NA	-inf,NA	inf,NA	1.06644,NA	0.000230758	0.000461377
3	chr19:20057956:C:T	20057956	NA,T	NA,C	NA,1	NA,-inf	NA,inf	NA,0.767156	0.0002303	0.000460502
3	chr19:18799438:T:C	18799438	NA,C	NA,T	NA,1	NA,-inf	NA,inf	NA,0.834636	0.00023017	0.000460247
3	chr19:20296795:T:C	20296795	C,NA	T,NA	1,NA	-inf,NA	inf,NA	1.2927,NA	0.000230065	0.000460018
3	chr19:18947977:A:C	18947977	NA,C	NA,A	NA,1	NA,inf	NA,inf	NA,0.79599	0.000229974	0.00045984
3	chr19:20048753:T:G	20048753	NA,G	NA,T	NA,1	NA,inf	NA,inf	NA,0.815186	0.000229947	0.000459779
3	chr19:20228618:C:T	20228618	NA,T	NA,C	NA,1	NA,inf	NA,inf	NA,0.801986	0.000229713	0.000459297
3	chr19:20066642:G:T	20066642	NA,T	NA,G	NA,1	NA,-inf	NA,inf	NA,0.817579	0.000229642	0.000459172
3	chr19:19928259:G:T	19928259	T,T	G,G	1,1	-inf,-inf	inf,inf	1.312,0.00624067	0.000229265	0.000458446
3	chr19:20104784:C:A	20104784	NA,A	NA,C	NA,1	NA,inf	NA,inf	NA,0.8162	0.000229242	0.000458369
3	chr19:20345078:G:A	20345078	NA,A	NA,G	NA,1	NA,inf	NA,inf	NA,0.797192	0.00022918	0.000458245
3	chr19:20113960:CTT:C	20113960	NA,C	NA,CTT	NA,1	NA,inf	NA,inf	NA,0.79721	0.000229162	0.000458195
3	chr19:20104560:C:A	20104560	NA,A	NA,C	NA,1	NA,inf	NA,inf	NA,0.814268	0.000228879	0.000457643
3	chr19:20335048:T:C	20335048	C,C	T,T	1,1	-inf,-inf	inf,inf	1.5031,0.493408	0.000228824	0.000457536
3	chr19:20235862:A:G	20235862	NA,G	NA,A	NA,1	NA,inf	NA,inf	NA,0.805899	0.000228814	0.000457514
3	chr19:20114822:CCTTA:C	20114822	NA,C	NA,CCTTA	NA,1	NA,inf	NA,inf	NA,0.795332	0.000228425	0.000456723
3	chr19:19180375:G:A	19180375	NA,A	NA,G	NA,1	NA,inf	NA,inf	NA,0.833142	0.000227998	0.000455882
3	chr19:19165333:C:T	19165333	NA,T	NA,C	NA,1	NA,inf	NA,inf	NA,0.833142	0.000227998	0.000455882
3	chr19:20161277:G:A	20161277	NA,A	NA,G	NA,1	NA,inf	NA,inf	NA,0.799915	0.000227711	0.000455295
3	chr19:19984397:G:A	19984397	NA,A	NA,G	NA,1	NA,inf	NA,inf	NA,0.761665	0.000227629	0.000455136
3	chr19:20022221:A:G	20022221	NA,G	NA,A	NA,1	NA,inf	NA,inf	NA,0.814387	0.000227572	0.000455038
3	chr19:20275107:T:C	20275107	NA,C	NA,T	NA,1	NA,inf	NA,inf	NA,0.827363	0.000227453	0.000454786
3	chr19:18732068:G:A	18732068	A,NA	G,NA	1,NA	inf,NA	inf,NA	1.00095,NA	0.000227236	0.000454383
3	chr19:19951737:G:A	19951737	NA,A	NA,G	NA,1	NA,-inf	NA,inf	NA,0.765725	0.000227208	0.000454328
3	chr19:18504615:C:T	18504615	NA,T	NA,C	NA,1	NA,-inf	NA,inf	NA,0.783177	0.000227205	0.000454312
3	chr19:18562510:G:A	18562510	NA,A	NA,G	NA,1	NA,-inf	NA,inf	NA,0.796685	0.000227166	0.000454247
3	chr19:19048506:G:A	19048506	NA,A	NA,G	NA,1	NA,inf	NA,inf	NA,0.80236	0.000227143	0.000454177
3	chr19:19894840:G:A	19894840	A,A	G,G	1,1	-inf,-inf	inf,inf	1.25208,0.242191	0.000227024	0.00045397
3	chr19:19457067:C:T	19457067	NA,T	NA,C	NA,1	NA,inf	NA,inf	NA,0.799664	0.000226832	0.000453561
3	chr19:19273657:CAG:C	19273657	NA,C	NA,CAG	NA,1	NA,-inf	NA,inf	NA,1.14321	0.000226809	0.000453526
3	chr19:20040518:G:C	20040518	NA,C	NA,G	NA,1	NA,inf	NA,inf	NA,0.813099	0.000226786	0.00045346
3	chr19:19042958:TG:T	19042958	NA,T	NA,TG	NA,1	NA,inf	NA,inf	NA,0.804229	0.000226645	0.000453181
3	chr19:20071990:G:A	20071990	NA,A	NA,G	NA,1	NA,inf	NA,inf	NA,0.792459	0.000226205	0.000452284
3	chr19:20314201:A:G	20314201	NA,G	NA,A	NA,1	NA,-inf	NA,inf	NA,0.778963	0.000226137	0.000452179
3	chr19:20077534:A:T	20077534	NA,T	NA,A	NA,1	NA,inf	NA,inf	NA,0.758482	0.000225721	0.000451344
3	chr19:20092706:G:A	20092706	NA,A	NA,G	NA,1	NA,inf	NA,inf	NA,0.818976	0.000225223	0.00045031
3	chr19:20151393:C:T	20151393	NA,T	NA,C	NA,1	NA,inf	NA,inf	NA,0.785587	0.000224921	0.000449717
3	chr19:18901413:C:T	18901413	NA,T	NA,C	NA,1	NA,-inf	NA,inf	NA,0.782458	0.000224856	0.000449622
3	chr19:18900575:G:A	18900575	NA,A	NA,G	NA,1	NA,-inf	NA,inf	NA,0.782458	0.000224856	0.000449622
3	chr19:20204198:C:A	20204198	NA,A	NA,C	NA,1	NA,-inf	NA,inf	NA,0.783607	0.000224554	0.000449015
3	chr19:19830073:A:T	19830073	NA,T	NA,A	NA,1	NA,-inf	NA,inf	NA,0.741858	0.000224248	0.000448412
3	chr19:18730857:C:T	18730857	NA,T	NA,C	NA,1	NA,-inf	NA,inf	NA,0.755413	0.000224232	0.000448371
3	chr19:18705220:C:T	18705220	NA,T	NA,C	NA,1	NA,-inf	NA,inf	NA,0.770696	0.000224029	0.000447968
3	chr19:19606363:T:C	19606363	NA,C	NA,T	NA,1	NA,inf	NA,inf	NA,0.810431	0.000223958	0.000447813
3	chr19:19832167:A:G	19832167	NA,G	NA,A	NA,1	NA,inf	NA,inf	NA,0.800759	0.000223911	0.000447703
3	chr19:20082396:A:G	20082396	NA,G	NA,A	NA,1	NA,-inf	NA,inf	NA,0.778178	0.000223838	0.000447585
3	chr19:20138549:G:A	20138549	NA,A	NA,G	NA,1	NA,inf	NA,inf	NA,0.80399	0.00022378	0.000447449
3	chr19:20127760:G:A	20127760	NA,A	NA,G	NA,1	NA,inf	NA,inf	NA,0.800061	0.000223727	0.00044734
3	chr19:19390525:T:C	19390525	NA,C	NA,T	NA,1	NA,inf	NA,inf	NA,0.795757	0.000223603	0.000447106
3	chr19:19127923:G:C	19127923	NA,C	NA,G	NA,1	NA,inf	NA,inf	NA,0.679722	0.000223428	0.000446751
3	chr19:20161368:G:A	20161368	NA,A	NA,G	NA,1	NA,inf	NA,inf	NA,0.783347	0.000223404	0.000446683
3	chr19:19759551:A:G	19759551	NA,G	NA,A	NA,1	NA,inf	NA,inf	NA,0.816089	0.000223398	0.000446685
3	chr19:20331638:T:C	20331638	C,C	T,T	1,1	-inf,-inf	inf,inf	1.60761,0.310735	0.000223391	0.000446668
3	chr19:19809438:T:C	19809438	C,C	T,T	1,1	-inf,-inf	inf,inf	1.41553,0.136956	0.000223211	0.000446286
3	chr19:20233191:G:A	20233191	NA,A	NA,G	NA,1	NA,inf	NA,inf	NA,0.753106	0.000223115	0.000446131
3	chr19:19110990:A:G	19110990	NA,G	NA,A	NA,1	NA,-inf	NA,inf	NA,0.775663	0.000223074	0.000446057
3	chr19:18754750:C:A	18754750	NA,A	NA,C	NA,1	NA,-inf	NA,inf	NA,0.750741	0.000222652	0.000445212
3	chr19:18711194:G:A	18711194	NA,A	NA,G	NA,1	NA,-inf	NA,inf	NA,0.845287	0.000222561	0.000445037
3	chr19:19596206:A:G	19596206	NA,G	NA,A	NA,1	NA,-inf	NA,inf	NA,0.73354	0.000222375	0.000444661
3	chr19:18710354:C:T	18710354	NA,T	NA,C	NA,1	NA,inf	NA,inf	NA,0.78799	0.00022237	0.000444632
3	chr19:20370981:G:A	20370981	NA,A	NA,G	NA,1	NA,inf	NA,inf	NA,0.780798	0.000222358	0.000444592
3	chr19:20147692:TATA:T	20147692	NA,T	NA,TATA	NA,1	NA,inf	NA,inf	NA,0.779042	0.000222263	0.000444403
3	chr19:20227764:T:C	20227764	NA,C	NA,T	NA,1	NA,inf	NA,inf	NA,0.751683	0.000221689	0.000443279
3	chr19:18571262:A:G	18571262	NA,G	NA,A	NA,1	NA,inf	NA,inf	NA,0.76119	0.000221612	0.000443122
3	chr19:20042751:T:G	20042751	NA,G	NA,T	NA,1	NA,inf	NA,inf	NA,0.789627	0.000220733	0.000441357
3	chr19:20139856:T:G	20139856	NA,G	NA,T	NA,1	NA,inf	NA,inf	NA,0.795531	0.000220691	0.000441272
3	chr19:20073365:A:G	20073365	NA,G	NA,A	NA,1	NA,inf	NA,inf	NA,0.776486	0.000220653	0.000441188
3	chr19:20297526:A:G	20297526	G,G	A,A	1,1	-inf,-inf	inf,inf	0.801344,1.41166	0.000220534	0.000440959
3	chr19:20042523:G:A	20042523	NA,A	NA,G	NA,1	NA,inf	NA,inf	NA,0.789143	0.000220518	0.000440927
3	chr19:19296115:A:T	19296115	T,NA	A,NA	1,NA	-inf,NA	inf,NA	1.65792,NA	0.000220417	0.000440699
3	chr19:19752172:T:C	19752172	NA,C	NA,T	NA,1	NA,-inf	NA,inf	NA,0.741645	0.000220262	0.000440427
3	chr19:18709783:C:T	18709783	NA,T	NA,C	NA,1	NA,inf	NA,inf	NA,0.782012	0.000220206	0.000440304
3	chr19:19137744:C:T	19137744	NA,T	NA,C	NA,1	NA,-inf	NA,inf	NA,0.875523	0.00022009	0.000440091
3	chr19:20247419:G:A	20247419	NA,A	NA,G	NA,1	NA,inf	NA,inf	NA,0.800329	0.000219996	0.00043988
3	chr19:19114126:G:A	19114126	NA,A	NA,G	NA,1	NA,inf	NA,inf	NA,0.786154	0.000219765	0.000439425
3	chr19:19315540:C:G	19315540	NA,G	NA,C	NA,1	NA,-inf	NA,inf	NA,0.957337	0.00021964	0.000439191
3	chr19:20305570:G:A	20305570	A,A	G,G	1,1	-inf,-inf	inf,inf	0.605237,1.61555	0.000219155	0.000438197
3	chr19:19806729:C:T	19806729	NA,T	NA,C	NA,1	NA,inf	NA,inf	NA,0.766238	0.000218954	0.000437784
3	chr19:19020604:C:A	19020604	NA,A	NA,C	NA,1	NA,inf	NA,inf	NA,0.783351	0.000218725	0.000437346
3	chr19:20109261:G:A	20109261	A,A	G,G	1,1	-inf,inf	inf,inf	0.0447648,1.82734	0.000218509	0.000436906
3	chr19:18753973:C:T	18753973	NA,T	NA,C	NA,1	NA,-inf	NA,inf	NA,0.809933	0.000218402	0.000436718
3	chr19:18728212:G:T	18728212	NA,T	NA,G	NA,1	NA,-inf	NA,inf	NA,0.738199	0.000218151	0.000436212
3	chr19:18728383:A:G	18728383	NA,G	NA,A	NA,1	NA,-inf	NA,inf	NA,0.738199	0.000218151	0.000436212
3	chr19:18731112:G:GACT	18731112	NA,GACT	NA,G	NA,1	NA,-inf	NA,inf	NA,0.738199	0.000218151	0.000436212
3	chr19:19830484:A:G	19830484	NA,G	NA,A	NA,1	NA,-inf	NA,inf	NA,0.719352	0.000217866	0.000435652
3	chr19:20152837:G:A	20152837	NA,A	NA,G	NA,1	NA,inf	NA,inf	NA,0.766075	0.000217712	0.000435305
3	chr19:20081763:TTTC:T	20081763	NA,T	NA,TTTC	NA,1	NA,inf	NA,inf	NA,0.782864	0.00021742	0.000434734
3	chr19:20275984:G:A	20275984	NA,A	NA,G	NA,1	NA,inf	NA,inf	NA,0.796857	0.000217349	0.000434587
3	chr19:19831500:T:C	19831500	NA,C	NA,T	NA,1	NA,inf	NA,inf	NA,0.780908	0.00021709	0.000434066
3	chr19:19144545:G:A	19144545	A,NA	G,NA	1,NA	inf,NA	inf,NA	0.890136,NA	0.000216895	0.000433712
3	chr19:18748417:C:T	18748417	NA,T	NA,C	NA,1	NA,inf	NA,inf	NA,0.764444	0.00021666	0.000433213
3	chr19:18753869:G:GCAGGC	18753869	NA,GCAGGC	NA,G	NA,1	NA,-inf	NA,inf	NA,0.733194	0.000216503	0.000432918
3	chr19:18855522:G:C	18855522	NA,C	NA,G	NA,1	NA,inf	NA,inf	NA,0.746585	0.000216313	0.00043253
3	chr19:20152643:G:A	20152643	NA,A	NA,G	NA,1	NA,-inf	NA,inf	NA,0.717958	0.000216162	0.000432254
3	chr19:19010493:G:A	19010493	NA,A	NA,G	NA,1	NA,inf	NA,inf	NA,0.706126	0.000216009	0.000431924
3	chr19:20371012:T:C	20371012	NA,C	NA,T	NA,1	NA,inf	NA,inf	NA,0.762211	0.000215975	0.000431832
3	chr19:20107010:G:A	20107010	A,NA	G,NA	1,NA	-inf,NA	inf,NA	1.16624,NA	0.000215623	0.000431153
3	chr19:18862132:C:T	18862132	NA,T	NA,C	NA,1	NA,-inf	NA,inf	NA,0.751777	0.000215505	0.000430928
3	chr19:19796613:C:T	19796613	NA,T	NA,C	NA,1	NA,inf	NA,inf	NA,0.754384	0.000214963	0.000429806
3	chr19:19699155:G:A	19699155	NA,A	NA,G	NA,1	NA,inf	NA,inf	NA,0.788372	0.000214586	0.000429064
3	chr19:20371084:C:T	20371084	NA,T	NA,C	NA,1	NA,inf	NA,inf	NA,0.757741	0.000214474	0.00042883
3	chr19:20148338:A:G	20148338	NA,G	NA,A	NA,1	NA,-inf	NA,inf	NA,0.710027	0.000214288	0.00042851
3	chr19:19808733:C:T	19808733	NA,T	NA,C	NA,1	NA,inf	NA,inf	NA,0.793039	0.000214107	0.000428109
3	chr19:18764906:C:T	18764906	NA,T	NA,C	NA,1	NA,-inf	NA,inf	NA,0.79593	0.000213872	0.000427659
3	chr19:20199857:C:T	20199857	T,T	C,C	1,1	-inf,-inf	inf,inf	0.146772,1.81743	0.000213808	0.000427523
3	chr19:20303388:C:T	20303388	T,T	C,C	1,1	-inf,-inf	inf,inf	0.598383,1.60608	0.000213224	0.00042634
3	chr19:19801693:T:A	19801693	NA,A	NA,T	NA,1	NA,inf	NA,inf	NA,0.7769	0.000212945	0.000425785
3	chr19:18738019:G:A	18738019	A,A	G,G	1,1	-inf,inf	inf,inf	0.84875,1.09165	0.000212817	0.000425572
3	chr19:19266787:G:A	19266787	NA,A	NA,G	NA,1	NA,-inf	NA,inf	NA,0.723722	0.000212795	0.000425505
3	chr19:20151531:GGA:G	20151531	NA,G	NA,GGA	NA,1	NA,inf	NA,inf	NA,0.750115	0.000212746	0.000425376
3	chr19:18731940:C:T	18731940	NA,T	NA,C	NA,1	NA,-inf	NA,inf	NA,0.783613	0.000212559	0.000425036
3	chr19:18787977:G:C	18787977	NA,C	NA,G	NA,1	NA,inf	NA,inf	NA,0.769213	0.000212445	0.000424788
3	chr19:18960056:C:T	18960056	T,NA	C,NA	1,NA	inf,NA	inf,NA	1.37253,NA	0.000212307	0.000424498
3	chr19:19129570:A:C	19129570	NA,C	NA,A	NA,1	NA,inf	NA,inf	NA,0.784282	0.000212039	0.000423977
3	chr19:20076325:G:A	20076325	NA,A	NA,G	NA,1	NA,-inf	NA,inf	NA,0.743756	0.000211904	0.000423725
3	chr19:18992714:G:A	18992714	NA,A	NA,G	NA,1	NA,inf	NA,inf	NA,0.76198	0.000211636	0.000423173
3	chr19:20108142:G:GT	20108142	GT,GT	G,G	1,1	-inf,inf	inf,inf	0.0315308,1.81544	0.000211621	0.000423135
3	chr19:20347464:G:A	20347464	NA,A	NA,G	NA,1	NA,inf	NA,inf	NA,0.747539	0.000211367	0.000422634
3	chr19:19189128:C:T	19189128	NA,T	NA,C	NA,1	NA,-inf	NA,inf	NA,0.893877	0.000211204	0.000422327
3	chr19:19013793:GC:G	19013793	NA,G	NA,GC	NA,1	NA,-inf	NA,inf	NA,0.719267	0.000211004	0.000421932
3	chr19:19023106:G:A	19023106	NA,A	NA,G	NA,1	NA,-inf	NA,inf	NA,0.719267	0.000211004	0.000421932
3	chr19:19195120:G:A	19195120	NA,A	NA,G	NA,1	NA,-inf	NA,inf	NA,0.723481	0.000210928	0.000421772
3	chr19:18873930:C:T	18873930	NA,T	NA,C	NA,1	NA,-inf	NA,inf	NA,0.737532	0.000210453	0.000420821
3	chr19:20158974:T:TAA	20158974	NA,TAA	NA,T	NA,1	NA,inf	NA,inf	NA,0.763999	0.00021006	0.000420019
3	chr19:19703271:C:T	19703271	T,NA	C,NA	1,NA	inf,NA	inf,NA	0.84532,NA	0.000210053	0.000420038
3	chr19:18931442:C:T	18931442	NA,T	NA,C	NA,1	NA,-inf	NA,inf	NA,0.718939	0.000209944	0.000419806
3	chr19:18725924:T:C	18725924	NA,C	NA,T	NA,1	NA,-inf	NA,inf	NA,0.743684	0.00020945	0.000418812
3	chr19:18557891:C:T	18557891	NA,T	NA,C	NA,1	NA,-inf	NA,inf	NA,0.744634	0.000209437	0.000418799
3	chr19:19797290:C:A	19797290	NA,A	NA,C	NA,1	NA,-inf	NA,inf	NA,0.714817	0.000209068	0.000418051
3	chr19:19079159:G:A	19079159	NA,A	NA,G	NA,1	NA,inf	NA,inf	NA,0.733111	0.000209037	0.000417978
3	chr19:20301748:A:C	20301748	C,C	A,A	1,1	-inf,-inf	inf,inf	0.608772,1.58755	0.000208952	0.000417798
3	chr19:19898930:T:G	19898930	G,G	T,T	1,1	-inf,-inf	inf,inf	1.23655,0.183354	0.000208752	0.000417435
3	chr19:19993115:C:G	19993115	NA,G	NA,C	NA,1	NA,-inf	NA,inf	NA,0.718125	0.000208618	0.000417152
3	chr19:20331654:T:G	20331654	G,G	T,T	1,1	-inf,-inf	inf,inf	1.58544,0.290318	0.000208495	0.000416887
3	chr19:18991850:C:T	18991850	NA,T	NA,C	NA,1	NA,inf	NA,inf	NA,0.770515	0.000208491	0.000416888
3	chr19:20256337:C:T	20256337	NA,T	NA,C	NA,1	NA,-inf	NA,inf	NA,0.719225	0.000208264	0.00041645
3	chr19:19883577:AAAAAAG:A	19883577	NA,A	NA,AAAAAAG	NA,1	NA,inf	NA,inf	NA,0.752015	0.000208099	0.000416091
3	chr19:20161470:GT:G	20161470	NA,G	NA,GT	NA,1	NA,inf	NA,inf	NA,0.72339	0.000207843	0.000415599
3	chr19:20203534:G:A	20203534	NA,A	NA,G	NA,1	NA,inf	NA,inf	NA,0.751477	0.000207629	0.000415162
3	chr19:20049864:C:T	20049864	NA,T	NA,C	NA,1	NA,inf	NA,inf	NA,0.746041	0.000207209	0.00041432
3	chr19:18942509:C:T	18942509	NA,T	NA,C	NA,1	NA,-inf	NA,inf	NA,0.722381	0.000207158	0.000414243
3	chr19:18711221:T:C	18711221	C,C	T,T	1,1	inf,-inf	inf,inf	8.2102e-05,1.79579	0.000206892	0.000413695
3	chr19:19550762:C:T	19550762	T,NA	C,NA	1,NA	-inf,NA	inf,NA	1.41197,NA	0.000206697	0.000413286
3	chr19:20003456:G:A	20003456	A,A	G,G	1,1	inf,-inf	inf,inf	1.20982,1.16199	0.000206406	0.000412599
3	chr19:19826703:T:C	19826703	NA,C	NA,T	NA,1	NA,inf	NA,inf	NA,0.768791	0.000206375	0.00041265
3	chr19:20047121:G:A	20047121	NA,A	NA,G	NA,1	NA,inf	NA,inf	NA,0.751911	0.000206322	0.000412547
3	chr19:18900970:T:C	18900970	NA,C	NA,T	NA,1	NA,inf	NA,inf	NA,0.728772	0.000206027	0.00041197
3	chr19:18572985:G:T	18572985	NA,T	NA,G	NA,1	NA,inf	NA,inf	NA,0.705964	0.000205809	0.000411527
3	chr19:19171212:A:G	19171212	NA,G	NA,A	NA,1	NA,inf	NA,inf	NA,0.694899	0.000205632	0.000411175
3	chr19:19716638:G:A	19716638	NA,A	NA,G	NA,1	NA,inf	NA,inf	NA,0.763818	0.000205338	0.000410577
3	chr19:19172994:G:A	19172994	NA,A	NA,G	NA,1	NA,inf	NA,inf	NA,0.693652	0.00020523	0.000410371
3	chr19:19020480:G:A	19020480	NA,A	NA,G	NA,1	NA,inf	NA,inf	NA,0.741479	0.000205112	0.00041013
3	chr19:18988454:G:A	18988454	NA,A	NA,G	NA,1	NA,inf	NA,inf	NA,0.741139	0.000205049	0.000410003
3	chr19:20190836:G:A	20190836	A,A	G,G	1,1	inf,-inf	inf,inf	0.0992543,1.75874	0.000204983	0.000409887
3	chr19:19820657:G:C	19820657	C,C	G,G	1,1	inf,-inf	inf,inf	0.91497,0.52985	0.000204972	0.000409883
3	chr19:20306033:A:T	20306033	T,T	A,A	1,1	-inf,-inf	inf,inf	0.604054,1.57882	0.000204691	0.000409281
3	chr19:19219213:G:A	19219213	NA,A	NA,G	NA,1	NA,-inf	NA,inf	NA,1.0337	0.000204583	0.000409094
3	chr19:20272423:AC:A	20272423	NA,A	NA,AC	NA,1	NA,inf	NA,inf	NA,0.725167	0.000204391	0.000408691
3	chr19:20196968:G:A	20196968	A,A	G,G	1,1	inf,-inf	inf,inf	0.0900951,1.76228	0.000204386	0.000408693
3	chr19:18571807:C:T	18571807	NA,T	NA,C	NA,1	NA,-inf	NA,inf	NA,0.714831	0.000204312	0.000408539
3	chr19:19125115:C:T	19125115	NA,T	NA,C	NA,1	NA,-inf	NA,inf	NA,0.811503	0.000204255	0.000408431
3	chr19:20109419:A:C	20109419	C,C	A,A	1,1	-inf,inf	inf,inf	0.0565562,1.78537	0.000204173	0.000408244
3	chr19:18936537:G:A	18936537	NA,A	NA,G	NA,1	NA,-inf	NA,inf	NA,0.699449	0.000203859	0.00040764
3	chr19:20210832:G:A	20210832	NA,A	NA,G	NA,1	NA,inf	NA,inf	NA,0.73975	0.000203824	0.000407555
3	chr19:20274334:T:C	20274334	NA,C	NA,T	NA,1	NA,inf	NA,inf	NA,0.719483	0.000203677	0.000407263
3	chr19:20144653:G:A	20144653	NA,A	NA,G	NA,1	NA,inf	NA,inf	NA,0.741338	0.000203088	0.000406081
3	chr19:19968641:T:C	19968641	NA,C	NA,T	NA,1	NA,inf	NA,inf	NA,0.735927	0.000203034	0.000405975
3	chr19:19141868:C:T	19141868	T,T	C,C	1,1	-inf,inf	inf,inf	1.7264,0.0244788	0.000202989	0.000405882
3	chr19:18749601:G:A	18749601	NA,A	NA,G	NA,1	NA,-inf	NA,inf	NA,0.691308	0.000202745	0.00040541
3	chr19:20125127:C:T	20125127	NA,T	NA,C	NA,1	NA,inf	NA,inf	NA,0.7395	0.000202683	0.000405271
3	chr19:18869231:C:T	18869231	NA,T	NA,C	NA,1	NA,-inf	NA,inf	NA,0.695399	0.000202591	0.000405104
3	chr19:20369500:T:A	20369500	NA,A	NA,T	NA,1	NA,inf	NA,inf	NA,0.720465	0.00020226	0.000404415
3	chr19:18745175:A:G	18745175	NA,G	NA,A	NA,1	NA,-inf	NA,inf	NA,0.689143	0.000201967	0.000403853
3	chr19:20073196:G:A	20073196	NA,A	NA,G	NA,1	NA,-inf	NA,inf	NA,0.712456	0.000201902	0.000403727
3	chr19:18758788:G:A	18758788	NA,A	NA,G	NA,1	NA,-inf	NA,inf	NA,0.757143	0.000201711	0.000403346
3	chr19:18758935:C:T	18758935	NA,T	NA,C	NA,1	NA,-inf	NA,inf	NA,0.757143	0.000201711	0.000403346
3	chr19:20182849:G:A	20182849	A,A	G,G	1,1	inf,-inf	inf,inf	0.165089,1.70318	0.000201695	0.000403313
3	chr19:19876309:T:C	19876309	NA,C	NA,T	NA,1	NA,-inf	NA,inf	NA,0.696312	0.000201695	0.00040331
3	chr19:18542483:A:G	18542483	G,NA	A,NA	1,NA	-inf,NA	inf,NA	0.994229,NA	0.000201433	0.000402791
3	chr19:19879543:C:T	19879543	T,T	C,C	1,1	-inf,-inf	inf,inf	1.22267,0.20427	0.00020133	0.000402595
3	chr19:19949070:G:A	19949070	NA,A	NA,G	NA,1	NA,inf	NA,inf	NA,0.683694	0.000201274	0.000402447
3	chr19:19900969:C:T	19900969	NA,T	NA,C	NA,1	NA,-inf	NA,inf	NA,0.704031	0.000201026	0.000401974
3	chr19:19827951:T:A	19827951	NA,A	NA,T	NA,1	NA,inf	NA,inf	NA,0.749524	0.000200984	0.000401871
3	chr19:19529325:C:G	19529325	NA,G	NA,C	NA,1	NA,inf	NA,inf	NA,0.713774	0.000200742	0.000401399
3	chr19:20166848:A:G	20166848	NA,G	NA,A	NA,1	NA,inf	NA,inf	NA,0.729349	0.000200659	0.000401228
3	chr19:19785272:C:T	19785272	NA,T	NA,C	NA,1	NA,inf	NA,inf	NA,0.713206	0.000200409	0.000400731
3	chr19:19925806:G:A	19925806	A,A	G,G	1,1	-inf,inf	inf,inf	1.34325,0.129407	0.000200224	0.000400346
3	chr19:19826634:G:A	19826634	NA,A	NA,G	NA,1	NA,-inf	NA,inf	NA,0.665293	0.000199834	0.000399596
3	chr19:19282524:G:A	19282524	NA,A	NA,G	NA,1	NA,inf	NA,inf	NA,0.731185	0.000199769	0.000399451
3	chr19:19785579:C:A	19785579	NA,A	NA,C	NA,1	NA,inf	NA,inf	NA,0.710663	0.000199673	0.000399261
3	chr19:20367712:C:T	20367712	NA,T	NA,C	NA,1	NA,inf	NA,inf	NA,0.707297	0.000199645	0.000399199
3	chr19:19152339:T:C	19152339	NA,C	NA,T	NA,1	NA,inf	NA,inf	NA,0.642934	0.000199543	0.000399004
3	chr19:20104126:C:G	20104126	NA,G	NA,C	NA,1	NA,-inf	NA,inf	NA,0.703683	0.000199395	0.0003987
3	chr19:20104432:A:G	20104432	NA,G	NA,A	NA,1	NA,inf	NA,inf	NA,0.729266	0.000199352	0.000398609
3	chr19:19320796:G:A	19320796	NA,A	NA,G	NA,1	NA,-inf	NA,inf	NA,0.664806	0.000199227	0.000398379
3	chr19:19188098:T:C	19188098	NA,C	NA,T	NA,1	NA,-inf	NA,inf	NA,0.666236	0.000199181	0.00039829
3	chr19:18737029:T:C	18737029	C,C	T,T	1,1	-inf,-inf	inf,inf	0.839119,1.27131	0.000199005	0.000397948
3	chr19:19839014:G:A	19839014	NA,A	NA,G	NA,1	NA,inf	NA,inf	NA,0.742486	0.000198993	0.000397891
3	chr19:20093614:G:A	20093614	NA,A	NA,G	NA,1	NA,-inf	NA,inf	NA,0.700112	0.000198297	0.000396518
3	chr19:20052852:C:G	20052852	NA,G	NA,C	NA,1	NA,inf	NA,inf	NA,0.739131	0.000198054	0.000396014
3	chr19:19715067:A:C	19715067	NA,C	NA,A	NA,1	NA,inf	NA,inf	NA,0.736937	0.000198048	0.000396001
3	chr19:19117371:G:A	19117371	NA,A	NA,G	NA,1	NA,-inf	NA,inf	NA,0.791732	0.000197985	0.000395893
3	chr19:18962123:C:T	18962123	NA,T	NA,C	NA,1	NA,inf	NA,inf	NA,0.703052	0.000197979	0.000395875
3	chr19:20000266:C:T	20000266	NA,T	NA,C	NA,1	NA,inf	NA,inf	NA,0.718477	0.000197959	0.000395829
3	chr19:20307027:A:G	20307027	G,G	A,A	1,1	-inf,-inf	inf,inf	0.576324,1.58021	0.000197941	0.000395786
3	chr19:19479800:T:C	19479800	NA,C	NA,T	NA,1	NA,-inf	NA,inf	NA,0.681662	0.000197749	0.000395421
3	chr19:20111546:TAAAG:T	20111546	NA,T	NA,TAAAG	NA,1	NA,inf	NA,inf	NA,0.662134	0.000197548	0.000394993
3	chr19:19141719:A:G	19141719	NA,G	NA,A	NA,1	NA,-inf	NA,inf	NA,0.830835	0.000197389	0.000394697
3	chr19:19739120:G:T	19739120	NA,T	NA,G	NA,1	NA,inf	NA,inf	NA,0.724092	0.000197107	0.000394121
3	chr19:18771216:C:T	18771216	NA,T	NA,C	NA,1	NA,inf	NA,inf	NA,0.714836	0.000197007	0.000393923
3	chr19:18999316:GC:G	18999316	NA,G	NA,GC	NA,1	NA,-inf	NA,inf	NA,0.67534	0.000196975	0.000393882
3	chr19:19777230:CAT:C	19777230	NA,C	NA,CAT	NA,1	NA,inf	NA,inf	NA,0.700885	0.000196834	0.000393583
3	chr19:19788723:CATATCT:C	19788723	NA,C	NA,CATATCT	NA,1	NA,inf	NA,inf	NA,0.700885	0.000196834	0.000393583
3	chr19:18758866:C:T	18758866	NA,T	NA,C	NA,1	NA,-inf	NA,inf	NA,0.716521	0.000196828	0.000393583
3	chr19:19519782:C:T	19519782	NA,T	NA,C	NA,1	NA,-inf	NA,inf	NA,0.87059	0.0001967	0.000393327
3	chr19:20319722:A:G	20319722	NA,G	NA,A	NA,1	NA,-inf	NA,inf	NA,0.69295	0.000196677	0.000393273
3	chr19:20051289:T:C	20051289	NA,C	NA,T	NA,1	NA,inf	NA,inf	NA,0.714295	0.000196661	0.00039323
3	chr19:20103978:G:T	20103978	T,NA	G,NA	1,NA	-inf,NA	inf,NA	1.10473,NA	0.000196537	0.000392985
3	chr19:20109573:A:G	20109573	G,G	A,A	1,1	-inf,inf	inf,inf	0.0472884,1.76797	0.000196342	0.000392587
3	chr19:19150256:G:A	19150256	A,A	G,G	1,1	inf,-inf	inf,inf	1.59611,0.587379	0.000196118	0.000392127
3	chr19:19791210:TGA:T	19791210	NA,T	NA,TGA	NA,1	NA,inf	NA,inf	NA,0.697833	0.000196	0.000391895
3	chr19:18669722:G:A	18669722	NA,A	NA,G	NA,1	NA,-inf	NA,inf	NA,0.680347	0.000195931	0.000391785
3	chr19:18695916:C:T	18695916	NA,T	NA,C	NA,1	NA,-inf	NA,inf	NA,0.67378	0.000195306	0.000390543
3	chr19:18783046:C:T	18783046	NA,T	NA,C	NA,1	NA,-inf	NA,inf	NA,0.683828	0.000195219	0.000390364
3	chr19:19720198:T:C	19720198	NA,C	NA,T	NA,1	NA,inf	NA,inf	NA,0.728774	0.00019484	0.000389589
3	chr19:19888715:GA:G	19888715	G,G	GA,GA	1,1	-inf,-inf	inf,inf	1.25592,0.0250776	0.000194561	0.000389058
3	chr19:20151841:G:C	20151841	NA,C	NA,G	NA,1	NA,inf	NA,inf	NA,0.695802	0.000194557	0.000389016
3	chr19:20223718:T:G	20223718	G,G	T,T	1,1	inf,-inf	inf,inf	0.192666,1.67678	0.000194552	0.000389016
3	chr19:20126396:G:A	20126396	NA,A	NA,G	NA,1	NA,inf	NA,inf	NA,0.708057	0.000194226	0.00038836
3	chr19:18765398:C:G	18765398	G,G	C,C	1,1	inf,inf	inf,inf	1.23906,0.359907	0.000194151	0.000388244
3	chr19:18760188:G:A	18760188	NA,A	NA,G	NA,1	NA,-inf	NA,inf	NA,0.664658	0.000193986	0.000387896
3	chr19:18773941:G:C	18773941	NA,C	NA,G	NA,1	NA,inf	NA,inf	NA,0.704715	0.000193642	0.000387195
3	chr19:20372259:T:C	20372259	NA,C	NA,T	NA,1	NA,inf	NA,inf	NA,0.690476	0.000193517	0.000386937
3	chr19:19994244:T:C	19994244	NA,C	NA,T	NA,1	NA,inf	NA,inf	NA,0.703062	0.000193486	0.000386887
3	chr19:19034212:G:A	19034212	NA,A	NA,G	NA,1	NA,inf	NA,inf	NA,0.702826	0.000193485	0.000386884
3	chr19:19090009:T:C	19090009	NA,C	NA,T	NA,1	NA,inf	NA,inf	NA,0.702826	0.000193485	0.000386884
3	chr19:18985887:G:C	18985887	NA,C	NA,G	NA,1	NA,inf	NA,inf	NA,0.702826	0.000193485	0.000386884
3	chr19:19050233:C:T	19050233	NA,T	NA,C	NA,1	NA,inf	NA,inf	NA,0.702826	0.000193485	0.000386884
3	chr19:19003587:C:T	19003587	NA,T	NA,C	NA,1	NA,inf	NA,inf	NA,0.702826	0.000193485	0.000386884
3	chr19:18731742:C:T	18731742	NA,T	NA,C	NA,1	NA,inf	NA,inf	NA,0.665362	0.00019341	0.000386739
3	chr19:19078145:G:A	19078145	NA,A	NA,G	NA,1	NA,inf	NA,inf	NA,0.702014	0.000193234	0.000386383
3	chr19:19920890:T:C	19920890	C,C	T,T	1,1	-inf,inf	inf,inf	1.3364,0.0986066	0.000193188	0.00038628
3	chr19:20083431:G:A	20083431	NA,A	NA,G	NA,1	NA,inf	NA,inf	NA,0.702917	0.000193091	0.000386081
3	chr19:18878909:T:C	18878909	NA,C	NA,T	NA,1	NA,-inf	NA,inf	NA,0.676863	0.000192994	0.000385916
3	chr19:19285249:TC:T	19285249	NA,T	NA,TC	NA,1	NA,inf	NA,inf	NA,0.736797	0.000192979	0.00038587
3	chr19:19099414:A:C	19099414	NA,C	NA,A	NA,1	NA,inf	NA,inf	NA,0.700825	0.000192899	0.000385713
3	chr19:19550666:C:A	19550666	NA,A	NA,C	NA,1	NA,-inf	NA,inf	NA,0.847643	0.000192667	0.000385262
3	chr19:19115525:T:C	19115525	NA,C	NA,T	NA,1	NA,inf	NA,inf	NA,0.699126	0.000192486	0.000384886
3	chr19:19718210:T:C	19718210	NA,C	NA,T	NA,1	NA,inf	NA,inf	NA,0.718717	0.000191803	0.000383517
3	chr19:19736115:A:T	19736115	NA,T	NA,A	NA,1	NA,inf	NA,inf	NA,0.716483	0.000191798	0.000383506
3	chr19:19414983:T:C	19414983	C,C	T,T	1,1	inf,inf	inf,inf	3.20463,0.445245	0.000191586	0.000383212
3	chr19:19833060:G:A	19833060	A,A	G,G	1,1	-inf,-inf	inf,inf	1.27496,0.441843	0.000191441	0.000382791
3	chr19:18582890:C:T	18582890	NA,T	NA,C	NA,1	NA,inf	NA,inf	NA,0.655657	0.000191207	0.000382331
3	chr19:20071361:A:G	20071361	NA,G	NA,A	NA,1	NA,inf	NA,inf	NA,0.716173	0.000191206	0.000382324
3	chr19:18875924:C:T	18875924	NA,T	NA,C	NA,1	NA,-inf	NA,inf	NA,0.671922	0.000191126	0.000382183
3	chr19:18506983:G:A	18506983	NA,A	NA,G	NA,1	NA,inf	NA,inf	NA,0.668275	0.000190823	0.000381573
3	chr19:18738658:T:C	18738658	C,C	T,T	1,1	-inf,-inf	inf,inf	0.8312,1.25339	0.000190584	0.000381108
3	chr19:18620979:C:A	18620979	NA,A	NA,C	NA,1	NA,inf	NA,inf	NA,0.694615	0.000190563	0.000381035
3	chr19:18931187:C:T	18931187	NA,T	NA,C	NA,1	NA,-inf	NA,inf	NA,0.678155	0.000190468	0.000380867
3	chr19:19136547:T:C	19136547	NA,C	NA,T	NA,1	NA,inf	NA,inf	NA,0.694873	0.000190465	0.00038085
3	chr19:19473861:G:A	19473861	NA,A	NA,G	NA,1	NA,-inf	NA,inf	NA,0.847054	0.000190417	0.000380763
3	chr19:18905475:A:G	18905475	NA,G	NA,A	NA,1	NA,-inf	NA,inf	NA,0.689068	0.000190055	0.000380039
3	chr19:18736617:G:A	18736617	NA,A	NA,G	NA,1	NA,-inf	NA,inf	NA,0.7071	0.000189753	0.000379436
3	chr19:19022266:G:A	19022266	NA,A	NA,G	NA,1	NA,inf	NA,inf	NA,0.690051	0.000189701	0.000379319
3	chr19:19704944:C:G	19704944	NA,G	NA,C	NA,1	NA,-inf	NA,inf	NA,0.80357	0.000189666	0.000379257
3	chr19:18503751:C:G	18503751	NA,G	NA,C	NA,1	NA,-inf	NA,inf	NA,0.667316	0.000189626	0.000379183
3	chr19:18732284:G:A	18732284	NA,A	NA,G	NA,1	NA,-inf	NA,inf	NA,0.649988	0.000189543	0.00037901
3	chr19:18482598:G:A	18482598	NA,A	NA,G	NA,1	NA,-inf	NA,inf	NA,0.668184	0.000189122	0.000378176
3	chr19:18530860:C:T	18530860	NA,T	NA,C	NA,1	NA,-inf	NA,inf	NA,0.663038	0.000188687	0.000377308
3	chr19:18820471:A:G	18820471	NA,G	NA,A	NA,1	NA,inf	NA,inf	NA,0.646742	0.000188234	0.000376389
3	chr19:18972674:A:G	18972674	G,NA	A,NA	1,NA	inf,NA	inf,NA	3.05087,NA	0.000188166	0.000376328
3	chr19:20074124:G:A	20074124	NA,A	NA,G	NA,1	NA,inf	NA,inf	NA,0.688366	0.000188076	0.00037607
3	chr19:20103497:T:G	20103497	NA,G	NA,T	NA,1	NA,inf	NA,inf	NA,0.685901	0.000187997	0.000375911
3	chr19:19718598:T:C	19718598	NA,C	NA,T	NA,1	NA,-inf	NA,inf	NA,0.797133	0.000187889	0.000375705
3	chr19:19736290:C:T	19736290	NA,T	NA,C	NA,1	NA,-inf	NA,inf	NA,0.796581	0.000187727	0.00037538
3	chr19:20109609:C:G	20109609	G,G	C,C	1,1	-inf,inf	inf,inf	0.0440536,1.74513	0.000187708	0.000375326
3	chr19:19737154:TTG:T	19737154	NA,T	NA,TTG	NA,1	NA,-inf	NA,inf	NA,0.795561	0.000187447	0.000374821
3	chr19:18615799:G:C	18615799	NA,C	NA,G	NA,1	NA,-inf	NA,inf	NA,0.660026	0.000187251	0.00037443
3	chr19:19502073:C:T	19502073	NA,T	NA,C	NA,1	NA,inf	NA,inf	NA,0.693461	0.000186697	0.000373316
3	chr19:20176607:G:A	20176607	NA,A	NA,G	NA,1	NA,-inf	NA,inf	NA,0.652131	0.000186672	0.000373278
3	chr19:19472352:A:G	19472352	NA,G	NA,A	NA,1	NA,inf	NA,inf	NA,0.670397	0.000186602	0.000373128
3	chr19:18756192:G:A	18756192	NA,A	NA,G	NA,1	NA,inf	NA,inf	NA,0.668429	0.000186511	0.000372937
3	chr19:19888416:TTCTG:T	19888416	T,T	TTCTG,TTCTG	1,1	-inf,-inf	inf,inf	1.23885,0.0287012	0.000186498	0.000372936
3	chr19:18591742:C:G	18591742	NA,G	NA,C	NA,1	NA,inf	NA,inf	NA,0.666531	0.000185956	0.000371832
3	chr19:20086929:A:G	20086929	NA,G	NA,A	NA,1	NA,-inf	NA,inf	NA,0.668459	0.000185944	0.000371816
3	chr19:19676129:G:A	19676129	NA,A	NA,G	NA,1	NA,inf	NA,inf	NA,0.701912	0.000185911	0.000371739
3	chr19:18736927:T:C	18736927	C,C	T,T	1,1	-inf,-inf	inf,inf	0.817802,1.2513	0.000185291	0.000370526
3	chr19:18766914:T:C	18766914	NA,C	NA,T	NA,1	NA,inf	NA,inf	NA,0.676644	0.000185264	0.000370444
3	chr19:20063163:C:T	20063163	NA,T	NA,C	NA,1	NA,inf	NA,inf	NA,0.676966	0.000185241	0.000370394
3	chr19:20108471:G:A	20108471	A,A	G,G	1,1	-inf,inf	inf,inf	0.0260348,1.74581	0.000185074	0.000370061
3	chr19:18749703:G:A	18749703	NA,A	NA,G	NA,1	NA,-inf	NA,inf	NA,0.690466	0.000184957	0.000369848
3	chr19:20059351:C:T	20059351	NA,T	NA,C	NA,1	NA,inf	NA,inf	NA,0.672315	0.000184741	0.0003694
3	chr19:19526941:G:A	19526941	NA,A	NA,G	NA,1	NA,inf	NA,inf	NA,0.540086	0.000184652	0.000369221
3	chr19:20006494:C:T	20006494	NA,T	NA,C	NA,1	NA,inf	NA,inf	NA,0.671891	0.000184472	0.000368865
3	chr19:19630261:T:A	19630261	NA,A	NA,T	NA,1	NA,-inf	NA,inf	NA,0.82276	0.000184358	0.000368654
3	chr19:19706618:G:A	19706618	NA,A	NA,G	NA,1	NA,inf	NA,inf	NA,0.68732	0.000184166	0.000368248
3	chr19:19117077:C:G	19117077	NA,G	NA,C	NA,1	NA,inf	NA,inf	NA,0.597783	0.000184139	0.000368195
3	chr19:19937669:G:T	19937669	NA,T	NA,G	NA,1	NA,inf	NA,inf	NA,0.671511	0.000183832	0.000367575
3	chr19:19011705:C:T	19011705	NA,T	NA,C	NA,1	NA,inf	NA,inf	NA,0.668226	0.000183708	0.000367336
3	chr19:19176681:G:A	19176681	A,NA	G,NA	1,NA	-inf,NA	inf,NA	0.226175,NA	0.000183701	0.000367496
3	chr19:19940423:A:G	19940423	NA,G	NA,A	NA,1	NA,inf	NA,inf	NA,0.670781	0.00018362	0.000367153
3	chr19:18767195:A:G	18767195	NA,G	NA,A	NA,1	NA,inf	NA,inf	NA,0.669995	0.000183541	0.000367
3	chr19:18517334:T:C	18517334	NA,C	NA,T	NA,1	NA,inf	NA,inf	NA,0.650855	0.000183108	0.000366138
3	chr19:19091182:C:T	19091182	NA,T	NA,C	NA,1	NA,inf	NA,inf	NA,0.666865	0.000182889	0.0003657
3	chr19:19923204:G:A	19923204	NA,A	NA,G	NA,1	NA,inf	NA,inf	NA,0.645928	0.000182778	0.00036548
3	chr19:20262919:T:C	20262919	NA,C	NA,T	NA,1	NA,-inf	NA,inf	NA,0.66061	0.000182418	0.000364768
3	chr19:20265367:A:G	20265367	NA,G	NA,A	NA,1	NA,-inf	NA,inf	NA,0.660505	0.000182405	0.000364742
3	chr19:19974429:A:G	19974429	NA,G	NA,A	NA,1	NA,inf	NA,inf	NA,0.614001	0.000182299	0.000364516
3	chr19:19852277:T:C	19852277	C,C	T,T	1,1	-inf,-inf	inf,inf	1.7392,0.00880857	0.000182269	0.000364436
3	chr19:20265511:C:T	20265511	NA,T	NA,C	NA,1	NA,-inf	NA,inf	NA,0.65811	0.000181757	0.000363446
3	chr19:19884009:A:T	19884009	NA,T	NA,A	NA,1	NA,-inf	NA,inf	NA,0.634749	0.000181616	0.000363164
3	chr19:18794212:G:A	18794212	NA,A	NA,G	NA,1	NA,-inf	NA,inf	NA,0.624953	0.000181414	0.000362762
3	chr19:20261454:G:A	20261454	NA,A	NA,G	NA,1	NA,-inf	NA,inf	NA,0.656608	0.00018135	0.000362633
3	chr19:20361846:CA:C	20361846	NA,C	NA,CA	NA,1	NA,-inf	NA,inf	NA,0.623208	0.000180983	0.000361901
3	chr19:20270629:G:A	20270629	NA,A	NA,G	NA,1	NA,-inf	NA,inf	NA,0.655238	0.000180975	0.000361882
3	chr19:19802475:T:C	19802475	NA,C	NA,T	NA,1	NA,inf	NA,inf	NA,0.638896	0.00018085	0.000361618
3	chr19:18733366:C:T	18733366	T,T	C,C	1,1	-inf,-inf	inf,inf	0.78625,1.26682	0.000180556	0.000361059
3	chr19:20047838:T:C	20047838	NA,C	NA,T	NA,1	NA,inf	NA,inf	NA,0.613111	0.000180442	0.000360798
3	chr19:19507037:AAG:A	19507037	NA,A	NA,AAG	NA,1	NA,inf	NA,inf	NA,0.651281	0.000180433	0.000360793
3	chr19:19935987:G:A	19935987	A,A	G,G	1,1	-inf,inf	inf,inf	1.02988,0.336843	0.00018043	0.000360815
3	chr19:20080715:G:A	20080715	NA,A	NA,G	NA,1	NA,inf	NA,inf	NA,0.658846	0.000180272	0.00036046
3	chr19:20151579:G:T	20151579	NA,T	NA,G	NA,1	NA,inf	NA,inf	NA,0.655084	0.000180216	0.00036035
3	chr19:19998720:T:C	19998720	C,NA	T,NA	1,NA	inf,NA	inf,NA	0.750585,NA	0.000180139	0.000360223
3	chr19:18698901:G:A	18698901	A,A	G,G	1,1	-inf,inf	inf,inf	0.199108,1.77112	0.000180054	0.000360054
3	chr19:18581127:C:T	18581127	NA,T	NA,C	NA,1	NA,inf	NA,inf	NA,0.616354	0.000180003	0.000359932
3	chr19:20079600:G:C	20079600	NA,C	NA,G	NA,1	NA,inf	NA,inf	NA,0.607251	0.000180003	0.000359928
3	chr19:19142808:A:G	19142808	NA,G	NA,A	NA,1	NA,inf	NA,inf	NA,0.635587	0.000179886	0.0003597
3	chr19:20271936:G:A	20271936	NA,A	NA,G	NA,1	NA,-inf	NA,inf	NA,0.650575	0.000179812	0.000359557
3	chr19:19466081:C:T	19466081	NA,T	NA,C	NA,1	NA,-inf	NA,inf	NA,0.800344	0.000179798	0.000359531
3	chr19:19898879:T:C	19898879	C,C	T,T	1,1	-inf,-inf	inf,inf	1.16899,0.188368	0.000179769	0.000359483
3	chr19:20305224:C:T	20305224	NA,T	NA,C	NA,1	NA,inf	NA,inf	NA,0.660462	0.0001797	0.000359319
3	chr19:18698207:G:A	18698207	NA,A	NA,G	NA,1	NA,inf	NA,inf	NA,0.622192	0.000179639	0.000359206
3	chr19:19438898:G:A	19438898	NA,A	NA,G	NA,1	NA,inf	NA,inf	NA,0.686658	0.000179612	0.000359143
3	chr19:18892451:A:G	18892451	NA,G	NA,A	NA,1	NA,-inf	NA,inf	NA,0.66746	0.000179415	0.000358765
3	chr19:20150709:GCCCTCGGGC:G	20150709	NA,G	NA,GCCCTCGGGC	NA,1	NA,inf	NA,inf	NA,0.626696	0.000179365	0.000358658
3	chr19:18740961:C:T	18740961	NA,T	NA,C	NA,1	NA,-inf	NA,inf	NA,0.669427	0.000179259	0.000358455
3	chr19:18712294:C:T	18712294	NA,T	NA,C	NA,1	NA,-inf	NA,inf	NA,0.647139	0.000179141	0.000358211
3	chr19:20328202:T:G	20328202	NA,G	NA,T	NA,1	NA,inf	NA,inf	NA,0.633378	0.000179064	0.000358051
3	chr19:18793640:G:A	18793640	NA,A	NA,G	NA,1	NA,inf	NA,inf	NA,0.629109	0.000178988	0.000357902
3	chr19:20084107:G:A	20084107	NA,A	NA,G	NA,1	NA,inf	NA,inf	NA,0.617057	0.00017896	0.00035784
3	chr19:19776672:A:T	19776672	NA,T	NA,A	NA,1	NA,inf	NA,inf	NA,0.637524	0.000178923	0.000357771
3	chr19:18637780:C:T	18637780	NA,T	NA,C	NA,1	NA,-inf	NA,inf	NA,0.662108	0.0001789	0.000357737
3	chr19:18743672:G:A	18743672	NA,A	NA,G	NA,1	NA,-inf	NA,inf	NA,0.667793	0.000178852	0.000357641
3	chr19:19052631:G:A	19052631	NA,A	NA,G	NA,1	NA,-inf	NA,inf	NA,0.60758	0.00017885	0.000357641
3	chr19:18746610:T:C	18746610	NA,C	NA,T	NA,1	NA,-inf	NA,inf	NA,0.667736	0.000178849	0.000357634
3	chr19:19317985:A:G	19317985	G,NA	A,NA	1,NA	inf,NA	inf,NA	3.60666,NA	0.000178717	0.00035752
3	chr19:18742786:C:T	18742786	NA,T	NA,C	NA,1	NA,-inf	NA,inf	NA,0.667176	0.000178694	0.000357324
3	chr19:20269648:G:A	20269648	NA,A	NA,G	NA,1	NA,inf	NA,inf	NA,0.632464	0.000178411	0.000356747
3	chr19:20142961:G:A	20142961	A,A	G,G	1,1	-inf,-inf	inf,inf	0.0380781,1.7314	0.000178394	0.000356728
3	chr19:19788308:C:T	19788308	NA,T	NA,C	NA,1	NA,inf	NA,inf	NA,0.634537	0.000178261	0.000356431
3	chr19:20002700:T:C	20002700	NA,C	NA,T	NA,1	NA,inf	NA,inf	NA,0.658385	0.000178215	0.000356352
3	chr19:19734365:C:T	19734365	NA,T	NA,C	NA,1	NA,-inf	NA,inf	NA,0.757869	0.000178198	0.000356329
3	chr19:19010686:C:T	19010686	NA,T	NA,C	NA,1	NA,inf	NA,inf	NA,0.646138	0.000177888	0.000355701
3	chr19:19835628:C:A	19835628	NA,A	NA,C	NA,1	NA,inf	NA,inf	NA,0.614005	0.000177876	0.000355666
3	chr19:18661942:C:T	18661942	T,T	C,C	1,1	inf,-inf	inf,inf	1.39303,0.0793309	0.000177843	0.000355632
3	chr19:20261902:T:C	20261902	NA,C	NA,T	NA,1	NA,inf	NA,inf	NA,0.630232	0.000177827	0.00035558
3	chr19:19177906:C:T	19177906	NA,T	NA,C	NA,1	NA,-inf	NA,inf	NA,0.616702	0.000177816	0.000355566
3	chr19:19204793:C:T	19204793	T,NA	C,NA	1,NA	-inf,NA	inf,NA	1.29926,NA	0.000177767	0.00035545
3	chr19:20101300:T:C	20101300	C,C	T,T	1,1	inf,inf	inf,inf	0.152882,1.79819	0.000177734	0.000355344
3	chr19:19886148:A:G	19886148	NA,G	NA,A	NA,1	NA,inf	NA,inf	NA,0.584046	0.000177472	0.000354864
3	chr19:18604999:C:T	18604999	T,T	C,C	1,1	-inf,inf	inf,inf	0.953716,1.10908	0.000177373	0.000354638
3	chr19:18546248:A:G	18546248	NA,G	NA,A	NA,1	NA,inf	NA,inf	NA,0.636739	0.000177347	0.000354625
3	chr19:20203327:C:T	20203327	T,T	C,C	1,1	inf,-inf	inf,inf	0.180507,1.64822	0.000177326	0.000354574
3	chr19:20178457:T:C	20178457	NA,C	NA,T	NA,1	NA,inf	NA,inf	NA,0.645472	0.000177249	0.000354423
3	chr19:20264940:T:C	20264940	NA,C	NA,T	NA,1	NA,inf	NA,inf	NA,0.628055	0.000177247	0.00035442
3	chr19:19721204:C:T	19721204	NA,T	NA,C	NA,1	NA,-inf	NA,inf	NA,0.656208	0.000177208	0.000354354
3	chr19:18516331:C:A	18516331	NA,A	NA,C	NA,1	NA,-inf	NA,inf	NA,0.624364	0.0001772	0.000354339
3	chr19:20336702:G:A	20336702	NA,A	NA,G	NA,1	NA,-inf	NA,inf	NA,0.623872	0.000177182	0.000354296
3	chr19:18907024:A:G	18907024	NA,G	NA,A	NA,1	NA,-inf	NA,inf	NA,0.613875	0.000177153	0.000354242
3	chr19:20328483:C:T	20328483	NA,T	NA,C	NA,1	NA,inf	NA,inf	NA,0.625231	0.00017685	0.000353625
3	chr19:18738763:A:G	18738763	G,G	A,A	1,1	-inf,-inf	inf,inf	0.815277,1.22548	0.000176824	0.000353596
3	chr19:19787818:C:T	19787818	NA,T	NA,C	NA,1	NA,inf	NA,inf	NA,0.629074	0.00017682	0.00035355
3	chr19:18734056:C:T	18734056	NA,T	NA,C	NA,1	NA,-inf	NA,inf	NA,0.63404	0.000176762	0.000353458
3	chr19:20328482:G:T	20328482	NA,T	NA,G	NA,1	NA,inf	NA,inf	NA,0.624459	0.000176646	0.000353216
3	chr19:20371966:G:A	20371966	NA,A	NA,G	NA,1	NA,-inf	NA,inf	NA,0.622533	0.000176397	0.000352731
3	chr19:18484031:C:T	18484031	NA,T	NA,C	NA,1	NA,-inf	NA,inf	NA,0.618496	0.000176271	0.000352481
3	chr19:18846296:C:T	18846296	NA,T	NA,C	NA,1	NA,inf	NA,inf	NA,0.635192	0.00017579	0.000351512
3	chr19:18557682:T:C	18557682	NA,C	NA,T	NA,1	NA,inf	NA,inf	NA,0.612403	0.000175698	0.000351329
3	chr19:18577187:C:T	18577187	NA,T	NA,C	NA,1	NA,inf	NA,inf	NA,0.602514	0.000175681	0.000351289
3	chr19:20130698:A:C	20130698	NA,C	NA,A	NA,1	NA,inf	NA,inf	NA,0.642475	0.000175609	0.000351141
3	chr19:19711757:G:A	19711757	NA,A	NA,G	NA,1	NA,inf	NA,inf	NA,0.653421	0.000175505	0.000350931
3	chr19:19004096:C:T	19004096	NA,T	NA,C	NA,1	NA,inf	NA,inf	NA,0.661299	0.000175501	0.000350929
3	chr19:20082981:T:C	20082981	NA,C	NA,T	NA,1	NA,inf	NA,inf	NA,0.639223	0.000175495	0.000350902
3	chr19:18879789:C:G	18879789	NA,G	NA,C	NA,1	NA,-inf	NA,inf	NA,0.614471	0.000175254	0.000350448
3	chr19:19554222:G:A	19554222	NA,A	NA,G	NA,1	NA,-inf	NA,inf	NA,0.778733	0.000175071	0.000350078
3	chr19:18517165:G:T	18517165	NA,T	NA,G	NA,1	NA,inf	NA,inf	NA,0.61341	0.000174999	0.000349926
3	chr19:20033878:C:T	20033878	NA,T	NA,C	NA,1	NA,-inf	NA,inf	NA,0.596048	0.000174977	0.00034989
3	chr19:19921866:T:C	19921866	C,C	T,T	1,1	-inf,inf	inf,inf	1.29349,0.0874338	0.000174778	0.000349473
3	chr19:20109421:TTAATA:T	20109421	NA,T	NA,TTAATA	NA,1	NA,inf	NA,inf	NA,0.639286	0.000174594	0.000349113
3	chr19:19405594:C:A	19405594	NA,A	NA,C	NA,1	NA,inf	NA,inf	NA,0.629631	0.000174583	0.000349097
3	chr19:19007078:C:T	19007078	NA,T	NA,C	NA,1	NA,inf	NA,inf	NA,0.633675	0.000174582	0.00034909
3	chr19:18779672:G:A	18779672	NA,A	NA,G	NA,1	NA,-inf	NA,inf	NA,0.608847	0.000174568	0.000349074
3	chr19:18579532:C:G	18579532	NA,G	NA,C	NA,1	NA,inf	NA,inf	NA,0.595198	0.00017445	0.000348825
3	chr19:20373522:G:A	20373522	NA,A	NA,G	NA,1	NA,inf	NA,inf	NA,0.621525	0.000174424	0.000348764
3	chr19:19007572:C:T	19007572	NA,T	NA,C	NA,1	NA,inf	NA,inf	NA,0.632876	0.000174377	0.00034868
3	chr19:19425195:T:C	19425195	NA,C	NA,T	NA,1	NA,inf	NA,inf	NA,0.62853	0.000174304	0.000348539
3	chr19:18933532:G:T	18933532	NA,T	NA,G	NA,1	NA,-inf	NA,inf	NA,0.617732	0.000174228	0.000348394
3	chr19:18662625:C:T	18662625	NA,T	NA,C	NA,1	NA,-inf	NA,inf	NA,0.644008	0.000174186	0.000348312
3	chr19:19846074:C:T	19846074	T,NA	C,NA	1,NA	-inf,NA	inf,NA	1.15944,NA	0.000174155	0.000348219
3	chr19:20119834:T:C	20119834	NA,C	NA,T	NA,1	NA,-inf	NA,inf	NA,0.633382	0.000174082	0.000348099
3	chr19:19401319:A:G	19401319	NA,G	NA,A	NA,1	NA,-inf	NA,inf	NA,0.589814	0.000173923	0.000347784
3	chr19:19780066:TTTTA:T	19780066	NA,T	NA,TTTTA	NA,1	NA,inf	NA,inf	NA,0.647535	0.000173855	0.000347634
3	chr19:19782616:G:A	19782616	NA,A	NA,G	NA,1	NA,-inf	NA,inf	NA,0.594596	0.000173732	0.000347404
3	chr19:18910303:G:A	18910303	NA,A	NA,G	NA,1	NA,inf	NA,inf	NA,0.608865	0.000173599	0.000347128
3	chr19:19736802:C:T	19736802	NA,T	NA,C	NA,1	NA,inf	NA,inf	NA,0.645818	0.000173543	0.000347008
3	chr19:18947307:G:A	18947307	NA,A	NA,G	NA,1	NA,inf	NA,inf	NA,0.610564	0.000173504	0.000346943
3	chr19:20327923:A:G	20327923	NA,G	NA,A	NA,1	NA,inf	NA,inf	NA,0.586902	0.000173464	0.000346856
3	chr19:19263135:C:T	19263135	T,NA	C,NA	1,NA	inf,NA	inf,NA	1.27929,NA	0.000173443	0.000347291
3	chr19:18586673:T:C	18586673	NA,C	NA,T	NA,1	NA,inf	NA,inf	NA,0.606872	0.00017342	0.00034677
3	chr19:20084116:C:T	20084116	NA,T	NA,C	NA,1	NA,inf	NA,inf	NA,0.630806	0.000173178	0.00034627
3	chr19:18566177:G:A	18566177	NA,A	NA,G	NA,1	NA,inf	NA,inf	NA,0.591497	0.000173145	0.000346218
3	chr19:19801703:AT:A	19801703	NA,A	NA,AT	NA,1	NA,inf	NA,inf	NA,0.637503	0.000173127	0.000346177
3	chr19:19700347:T:C	19700347	NA,C	NA,T	NA,1	NA,-inf	NA,inf	NA,0.737065	0.000173125	0.000346186
3	chr19:19127873:A:C	19127873	NA,C	NA,A	NA,1	NA,inf	NA,inf	NA,0.620783	0.000172914	0.000345759
3	chr19:19424946:T:C	19424946	NA,C	NA,T	NA,1	NA,-inf	NA,inf	NA,0.781629	0.000172865	0.000345663
3	chr19:19587687:A:AG	19587687	NA,AG	NA,A	NA,1	NA,inf	NA,inf	NA,0.633665	0.00017278	0.000345489
3	chr19:19964866:G:C	19964866	NA,C	NA,G	NA,1	NA,-inf	NA,inf	NA,0.605269	0.000172717	0.000345373
3	chr19:19840922:A:C	19840922	NA,C	NA,A	NA,1	NA,inf	NA,inf	NA,0.594479	0.000172611	0.000345141
3	chr19:19699767:T:TG	19699767	NA,TG	NA,T	NA,1	NA,-inf	NA,inf	NA,0.751146	0.000172457	0.00034485
3	chr19:18802729:T:C	18802729	NA,C	NA,T	NA,1	NA,inf	NA,inf	NA,0.578005	0.000172393	0.000344719
3	chr19:18593968:T:A	18593968	NA,A	NA,T	NA,1	NA,inf	NA,inf	NA,0.598827	0.000172178	0.000344288
3	chr19:20270825:A:G	20270825	NA,G	NA,A	NA,1	NA,-inf	NA,inf	NA,0.621022	0.000172121	0.000344179
3	chr19:18949498:G:T	18949498	NA,T	NA,G	NA,1	NA,inf	NA,inf	NA,0.558547	0.000172064	0.000344065
3	chr19:20110232:A:G	20110232	NA,G	NA,A	NA,1	NA,inf	NA,inf	NA,0.631172	0.000171941	0.000343808
3	chr19:19047849:C:T	19047849	NA,T	NA,C	NA,1	NA,inf	NA,inf	NA,0.551652	0.000171666	0.000343259
3	chr19:18700995:T:C	18700995	NA,C	NA,T	NA,1	NA,-inf	NA,inf	NA,0.613896	0.000171609	0.000343153
3	chr19:18766358:C:T	18766358	NA,T	NA,C	NA,1	NA,inf	NA,inf	NA,0.624664	0.000171603	0.000343131
3	chr19:18989345:A:G	18989345	NA,G	NA,A	NA,1	NA,inf	NA,inf	NA,0.6449	0.000171447	0.000342824
3	chr19:20182704:C:T	20182704	NA,T	NA,C	NA,1	NA,inf	NA,inf	NA,0.610251	0.000171416	0.000342749
3	chr19:18981994:G:A	18981994	A,NA	G,NA	1,NA	-inf,NA	inf,NA	1.0608,NA	0.000171407	0.000342739
3	chr19:19801699:A:G	19801699	NA,G	NA,A	NA,1	NA,inf	NA,inf	NA,0.630666	0.000171404	0.000342731
3	chr19:18513479:A:G	18513479	NA,G	NA,A	NA,1	NA,inf	NA,inf	NA,0.575366	0.000170779	0.000341492
3	chr19:19706763:TCAAA:T	19706763	NA,T	NA,TCAAA	NA,1	NA,inf	NA,inf	NA,0.63857	0.000170774	0.000341473
3	chr19:19894455:A:C	19894455	NA,C	NA,A	NA,1	NA,inf	NA,inf	NA,0.618347	0.00017063	0.000341183
3	chr19:20368361:G:A	20368361	NA,A	NA,G	NA,1	NA,inf	NA,inf	NA,0.606027	0.00017049	0.0003409
3	chr19:18541621:G:A	18541621	NA,A	NA,G	NA,1	NA,-inf	NA,inf	NA,0.598078	0.000170363	0.000340668
3	chr19:18509629:A:G	18509629	NA,G	NA,A	NA,1	NA,inf	NA,inf	NA,0.604254	0.000169935	0.000339803
3	chr19:18977560:T:A	18977560	A,A	T,T	1,1	-inf,inf	inf,inf	0.367848,1.29858	0.000169814	0.000339593
3	chr19:19057038:G:A	19057038	NA,A	NA,G	NA,1	NA,-inf	NA,inf	NA,0.572111	0.000169595	0.000339135
3	chr19:20231037:G:T	20231037	T,NA	G,NA	1,NA	-inf,NA	inf,NA	1.04825,NA	0.000169502	0.000338937
3	chr19:19741460:G:A	19741460	NA,A	NA,G	NA,1	NA,inf	NA,inf	NA,0.646664	0.000169234	0.000338392
3	chr19:19176920:A:G	19176920	NA,G	NA,A	NA,1	NA,inf	NA,inf	NA,0.583482	0.000168899	0.00033773
3	chr19:19317999:T:C	19317999	NA,C	NA,T	NA,1	NA,inf	NA,inf	NA,0.643589	0.000168675	0.000337278
3	chr19:19948684:G:A	19948684	A,A	G,G	1,1	-inf,inf	inf,inf	1.37765,0.100354	0.00016862	0.000337161
3	chr19:18652072:T:C	18652072	C,C	T,T	1,1	-inf,-inf	inf,inf	0.0949159,1.68182	0.000168605	0.000337171
3	chr19:18960038:C:T	18960038	NA,T	NA,C	NA,1	NA,inf	NA,inf	NA,0.575995	0.000168425	0.000336793
3	chr19:19070125:C:CT	19070125	NA,CT	NA,C	NA,1	NA,inf	NA,inf	NA,0.537097	0.000168287	0.000336501
3	chr19:20073613:T:C	20073613	NA,C	NA,T	NA,1	NA,inf	NA,inf	NA,0.629759	0.000168262	0.000336451
3	chr19:20301465:G:T	20301465	T,T	G,G	1,1	-inf,-inf	inf,inf	0.465185,1.5728	0.000168239	0.000336396
3	chr19:20246384:G:T	20246384	NA,T	NA,G	NA,1	NA,inf	NA,inf	NA,0.592148	0.00016813	0.000336191
3	chr19:19088449:G:A	19088449	NA,A	NA,G	NA,1	NA,inf	NA,inf	NA,0.536151	0.000167989	0.000335905
3	chr19:19089156:G:C	19089156	NA,C	NA,G	NA,1	NA,inf	NA,inf	NA,0.536916	0.000167982	0.000335891
3	chr19:19850447:A:C	19850447	NA,C	NA,A	NA,1	NA,inf	NA,inf	NA,0.576084	0.000167907	0.000335744
3	chr19:18806732:G:A	18806732	NA,A	NA,G	NA,1	NA,-inf	NA,inf	NA,0.573094	0.00016774	0.000335418
3	chr19:20359098:G:C	20359098	NA,C	NA,G	NA,1	NA,inf	NA,inf	NA,0.57317	0.000167726	0.000335385
3	chr19:20335633:C:T	20335633	T,T	C,C	1,1	-inf,-inf	inf,inf	1.44808,0.31531	0.000167675	0.000335277
3	chr19:20073313:A:G	20073313	G,G	A,A	1,1	-inf,inf	inf,inf	1.09519,0.392255	0.000167647	0.000335242
3	chr19:19936152:A:G	19936152	NA,G	NA,A	NA,1	NA,-inf	NA,inf	NA,0.564555	0.000167613	0.000335169
3	chr19:19284723:G:T	19284723	NA,T	NA,G	NA,1	NA,inf	NA,inf	NA,0.63822	0.000167606	0.00033514
3	chr19:20075936:A:G	20075936	NA,G	NA,A	NA,1	NA,inf	NA,inf	NA,0.626278	0.000167395	0.000334717
3	chr19:18598174:G:A	18598174	NA,A	NA,G	NA,1	NA,inf	NA,inf	NA,0.589157	0.000167329	0.000334595
3	chr19:19040466:G:A	19040466	NA,A	NA,G	NA,1	NA,inf	NA,inf	NA,0.53494	0.000167277	0.000334483
3	chr19:19114350:G:A	19114350	NA,A	NA,G	NA,1	NA,inf	NA,inf	NA,0.532421	0.000167071	0.00033407
3	chr19:19869043:T:G	19869043	NA,G	NA,T	NA,1	NA,inf	NA,inf	NA,0.547746	0.000167031	0.000333989
3	chr19:19089421:A:G	19089421	NA,G	NA,A	NA,1	NA,inf	NA,inf	NA,0.531319	0.000166646	0.000333222
3	chr19:19053225:T:A	19053225	NA,A	NA,T	NA,1	NA,inf	NA,inf	NA,0.531338	0.000166388	0.000332706
3	chr19:18568590:G:A	18568590	NA,A	NA,G	NA,1	NA,inf	NA,inf	NA,0.573385	0.000166246	0.000332424
3	chr19:19975162:T:G	19975162	G,NA	T,NA	1,NA	-inf,NA	inf,NA	1.16643,NA	0.000165935	0.000331783
3	chr19:18974227:G:A	18974227	NA,A	NA,G	NA,1	NA,inf	NA,inf	NA,0.5844	0.000165932	0.0003318
3	chr19:18801275:TATC:T	18801275	NA,T	NA,TATC	NA,1	NA,inf	NA,inf	NA,0.556045	0.000165868	0.000331672
3	chr19:20229067:G:A	20229067	NA,A	NA,G	NA,1	NA,inf	NA,inf	NA,0.587082	0.00016582	0.00033156
3	chr19:19187027:G:A	19187027	NA,A	NA,G	NA,1	NA,inf	NA,inf	NA,0.564982	0.000165712	0.000331358
3	chr19:18957038:G:A	18957038	A,A	G,G	1,1	inf,-inf	inf,inf	1.14117,0.176714	0.000165679	0.000331327
3	chr19:18795799:G:C	18795799	NA,C	NA,G	NA,1	NA,inf	NA,inf	NA,0.576891	0.00016567	0.000331273
3	chr19:20094410:G:A	20094410	NA,A	NA,G	NA,1	NA,inf	NA,inf	NA,0.601723	0.000165632	0.000331192
3	chr19:19828626:C:T	19828626	NA,T	NA,C	NA,1	NA,-inf	NA,inf	NA,0.574282	0.000165438	0.000330813
3	chr19:18799394:A:G	18799394	G,NA	A,NA	1,NA	inf,NA	inf,NA	0.863108,NA	0.000165403	0.000330743
3	chr19:20246394:AG:A	20246394	NA,A	NA,AG	NA,1	NA,inf	NA,inf	NA,0.580747	0.000165318	0.000330569
3	chr19:19641299:GTCTCGA:G	19641299	NA,G	NA,GTCTCGA	NA,1	NA,-inf	NA,inf	NA,0.520229	0.000165266	0.00033048
3	chr19:19204254:G:A	19204254	NA,A	NA,G	NA,1	NA,-inf	NA,inf	NA,0.543383	0.000165212	0.000330363
3	chr19:19232984:G:A	19232984	A,NA	G,NA	1,NA	inf,NA	inf,NA	0.615853,NA	0.000165059	0.000330377
3	chr19:20020516:A:T	20020516	T,NA	A,NA	1,NA	inf,NA	inf,NA	0.770644,NA	0.000164863	0.000329667
3	chr19:19706524:C:G	19706524	NA,G	NA,C	NA,1	NA,inf	NA,inf	NA,0.613363	0.000164808	0.000329545
3	chr19:19467934:A:G	19467934	G,G	A,A	1,1	inf,inf	inf,inf	6.69765,0.48801	0.000164754	0.000372336
3	chr19:19795409:A:G	19795409	NA,G	NA,A	NA,1	NA,inf	NA,inf	NA,0.579092	0.000164687	0.000329294
3	chr19:19952746:A:G	19952746	NA,G	NA,A	NA,1	NA,-inf	NA,inf	NA,0.594777	0.000164426	0.000328794
3	chr19:19986898:G:A	19986898	A,NA	G,NA	1,NA	-inf,NA	inf,NA	1.16055,NA	0.000164394	0.0003287
3	chr19:19554651:C:T	19554651	NA,T	NA,C	NA,1	NA,-inf	NA,inf	NA,0.558964	0.000164392	0.000328726
3	chr19:19072854:G:A	19072854	NA,A	NA,G	NA,1	NA,inf	NA,inf	NA,0.521562	0.000164343	0.000328616
3	chr19:19285636:G:A	19285636	NA,A	NA,G	NA,1	NA,inf	NA,inf	NA,0.603489	0.000164308	0.000328552
3	chr19:18797309:G:A	18797309	NA,A	NA,G	NA,1	NA,inf	NA,inf	NA,0.549	0.000164241	0.00032842
3	chr19:19073062:A:G	19073062	NA,G	NA,A	NA,1	NA,inf	NA,inf	NA,0.520785	0.000164181	0.000328292
3	chr19:18922633:G:A	18922633	NA,A	NA,G	NA,1	NA,inf	NA,inf	NA,0.554099	0.000164105	0.000328142
3	chr19:18758917:T:C	18758917	C,NA	T,NA	1,NA	inf,NA	inf,NA	0.925122,NA	0.000164086	0.000328104
3	chr19:20073759:G:A	20073759	NA,A	NA,G	NA,1	NA,inf	NA,inf	NA,0.611625	0.000163958	0.000327846
3	chr19:20033724:A:C	20033724	C,C	A,A	1,1	-inf,-inf	inf,inf	0.00777691,1.67835	0.000163936	0.000327782
3	chr19:19083859:G:A	19083859	NA,A	NA,G	NA,1	NA,inf	NA,inf	NA,0.519791	0.000163926	0.000327783
3	chr19:19084795:T:C	19084795	NA,C	NA,T	NA,1	NA,inf	NA,inf	NA,0.519328	0.000163815	0.000327562
3	chr19:18737993:A:C	18737993	NA,C	NA,A	NA,1	NA,-inf	NA,inf	NA,0.571361	0.000163785	0.000327512
3	chr19:18694898:T:G	18694898	G,G	T,T	1,1	inf,-inf	inf,inf	0.389937,1.57672	0.000163751	0.000327461
3	chr19:18748809:A:G	18748809	NA,G	NA,A	NA,1	NA,-inf	NA,inf	NA,0.554424	0.000163747	0.000327436
3	chr19:19681522:G:T	19681522	NA,T	NA,G	NA,1	NA,-inf	NA,inf	NA,0.706363	0.000163637	0.000327217
3	chr19:20219716:C:T	20219716	NA,T	NA,C	NA,1	NA,inf	NA,inf	NA,0.577767	0.000163619	0.00032716
3	chr19:19072425:TG:T	19072425	NA,T	NA,TG	NA,1	NA,inf	NA,inf	NA,0.518455	0.000163603	0.000327137
3	chr19:19074090:A:C	19074090	NA,C	NA,A	NA,1	NA,inf	NA,inf	NA,0.518455	0.000163603	0.000327137
3	chr19:20199308:C:T	20199308	T,T	C,C	1,1	inf,-inf	inf,inf	0.192526,1.59512	0.000163489	0.00032691
3	chr19:19895880:A:G	19895880	NA,G	NA,A	NA,1	NA,-inf	NA,inf	NA,0.549314	0.000163467	0.000326876
3	chr19:20117637:G:A	20117637	A,NA	G,NA	1,NA	-inf,NA	inf,NA	1.00043,NA	0.000163461	0.000326855
3	chr19:20070961:T:A	20070961	NA,A	NA,T	NA,1	NA,-inf	NA,inf	NA,0.576035	0.000163443	0.000326831
3	chr19:19081323:G:A	19081323	A,NA	G,NA	1,NA	inf,NA	inf,NA	0.75033,NA	0.000163415	0.000326784
3	chr19:19355612:G:A	19355612	A,NA	G,NA	1,NA	inf,NA	inf,NA	3.48119,NA	0.000162916	0.00032589
3	chr19:19072759:G:C	19072759	NA,C	NA,G	NA,1	NA,inf	NA,inf	NA,0.515379	0.000162856	0.000325644
3	chr19:19912834:T:C	19912834	C,C	T,T	1,1	-inf,inf	inf,inf	1.15956,0.131961	0.000162852	0.000325653
3	chr19:19056560:A:C	19056560	NA,C	NA,A	NA,1	NA,inf	NA,inf	NA,0.516499	0.000162812	0.000325555
3	chr19:19448369:C:T	19448369	NA,T	NA,C	NA,1	NA,inf	NA,inf	NA,0.59832	0.000162707	0.000325351
3	chr19:19947440:T:C	19947440	NA,C	NA,T	NA,1	NA,inf	NA,inf	NA,0.547909	0.000162685	0.000325297
3	chr19:19011224:C:T	19011224	NA,T	NA,C	NA,1	NA,-inf	NA,inf	NA,0.544064	0.000162683	0.000325314
3	chr19:19056269:T:TG	19056269	NA,TG	NA,T	NA,1	NA,-inf	NA,inf	NA,0.544198	0.000162662	0.000325272
3	chr19:19512398:C:T	19512398	NA,T	NA,C	NA,1	NA,-inf	NA,inf	NA,0.551549	0.000162418	0.000324778
3	chr19:18496583:C:G	18496583	NA,G	NA,C	NA,1	NA,-inf	NA,inf	NA,0.561691	0.000162401	0.000324747
3	chr19:19323080:G:A	19323080	A,NA	G,NA	1,NA	inf,NA	inf,NA	3.50988,NA	0.000162341	0.000324748
3	chr19:18518323:G:A	18518323	NA,A	NA,G	NA,1	NA,-inf	NA,inf	NA,0.563235	0.000162041	0.000324028
3	chr19:19043759:C:T	19043759	NA,T	NA,C	NA,1	NA,inf	NA,inf	NA,0.513383	0.000161916	0.000323763
3	chr19:18801051:G:A	18801051	A,NA	G,NA	1,NA	inf,NA	inf,NA	0.853023,NA	0.000161848	0.000323635
3	chr19:18577774:G:A	18577774	NA,A	NA,G	NA,1	NA,inf	NA,inf	NA,0.555889	0.00016184	0.000323621
3	chr19:20378752:C:T	20378752	NA,T	NA,C	NA,1	NA,inf	NA,inf	NA,0.549959	0.000161734	0.000323403
3	chr19:20020140:G:C	20020140	NA,C	NA,G	NA,1	NA,-inf	NA,inf	NA,0.560271	0.000161687	0.000323319
3	chr19:18569672:A:G	18569672	NA,G	NA,A	NA,1	NA,inf	NA,inf	NA,0.55575	0.000161661	0.000323262
3	chr19:20035941:G:C	20035941	NA,C	NA,G	NA,1	NA,inf	NA,inf	NA,0.583465	0.000161607	0.000323151
3	chr19:20333451:C:T	20333451	T,T	C,C	1,1	-inf,-inf	inf,inf	1.52197,0.539109	0.000161438	0.0003228
3	chr19:18902996:G:A	18902996	NA,A	NA,G	NA,1	NA,inf	NA,inf	NA,0.552625	0.000161327	0.00032259
3	chr19:18703947:T:G	18703947	NA,G	NA,T	NA,1	NA,-inf	NA,inf	NA,0.569408	0.000161166	0.000322272
3	chr19:19906581:C:T	19906581	T,T	C,C	1,1	-inf,inf	inf,inf	1.15775,0.119647	0.000161059	0.000322067
3	chr19:19272758:C:G	19272758	NA,G	NA,C	NA,1	NA,-inf	NA,inf	NA,0.540299	0.000161026	0.000321995
3	chr19:18710001:T:C	18710001	NA,C	NA,T	NA,1	NA,-inf	NA,inf	NA,0.537682	0.000160892	0.000321726
3	chr19:19851379:T:C	19851379	NA,C	NA,T	NA,1	NA,-inf	NA,inf	NA,0.551994	0.00016084	0.000321623
3	chr19:18712221:G:C	18712221	C,C	G,G	1,1	-inf,inf	inf,inf	0.798295,0.830681	0.000160831	0.000321617
3	chr19:18931799:C:T	18931799	T,T	C,C	1,1	-inf,inf	inf,inf	0.872121,1.11265	0.00016066	0.000321279
3	chr19:20199670:T:C	20199670	C,C	T,T	1,1	inf,-inf	inf,inf	0.18639,1.58986	0.000160559	0.000321051
3	chr19:19949634:C:T	19949634	NA,T	NA,C	NA,1	NA,-inf	NA,inf	NA,0.58213	0.000160555	0.000321045
3	chr19:18719444:C:T	18719444	NA,T	NA,C	NA,1	NA,-inf	NA,inf	NA,0.568227	0.00016044	0.000320821
3	chr19:20186568:T:G	20186568	G,G	T,T	1,1	inf,-inf	inf,inf	0.179073,1.59349	0.00016034	0.000320613
3	chr19:20233272:TCG:T	20233272	NA,T	NA,TCG	NA,1	NA,inf	NA,inf	NA,0.56313	0.000160227	0.000320379
3	chr19:18907191:G:C	18907191	NA,C	NA,G	NA,1	NA,inf	NA,inf	NA,0.546978	0.000160109	0.000320155
3	chr19:18694762:G:C	18694762	NA,C	NA,G	NA,1	NA,inf	NA,inf	NA,0.573643	0.000160096	0.000320127
3	chr19:19678718:C:T	19678718	NA,T	NA,C	NA,1	NA,-inf	NA,inf	NA,0.744926	0.000160041	0.000320029
3	chr19:19060754:C:G	19060754	NA,G	NA,C	NA,1	NA,-inf	NA,inf	NA,0.533068	0.000160031	0.000320011
3	chr19:19697329:GC:G	19697329	NA,G	NA,GC	NA,1	NA,inf	NA,inf	NA,0.587094	0.000159962	0.000319854
3	chr19:18578544:TTCTC:T	18578544	NA,T	NA,TTCTC	NA,1	NA,inf	NA,inf	NA,0.538689	0.000159804	0.000319546
3	chr19:18818056:G:A	18818056	NA,A	NA,G	NA,1	NA,-inf	NA,inf	NA,0.552303	0.000159775	0.000319498
3	chr19:20012520:C:A	20012520	NA,A	NA,C	NA,1	NA,-inf	NA,inf	NA,0.548845	0.000159759	0.000319465
3	chr19:18990264:C:A	18990264	NA,A	NA,C	NA,1	NA,-inf	NA,inf	NA,0.531703	0.000159758	0.000319466
3	chr19:20367491:T:C	20367491	NA,C	NA,T	NA,1	NA,inf	NA,inf	NA,0.55944	0.000159605	0.000319143
3	chr19:19956140:T:C	19956140	NA,C	NA,T	NA,1	NA,-inf	NA,inf	NA,0.550964	0.000159555	0.000319056
3	chr19:19062065:A:C	19062065	NA,C	NA,A	NA,1	NA,-inf	NA,inf	NA,0.530893	0.000159523	0.000318995
3	chr19:20331022:C:A	20331022	A,A	C,C	1,1	-inf,-inf	inf,inf	1.52,0.532189	0.000159407	0.000318738
3	chr19:19421101:A:G	19421101	G,G	A,A	1,1	inf,inf	inf,inf	4.61175,0.70347	0.000159399	0.00031946
3	chr19:18898818:C:T	18898818	NA,T	NA,C	NA,1	NA,-inf	NA,inf	NA,0.584763	0.000159389	0.00031872
3	chr19:19627504:C:T	19627504	NA,T	NA,C	NA,1	NA,-inf	NA,inf	NA,0.652814	0.000159367	0.00031868
3	chr19:20307569:C:G	20307569	G,G	C,C	1,1	-inf,-inf	inf,inf	0.684664,1.38474	0.000159288	0.000318498
3	chr19:19496039:C:T	19496039	T,NA	C,NA	1,NA	-inf,NA	inf,NA	1.23152,NA	0.000159191	0.00031831
3	chr19:20308237:T:A	20308237	NA,A	NA,T	NA,1	NA,inf	NA,inf	NA,0.575661	0.000158832	0.000317591
3	chr19:20251994:G:A	20251994	NA,A	NA,G	NA,1	NA,inf	NA,inf	NA,0.532026	0.000158803	0.000317547
3	chr19:19989540:G:A	19989540	A,NA	G,NA	1,NA	-inf,NA	inf,NA	1.13771,NA	0.000158764	0.000317446
3	chr19:19997686:G:A	19997686	A,NA	G,NA	1,NA	-inf,NA	inf,NA	1.13771,NA	0.000158764	0.000317446
3	chr19:19264015:C:A	19264015	NA,A	NA,C	NA,1	NA,-inf	NA,inf	NA,0.511313	0.000158706	0.000317361
3	chr19:19652456:A:T	19652456	NA,T	NA,A	NA,1	NA,-inf	NA,inf	NA,0.684787	0.000158649	0.00031724
3	chr19:19792688:A:C	19792688	NA,C	NA,A	NA,1	NA,inf	NA,inf	NA,0.55294	0.000158605	0.000317135
3	chr19:19046449:G:A	19046449	NA,A	NA,G	NA,1	NA,-inf	NA,inf	NA,0.526565	0.000158502	0.000316954
3	chr19:19900968:C:T	19900968	NA,T	NA,C	NA,1	NA,-inf	NA,inf	NA,0.552048	0.0001585	0.00031694
3	chr19:19167062:G:T	19167062	NA,T	NA,G	NA,1	NA,-inf	NA,inf	NA,0.517096	0.000158456	0.00031686
3	chr19:20368244:C:T	20368244	NA,T	NA,C	NA,1	NA,-inf	NA,inf	NA,0.552836	0.000158224	0.00031639
3	chr19:20217963:C:G	20217963	NA,G	NA,C	NA,1	NA,inf	NA,inf	NA,0.535295	0.000158212	0.000316361
3	chr19:20359777:G:C	20359777	NA,C	NA,G	NA,1	NA,-inf	NA,inf	NA,0.549334	0.000158161	0.000316266
3	chr19:18949441:T:A	18949441	NA,A	NA,T	NA,1	NA,-inf	NA,inf	NA,0.522902	0.000158092	0.000316131
3	chr19:20359035:C:A	20359035	NA,A	NA,C	NA,1	NA,-inf	NA,inf	NA,0.548855	0.000158053	0.000316051
3	chr19:19206628:A:C	19206628	NA,C	NA,A	NA,1	NA,-inf	NA,inf	NA,0.831822	0.000158047	0.000316043
3	chr19:20186388:C:T	20186388	T,T	C,C	1,1	inf,-inf	inf,inf	0.179083,1.58498	0.000157848	0.00031563
3	chr19:19522324:T:C	19522324	NA,C	NA,T	NA,1	NA,inf	NA,inf	NA,0.595474	0.000157758	0.000315454
3	chr19:18868509:C:T	18868509	NA,T	NA,C	NA,1	NA,-inf	NA,inf	NA,0.520854	0.000157712	0.000315371
3	chr19:18992826:G:A	18992826	NA,A	NA,G	NA,1	NA,inf	NA,inf	NA,0.495011	0.000157702	0.000315338
3	chr19:19506730:G:A	19506730	NA,A	NA,G	NA,1	NA,inf	NA,inf	NA,0.55601	0.000157691	0.000315323
3	chr19:19172264:G:A	19172264	NA,A	NA,G	NA,1	NA,-inf	NA,inf	NA,0.515959	0.000157682	0.000315313
3	chr19:19529245:C:T	19529245	NA,T	NA,C	NA,1	NA,inf	NA,inf	NA,0.595484	0.000157645	0.000315224
3	chr19:18990855:C:A	18990855	NA,A	NA,C	NA,1	NA,inf	NA,inf	NA,0.494542	0.000157594	0.000315123
3	chr19:19100612:C:T	19100612	NA,T	NA,C	NA,1	NA,-inf	NA,inf	NA,0.649767	0.000157526	0.000314994
3	chr19:18659067:T:C	18659067	NA,C	NA,T	NA,1	NA,inf	NA,inf	NA,0.555914	0.000157465	0.000314865
3	chr19:19884667:TC:T	19884667	NA,T	NA,TC	NA,1	NA,-inf	NA,inf	NA,0.540624	0.000157404	0.000314754
3	chr19:19186612:G:C	19186612	NA,C	NA,G	NA,1	NA,-inf	NA,inf	NA,0.514005	0.000157254	0.000314457
3	chr19:19186781:T:A	19186781	NA,A	NA,T	NA,1	NA,-inf	NA,inf	NA,0.514005	0.000157254	0.000314457
3	chr19:20332572:A:G	20332572	G,G	A,A	1,1	-inf,-inf	inf,inf	1.47597,0.204616	0.000157231	0.000314391
3	chr19:20333232:C:T	20333232	T,T	C,C	1,1	-inf,-inf	inf,inf	1.46581,0.231834	0.000157151	0.000314233
3	chr19:20010616:G:A	20010616	NA,A	NA,G	NA,1	NA,-inf	NA,inf	NA,0.521017	0.000157102	0.000314153
3	chr19:19187620:C:A	19187620	NA,A	NA,C	NA,1	NA,-inf	NA,inf	NA,0.495427	0.000157067	0.000314088
3	chr19:19818078:T:C	19818078	NA,C	NA,T	NA,1	NA,-inf	NA,inf	NA,0.525004	0.000156878	0.0003137
3	chr19:19030464:A:C	19030464	NA,C	NA,A	NA,1	NA,-inf	NA,inf	NA,0.518826	0.000156859	0.000313669
3	chr19:20028179:G:A	20028179	NA,A	NA,G	NA,1	NA,inf	NA,inf	NA,0.561761	0.000156651	0.000313241
3	chr19:18703715:G:A	18703715	NA,A	NA,G	NA,1	NA,-inf	NA,inf	NA,0.532628	0.000156613	0.000313174
3	chr19:19673950:C:T	19673950	NA,T	NA,C	NA,1	NA,-inf	NA,inf	NA,0.727189	0.000156476	0.0003129
3	chr19:20187615:C:T	20187615	NA,T	NA,C	NA,1	NA,-inf	NA,inf	NA,0.518582	0.000156462	0.000312873
3	chr19:20324317:G:T	20324317	T,NA	G,NA	1,NA	inf,NA	inf,NA	0.776771,NA	0.000156428	0.000312801
3	chr19:18914903:T:C	18914903	NA,C	NA,T	NA,1	NA,inf	NA,inf	NA,0.545818	0.000156421	0.000312792
3	chr19:19004193:T:C	19004193	NA,C	NA,T	NA,1	NA,-inf	NA,inf	NA,0.516666	0.000156365	0.000312681
3	chr19:19030887:C:T	19030887	NA,T	NA,C	NA,1	NA,-inf	NA,inf	NA,0.516666	0.000156365	0.000312681
3	chr19:19305886:G:A	19305886	NA,A	NA,G	NA,1	NA,inf	NA,inf	NA,0.568204	0.000156361	0.000312663
3	chr19:19032823:T:C	19032823	NA,C	NA,T	NA,1	NA,-inf	NA,inf	NA,0.516723	0.00015636	0.00031267
3	chr19:19510195:T:C	19510195	C,C	T,T	1,1	inf,inf	inf,inf	4.12417,1.01951	0.000156206	0.000312796
3	chr19:19952994:G:A	19952994	NA,A	NA,G	NA,1	NA,inf	NA,inf	NA,0.556979	0.000156193	0.000312323
3	chr19:19630999:G:A	19630999	NA,A	NA,G	NA,1	NA,inf	NA,inf	NA,0.574092	0.000156136	0.000312215
3	chr19:20229951:G:A	20229951	A,A	G,G	1,1	inf,-inf	inf,inf	0.320393,1.42947	0.000156107	0.000312152
3	chr19:18909143:T:G	18909143	NA,G	NA,T	NA,1	NA,inf	NA,inf	NA,0.529397	0.000156097	0.000312133
3	chr19:19956102:A:T	19956102	NA,T	NA,A	NA,1	NA,inf	NA,inf	NA,0.556355	0.000156051	0.000312041
3	chr19:19195123:A:G	19195123	G,NA	A,NA	1,NA	-inf,NA	inf,NA	1.23271,NA	0.000155931	0.000311791
3	chr19:18713719:T:TA	18713719	NA,TA	NA,T	NA,1	NA,-inf	NA,inf	NA,0.548297	0.000155859	0.000311661
3	chr19:18761437:G:A	18761437	NA,A	NA,G	NA,1	NA,-inf	NA,inf	NA,0.535847	0.000155714	0.000311373
3	chr19:18989213:T:G	18989213	NA,G	NA,T	NA,1	NA,-inf	NA,inf	NA,0.513412	0.000155636	0.000311222
3	chr19:19268388:TAG:T	19268388	NA,T	NA,TAG	NA,1	NA,inf	NA,inf	NA,0.584021	0.000155452	0.000310841
3	chr19:19663825:G:C	19663825	NA,C	NA,G	NA,1	NA,inf	NA,inf	NA,0.570685	0.000155438	0.000310813
3	chr19:20217979:A:G	20217979	NA,G	NA,A	NA,1	NA,inf	NA,inf	NA,0.541992	0.000155427	0.000310782
3	chr19:20342012:T:C	20342012	NA,C	NA,T	NA,1	NA,inf	NA,inf	NA,0.534722	0.000155289	0.000310517
3	chr19:19997215:A:T	19997215	NA,T	NA,A	NA,1	NA,inf	NA,inf	NA,0.548453	0.000155203	0.000310344
3	chr19:19965940:A:G	19965940	G,NA	A,NA	1,NA	-inf,NA	inf,NA	1.1223,NA	0.000155201	0.000310321
3	chr19:19882496:A:G	19882496	NA,G	NA,A	NA,1	NA,inf	NA,inf	NA,0.507864	0.000155117	0.000310166
3	chr19:18723706:G:C	18723706	NA,C	NA,G	NA,1	NA,-inf	NA,inf	NA,0.545153	0.000155085	0.000310113
3	chr19:18723914:C:T	18723914	NA,T	NA,C	NA,1	NA,-inf	NA,inf	NA,0.545153	0.000155085	0.000310113
3	chr19:19189152:C:A	19189152	A,A	C,C	1,1	-inf,inf	inf,inf	3.93131,0.385865	0.000155042	0.000310074
3	chr19:19126279:CACTT:C	19126279	NA,C	NA,CACTT	NA,1	NA,inf	NA,inf	NA,0.456075	0.000155014	0.000309967
3	chr19:20136703:C:A	20136703	NA,A	NA,C	NA,1	NA,-inf	NA,inf	NA,0.500797	0.000154964	0.000309881
3	chr19:20086296:G:A	20086296	A,A	G,G	1,1	-inf,inf	inf,inf	0.0700291,1.62253	0.000154935	0.000309806
3	chr19:18739388:A:G	18739388	NA,G	NA,A	NA,1	NA,-inf	NA,inf	NA,0.548422	0.000154875	0.000309697
3	chr19:19086375:C:T	19086375	NA,T	NA,C	NA,1	NA,inf	NA,inf	NA,0.481777	0.000154741	0.000309419
3	chr19:19044952:G:A	19044952	NA,A	NA,G	NA,1	NA,-inf	NA,inf	NA,0.509307	0.000154602	0.000309154
3	chr19:18722027:G:A	18722027	NA,A	NA,G	NA,1	NA,inf	NA,inf	NA,0.546088	0.000154557	0.000309052
3	chr19:18907549:G:A	18907549	NA,A	NA,G	NA,1	NA,inf	NA,inf	NA,0.52227	0.000154531	0.000309002
3	chr19:19894704:A:G	19894704	NA,G	NA,A	NA,1	NA,inf	NA,inf	NA,0.504515	0.000154482	0.000308896
3	chr19:19049146:G:A	19049146	NA,A	NA,G	NA,1	NA,inf	NA,inf	NA,0.478808	0.000153969	0.000307875
3	chr19:18734027:G:A	18734027	NA,A	NA,G	NA,1	NA,inf	NA,inf	NA,0.54128	0.000153958	0.000307862
3	chr19:20210340:C:A	20210340	NA,A	NA,C	NA,1	NA,inf	NA,inf	NA,0.534848	0.000153893	0.000307716
3	chr19:19082000:A:G	19082000	G,NA	A,NA	1,NA	-inf,NA	inf,NA	0.502521,NA	0.000153829	0.00030768
3	chr19:20234325:A:T	20234325	NA,T	NA,A	NA,1	NA,inf	NA,inf	NA,0.532359	0.000153682	0.000307294
3	chr19:20217961:A:C	20217961	NA,C	NA,A	NA,1	NA,inf	NA,inf	NA,0.514863	0.000153666	0.000307272
3	chr19:19487802:A:T	19487802	T,NA	A,NA	1,NA	-inf,NA	inf,NA	1.26249,NA	0.000153654	0.000307236
3	chr19:18751704:G:A	18751704	NA,A	NA,G	NA,1	NA,inf	NA,inf	NA,0.529374	0.000153596	0.000307133
3	chr19:18873488:G:C	18873488	NA,C	NA,G	NA,1	NA,-inf	NA,inf	NA,0.518048	0.000153553	0.000307056
3	chr19:20272792:G:A	20272792	NA,A	NA,G	NA,1	NA,inf	NA,inf	NA,0.529316	0.000153484	0.000306912
3	chr19:20236740:AG:A	20236740	NA,A	NA,AG	NA,1	NA,-inf	NA,inf	NA,0.526601	0.000153466	0.000306876
3	chr19:20230178:T:C	20230178	NA,C	NA,T	NA,1	NA,inf	NA,inf	NA,0.513545	0.000153383	0.000306707
3	chr19:19153549:C:T	19153549	NA,T	NA,C	NA,1	NA,inf	NA,inf	NA,0.555112	0.000153309	0.000306557
3	chr19:20135091:G:A	20135091	NA,A	NA,G	NA,1	NA,inf	NA,inf	NA,0.543532	0.000153226	0.000306388
3	chr19:20079411:G:A	20079411	NA,A	NA,G	NA,1	NA,inf	NA,inf	NA,0.50509	0.000153042	0.000306023
3	chr19:18616076:C:T	18616076	NA,T	NA,C	NA,1	NA,inf	NA,inf	NA,0.522013	0.000153023	0.00030599
3	chr19:19003431:G:A	19003431	NA,A	NA,G	NA,1	NA,-inf	NA,inf	NA,0.494515	0.000152903	0.000305763
3	chr19:18943775:C:T	18943775	NA,T	NA,C	NA,1	NA,-inf	NA,inf	NA,0.53523	0.000152766	0.000305481
3	chr19:19061452:T:C	19061452	NA,C	NA,T	NA,1	NA,-inf	NA,inf	NA,0.494483	0.000152757	0.00030547
3	chr19:18886094:GCCA:G	18886094	NA,G	NA,GCCA	NA,1	NA,-inf	NA,inf	NA,0.542111	0.000152751	0.000305451
3	chr19:19170715:C:A	19170715	NA,A	NA,C	NA,1	NA,inf	NA,inf	NA,0.51389	0.000152506	0.000304953
3	chr19:20234492:G:A	20234492	NA,A	NA,G	NA,1	NA,inf	NA,inf	NA,0.509138	0.00015247	0.00030488
3	chr19:20173549:G:A	20173549	NA,A	NA,G	NA,1	NA,inf	NA,inf	NA,0.516934	0.000152445	0.00030483
3	chr19:19099342:G:A	19099342	NA,A	NA,G	NA,1	NA,inf	NA,inf	NA,0.470357	0.000152419	0.000304775
3	chr19:19773509:C:T	19773509	NA,T	NA,C	NA,1	NA,inf	NA,inf	NA,0.52612	0.000152369	0.00030468
3	chr19:18625258:A:G	18625258	NA,G	NA,A	NA,1	NA,inf	NA,inf	NA,0.536638	0.000152256	0.000304449
3	chr19:18665662:G:A	18665662	NA,A	NA,G	NA,1	NA,inf	NA,inf	NA,0.522915	0.000152215	0.000304374
3	chr19:18819756:G:A	18819756	NA,A	NA,G	NA,1	NA,inf	NA,inf	NA,0.533276	0.000152195	0.000304334
3	chr19:19099541:A:G	19099541	NA,G	NA,A	NA,1	NA,inf	NA,inf	NA,0.46934	0.000152195	0.000304328
3	chr19:18675932:G:A	18675932	NA,A	NA,G	NA,1	NA,-inf	NA,inf	NA,0.58656	0.000152101	0.000304154
3	chr19:19091847:A:G	19091847	NA,G	NA,A	NA,1	NA,inf	NA,inf	NA,0.467669	0.000151823	0.000303584
3	chr19:19093955:C:T	19093955	NA,T	NA,C	NA,1	NA,inf	NA,inf	NA,0.467669	0.000151823	0.000303584
3	chr19:19989662:G:A	19989662	A,NA	G,NA	1,NA	-inf,NA	inf,NA	1.11044,NA	0.000151758	0.000303439
3	chr19:19102109:C:T	19102109	NA,T	NA,C	NA,1	NA,inf	NA,inf	NA,0.46703	0.000151684	0.000303306
3	chr19:19975088:GCA:G	19975088	G,NA	GCA,NA	1,NA	-inf,NA	inf,NA	1.1093,NA	0.000151553	0.000303029
3	chr19:20037444:T:C	20037444	NA,C	NA,T	NA,1	NA,inf	NA,inf	NA,0.493206	0.000151432	0.000302799
3	chr19:18555789:G:A	18555789	NA,A	NA,G	NA,1	NA,inf	NA,inf	NA,0.509641	0.000151327	0.0003026
3	chr19:19039706:T:C	19039706	NA,C	NA,T	NA,1	NA,-inf	NA,inf	NA,0.602356	0.000151275	0.000302496
3	chr19:20037445:G:T	20037445	NA,T	NA,G	NA,1	NA,inf	NA,inf	NA,0.492332	0.000151234	0.000302403
3	chr19:19229575:G:A	19229575	NA,A	NA,G	NA,1	NA,-inf	NA,inf	NA,0.474007	0.000151202	0.000302355
3	chr19:20325021:T:G	20325021	G,NA	T,NA	1,NA	inf,NA	inf,NA	0.961704,NA	0.000151156	0.00030226
3	chr19:19178371:G:A	19178371	NA,A	NA,G	NA,1	NA,-inf	NA,inf	NA,0.485432	0.000150943	0.000301837
3	chr19:20282837:G:T	20282837	NA,T	NA,G	NA,1	NA,inf	NA,inf	NA,0.527999	0.000150851	0.000301641
3	chr19:18695375:G:A	18695375	NA,A	NA,G	NA,1	NA,inf	NA,inf	NA,0.526234	0.000150821	0.000301581
3	chr19:19453614:G:A	19453614	NA,A	NA,G	NA,1	NA,-inf	NA,inf	NA,0.663976	0.000150789	0.000301523
3	chr19:20068526:G:A	20068526	NA,A	NA,G	NA,1	NA,inf	NA,inf	NA,0.527628	0.000150745	0.000301431
3	chr19:18667429:C:T	18667429	NA,T	NA,C	NA,1	NA,-inf	NA,inf	NA,0.507231	0.000150734	0.000301417
3	chr19:18616585:G:T	18616585	NA,T	NA,G	NA,1	NA,inf	NA,inf	NA,0.515857	0.000150725	0.000301393
3	chr19:18769767:G:A	18769767	NA,A	NA,G	NA,1	NA,-inf	NA,inf	NA,0.521149	0.000150429	0.000300802
3	chr19:19509152:A:G	19509152	G,NA	A,NA	1,NA	-inf,NA	inf,NA	1.19513,NA	0.000150423	0.000300781
3	chr19:20259850:A:T	20259850	T,NA	A,NA	1,NA	-inf,NA	inf,NA	1.00639,NA	0.000150394	0.00030073
3	chr19:18574317:A:G	18574317	NA,G	NA,A	NA,1	NA,inf	NA,inf	NA,0.503923	0.000150323	0.000300593
3	chr19:19958053:C:T	19958053	NA,T	NA,C	NA,1	NA,inf	NA,inf	NA,0.529202	0.000150304	0.00030055
3	chr19:18731119:G:A	18731119	NA,A	NA,G	NA,1	NA,-inf	NA,inf	NA,0.493409	0.000150287	0.000300523
3	chr19:20106728:C:T	20106728	NA,T	NA,C	NA,1	NA,inf	NA,inf	NA,0.532609	0.000150171	0.000300281
3	chr19:19492866:A:C	19492866	NA,C	NA,A	NA,1	NA,inf	NA,inf	NA,0.539317	0.000150074	0.000300092
3	chr19:20066455:G:T	20066455	NA,T	NA,G	NA,1	NA,-inf	NA,inf	NA,0.491397	0.00014984	0.000299633
3	chr19:19958630:T:A	19958630	NA,A	NA,T	NA,1	NA,inf	NA,inf	NA,0.52669	0.000149797	0.000299536
3	chr19:19984745:A:G	19984745	NA,G	NA,A	NA,1	NA,-inf	NA,inf	NA,0.502338	0.00014968	0.000299308
3	chr19:19982965:C:T	19982965	NA,T	NA,C	NA,1	NA,-inf	NA,inf	NA,0.502319	0.000149675	0.000299299
3	chr19:19909122:G:A	19909122	A,A	G,G	1,1	-inf,inf	inf,inf	1.12465,0.122959	0.000149632	0.000299219
3	chr19:19029173:G:A	19029173	NA,A	NA,G	NA,1	NA,inf	NA,inf	NA,0.540639	0.000149579	0.000299102
3	chr19:19044863:G:A	19044863	A,NA	G,NA	1,NA	inf,NA	inf,NA	3.24944,NA	0.000149472	0.00029898
3	chr19:19966998:C:T	19966998	T,NA	C,NA	1,NA	-inf,NA	inf,NA	1.09818,NA	0.000149379	0.000298683
3	chr19:20120002:A:G	20120002	NA,G	NA,A	NA,1	NA,-inf	NA,inf	NA,0.478761	0.000149309	0.000298575
3	chr19:19959542:T:C	19959542	NA,C	NA,T	NA,1	NA,inf	NA,inf	NA,0.524204	0.000149291	0.000298525
3	chr19:20241204:G:A	20241204	NA,A	NA,G	NA,1	NA,inf	NA,inf	NA,0.51426	0.000149182	0.000298298
3	chr19:20291528:AGAGT:A	20291528	NA,A	NA,AGAGT	NA,1	NA,inf	NA,inf	NA,0.520129	0.000149118	0.000298176
3	chr19:20157814:C:T	20157814	T,NA	C,NA	1,NA	inf,NA	inf,NA	0.687932,NA	0.000149087	0.000298131
3	chr19:19669099:G:GGT	19669099	NA,GGT	NA,G	NA,1	NA,inf	NA,inf	NA,0.521933	0.000149054	0.00029805
3	chr19:20047141:G:A	20047141	A,NA	G,NA	1,NA	-inf,NA	inf,NA	1.08265,NA	0.000149048	0.000298024
3	chr19:19774931:T:C	19774931	C,C	T,T	1,1	-inf,-inf	inf,inf	1.23533,0.124606	0.000148956	0.000297836
3	chr19:19277691:A:T	19277691	T,T	A,A	1,1	inf,-inf	inf,inf	8.59714,0.250621	0.000148838	0.00241586
3	chr19:19106857:C:T	19106857	NA,T	NA,C	NA,1	NA,inf	NA,inf	NA,0.45449	0.000148823	0.000297585
3	chr19:19328339:T:C	19328339	NA,C	NA,T	NA,1	NA,inf	NA,inf	NA,0.531461	0.000148761	0.000297466
3	chr19:20243441:C:T	20243441	NA,T	NA,C	NA,1	NA,inf	NA,inf	NA,0.505982	0.000148742	0.000297428
3	chr19:19699048:T:C	19699048	NA,C	NA,T	NA,1	NA,-inf	NA,inf	NA,0.619822	0.000148701	0.000297349
3	chr19:20208763:G:A	20208763	NA,A	NA,G	NA,1	NA,inf	NA,inf	NA,0.492786	0.00014869	0.000297323
3	chr19:19917415:A:G	19917415	NA,G	NA,A	NA,1	NA,inf	NA,inf	NA,0.521865	0.00014862	0.000297177
3	chr19:18679699:C:T	18679699	T,NA	C,NA	1,NA	inf,NA	inf,NA	0.771788,NA	0.000148602	0.000297155
3	chr19:20331143:C:A	20331143	NA,A	NA,C	NA,1	NA,inf	NA,inf	NA,0.47779	0.000148062	0.000296072
3	chr19:20233800:G:T	20233800	NA,T	NA,G	NA,1	NA,inf	NA,inf	NA,0.510219	0.00014806	0.000296055
3	chr19:19925367:T:C	19925367	C,C	T,T	1,1	-inf,inf	inf,inf	1.11399,0.123232	0.000148011	0.000295978
3	chr19:20086083:C:T	20086083	NA,T	NA,C	NA,1	NA,inf	NA,inf	NA,0.507637	0.000147965	0.000295865
3	chr19:19003834:A:G	19003834	NA,G	NA,A	NA,1	NA,inf	NA,inf	NA,0.52289	0.000147918	0.000295779
3	chr19:18695296:C:T	18695296	NA,T	NA,C	NA,1	NA,inf	NA,inf	NA,0.511406	0.000147857	0.000295654
3	chr19:19949776:A:C	19949776	NA,C	NA,A	NA,1	NA,inf	NA,inf	NA,0.517249	0.000147856	0.000295655
3	chr19:20365683:A:G	20365683	NA,G	NA,A	NA,1	NA,inf	NA,inf	NA,0.50345	0.000147582	0.0002951
3	chr19:19119311:T:G	19119311	G,G	T,T	1,1	-inf,inf	inf,inf	1.04589,1.05672	0.000147528	0.000295014
3	chr19:18947123:A:G	18947123	NA,G	NA,A	NA,1	NA,inf	NA,inf	NA,0.456649	0.000147466	0.000294879
3	chr19:18544835:C:T	18544835	NA,T	NA,C	NA,1	NA,inf	NA,inf	NA,0.491568	0.000147389	0.000294718
3	chr19:19104883:C:T	19104883	NA,T	NA,C	NA,1	NA,inf	NA,inf	NA,0.447726	0.000147382	0.000294706
3	chr19:18991934:G:A	18991934	NA,A	NA,G	NA,1	NA,inf	NA,inf	NA,0.529256	0.00014735	0.000294644
3	chr19:18901444:A:G	18901444	NA,G	NA,A	NA,1	NA,-inf	NA,inf	NA,0.498151	0.000147347	0.000294644
3	chr19:18657717:C:T	18657717	NA,T	NA,C	NA,1	NA,-inf	NA,inf	NA,0.562159	0.00014725	0.000294453
3	chr19:18712855:G:A	18712855	NA,A	NA,G	NA,1	NA,-inf	NA,inf	NA,0.506812	0.000147229	0.000294405
3	chr19:18740177:C:G	18740177	NA,G	NA,C	NA,1	NA,-inf	NA,inf	NA,0.476589	0.000147161	0.000294271
3	chr19:18563917:C:T	18563917	NA,T	NA,C	NA,1	NA,inf	NA,inf	NA,0.484717	0.000147113	0.000294168
3	chr19:18968797:T:A	18968797	NA,A	NA,T	NA,1	NA,-inf	NA,inf	NA,0.546736	0.000146963	0.000293879
3	chr19:18740780:G:A	18740780	NA,A	NA,G	NA,1	NA,-inf	NA,inf	NA,0.475358	0.000146907	0.000293763
3	chr19:18739151:G:A	18739151	NA,A	NA,G	NA,1	NA,-inf	NA,inf	NA,0.475329	0.0001469	0.00029375
3	chr19:19963220:C:T	19963220	T,NA	C,NA	1,NA	-inf,NA	inf,NA	1.08773,NA	0.000146869	0.000293665
3	chr19:18945819:C:T	18945819	NA,T	NA,C	NA,1	NA,inf	NA,inf	NA,0.476295	0.000146867	0.000293675
3	chr19:20082739:C:T	20082739	NA,T	NA,C	NA,1	NA,inf	NA,inf	NA,0.501103	0.000146745	0.000293425
3	chr19:18624025:C:T	18624025	NA,T	NA,C	NA,1	NA,-inf	NA,inf	NA,0.556261	0.000146707	0.000293368
3	chr19:18893813:C:T	18893813	NA,T	NA,C	NA,1	NA,inf	NA,inf	NA,0.504201	0.000146517	0.000292988
3	chr19:20272698:C:T	20272698	NA,T	NA,C	NA,1	NA,-inf	NA,inf	NA,0.492711	0.000146512	0.000292977
3	chr19:19785074:G:A	19785074	A,NA	G,NA	1,NA	inf,NA	inf,NA	0.655201,NA	0.000146509	0.000292981
3	chr19:20059851:T:C	20059851	C,C	T,T	1,1	-inf,-inf	inf,inf	1.13789,0.153347	0.000146494	0.000292969
3	chr19:19930838:T:C	19930838	NA,C	NA,T	NA,1	NA,inf	NA,inf	NA,0.521032	0.000146376	0.000292694
3	chr19:19299941:G:A	19299941	A,NA	G,NA	1,NA	inf,NA	inf,NA	3.38411,NA	0.000146362	0.000292769
3	chr19:19934579:T:C	19934579	NA,C	NA,T	NA,1	NA,-inf	NA,inf	NA,0.469863	0.00014607	0.000292094
3	chr19:19982113:C:T	19982113	NA,T	NA,C	NA,1	NA,-inf	NA,inf	NA,0.485033	0.000146066	0.000292082
3	chr19:20195312:G:A	20195312	A,A	G,G	1,1	inf,inf	inf,inf	1.25059,0.854025	0.000146057	0.000292051
3	chr19:20033824:G:A	20033824	NA,A	NA,G	NA,1	NA,-inf	NA,inf	NA,0.501756	0.000146018	0.000291987
3	chr19:19526984:C:T	19526984	T,NA	C,NA	1,NA	-inf,NA	inf,NA	1.1731,NA	0.000145885	0.000291707
3	chr19:19412988:G:A	19412988	NA,A	NA,G	NA,1	NA,-inf	NA,inf	NA,0.47511	0.000145884	0.000291718
3	chr19:19122665:C:A	19122665	NA,A	NA,C	NA,1	NA,-inf	NA,inf	NA,0.450231	0.000145833	0.000291615
3	chr19:20066971:A:G	20066971	NA,G	NA,A	NA,1	NA,inf	NA,inf	NA,0.472731	0.000145788	0.000291523
3	chr19:18510809:T:C	18510809	NA,C	NA,T	NA,1	NA,-inf	NA,inf	NA,0.46259	0.000145775	0.000291504
3	chr19:19510946:T:C	19510946	NA,C	NA,T	NA,1	NA,inf	NA,inf	NA,0.535391	0.000145544	0.00029103
3	chr19:19943937:A:G	19943937	G,G	A,A	1,1	-inf,inf	inf,inf	1.09966,0.137359	0.000145461	0.000290877
3	chr19:18998748:C:T	18998748	NA,T	NA,C	NA,1	NA,inf	NA,inf	NA,0.519416	0.000145394	0.000290733
3	chr19:18956510:T:C	18956510	NA,C	NA,T	NA,1	NA,-inf	NA,inf	NA,0.456964	0.000145253	0.00029046
3	chr19:18800939:G:A	18800939	NA,A	NA,G	NA,1	NA,inf	NA,inf	NA,0.455683	0.00014514	0.000290226
3	chr19:20050577:G:A	20050577	NA,A	NA,G	NA,1	NA,-inf	NA,inf	NA,0.474756	0.000145064	0.00029008
3	chr19:19664055:G:A	19664055	NA,A	NA,G	NA,1	NA,inf	NA,inf	NA,0.501209	0.000145032	0.000290007
3	chr19:19957379:C:A	19957379	A,NA	C,NA	1,NA	-inf,NA	inf,NA	1.04723,NA	0.000144891	0.000289712
3	chr19:19136408:C:G	19136408	NA,G	NA,C	NA,1	NA,inf	NA,inf	NA,0.516933	0.000144824	0.000289592
3	chr19:18810285:C:T	18810285	NA,T	NA,C	NA,1	NA,inf	NA,inf	NA,0.49305	0.000144777	0.000289501
3	chr19:19166686:G:A	19166686	NA,A	NA,G	NA,1	NA,inf	NA,inf	NA,0.390644	0.000144646	0.000289248
3	chr19:19925873:T:C	19925873	NA,C	NA,T	NA,1	NA,inf	NA,inf	NA,0.491451	0.000144645	0.000289237
3	chr19:18575237:A:G	18575237	NA,G	NA,A	NA,1	NA,inf	NA,inf	NA,0.471391	0.000144605	0.000289153
3	chr19:19922841:A:G	19922841	G,G	A,A	1,1	-inf,inf	inf,inf	1.10723,0.104482	0.000144603	0.000289163
3	chr19:20002505:C:T	20002505	NA,T	NA,C	NA,1	NA,-inf	NA,inf	NA,0.479474	0.000144578	0.000289108
3	chr19:19974874:G:A	19974874	NA,A	NA,G	NA,1	NA,inf	NA,inf	NA,0.4841	0.000144526	0.000288997
3	chr19:19105810:C:G	19105810	NA,G	NA,C	NA,1	NA,inf	NA,inf	NA,0.434152	0.000144472	0.000288887
3	chr19:19091592:T:C	19091592	C,NA	T,NA	1,NA	-inf,NA	inf,NA	0.484993,NA	0.000144469	0.000288957
3	chr19:19917443:T:A	19917443	NA,A	NA,T	NA,1	NA,inf	NA,inf	NA,0.490362	0.000144431	0.000288809
3	chr19:19769209:G:A	19769209	NA,A	NA,G	NA,1	NA,-inf	NA,inf	NA,0.47482	0.000144418	0.000288789
3	chr19:20141961:A:C	20141961	NA,C	NA,A	NA,1	NA,-inf	NA,inf	NA,0.450213	0.000144403	0.000288764
3	chr19:19821082:T:C	19821082	NA,C	NA,T	NA,1	NA,inf	NA,inf	NA,0.467159	0.000144297	0.000288533
3	chr19:20168060:G:T	20168060	NA,T	NA,G	NA,1	NA,inf	NA,inf	NA,0.472841	0.000144214	0.000288374
3	chr19:19316580:C:T	19316580	NA,T	NA,C	NA,1	NA,inf	NA,inf	NA,0.507722	0.000144142	0.000288232
3	chr19:19591070:G:C	19591070	NA,C	NA,G	NA,1	NA,inf	NA,inf	NA,0.502053	0.000144138	0.000288223
3	chr19:20316302:G:A	20316302	NA,A	NA,G	NA,1	NA,-inf	NA,inf	NA,0.477478	0.000144108	0.000288169
3	chr19:19186245:G:C	19186245	NA,C	NA,G	NA,1	NA,-inf	NA,inf	NA,0.460831	0.000144083	0.000288122
3	chr19:20196661:C:T	20196661	NA,T	NA,C	NA,1	NA,inf	NA,inf	NA,0.471073	0.000144074	0.000288094
3	chr19:18799983:G:A	18799983	NA,A	NA,G	NA,1	NA,inf	NA,inf	NA,0.450285	0.000144049	0.000288046
3	chr19:19055086:T:C	19055086	NA,C	NA,T	NA,1	NA,-inf	NA,inf	NA,0.458195	0.000143838	0.000287627
3	chr19:19034693:C:T	19034693	T,T	C,C	1,1	inf,inf	inf,inf	1.10577,0.0508966	0.00014377	0.000287514
3	chr19:18702164:T:G	18702164	NA,G	NA,T	NA,1	NA,-inf	NA,inf	NA,0.462361	0.000143727	0.000287407
3	chr19:20078698:C:T	20078698	T,NA	C,NA	1,NA	-inf,NA	inf,NA	1.05781,NA	0.000143468	0.000286866
3	chr19:18909060:T:G	18909060	NA,G	NA,T	NA,1	NA,inf	NA,inf	NA,0.470544	0.000143243	0.000286431
3	chr19:19769762:G:A	19769762	NA,A	NA,G	NA,1	NA,-inf	NA,inf	NA,0.467887	0.000143041	0.000286037
3	chr19:19126355:G:C	19126355	NA,C	NA,G	NA,1	NA,inf	NA,inf	NA,0.514112	0.000142884	0.000285718
3	chr19:19028536:C:T	19028536	NA,T	NA,C	NA,1	NA,inf	NA,inf	NA,0.427638	0.000142834	0.000285611
3	chr19:19631966:T:C	19631966	NA,C	NA,T	NA,1	NA,-inf	NA,inf	NA,0.621065	0.000142713	0.000285379
3	chr19:20042954:A:C	20042954	C,C	A,A	1,1	inf,-inf	inf,inf	0.0571718,1.5587	0.000142673	0.000285271
3	chr19:19500088:A:G	19500088	NA,G	NA,A	NA,1	NA,-inf	NA,inf	NA,0.642589	0.000142624	0.000285206
3	chr19:18937086:G:A	18937086	A,NA	G,NA	1,NA	-inf,NA	inf,NA	1.15059,NA	0.000142614	0.000285164
3	chr19:19687656:T:C	19687656	NA,C	NA,T	NA,1	NA,inf	NA,inf	NA,0.488988	0.000142376	0.000284697
3	chr19:20036751:A:G	20036751	G,G	A,A	1,1	inf,-inf	inf,inf	0.0368963,1.56999	0.000142374	0.000284672
3	chr19:18542499:T:C	18542499	NA,C	NA,T	NA,1	NA,inf	NA,inf	NA,0.467462	0.000142367	0.000284681
3	chr19:19969799:C:T	19969799	T,NA	C,NA	1,NA	-inf,NA	inf,NA	1.0671,NA	0.000142329	0.000284587
3	chr19:19757423:AAACAAACT:A	19757423	NA,A	NA,AAACAAACT	NA,1	NA,inf	NA,inf	NA,0.489807	0.000142262	0.000284473
3	chr19:19340646:T:A	19340646	NA,A	NA,T	NA,1	NA,inf	NA,inf	NA,0.508075	0.000142198	0.000284342
3	chr19:18946084:T:C	18946084	NA,C	NA,T	NA,1	NA,inf	NA,inf	NA,0.452213	0.00014199	0.000283929
3	chr19:19661688:C:T	19661688	NA,T	NA,C	NA,1	NA,inf	NA,inf	NA,0.512512	0.000141844	0.000283631
3	chr19:19057864:G:A	19057864	NA,A	NA,G	NA,1	NA,-inf	NA,inf	NA,0.446537	0.000141776	0.000283509
3	chr19:20194069:C:T	20194069	T,T	C,C	1,1	inf,-inf	inf,inf	0.111985,1.54838	0.000141482	0.000282921
3	chr19:18577580:G:T	18577580	NA,T	NA,G	NA,1	NA,inf	NA,inf	NA,0.459773	0.00014144	0.000282826
3	chr19:19146829:T:C	19146829	NA,C	NA,T	NA,1	NA,-inf	NA,inf	NA,0.475876	0.000141371	0.000282697
3	chr19:19055728:T:C	19055728	NA,C	NA,T	NA,1	NA,-inf	NA,inf	NA,0.446913	0.000141286	0.000282529
3	chr19:20000800:T:C	20000800	C,NA	T,NA	1,NA	-inf,NA	inf,NA	1.06331,NA	0.000141232	0.000282394
3	chr19:18660475:G:A	18660475	NA,A	NA,G	NA,1	NA,inf	NA,inf	NA,0.48027	0.000141154	0.000282255
3	chr19:18574668:G:A	18574668	NA,A	NA,G	NA,1	NA,inf	NA,inf	NA,0.458076	0.000141119	0.000282186
3	chr19:20091053:G:A	20091053	NA,A	NA,G	NA,1	NA,-inf	NA,inf	NA,0.449392	0.000141076	0.000282107
3	chr19:18958998:G:A	18958998	NA,A	NA,G	NA,1	NA,inf	NA,inf	NA,0.399358	0.000140966	0.000281877
3	chr19:19367372:C:G	19367372	NA,G	NA,C	NA,1	NA,inf	NA,inf	NA,0.479947	0.00014089	0.000281731
3	chr19:19044651:G:A	19044651	NA,A	NA,G	NA,1	NA,-inf	NA,inf	NA,0.44177	0.000140885	0.000281726
3	chr19:20123817:A:G	20123817	NA,G	NA,A	NA,1	NA,-inf	NA,inf	NA,0.432598	0.000140875	0.000281709
3	chr19:20209684:A:G	20209684	G,G	A,A	1,1	inf,-inf	inf,inf	0.175261,1.52369	0.000140799	0.000281541
3	chr19:19388823:C:T	19388823	NA,T	NA,C	NA,1	NA,-inf	NA,inf	NA,0.577046	0.000140789	0.000281532
3	chr19:18631372:C:A	18631372	NA,A	NA,C	NA,1	NA,inf	NA,inf	NA,0.476325	0.000140713	0.000281372
3	chr19:19754708:C:T	19754708	NA,T	NA,C	NA,1	NA,inf	NA,inf	NA,0.443539	0.000140688	0.000281322
3	chr19:19424785:G:T	19424785	NA,T	NA,G	NA,1	NA,inf	NA,inf	NA,0.509376	0.000140627	0.000281201
3	chr19:20194060:CAAT:C	20194060	NA,C	NA,CAAT	NA,1	NA,inf	NA,inf	NA,0.471769	0.000140606	0.000281152
3	chr19:20190179:T:G	20190179	NA,G	NA,T	NA,1	NA,-inf	NA,inf	NA,0.435973	0.000140598	0.000281156
3	chr19:19179145:G:A	19179145	A,NA	G,NA	1,NA	-inf,NA	inf,NA	1.18164,NA	0.000140586	0.00028111
3	chr19:18528457:C:T	18528457	NA,T	NA,C	NA,1	NA,-inf	NA,inf	NA,0.46268	0.000140574	0.000281102
3	chr19:19908668:C:T	19908668	NA,T	NA,C	NA,1	NA,inf	NA,inf	NA,0.4693	0.000140506	0.000280963
3	chr19:18985697:C:T	18985697	NA,T	NA,C	NA,1	NA,-inf	NA,inf	NA,0.439646	0.000140328	0.000280613
3	chr19:19808572:G:A	19808572	NA,A	NA,G	NA,1	NA,-inf	NA,inf	NA,0.453438	0.000140255	0.000280463
3	chr19:19869537:T:G	19869537	NA,G	NA,T	NA,1	NA,-inf	NA,inf	NA,0.452338	0.000140235	0.000280423
3	chr19:19600678:G:A	19600678	NA,A	NA,G	NA,1	NA,inf	NA,inf	NA,0.480773	0.000140222	0.000280394
3	chr19:18789478:C:T	18789478	NA,T	NA,C	NA,1	NA,inf	NA,inf	NA,0.465819	0.000140212	0.000280367
3	chr19:19030426:G:A	19030426	NA,A	NA,G	NA,1	NA,inf	NA,inf	NA,0.491708	0.000140161	0.000280271
3	chr19:20016865:GAATTT:G	20016865	NA,G	NA,GAATTT	NA,1	NA,inf	NA,inf	NA,0.47545	0.000140125	0.000280197
3	chr19:19806704:A:T	19806704	NA,T	NA,A	NA,1	NA,inf	NA,inf	NA,0.443597	0.000139999	0.000279939
3	chr19:18847753:A:T	18847753	NA,T	NA,A	NA,1	NA,-inf	NA,inf	NA,0.456632	0.000139959	0.00027987
3	chr19:19614301:C:T	19614301	NA,T	NA,C	NA,1	NA,-inf	NA,inf	NA,0.436707	0.000139956	0.000279848
3	chr19:18863056:AC:A	18863056	NA,A	NA,AC	NA,1	NA,-inf	NA,inf	NA,0.450546	0.000139922	0.0002798
3	chr19:18898799:G:A	18898799	NA,A	NA,G	NA,1	NA,inf	NA,inf	NA,0.465009	0.000139842	0.000279642
3	chr19:19605658:C:T	19605658	NA,T	NA,C	NA,1	NA,-inf	NA,inf	NA,0.540233	0.000139788	0.000279531
3	chr19:18718719:C:T	18718719	T,T	C,C	1,1	-inf,inf	inf,inf	0.761788,0.729951	0.000139772	0.000279521
3	chr19:20075735:A:G	20075735	NA,G	NA,A	NA,1	NA,inf	NA,inf	NA,0.472517	0.000139722	0.000279389
3	chr19:19307582:TG:T	19307582	T,NA	TG,NA	1,NA	inf,NA	inf,NA	3.32449,NA	0.0001397	0.000279436
3	chr19:19304082:C:A	19304082	NA,A	NA,C	NA,1	NA,inf	NA,inf	NA,0.483527	0.00013963	0.000279211
3	chr19:20115331:G:C	20115331	NA,C	NA,G	NA,1	NA,inf	NA,inf	NA,0.449015	0.000139591	0.000279122
3	chr19:19124306:T:G	19124306	G,G	T,T	1,1	-inf,inf	inf,inf	0.946262,1.16969	0.000139572	0.000279105
3	chr19:19613297:C:T	19613297	NA,T	NA,C	NA,1	NA,-inf	NA,inf	NA,0.599527	0.000139528	0.000279011
3	chr19:19088585:G:A	19088585	NA,A	NA,G	NA,1	NA,-inf	NA,inf	NA,0.483067	0.000139487	0.000278929
3	chr19:18921752:C:T	18921752	NA,T	NA,C	NA,1	NA,-inf	NA,inf	NA,0.454787	0.000139468	0.000278892
3	chr19:19011761:C:T	19011761	NA,T	NA,C	NA,1	NA,inf	NA,inf	NA,0.477811	0.000139299	0.000278548
3	chr19:19756409:A:C	19756409	NA,C	NA,A	NA,1	NA,inf	NA,inf	NA,0.467975	0.000139283	0.000278512
3	chr19:19641347:C:T	19641347	NA,T	NA,C	NA,1	NA,inf	NA,inf	NA,0.471441	0.000139257	0.000278466
3	chr19:20105902:A:G	20105902	NA,G	NA,A	NA,1	NA,inf	NA,inf	NA,0.438523	0.000139246	0.000278441
3	chr19:19004457:C:T	19004457	NA,T	NA,C	NA,1	NA,inf	NA,inf	NA,0.381228	0.000139223	0.000278393
3	chr19:19835828:A:G	19835828	G,G	A,A	1,1	-inf,-inf	inf,inf	1.74725,0.172407	0.00013922	0.000278371
3	chr19:19852996:G:A	19852996	NA,A	NA,G	NA,1	NA,-inf	NA,inf	NA,0.445874	0.00013919	0.00027833
3	chr19:20172445:C:T	20172445	NA,T	NA,C	NA,1	NA,-inf	NA,inf	NA,0.427047	0.000139173	0.000278308
3	chr19:19393911:C:CA	19393911	CA,NA	C,NA	1,NA	-inf,NA	inf,NA	1.19916,NA	0.000139152	0.000278241
3	chr19:20054893:G:C	20054893	C,NA	G,NA	1,NA	-inf,NA	inf,NA	1.04798,NA	0.00013913	0.000278192
3	chr19:20331209:A:T	20331209	T,T	A,A	1,1	-inf,-inf	inf,inf	1.39677,0.247062	0.000138942	0.000277826
3	chr19:19928252:C:T	19928252	NA,T	NA,C	NA,1	NA,-inf	NA,inf	NA,0.435526	0.000138867	0.000277688
3	chr19:18930643:T:C	18930643	NA,C	NA,T	NA,1	NA,-inf	NA,inf	NA,0.45465	0.000138828	0.000277617
3	chr19:20257751:G:C	20257751	C,C	G,G	1,1	-inf,-inf	inf,inf	1.08025,0.835497	0.000138824	0.000277591
3	chr19:19569429:G:A	19569429	NA,A	NA,G	NA,1	NA,-inf	NA,inf	NA,0.595824	0.000138759	0.000277473
3	chr19:19065803:G:A	19065803	A,NA	G,NA	1,NA	inf,NA	inf,NA	1.41042,NA	0.000138727	0.000277417
3	chr19:20127266:T:C	20127266	NA,C	NA,T	NA,1	NA,inf	NA,inf	NA,0.443777	0.000138678	0.000277298
3	chr19:18624092:A:T	18624092	NA,T	NA,A	NA,1	NA,inf	NA,inf	NA,0.464282	0.000138439	0.000276825
3	chr19:20075418:AT:A	20075418	A,NA	AT,NA	1,NA	-inf,NA	inf,NA	1.03557,NA	0.000138418	0.000276769
3	chr19:20163619:G:T	20163619	NA,T	NA,G	NA,1	NA,-inf	NA,inf	NA,0.422974	0.00013841	0.00027678
3	chr19:20084798:G:A	20084798	NA,A	NA,G	NA,1	NA,inf	NA,inf	NA,0.462704	0.000138372	0.000276692
3	chr19:18658622:T:TC	18658622	NA,TC	NA,T	NA,1	NA,inf	NA,inf	NA,0.443722	0.00013826	0.00027647
3	chr19:18769373:C:T	18769373	NA,T	NA,C	NA,1	NA,-inf	NA,inf	NA,0.458792	0.00013818	0.000276311
3	chr19:18931996:C:A	18931996	NA,A	NA,C	NA,1	NA,-inf	NA,inf	NA,0.450976	0.000138055	0.000276067
3	chr19:19851664:CAT:C	19851664	NA,C	NA,CAT	NA,1	NA,-inf	NA,inf	NA,0.441219	0.000138013	0.000275978
3	chr19:20097227:A:G	20097227	G,NA	A,NA	1,NA	-inf,NA	inf,NA	1.03143,NA	0.000137919	0.000275771
3	chr19:19035091:C:A	19035091	NA,A	NA,C	NA,1	NA,-inf	NA,inf	NA,0.414113	0.000137895	0.000275747
3	chr19:20069099:T:G	20069099	NA,G	NA,T	NA,1	NA,-inf	NA,inf	NA,0.450297	0.000137836	0.000275609
3	chr19:20230930:A:G	20230930	NA,G	NA,A	NA,1	NA,-inf	NA,inf	NA,0.42042	0.000137797	0.000275555
3	chr19:18789084:A:G	18789084	G,NA	A,NA	1,NA	inf,NA	inf,NA	0.878025,NA	0.000137765	0.000275486
3	chr19:18658214:G:A	18658214	NA,A	NA,G	NA,1	NA,inf	NA,inf	NA,0.461444	0.000137742	0.000275432
3	chr19:19017443:A:G	19017443	NA,G	NA,A	NA,1	NA,-inf	NA,inf	NA,0.425753	0.000137659	0.000275276
3	chr19:20106546:C:T	20106546	NA,T	NA,C	NA,1	NA,-inf	NA,inf	NA,0.436344	0.000137589	0.000275134
3	chr19:20169268:T:G	20169268	NA,G	NA,T	NA,1	NA,inf	NA,inf	NA,0.437661	0.000137516	0.00027498
3	chr19:20085296:TTGGCCGAGACTGGAGTGCAG:T	20085296	T,T	TTGGCCGAGACTGGAGTGCAG,TTGGCCGAGACTGGAGTGCAG	1,1	-inf,inf	inf,inf	1.00767,0.387911	0.000137422	0.000274806
3	chr19:19911247:A:G	19911247	G,G	A,A	1,1	-inf,inf	inf,inf	1.08436,0.126117	0.000137333	0.000274626
3	chr19:19572711:G:A	19572711	NA,A	NA,G	NA,1	NA,-inf	NA,inf	NA,0.422398	0.000137273	0.000274484
3	chr19:19936502:A:C	19936502	NA,C	NA,A	NA,1	NA,-inf	NA,inf	NA,0.465687	0.000137185	0.00027432
3	chr19:18987210:C:T	18987210	NA,T	NA,C	NA,1	NA,inf	NA,inf	NA,0.464988	0.000137154	0.000274259
3	chr19:19569263:T:C	19569263	NA,C	NA,T	NA,1	NA,inf	NA,inf	NA,0.456532	0.000137058	0.000274067
3	chr19:18602957:C:T	18602957	NA,T	NA,C	NA,1	NA,-inf	NA,inf	NA,0.467805	0.000136925	0.000273807
3	chr19:18709780:C:T	18709780	NA,T	NA,C	NA,1	NA,-inf	NA,inf	NA,0.417393	0.000136891	0.000273738
3	chr19:20061814:A:G	20061814	G,NA	A,NA	1,NA	-inf,NA	inf,NA	1.03727,NA	0.000136718	0.000273371
3	chr19:19577599:G:A	19577599	NA,A	NA,G	NA,1	NA,inf	NA,inf	NA,0.460869	0.000136595	0.000273143
3	chr19:19177002:T:C	19177002	NA,C	NA,T	NA,1	NA,inf	NA,inf	NA,0.334813	0.000136535	0.000273033
3	chr19:20062336:A:G	20062336	G,NA	A,NA	1,NA	-inf,NA	inf,NA	1.03623,NA	0.000136497	0.000272928
3	chr19:20052640:G:T	20052640	T,NA	G,NA	1,NA	-inf,NA	inf,NA	1.03623,NA	0.000136497	0.000272928
3	chr19:20072930:C:T	20072930	NA,T	NA,C	NA,1	NA,inf	NA,inf	NA,0.472927	0.000136429	0.000272806
3	chr19:18600131:A:G	18600131	NA,G	NA,A	NA,1	NA,-inf	NA,inf	NA,0.438936	0.000136394	0.000272741
3	chr19:18938689:A:T	18938689	NA,T	NA,A	NA,1	NA,-inf	NA,inf	NA,0.449654	0.000136385	0.000272728
3	chr19:20060670:G:C	20060670	C,NA	G,NA	1,NA	-inf,NA	inf,NA	1.03528,NA	0.000136298	0.00027253
3	chr19:18664454:G:GC	18664454	NA,GC	NA,G	NA,1	NA,-inf	NA,inf	NA,0.431813	0.000136187	0.00027233
3	chr19:18571354:T:C	18571354	NA,C	NA,T	NA,1	NA,inf	NA,inf	NA,0.420079	0.000136139	0.000272228
3	chr19:19158221:G:A	19158221	NA,A	NA,G	NA,1	NA,-inf	NA,inf	NA,0.399682	0.000136103	0.000272163
3	chr19:20075238:C:T	20075238	NA,T	NA,C	NA,1	NA,inf	NA,inf	NA,0.472008	0.000136095	0.000272137
3	chr19:18915167:C:T	18915167	NA,T	NA,C	NA,1	NA,-inf	NA,inf	NA,0.450302	0.000135986	0.000271928
3	chr19:18716559:A:G	18716559	NA,G	NA,A	NA,1	NA,-inf	NA,inf	NA,0.425479	0.000135984	0.000271926
3	chr19:20092616:C:T	20092616	T,NA	C,NA	1,NA	-inf,NA	inf,NA	1.02291,NA	0.000135973	0.000271882
3	chr19:20072960:CACATATAAATATATATATACAT:C	20072960	NA,C	NA,CACATATAAATATATATATACAT	NA,1	NA,inf	NA,inf	NA,0.47023	0.000135972	0.000271892
3	chr19:18512951:G:A	18512951	NA,A	NA,G	NA,1	NA,inf	NA,inf	NA,0.422022	0.000135852	0.000271653
3	chr19:20238354:G:A	20238354	NA,A	NA,G	NA,1	NA,-inf	NA,inf	NA,0.441503	0.000135583	0.000271105
3	chr19:19560457:C:T	19560457	T,T	C,C	1,1	inf,inf	inf,inf	5.99736,0.713925	0.000135514	0.000284116
3	chr19:18568106:A:G	18568106	NA,G	NA,A	NA,1	NA,inf	NA,inf	NA,0.436864	0.000135457	0.000270868
3	chr19:20135924:G:A	20135924	NA,A	NA,G	NA,1	NA,-inf	NA,inf	NA,0.440643	0.000135344	0.00027064
3	chr19:20240481:T:A	20240481	NA,A	NA,T	NA,1	NA,-inf	NA,inf	NA,0.415061	0.000135248	0.000270454
3	chr19:18598852:C:T	18598852	NA,T	NA,C	NA,1	NA,inf	NA,inf	NA,0.435849	0.000135205	0.000270363
3	chr19:20215054:T:C	20215054	NA,C	NA,T	NA,1	NA,inf	NA,inf	NA,0.441029	0.000135198	0.000270351
3	chr19:20119420:T:C	20119420	NA,C	NA,T	NA,1	NA,inf	NA,inf	NA,0.425122	0.000135173	0.000270291
3	chr19:19461099:C:T	19461099	NA,T	NA,C	NA,1	NA,-inf	NA,inf	NA,0.416659	0.00013516	0.000270275
3	chr19:19767230:T:C	19767230	NA,C	NA,T	NA,1	NA,-inf	NA,inf	NA,0.425507	0.000135158	0.000270279
3	chr19:20050586:A:G	20050586	NA,G	NA,A	NA,1	NA,inf	NA,inf	NA,0.414401	0.000135097	0.000270146
3	chr19:19598907:A:G	19598907	NA,G	NA,A	NA,1	NA,-inf	NA,inf	NA,0.593792	0.000135058	0.000270075
3	chr19:18590767:CCT:C	18590767	NA,C	NA,CCT	NA,1	NA,-inf	NA,inf	NA,0.457504	0.000135007	0.000269973
3	chr19:20205270:T:C	20205270	NA,C	NA,T	NA,1	NA,-inf	NA,inf	NA,0.405422	0.000134978	0.000269919
3	chr19:19110244:G:A	19110244	NA,A	NA,G	NA,1	NA,-inf	NA,inf	NA,0.405617	0.000134956	0.000269875
3	chr19:18989327:C:T	18989327	NA,T	NA,C	NA,1	NA,-inf	NA,inf	NA,0.456555	0.00013491	0.000269777
3	chr19:18878136:C:T	18878136	NA,T	NA,C	NA,1	NA,-inf	NA,inf	NA,0.438331	0.000134882	0.000269725
3	chr19:19586269:C:T	19586269	NA,T	NA,C	NA,1	NA,-inf	NA,inf	NA,0.589222	0.000134725	0.000269409
3	chr19:18558636:T:A	18558636	NA,A	NA,T	NA,1	NA,inf	NA,inf	NA,0.414883	0.000134616	0.000269184
3	chr19:20099143:C:T	20099143	NA,T	NA,C	NA,1	NA,inf	NA,inf	NA,0.411134	0.000134394	0.000268738
3	chr19:19848930:T:C	19848930	C,NA	T,NA	1,NA	-inf,NA	inf,NA	0.514017,NA	0.000134325	0.00026865
3	chr19:20098303:C:T	20098303	T,NA	C,NA	1,NA	-inf,NA	inf,NA	1.01535,NA	0.000134305	0.000268547
3	chr19:20302114:A:G	20302114	NA,G	NA,A	NA,1	NA,-inf	NA,inf	NA,0.433573	0.000134298	0.000268537
3	chr19:20024688:A:G	20024688	NA,G	NA,A	NA,1	NA,inf	NA,inf	NA,0.445018	0.000134212	0.000268375
3	chr19:18608071:A:C	18608071	NA,C	NA,A	NA,1	NA,-inf	NA,inf	NA,0.419032	0.000134129	0.000268215
3	chr19:19085248:G:A	19085248	NA,A	NA,G	NA,1	NA,-inf	NA,inf	NA,0.400394	0.000134082	0.000268122
3	chr19:18895650:T:C	18895650	NA,C	NA,T	NA,1	NA,-inf	NA,inf	NA,0.425449	0.000134078	0.000268115
3	chr19:19240622:G:A	19240622	A,NA	G,NA	1,NA	inf,NA	inf,NA	0.803907,NA	0.000133988	0.000268178
3	chr19:19507866:C:T	19507866	NA,T	NA,C	NA,1	NA,-inf	NA,inf	NA,0.402614	0.000133921	0.000267799
3	chr19:19099373:T:C	19099373	NA,C	NA,T	NA,1	NA,inf	NA,inf	NA,0.351217	0.000133881	0.000267714
3	chr19:19990943:GTGGGGTCATAAAAGGAATAGCAAAGTACCT:G	19990943	G,NA	GTGGGGTCATAAAAGGAATAGCAAAGTACCT,NA	1,NA	-inf,NA	inf,NA	1.03024,NA	0.000133875	0.000267685
3	chr19:19560138:C:T	19560138	NA,T	NA,C	NA,1	NA,-inf	NA,inf	NA,0.583702	0.000133862	0.000267684
3	chr19:19855912:T:G	19855912	NA,G	NA,T	NA,1	NA,-inf	NA,inf	NA,0.414815	0.000133846	0.000267647
3	chr19:19783139:T:C	19783139	NA,C	NA,T	NA,1	NA,inf	NA,inf	NA,0.430826	0.000133713	0.00026738
3	chr19:20373154:G:A	20373154	NA,A	NA,G	NA,1	NA,inf	NA,inf	NA,0.427326	0.000133701	0.000267352
3	chr19:19123343:G:T	19123343	NA,T	NA,G	NA,1	NA,-inf	NA,inf	NA,0.386209	0.000133571	0.000267098
3	chr19:19645124:G:C	19645124	NA,C	NA,G	NA,1	NA,inf	NA,inf	NA,0.439169	0.000133506	0.000266962
3	chr19:18670107:G:A	18670107	A,A	G,G	1,1	-inf,inf	inf,inf	0.912744,1.09843	0.000133406	0.000266778
3	chr19:20213439:G:A	20213439	NA,A	NA,G	NA,1	NA,-inf	NA,inf	NA,0.396692	0.000133372	0.000266708
3	chr19:18954034:G:A	18954034	NA,A	NA,G	NA,1	NA,inf	NA,inf	NA,0.42331	0.00013332	0.000266592
3	chr19:19194341:T:C	19194341	NA,C	NA,T	NA,1	NA,inf	NA,inf	NA,0.279239	0.000133313	0.000266576
3	chr19:19196467:T:G	19196467	NA,G	NA,T	NA,1	NA,inf	NA,inf	NA,0.279133	0.000133309	0.000266568
3	chr19:18704057:T:G	18704057	NA,G	NA,T	NA,1	NA,inf	NA,inf	NA,0.429707	0.000133288	0.000266528
3	chr19:18830650:C:T	18830650	NA,T	NA,C	NA,1	NA,inf	NA,inf	NA,0.420742	0.000133259	0.000266471
3	chr19:19871286:TC:T	19871286	NA,T	NA,TC	NA,1	NA,-inf	NA,inf	NA,0.416341	0.000133187	0.000266331
3	chr19:20253617:C:T	20253617	NA,T	NA,C	NA,1	NA,inf	NA,inf	NA,0.423245	0.000133105	0.000266155
3	chr19:19192186:T:C	19192186	NA,C	NA,T	NA,1	NA,inf	NA,inf	NA,0.278122	0.000133097	0.000266144
3	chr19:19740340:A:G	19740340	NA,G	NA,A	NA,1	NA,inf	NA,inf	NA,0.435602	0.000133052	0.000266056
3	chr19:19408759:C:T	19408759	NA,T	NA,C	NA,1	NA,inf	NA,inf	NA,0.401453	0.000133036	0.000266015
3	chr19:19764042:G:A	19764042	NA,A	NA,G	NA,1	NA,inf	NA,inf	NA,0.427634	0.000132956	0.000265862
3	chr19:20167544:C:T	20167544	NA,T	NA,C	NA,1	NA,-inf	NA,inf	NA,0.426092	0.000132889	0.000265718
3	chr19:18800065:A:G	18800065	NA,G	NA,A	NA,1	NA,inf	NA,inf	NA,0.4161	0.000132842	0.000265637
3	chr19:19279125:C:T	19279125	NA,T	NA,C	NA,1	NA,inf	NA,inf	NA,0.444273	0.000132836	0.000265625
3	chr19:19190006:T:C	19190006	NA,C	NA,T	NA,1	NA,inf	NA,inf	NA,0.276416	0.000132766	0.000265483
3	chr19:18703805:C:G	18703805	NA,G	NA,C	NA,1	NA,-inf	NA,inf	NA,0.403183	0.000132765	0.000265488
3	chr19:19767238:C:G	19767238	NA,G	NA,C	NA,1	NA,-inf	NA,inf	NA,0.411118	0.000132676	0.000265315
3	chr19:18746816:C:G	18746816	NA,G	NA,C	NA,1	NA,-inf	NA,inf	NA,0.425918	0.00013267	0.000265298
3	chr19:19738382:T:C	19738382	NA,C	NA,T	NA,1	NA,-inf	NA,inf	NA,0.540507	0.00013266	0.000265276
3	chr19:20079939:T:C	20079939	C,NA	T,NA	1,NA	inf,NA	inf,NA	0.580565,NA	0.000132628	0.000265219
3	chr19:18642506:G:A	18642506	NA,A	NA,G	NA,1	NA,inf	NA,inf	NA,0.432061	0.000132622	0.000265195
3	chr19:18703367:T:C	18703367	NA,C	NA,T	NA,1	NA,-inf	NA,inf	NA,0.403235	0.000132587	0.000265133
3	chr19:19019445:C:T	19019445	NA,T	NA,C	NA,1	NA,inf	NA,inf	NA,0.373192	0.000132565	0.000265079
3	chr19:18746914:C:T	18746914	NA,T	NA,C	NA,1	NA,-inf	NA,inf	NA,0.424917	0.000132496	0.00026495
3	chr19:20175742:G:C	20175742	NA,C	NA,G	NA,1	NA,inf	NA,inf	NA,0.408976	0.000132421	0.000264793
3	chr19:20306912:A:G	20306912	G,G	A,A	1,1	-inf,-inf	inf,inf	0.677231,1.28595	0.000132335	0.00026461
3	chr19:19692596:A:C	19692596	NA,C	NA,A	NA,1	NA,-inf	NA,inf	NA,0.550119	0.000132257	0.000264469
3	chr19:18758763:A:T	18758763	NA,T	NA,A	NA,1	NA,-inf	NA,inf	NA,0.406907	0.000132196	0.000264348
3	chr19:20310437:A:G	20310437	G,G	A,A	1,1	-inf,-inf	inf,inf	0.920119,0.913863	0.000132181	0.000264318
3	chr19:18989681:T:C	18989681	NA,C	NA,T	NA,1	NA,-inf	NA,inf	NA,0.3937	0.000132143	0.000264246
3	chr19:20170053:G:A	20170053	NA,A	NA,G	NA,1	NA,-inf	NA,inf	NA,0.387823	0.000132114	0.000264192
3	chr19:19308262:G:A	19308262	A,A	G,G	1,1	inf,-inf	inf,inf	8.38613,0.347381	0.000132035	0.00173901
3	chr19:19682441:G:A	19682441	NA,A	NA,G	NA,1	NA,-inf	NA,inf	NA,0.529604	0.000132015	0.000263989
3	chr19:19140112:G:A	19140112	NA,A	NA,G	NA,1	NA,-inf	NA,inf	NA,0.51298	0.000131961	0.000263877
3	chr19:20187064:T:G	20187064	G,G	T,T	1,1	inf,-inf	inf,inf	0.103999,1.51388	0.000131878	0.000263717
3	chr19:18509058:C:T	18509058	NA,T	NA,C	NA,1	NA,inf	NA,inf	NA,0.418287	0.000131857	0.000263668
3	chr19:18964949:A:G	18964949	NA,G	NA,A	NA,1	NA,inf	NA,inf	NA,0.411301	0.000131782	0.000263518
3	chr19:20346644:A:G	20346644	NA,G	NA,A	NA,1	NA,inf	NA,inf	NA,0.405922	0.000131739	0.00026343
3	chr19:18616590:G:A	18616590	NA,A	NA,G	NA,1	NA,inf	NA,inf	NA,0.410181	0.000131728	0.000263411
3	chr19:18718167:C:T	18718167	NA,T	NA,C	NA,1	NA,-inf	NA,inf	NA,0.398956	0.000131639	0.000263237
3	chr19:19712444:G:A	19712444	NA,A	NA,G	NA,1	NA,-inf	NA,inf	NA,0.381502	0.000131637	0.000263234
3	chr19:19767212:A:T	19767212	NA,T	NA,A	NA,1	NA,-inf	NA,inf	NA,0.404481	0.000131563	0.000263091
3	chr19:19783511:C:T	19783511	NA,T	NA,C	NA,1	NA,inf	NA,inf	NA,0.417178	0.000131542	0.000263039
3	chr19:18576229:C:G	18576229	NA,G	NA,C	NA,1	NA,inf	NA,inf	NA,0.394366	0.000131504	0.000262959
3	chr19:20174956:A:G	20174956	NA,G	NA,A	NA,1	NA,-inf	NA,inf	NA,0.417607	0.000131443	0.000262827
3	chr19:19113359:C:T	19113359	NA,T	NA,C	NA,1	NA,-inf	NA,inf	NA,0.386094	0.00013144	0.000262842
3	chr19:19121930:T:C	19121930	NA,C	NA,T	NA,1	NA,-inf	NA,inf	NA,0.389367	0.000131379	0.000262718
3	chr19:18965183:G:A	18965183	A,NA	G,NA	1,NA	inf,NA	inf,NA	0.679096,NA	0.000131367	0.000262699
3	chr19:18525344:A:G	18525344	NA,G	NA,A	NA,1	NA,-inf	NA,inf	NA,0.391538	0.000131353	0.000262666
3	chr19:20178298:C:T	20178298	NA,T	NA,C	NA,1	NA,-inf	NA,inf	NA,0.40278	0.000131323	0.000262605
3	chr19:20307062:A:G	20307062	NA,G	NA,A	NA,1	NA,inf	NA,inf	NA,0.428837	0.000131291	0.000262532
3	chr19:20207592:C:T	20207592	NA,T	NA,C	NA,1	NA,-inf	NA,inf	NA,0.383186	0.000131182	0.000262327
3	chr19:18534756:T:C	18534756	C,NA	T,NA	1,NA	-inf,NA	inf,NA	0.932749,NA	0.000131081	0.000262113
3	chr19:18909051:G:A	18909051	NA,A	NA,G	NA,1	NA,inf	NA,inf	NA,0.384626	0.000131075	0.000262102
3	chr19:19881774:T:A	19881774	NA,A	NA,T	NA,1	NA,inf	NA,inf	NA,0.388171	0.000130992	0.000261932
3	chr19:19738234:C:T	19738234	NA,T	NA,C	NA,1	NA,-inf	NA,inf	NA,0.389133	0.000130975	0.000261907
3	chr19:18604588:G:A	18604588	NA,A	NA,G	NA,1	NA,inf	NA,inf	NA,0.410068	0.000130902	0.000261761
3	chr19:18513361:G:A	18513361	NA,A	NA,G	NA,1	NA,-inf	NA,inf	NA,0.399294	0.000130881	0.000261721
3	chr19:18817557:C:T	18817557	NA,T	NA,C	NA,1	NA,-inf	NA,inf	NA,0.415706	0.000130822	0.000261603
3	chr19:20186412:G:A	20186412	NA,A	NA,G	NA,1	NA,-inf	NA,inf	NA,0.381458	0.000130767	0.000261498
3	chr19:19232376:G:A	19232376	NA,A	NA,G	NA,1	NA,inf	NA,inf	NA,0.374565	0.000130694	0.000261342
3	chr19:19648148:G:A	19648148	NA,A	NA,G	NA,1	NA,inf	NA,inf	NA,0.381474	0.000130688	0.000261329
3	chr19:20026611:C:T	20026611	NA,T	NA,C	NA,1	NA,-inf	NA,inf	NA,0.403344	0.000130631	0.000261217
3	chr19:19938534:G:T	19938534	T,NA	G,NA	1,NA	-inf,NA	inf,NA	0.510234,NA	0.000130626	0.000261251
3	chr19:18983563:C:T	18983563	NA,T	NA,C	NA,1	NA,inf	NA,inf	NA,0.438854	0.00013061	0.000261175
3	chr19:19781844:A:C	19781844	NA,C	NA,A	NA,1	NA,inf	NA,inf	NA,0.409386	0.000130588	0.000261131
3	chr19:19778179:G:A	19778179	NA,A	NA,G	NA,1	NA,inf	NA,inf	NA,0.409386	0.000130588	0.000261131
3	chr19:20018750:C:T	20018750	NA,T	NA,C	NA,1	NA,-inf	NA,inf	NA,0.400664	0.000130572	0.000261101
3	chr19:20164486:C:T	20164486	NA,T	NA,C	NA,1	NA,inf	NA,inf	NA,0.407708	0.000130529	0.000261014
3	chr19:18977573:T:A	18977573	NA,A	NA,T	NA,1	NA,inf	NA,inf	NA,0.383358	0.000130506	0.000260965
3	chr19:19204371:G:A	19204371	A,A	G,G	1,1	-inf,inf	inf,inf	2.687,0.436684	0.0001305	0.000260937
3	chr19:18534293:C:T	18534293	NA,T	NA,C	NA,1	NA,inf	NA,inf	NA,0.394228	0.000130456	0.000260867
3	chr19:19121551:G:A	19121551	NA,A	NA,G	NA,1	NA,-inf	NA,inf	NA,0.368172	0.000130396	0.00026075
3	chr19:18573898:C:T	18573898	NA,T	NA,C	NA,1	NA,inf	NA,inf	NA,0.39762	0.000130384	0.000260721
3	chr19:19634757:C:T	19634757	NA,T	NA,C	NA,1	NA,-inf	NA,inf	NA,0.391946	0.000130274	0.000260505
3	chr19:20305917:T:C	20305917	NA,C	NA,T	NA,1	NA,inf	NA,inf	NA,0.422217	0.000130265	0.00026048
3	chr19:19787470:C:T	19787470	NA,T	NA,C	NA,1	NA,inf	NA,inf	NA,0.406835	0.000130199	0.000260353
3	chr19:20023978:C:A	20023978	NA,A	NA,C	NA,1	NA,inf	NA,inf	NA,0.36302	0.000130131	0.000260218
3	chr19:18682479:A:T	18682479	NA,T	NA,A	NA,1	NA,inf	NA,inf	NA,0.406217	0.000130107	0.000260164
3	chr19:20307050:A:G	20307050	NA,G	NA,A	NA,1	NA,inf	NA,inf	NA,0.420988	0.000130056	0.000260061
3	chr19:19868292:C:T	19868292	NA,T	NA,C	NA,1	NA,inf	NA,inf	NA,0.385089	0.000130044	0.000260036
3	chr19:19767222:T:TCTC	19767222	NA,TCTC	NA,T	NA,1	NA,-inf	NA,inf	NA,0.394368	0.00012986	0.000259684
3	chr19:18572659:T:A	18572659	NA,A	NA,T	NA,1	NA,inf	NA,inf	NA,0.394196	0.000129819	0.000259592
3	chr19:18901906:C:T	18901906	NA,T	NA,C	NA,1	NA,inf	NA,inf	NA,0.407698	0.000129648	0.000259257
3	chr19:18621638:A:G	18621638	NA,G	NA,A	NA,1	NA,-inf	NA,inf	NA,0.379504	0.000129628	0.000259214
3	chr19:19125956:C:T	19125956	NA,T	NA,C	NA,1	NA,-inf	NA,inf	NA,0.362605	0.000129579	0.000259119
3	chr19:18898744:C:T	18898744	NA,T	NA,C	NA,1	NA,-inf	NA,inf	NA,0.384094	0.000129477	0.000258915
3	chr19:20078961:A:G	20078961	NA,G	NA,A	NA,1	NA,inf	NA,inf	NA,0.411615	0.000129239	0.00025843
3	chr19:19150980:G:A	19150980	NA,A	NA,G	NA,1	NA,inf	NA,inf	NA,0.389799	0.0001292	0.000258353
3	chr19:19120074:C:T	19120074	NA,T	NA,C	NA,1	NA,-inf	NA,inf	NA,0.448543	0.000129135	0.000258228
3	chr19:19189462:C:T	19189462	NA,T	NA,C	NA,1	NA,-inf	NA,inf	NA,0.419195	0.000129095	0.000258149
3	chr19:20135154:T:G	20135154	G,G	T,T	1,1	inf,-inf	inf,inf	0.0257452,1.56232	0.000129042	0.000258034
3	chr19:18629878:C:T	18629878	NA,T	NA,C	NA,1	NA,inf	NA,inf	NA,0.409728	0.000129038	0.00025803
3	chr19:20095756:C:T	20095756	NA,T	NA,C	NA,1	NA,inf	NA,inf	NA,0.40949	0.000128855	0.000257662
3	chr19:19362996:T:A	19362996	A,NA	T,NA	1,NA	inf,NA	inf,NA	3.206,NA	0.000128838	0.000257698
3	chr19:20241613:C:T	20241613	NA,T	NA,C	NA,1	NA,inf	NA,inf	NA,0.418743	0.000128757	0.000257464
3	chr19:18924728:G:T	18924728	NA,T	NA,G	NA,1	NA,-inf	NA,inf	NA,0.376472	0.000128734	0.000257429
3	chr19:19296909:T:C	19296909	C,C	T,T	1,1	inf,-inf	inf,inf	8.32828,0.42272	0.000128712	0.00168791
3	chr19:19720594:C:T	19720594	NA,T	NA,C	NA,1	NA,-inf	NA,inf	NA,0.366136	0.000128698	0.000257354
3	chr19:19368338:C:G	19368338	NA,G	NA,C	NA,1	NA,-inf	NA,inf	NA,0.385618	0.000128611	0.000257182
3	chr19:19309506:G:A	19309506	NA,A	NA,G	NA,1	NA,inf	NA,inf	NA,0.432391	0.000128603	0.000257157
3	chr19:20187749:C:T	20187749	NA,T	NA,C	NA,1	NA,-inf	NA,inf	NA,0.367634	0.000128568	0.000257101
3	chr19:18810530:C:T	18810530	NA,T	NA,C	NA,1	NA,-inf	NA,inf	NA,0.4038	0.000128474	0.000256908
3	chr19:20079529:A:G	20079529	NA,G	NA,A	NA,1	NA,inf	NA,inf	NA,0.422994	0.000128354	0.000256659
3	chr19:18549955:G:A	18549955	NA,A	NA,G	NA,1	NA,inf	NA,inf	NA,0.388292	0.000128331	0.000256619
3	chr19:20203072:TGA:T	20203072	NA,T	NA,TGA	NA,1	NA,-inf	NA,inf	NA,0.366631	0.000128301	0.000256567
3	chr19:19131576:A:G	19131576	NA,G	NA,A	NA,1	NA,-inf	NA,inf	NA,0.443016	0.000128271	0.000256502
3	chr19:18614273:C:T	18614273	NA,T	NA,C	NA,1	NA,-inf	NA,inf	NA,0.386589	0.000128256	0.000256472
3	chr19:19780965:T:C	19780965	NA,C	NA,T	NA,1	NA,inf	NA,inf	NA,0.397218	0.000128124	0.000256205
3	chr19:20300676:C:T	20300676	NA,T	NA,C	NA,1	NA,inf	NA,inf	NA,0.407321	0.000127937	0.000255826
3	chr19:19652124:C:T	19652124	NA,T	NA,C	NA,1	NA,inf	NA,inf	NA,0.404515	0.000127841	0.000255636
3	chr19:19089279:G:C	19089279	NA,C	NA,G	NA,1	NA,inf	NA,inf	NA,0.417096	0.000127831	0.000255618
3	chr19:18661763:G:A	18661763	A,A	G,G	1,1	-inf,-inf	inf,inf	0.158273,1.47168	0.000127803	0.000255579
3	chr19:20081130:A:G	20081130	NA,G	NA,A	NA,1	NA,inf	NA,inf	NA,0.419352	0.000127788	0.000255527
3	chr19:19402516:A:C	19402516	NA,C	NA,A	NA,1	NA,-inf	NA,inf	NA,0.357356	0.000127766	0.000255493
3	chr19:18802333:T:C	18802333	NA,C	NA,T	NA,1	NA,inf	NA,inf	NA,0.374744	0.000127753	0.000255461
3	chr19:18812473:G:A	18812473	NA,A	NA,G	NA,1	NA,-inf	NA,inf	NA,0.399091	0.000127697	0.000255353
3	chr19:20046960:C:T	20046960	T,NA	C,NA	1,NA	-inf,NA	inf,NA	0.992413,NA	0.0001276	0.00025514
3	chr19:19159098:A:G	19159098	NA,G	NA,A	NA,1	NA,inf	NA,inf	NA,0.413455	0.000127564	0.000255082
3	chr19:18496985:C:G	18496985	NA,G	NA,C	NA,1	NA,-inf	NA,inf	NA,0.397407	0.000127419	0.000254798
3	chr19:18567162:C:T	18567162	NA,T	NA,C	NA,1	NA,-inf	NA,inf	NA,0.383135	0.000127364	0.000254689
3	chr19:20352212:C:T	20352212	NA,T	NA,C	NA,1	NA,inf	NA,inf	NA,0.386538	0.000127337	0.000254632
3	chr19:19311260:T:C	19311260	NA,C	NA,T	NA,1	NA,inf	NA,inf	NA,0.428049	0.000127315	0.000254584
3	chr19:20092711:C:T	20092711	NA,T	NA,C	NA,1	NA,inf	NA,inf	NA,0.367981	0.000127223	0.000254399
3	chr19:18892979:C:T	18892979	NA,T	NA,C	NA,1	NA,inf	NA,inf	NA,0.366749	0.000127181	0.000254317
3	chr19:18729766:A:G	18729766	NA,G	NA,A	NA,1	NA,-inf	NA,inf	NA,0.365287	0.000126993	0.000253945
3	chr19:19134978:G:C	19134978	NA,C	NA,G	NA,1	NA,-inf	NA,inf	NA,0.340908	0.000126984	0.000253929
3	chr19:18501387:G:A	18501387	NA,A	NA,G	NA,1	NA,-inf	NA,inf	NA,0.388182	0.000126838	0.000253636
3	chr19:18539468:T:C	18539468	C,NA	T,NA	1,NA	-inf,NA	inf,NA	0.733734,NA	0.000126802	0.000253564
3	chr19:18885503:C:T	18885503	NA,T	NA,C	NA,1	NA,-inf	NA,inf	NA,0.372594	0.000126788	0.000253538
3	chr19:20042187:C:A	20042187	NA,A	NA,C	NA,1	NA,inf	NA,inf	NA,0.386977	0.000126762	0.000253488
3	chr19:18844203:G:T	18844203	NA,T	NA,G	NA,1	NA,inf	NA,inf	NA,0.395443	0.000126749	0.000253455
3	chr19:19636495:G:C	19636495	NA,C	NA,G	NA,1	NA,-inf	NA,inf	NA,0.506031	0.000126738	0.000253437
3	chr19:19125897:G:A	19125897	A,A	G,G	1,1	-inf,inf	inf,inf	0.940874,1.11978	0.000126707	0.00025338
3	chr19:20076646:T:C	20076646	NA,C	NA,T	NA,1	NA,inf	NA,inf	NA,0.393272	0.000126642	0.000253238
3	chr19:20133832:G:C	20133832	NA,C	NA,G	NA,1	NA,inf	NA,inf	NA,0.401805	0.000126586	0.000253126
3	chr19:20086583:C:G	20086583	G,G	C,C	1,1	-inf,inf	inf,inf	1.00528,0.323904	0.000126586	0.000253139
3	chr19:19124509:A:C	19124509	NA,C	NA,A	NA,1	NA,-inf	NA,inf	NA,0.34496	0.000126529	0.000253016
3	chr19:19578302:T:C	19578302	NA,C	NA,T	NA,1	NA,inf	NA,inf	NA,0.293025	0.000126517	0.000252989
3	chr19:19075269:C:T	19075269	NA,T	NA,C	NA,1	NA,inf	NA,inf	NA,0.411309	0.000126503	0.000252962
3	chr19:19870652:A:C	19870652	NA,C	NA,A	NA,1	NA,-inf	NA,inf	NA,0.356087	0.000126466	0.000252895
3	chr19:18811797:G:A	18811797	NA,A	NA,G	NA,1	NA,-inf	NA,inf	NA,0.391374	0.000126434	0.000252829
3	chr19:18800342:T:A	18800342	A,A	T,T	1,1	-inf,inf	inf,inf	0.243886,1.59823	0.0001264	0.000252757
3	chr19:20097624:TG:T	20097624	NA,T	NA,TG	NA,1	NA,inf	NA,inf	NA,0.393544	0.000126389	0.000252731
3	chr19:18569986:G:A	18569986	NA,A	NA,G	NA,1	NA,inf	NA,inf	NA,0.382051	0.000126368	0.000252695
3	chr19:20008923:G:A	20008923	NA,A	NA,G	NA,1	NA,-inf	NA,inf	NA,0.362549	0.000126296	0.000252555
3	chr19:19060572:G:A	19060572	NA,A	NA,G	NA,1	NA,inf	NA,inf	NA,0.409424	0.000126199	0.000252354
3	chr19:19061655:A:C	19061655	NA,C	NA,A	NA,1	NA,inf	NA,inf	NA,0.409424	0.000126199	0.000252354
3	chr19:19073217:T:C	19073217	NA,C	NA,T	NA,1	NA,inf	NA,inf	NA,0.409424	0.000126199	0.000252354
3	chr19:20286779:TC:T	20286779	NA,T	NA,TC	NA,1	NA,-inf	NA,inf	NA,0.384194	0.000126168	0.000252298
3	chr19:19059312:G:A	19059312	NA,A	NA,G	NA,1	NA,inf	NA,inf	NA,0.408753	0.000126099	0.000252153
3	chr19:20058196:C:A	20058196	A,NA	C,NA	1,NA	-inf,NA	inf,NA	0.985596,NA	0.000126073	0.000252088
3	chr19:19275174:TCTTTG:T	19275174	NA,T	NA,TCTTTG	NA,1	NA,inf	NA,inf	NA,0.396476	0.000126033	0.000252021
3	chr19:18815687:GAT:G	18815687	NA,G	NA,GAT	NA,1	NA,-inf	NA,inf	NA,0.409781	0.000126014	0.000251987
3	chr19:19453270:A:G	19453270	NA,G	NA,A	NA,1	NA,inf	NA,inf	NA,0.421032	0.000125989	0.000251931
3	chr19:18698645:C:T	18698645	NA,T	NA,C	NA,1	NA,-inf	NA,inf	NA,0.357082	0.000125945	0.00025185
3	chr19:19925151:G:A	19925151	NA,A	NA,G	NA,1	NA,inf	NA,inf	NA,0.398988	0.000125867	0.000251685
3	chr19:20088442:G:A	20088442	NA,A	NA,G	NA,1	NA,inf	NA,inf	NA,0.406488	0.000125852	0.000251656
3	chr19:18627109:T:C	18627109	NA,C	NA,T	NA,1	NA,inf	NA,inf	NA,0.379085	0.000125768	0.00025149
3	chr19:20308163:G:A	20308163	A,A	G,G	1,1	inf,-inf	inf,inf	0.174057,1.62	0.000125736	0.000251429
3	chr19:18621662:C:T	18621662	NA,T	NA,C	NA,1	NA,inf	NA,inf	NA,0.386911	0.00012572	0.000251394
3	chr19:20066822:G:A	20066822	NA,A	NA,G	NA,1	NA,-inf	NA,inf	NA,0.394965	0.000125661	0.00025128
3	chr19:19951135:C:G	19951135	G,G	C,C	1,1	inf,-inf	inf,inf	0.735602,0.917092	0.000125503	0.000250972
3	chr19:19814060:A:G	19814060	NA,G	NA,A	NA,1	NA,inf	NA,inf	NA,0.344278	0.000125455	0.000250866
3	chr19:19054915:C:T	19054915	NA,T	NA,C	NA,1	NA,inf	NA,inf	NA,0.404157	0.000125414	0.000250785
3	chr19:19156691:G:A	19156691	NA,A	NA,G	NA,1	NA,inf	NA,inf	NA,0.39855	0.000125354	0.000250662
3	chr19:18550082:G:A	18550082	NA,A	NA,G	NA,1	NA,inf	NA,inf	NA,0.350434	0.000125258	0.000250473
3	chr19:18776207:C:T	18776207	NA,T	NA,C	NA,1	NA,-inf	NA,inf	NA,0.360179	0.000125201	0.000250363
3	chr19:19689314:C:T	19689314	NA,T	NA,C	NA,1	NA,inf	NA,inf	NA,0.388903	0.000125183	0.000250323
3	chr19:19963235:A:G	19963235	NA,G	NA,A	NA,1	NA,-inf	NA,inf	NA,0.365466	0.00012518	0.000250317
3	chr19:20089191:G:A	20089191	NA,A	NA,G	NA,1	NA,inf	NA,inf	NA,0.385386	0.000125147	0.000250248
3	chr19:20066520:T:C	20066520	C,NA	T,NA	1,NA	-inf,NA	inf,NA	0.977807,NA	0.000125145	0.000250233
3	chr19:19852310:G:A	19852310	A,A	G,G	1,1	-inf,inf	inf,inf	1.46955,0.27956	0.000125083	0.000250088
3	chr19:20176733:G:A	20176733	NA,A	NA,G	NA,1	NA,-inf	NA,inf	NA,0.362104	0.000124846	0.000249654
3	chr19:19903033:C:T	19903033	NA,T	NA,C	NA,1	NA,inf	NA,inf	NA,0.350262	0.000124794	0.000249539
3	chr19:18975107:A:G	18975107	G,NA	A,NA	1,NA	inf,NA	inf,NA	0.667173,NA	0.000124769	0.000249506
3	chr19:18901796:G:A	18901796	NA,A	NA,G	NA,1	NA,inf	NA,inf	NA,0.376136	0.00012473	0.000249422
3	chr19:19789077:CAT:C	19789077	NA,C	NA,CAT	NA,1	NA,inf	NA,inf	NA,0.37325	0.000124713	0.000249384
3	chr19:20162651:C:T	20162651	NA,T	NA,C	NA,1	NA,inf	NA,inf	NA,0.370452	0.000124689	0.000249336
3	chr19:18500234:C:G	18500234	NA,G	NA,C	NA,1	NA,inf	NA,inf	NA,0.352651	0.00012455	0.000249057
3	chr19:18685276:G:A	18685276	NA,A	NA,G	NA,1	NA,inf	NA,inf	NA,0.380339	0.000124513	0.000248982
3	chr19:18704648:G:A	18704648	NA,A	NA,G	NA,1	NA,-inf	NA,inf	NA,0.355457	0.000124442	0.000248845
3	chr19:20093684:G:C	20093684	NA,C	NA,G	NA,1	NA,inf	NA,inf	NA,0.394047	0.00012444	0.00024883
3	chr19:20165269:G:A	20165269	NA,A	NA,G	NA,1	NA,inf	NA,inf	NA,0.368661	0.000124387	0.000248732
3	chr19:18794263:C:T	18794263	NA,T	NA,C	NA,1	NA,inf	NA,inf	NA,0.34584	0.000124302	0.000248562
3	chr19:19254710:A:G	19254710	NA,G	NA,A	NA,1	NA,-inf	NA,inf	NA,0.353568	0.000124162	0.000248283
3	chr19:18733923:A:G	18733923	NA,G	NA,A	NA,1	NA,-inf	NA,inf	NA,0.365059	0.000124154	0.000248267
3	chr19:19173851:C:T	19173851	NA,T	NA,C	NA,1	NA,-inf	NA,inf	NA,0.34431	0.000124127	0.000248214
3	chr19:19195190:C:T	19195190	NA,T	NA,C	NA,1	NA,inf	NA,inf	NA,0.228505	0.00012412	0.000248196
3	chr19:20061170:C:T	20061170	NA,T	NA,C	NA,1	NA,inf	NA,inf	NA,0.394604	0.000124118	0.000248191
3	chr19:18692972:G:A	18692972	NA,A	NA,G	NA,1	NA,inf	NA,inf	NA,0.354994	0.000124094	0.000248147
3	chr19:19769778:T:C	19769778	NA,C	NA,T	NA,1	NA,inf	NA,inf	NA,0.355343	0.000124091	0.000248144
3	chr19:19750923:A:G	19750923	G,G	A,A	1,1	-inf,inf	inf,inf	1.41576,0.0683096	0.000123954	0.000247904
3	chr19:19767225:T:C	19767225	NA,C	NA,T	NA,1	NA,-inf	NA,inf	NA,0.356912	0.000123946	0.000247859
3	chr19:18704339:T:G	18704339	NA,G	NA,T	NA,1	NA,inf	NA,inf	NA,0.37705	0.000123873	0.000247701
3	chr19:20308180:G:T	20308180	NA,T	NA,G	NA,1	NA,-inf	NA,inf	NA,0.367608	0.000123848	0.000247646
3	chr19:18615757:G:A	18615757	NA,A	NA,G	NA,1	NA,-inf	NA,inf	NA,0.358363	0.000123785	0.000247531
3	chr19:19046131:G:A	19046131	NA,A	NA,G	NA,1	NA,inf	NA,inf	NA,0.392849	0.000123761	0.000247479
3	chr19:20084031:C:T	20084031	NA,T	NA,C	NA,1	NA,inf	NA,inf	NA,0.39214	0.000123721	0.000247397
3	chr19:18593074:A:G	18593074	NA,G	NA,A	NA,1	NA,-inf	NA,inf	NA,0.354196	0.00012371	0.000247381
3	chr19:19363557:G:A	19363557	A,NA	G,NA	1,NA	inf,NA	inf,NA	3.15916,NA	0.000123677	0.000247372
3	chr19:19620640:C:A	19620640	NA,A	NA,C	NA,1	NA,inf	NA,inf	NA,0.386845	0.000123549	0.000247053
3	chr19:19045120:C:T	19045120	NA,T	NA,C	NA,1	NA,inf	NA,inf	NA,0.391449	0.000123549	0.000247054
3	chr19:19039795:C:T	19039795	NA,T	NA,C	NA,1	NA,inf	NA,inf	NA,0.391376	0.000123542	0.000247042
3	chr19:19043338:A:G	19043338	NA,G	NA,A	NA,1	NA,inf	NA,inf	NA,0.390715	0.000123446	0.000246848
3	chr19:19739734:T:C	19739734	NA,C	NA,T	NA,1	NA,inf	NA,inf	NA,0.378519	0.000123421	0.000246799
3	chr19:18642274:C:T	18642274	NA,T	NA,C	NA,1	NA,-inf	NA,inf	NA,0.367434	0.000123407	0.000246775
3	chr19:19841468:T:C	19841468	C,NA	T,NA	1,NA	-inf,NA	inf,NA	0.944677,NA	0.000123318	0.00024658
3	chr19:19716698:C:T	19716698	T,NA	C,NA	1,NA	inf,NA	inf,NA	0.402384,NA	0.000123316	0.000246609
3	chr19:19097834:G:A	19097834	NA,A	NA,G	NA,1	NA,inf	NA,inf	NA,0.388578	0.000123309	0.000246575
3	chr19:19896693:G:A	19896693	NA,A	NA,G	NA,1	NA,-inf	NA,inf	NA,0.333278	0.000123308	0.000246579
3	chr19:20050003:T:C	20050003	C,NA	T,NA	1,NA	-inf,NA	inf,NA	0.970457,NA	0.000123243	0.000246429
3	chr19:19821468:G:A	19821468	NA,A	NA,G	NA,1	NA,inf	NA,inf	NA,0.360465	0.000123228	0.000246415
3	chr19:20113808:A:T	20113808	NA,T	NA,A	NA,1	NA,inf	NA,inf	NA,0.363916	0.000123207	0.000246369
3	chr19:19584110:C:T	19584110	NA,T	NA,C	NA,1	NA,inf	NA,inf	NA,0.388719	0.000123139	0.000246233
3	chr19:20077924:A:C	20077924	C,NA	A,NA	1,NA	-inf,NA	inf,NA	0.956856,NA	0.000123121	0.000246185
3	chr19:19047116:G:A	19047116	NA,A	NA,G	NA,1	NA,inf	NA,inf	NA,0.388357	0.000123105	0.000246168
3	chr19:19285737:T:C	19285737	NA,C	NA,T	NA,1	NA,inf	NA,inf	NA,0.246574	0.000123048	0.000246053
3	chr19:18562912:C:T	18562912	NA,T	NA,C	NA,1	NA,inf	NA,inf	NA,0.339815	0.000122927	0.000245812
3	chr19:19896433:C:T	19896433	NA,T	NA,C	NA,1	NA,inf	NA,inf	NA,0.337238	0.000122899	0.000245751
3	chr19:20327537:T:C	20327537	NA,C	NA,T	NA,1	NA,inf	NA,inf	NA,0.330175	0.000122897	0.000245753
3	chr19:20090597:C:G	20090597	NA,G	NA,C	NA,1	NA,inf	NA,inf	NA,0.385535	0.000122815	0.000245585
3	chr19:18953677:G:C	18953677	NA,C	NA,G	NA,1	NA,-inf	NA,inf	NA,0.33858	0.000122794	0.000245549
3	chr19:20298808:A:G	20298808	NA,G	NA,A	NA,1	NA,inf	NA,inf	NA,0.371908	0.000122785	0.000245523
3	chr19:19189696:G:T	19189696	NA,T	NA,G	NA,1	NA,-inf	NA,inf	NA,0.428686	0.00012277	0.000245501
3	chr19:19084918:G:A	19084918	NA,A	NA,G	NA,1	NA,inf	NA,inf	NA,0.382481	0.000122711	0.000245381
3	chr19:20354184:G:A	20354184	NA,A	NA,G	NA,1	NA,-inf	NA,inf	NA,0.367562	0.000122698	0.000245358
3	chr19:19332185:G:A	19332185	NA,A	NA,G	NA,1	NA,inf	NA,inf	NA,0.396211	0.000122679	0.000245315
3	chr19:20170067:AT:A	20170067	NA,A	NA,AT	NA,1	NA,inf	NA,inf	NA,0.365899	0.000122672	0.000245298
3	chr19:20040706:G:A	20040706	A,NA	G,NA	1,NA	-inf,NA	inf,NA	0.963917,NA	0.000122558	0.000245059
3	chr19:19939680:C:G	19939680	NA,G	NA,C	NA,1	NA,-inf	NA,inf	NA,0.359551	0.000122538	0.000245033
3	chr19:20293505:C:T	20293505	NA,T	NA,C	NA,1	NA,inf	NA,inf	NA,0.356249	0.000122537	0.000245027
3	chr19:19656675:G:A	19656675	NA,A	NA,G	NA,1	NA,-inf	NA,inf	NA,0.316367	0.000122529	0.000245021
3	chr19:20284660:G:T	20284660	NA,T	NA,G	NA,1	NA,-inf	NA,inf	NA,0.33279	0.000122416	0.000244796
3	chr19:20216509:G:A	20216509	NA,A	NA,G	NA,1	NA,-inf	NA,inf	NA,0.343834	0.000122392	0.000244748
3	chr19:18980277:A:G	18980277	G,NA	A,NA	1,NA	-inf,NA	inf,NA	1.02464,NA	0.000122391	0.000244733
3	chr19:18799116:T:C	18799116	NA,C	NA,T	NA,1	NA,inf	NA,inf	NA,0.34191	0.000122354	0.000244665
3	chr19:18928221:C:T	18928221	NA,T	NA,C	NA,1	NA,-inf	NA,inf	NA,0.363124	0.000122299	0.00024456
3	chr19:20095147:G:A	20095147	NA,A	NA,G	NA,1	NA,inf	NA,inf	NA,0.378444	0.000122092	0.000244135
3	chr19:18691237:C:T	18691237	NA,T	NA,C	NA,1	NA,inf	NA,inf	NA,0.363785	0.000122087	0.000244131
3	chr19:20242870:T:C	20242870	NA,C	NA,T	NA,1	NA,inf	NA,inf	NA,0.357394	0.000122048	0.000244048
3	chr19:18907487:T:A	18907487	NA,A	NA,T	NA,1	NA,inf	NA,inf	NA,0.356621	0.000121995	0.000243955
3	chr19:20206154:A:G	20206154	NA,G	NA,A	NA,1	NA,inf	NA,inf	NA,0.344705	0.000121921	0.000243795
3	chr19:20067882:A:T	20067882	NA,T	NA,A	NA,1	NA,-inf	NA,inf	NA,0.335056	0.000121847	0.000243657
3	chr19:18571561:A:G	18571561	NA,G	NA,A	NA,1	NA,inf	NA,inf	NA,0.33798	0.000121824	0.000243605
3	chr19:20085507:G:A	20085507	NA,A	NA,G	NA,1	NA,inf	NA,inf	NA,0.378304	0.000121722	0.000243399
3	chr19:20085859:T:C	20085859	NA,C	NA,T	NA,1	NA,inf	NA,inf	NA,0.378033	0.000121708	0.000243371
3	chr19:20085017:T:A	20085017	NA,A	NA,T	NA,1	NA,inf	NA,inf	NA,0.378033	0.000121708	0.000243371
3	chr19:19282808:C:T	19282808	NA,T	NA,C	NA,1	NA,inf	NA,inf	NA,0.38934	0.000121685	0.000243328
3	chr19:18519449:G:A	18519449	NA,A	NA,G	NA,1	NA,inf	NA,inf	NA,0.328955	0.000121685	0.000243329
3	chr19:19188320:G:A	19188320	NA,A	NA,G	NA,1	NA,-inf	NA,inf	NA,0.359947	0.000121673	0.000243287
3	chr19:19922430:C:T	19922430	NA,T	NA,C	NA,1	NA,-inf	NA,inf	NA,0.323835	0.000121652	0.000243268
3	chr19:20057378:G:A	20057378	A,A	G,G	1,1	-inf,inf	inf,inf	1.60921,0.27272	0.000121605	0.000243143
3	chr19:18936111:C:T	18936111	NA,T	NA,C	NA,1	NA,inf	NA,inf	NA,0.352363	0.000121585	0.000243128
3	chr19:18853428:T:C	18853428	NA,C	NA,T	NA,1	NA,-inf	NA,inf	NA,0.331775	0.00012154	0.00024304
3	chr19:20333759:G:A	20333759	A,A	G,G	1,1	-inf,-inf	inf,inf	1.33961,0.227713	0.000121536	0.000243023
3	chr19:18939596:C:T	18939596	NA,T	NA,C	NA,1	NA,-inf	NA,inf	NA,0.359704	0.000121521	0.000243004
3	chr19:19164545:G:A	19164545	NA,A	NA,G	NA,1	NA,inf	NA,inf	NA,0.3417	0.000121453	0.000242863
3	chr19:20078828:A:ATAAC	20078828	ATAAC,NA	A,NA	1,NA	-inf,NA	inf,NA	0.948716,NA	0.000121442	0.000242829
3	chr19:18578984:T:C	18578984	NA,C	NA,T	NA,1	NA,inf	NA,inf	NA,0.322899	0.000121437	0.000242833
3	chr19:18871890:G:A	18871890	NA,A	NA,G	NA,1	NA,inf	NA,inf	NA,0.356076	0.000121335	0.00024263
3	chr19:19825939:T:C	19825939	NA,C	NA,T	NA,1	NA,-inf	NA,inf	NA,0.339265	0.000121303	0.000242567
3	chr19:20087891:A:G	20087891	NA,G	NA,A	NA,1	NA,inf	NA,inf	NA,0.374987	0.000121286	0.000242529
3	chr19:19887984:G:A	19887984	NA,A	NA,G	NA,1	NA,-inf	NA,inf	NA,0.341283	0.000121241	0.000242445
3	chr19:19763925:A:AT	19763925	NA,AT	NA,A	NA,1	NA,-inf	NA,inf	NA,0.325635	0.000121235	0.000242432
3	chr19:19811837:ATG:A	19811837	NA,A	NA,ATG	NA,1	NA,inf	NA,inf	NA,0.367248	0.000121223	0.000242401
3	chr19:19429379:T:TGGGTCTGA	19429379	NA,TGGGTCTGA	NA,T	NA,1	NA,inf	NA,inf	NA,0.391177	0.000121177	0.000242311
3	chr19:20039366:G:C	20039366	C,C	G,G	1,1	-inf,-inf	inf,inf	0.0805451,1.51539	0.00012114	0.00024222
3	chr19:19152635:C:T	19152635	NA,T	NA,C	NA,1	NA,inf	NA,inf	NA,0.331929	0.000121116	0.00024219
3	chr19:19152873:C:T	19152873	NA,T	NA,C	NA,1	NA,inf	NA,inf	NA,0.331705	0.000121085	0.000242128
3	chr19:19279433:G:C	19279433	NA,C	NA,G	NA,1	NA,-inf	NA,inf	NA,0.331325	0.000121037	0.000242036
3	chr19:19815053:C:T	19815053	NA,T	NA,C	NA,1	NA,-inf	NA,inf	NA,0.438555	0.000120961	0.000241881
3	chr19:18942208:G:C	18942208	NA,C	NA,G	NA,1	NA,-inf	NA,inf	NA,0.328526	0.000120953	0.000241869
3	chr19:19248920:T:C	19248920	NA,C	NA,T	NA,1	NA,-inf	NA,inf	NA,0.330254	0.000120803	0.000241567
3	chr19:18560277:G:A	18560277	NA,A	NA,G	NA,1	NA,inf	NA,inf	NA,0.330533	0.000120782	0.00024152
3	chr19:19968150:C:CA	19968150	NA,CA	NA,C	NA,1	NA,-inf	NA,inf	NA,0.341513	0.00012078	0.000241522
3	chr19:19750597:C:T	19750597	NA,T	NA,C	NA,1	NA,inf	NA,inf	NA,0.328501	0.000120736	0.000241431
3	chr19:19421485:T:C	19421485	NA,C	NA,T	NA,1	NA,inf	NA,inf	NA,0.323541	0.00012072	0.000241392
3	chr19:19637702:G:A	19637702	NA,A	NA,G	NA,1	NA,-inf	NA,inf	NA,0.286721	0.000120692	0.000241349
3	chr19:20166591:C:T	20166591	NA,T	NA,C	NA,1	NA,inf	NA,inf	NA,0.35998	0.000120629	0.000241216
3	chr19:18681556:T:G	18681556	NA,G	NA,T	NA,1	NA,inf	NA,inf	NA,0.353012	0.00012061	0.000241176
3	chr19:18626600:T:A	18626600	NA,A	NA,T	NA,1	NA,-inf	NA,inf	NA,0.31996	0.000120551	0.000241064
3	chr19:18770287:C:T	18770287	NA,T	NA,C	NA,1	NA,inf	NA,inf	NA,0.351122	0.000120433	0.000240829
3	chr19:19637910:T:C	19637910	NA,C	NA,T	NA,1	NA,-inf	NA,inf	NA,0.458315	0.000120389	0.00024074
3	chr19:19120438:C:T	19120438	NA,T	NA,C	NA,1	NA,-inf	NA,inf	NA,0.305807	0.000120368	0.000240698
3	chr19:18613885:G:A	18613885	A,NA	G,NA	1,NA	inf,NA	inf,NA	0.729047,NA	0.000120307	0.000240572
3	chr19:18802137:G:C	18802137	NA,C	NA,G	NA,1	NA,inf	NA,inf	NA,0.323876	0.000120307	0.000240571
3	chr19:18564113:C:T	18564113	NA,T	NA,C	NA,1	NA,inf	NA,inf	NA,0.331423	0.000120248	0.000240455
3	chr19:19821667:G:A	19821667	NA,A	NA,G	NA,1	NA,inf	NA,inf	NA,0.341936	0.000120246	0.000240452
3	chr19:19722027:G:A	19722027	NA,A	NA,G	NA,1	NA,inf	NA,inf	NA,0.366027	0.000120188	0.000240333
3	chr19:18510732:C:T	18510732	NA,T	NA,C	NA,1	NA,-inf	NA,inf	NA,0.340983	0.000120139	0.000240241
3	chr19:20193597:G:A	20193597	NA,A	NA,G	NA,1	NA,-inf	NA,inf	NA,0.312353	0.00012006	0.000240088
3	chr19:20089331:A:C	20089331	NA,C	NA,A	NA,1	NA,inf	NA,inf	NA,0.3659	0.000120055	0.000240065
3	chr19:19559801:G:A	19559801	A,A	G,G	1,1	inf,inf	inf,inf	6.06761,0.606858	0.000120036	0.00025304
3	chr19:20026043:C:T	20026043	NA,T	NA,C	NA,1	NA,inf	NA,inf	NA,0.309872	0.00012003	0.00024002
3	chr19:18539048:TCATGATC:T	18539048	NA,T	NA,TCATGATC	NA,1	NA,-inf	NA,inf	NA,0.332258	0.000120008	0.00023998
3	chr19:19288514:G:A	19288514	NA,A	NA,G	NA,1	NA,inf	NA,inf	NA,0.373475	0.000119979	0.000239916
3	chr19:19300079:CATTTTTT:C	19300079	NA,C	NA,CATTTTTT	NA,1	NA,-inf	NA,inf	NA,0.322696	0.000119946	0.000239853
3	chr19:18952494:C:T	18952494	NA,T	NA,C	NA,1	NA,-inf	NA,inf	NA,0.311552	0.000119929	0.00023982
3	chr19:20162333:G:A	20162333	A,A	G,G	1,1	inf,-inf	inf,inf	0.0775404,1.4939	0.000119897	0.000239749
3	chr19:19072229:C:T	19072229	NA,T	NA,C	NA,1	NA,-inf	NA,inf	NA,0.312219	0.000119892	0.000239748
3	chr19:20283010:A:G	20283010	NA,G	NA,A	NA,1	NA,-inf	NA,inf	NA,0.344679	0.00011989	0.000239742
3	chr19:18970892:A:C	18970892	C,NA	A,NA	1,NA	-inf,NA	inf,NA	0.281464,NA	0.000119884	0.000239769
3	chr19:20203919:G:C	20203919	NA,C	NA,G	NA,1	NA,inf	NA,inf	NA,0.328916	0.000119829	0.000239613
3	chr19:18869328:C:T	18869328	NA,T	NA,C	NA,1	NA,inf	NA,inf	NA,0.343145	0.000119826	0.000239617
3	chr19:19430889:A:G	19430889	NA,G	NA,A	NA,1	NA,inf	NA,inf	NA,0.316714	0.000119756	0.000239464
3	chr19:18564564:A:C	18564564	NA,C	NA,A	NA,1	NA,inf	NA,inf	NA,0.327709	0.000119753	0.000239466
3	chr19:19780752:T:C	19780752	NA,C	NA,T	NA,1	NA,inf	NA,inf	NA,0.339981	0.000119659	0.000239278
3	chr19:20280690:G:A	20280690	NA,A	NA,G	NA,1	NA,-inf	NA,inf	NA,0.342825	0.000119651	0.000239264
3	chr19:20088380:T:C	20088380	NA,C	NA,T	NA,1	NA,inf	NA,inf	NA,0.363081	0.00011965	0.000239257
3	chr19:20061745:C:T	20061745	NA,T	NA,C	NA,1	NA,-inf	NA,inf	NA,0.318998	0.000119638	0.00023924
3	chr19:20187117:C:T	20187117	T,NA	C,NA	1,NA	-inf,NA	inf,NA	0.95249,NA	0.000119636	0.000239222
3	chr19:19472183:C:T	19472183	T,T	C,C	1,1	inf,inf	inf,inf	4.22629,0.798692	0.000119549	0.000239438
3	chr19:20345586:C:T	20345586	NA,T	NA,C	NA,1	NA,inf	NA,inf	NA,0.338514	0.00011953	0.000239012
3	chr19:19039936:G:GC	19039936	NA,GC	NA,G	NA,1	NA,inf	NA,inf	NA,0.346354	0.000119523	0.000239004
3	chr19:19600330:C:T	19600330	T,T	C,C	1,1	inf,inf	inf,inf	6.19435,0.454794	0.0001195	0.000252843
3	chr19:19766467:T:G	19766467	NA,G	NA,T	NA,1	NA,-inf	NA,inf	NA,0.332041	0.000119486	0.00023894
3	chr19:19866812:C:G	19866812	NA,G	NA,C	NA,1	NA,-inf	NA,inf	NA,0.332324	0.000119484	0.000238929
3	chr19:19180186:C:T	19180186	NA,T	NA,C	NA,1	NA,inf	NA,inf	NA,0.240959	0.00011944	0.000238838
3	chr19:20090117:A:G	20090117	NA,G	NA,A	NA,1	NA,inf	NA,inf	NA,0.361365	0.00011944	0.000238836
3	chr19:18589672:C:A	18589672	NA,A	NA,C	NA,1	NA,inf	NA,inf	NA,0.345251	0.000119414	0.000238786
3	chr19:20305345:G:A	20305345	NA,A	NA,G	NA,1	NA,-inf	NA,inf	NA,0.331558	0.000119406	0.000238773
3	chr19:18785235:C:A	18785235	NA,A	NA,C	NA,1	NA,inf	NA,inf	NA,0.326903	0.0001194	0.000238759
3	chr19:19326232:A:G	19326232	NA,G	NA,A	NA,1	NA,-inf	NA,inf	NA,0.311147	0.000119387	0.000238737
3	chr19:20290923:G:A	20290923	NA,A	NA,G	NA,1	NA,inf	NA,inf	NA,0.347437	0.000119375	0.000238706
3	chr19:19612390:GA:G	19612390	NA,G	NA,GA	NA,1	NA,inf	NA,inf	NA,0.361718	0.00011936	0.000238676
3	chr19:18887190:G:A	18887190	A,A	G,G	1,1	inf,-inf	inf,inf	1.27309,0.0643045	0.000119346	0.000238659
3	chr19:19649164:T:C	19649164	NA,C	NA,T	NA,1	NA,-inf	NA,inf	NA,0.301577	0.000119258	0.000238481
3	chr19:20089695:A:G	20089695	NA,G	NA,A	NA,1	NA,inf	NA,inf	NA,0.359982	0.000119253	0.000238462
3	chr19:20089984:C:T	20089984	NA,T	NA,C	NA,1	NA,inf	NA,inf	NA,0.359893	0.000119243	0.000238443
3	chr19:20051374:C:T	20051374	T,T	C,C	1,1	inf,-inf	inf,inf	0.0414634,1.45852	0.000119184	0.000238309
3	chr19:18543695:C:T	18543695	NA,T	NA,C	NA,1	NA,-inf	NA,inf	NA,0.310929	0.000119174	0.000238312
3	chr19:19934801:AC:A	19934801	NA,A	NA,AC	NA,1	NA,inf	NA,inf	NA,0.31107	0.00011917	0.000238295
3	chr19:18801779:A:G	18801779	G,G	A,A	1,1	-inf,-inf	inf,inf	1.18363,0.555091	0.000119112	0.000238182
3	chr19:19588365:C:G	19588365	NA,G	NA,C	NA,1	NA,-inf	NA,inf	NA,0.271567	0.000119076	0.000238117
3	chr19:19874389:C:T	19874389	NA,T	NA,C	NA,1	NA,-inf	NA,inf	NA,0.306321	0.000119034	0.000238032
3	chr19:18939742:C:G	18939742	NA,G	NA,C	NA,1	NA,-inf	NA,inf	NA,0.340907	0.000119016	0.000237996
3	chr19:19307258:C:A	19307258	NA,A	NA,C	NA,1	NA,-inf	NA,inf	NA,0.300326	0.00011901	0.000237984
3	chr19:19918778:C:T	19918778	NA,T	NA,C	NA,1	NA,inf	NA,inf	NA,0.309926	0.000119	0.000237954
3	chr19:19440631:G:A	19440631	NA,A	NA,G	NA,1	NA,inf	NA,inf	NA,0.311097	0.000118972	0.000237895
3	chr19:18999481:C:T	18999481	NA,T	NA,C	NA,1	NA,inf	NA,inf	NA,0.355567	0.000118955	0.000237869
3	chr19:18673091:G:A	18673091	NA,A	NA,G	NA,1	NA,-inf	NA,inf	NA,0.326952	0.000118904	0.00023777
3	chr19:20293375:T:C	20293375	NA,C	NA,T	NA,1	NA,inf	NA,inf	NA,0.343864	0.000118884	0.000237723
3	chr19:19639438:C:T	19639438	NA,T	NA,C	NA,1	NA,-inf	NA,inf	NA,0.422277	0.000118875	0.000237714
3	chr19:20306391:G:A	20306391	A,A	G,G	1,1	-inf,-inf	inf,inf	0.666166,1.23172	0.000118745	0.000237438
3	chr19:18931373:G:A	18931373	NA,A	NA,G	NA,1	NA,-inf	NA,inf	NA,0.322512	0.000118688	0.000237341
3	chr19:18675869:C:G	18675869	NA,G	NA,C	NA,1	NA,-inf	NA,inf	NA,0.333523	0.000118667	0.000237296
3	chr19:20121734:TTATGCTTTA:T	20121734	NA,T	NA,TTATGCTTTA	NA,1	NA,inf	NA,inf	NA,0.349035	0.000118657	0.000237267
3	chr19:20042264:C:T	20042264	NA,T	NA,C	NA,1	NA,-inf	NA,inf	NA,0.31088	0.000118618	0.000237201
3	chr19:18934193:C:T	18934193	NA,T	NA,C	NA,1	NA,-inf	NA,inf	NA,0.326533	0.000118569	0.000237101
3	chr19:19018058:A:G	19018058	NA,G	NA,A	NA,1	NA,inf	NA,inf	NA,0.262008	0.000118541	0.000237041
3	chr19:20089382:G:A	20089382	NA,A	NA,G	NA,1	NA,inf	NA,inf	NA,0.354355	0.000118506	0.000236969
3	chr19:19890094:G:A	19890094	NA,A	NA,G	NA,1	NA,-inf	NA,inf	NA,0.416321	0.000118459	0.000236878
3	chr19:19477756:G:A	19477756	NA,A	NA,G	NA,1	NA,inf	NA,inf	NA,0.370638	0.000118443	0.000236844
3	chr19:18935069:C:T	18935069	NA,T	NA,C	NA,1	NA,inf	NA,inf	NA,0.332542	0.000118402	0.000236767
3	chr19:20231794:A:G	20231794	NA,G	NA,A	NA,1	NA,inf	NA,inf	NA,0.318531	0.000118395	0.000236747
3	chr19:19764415:G:A	19764415	NA,A	NA,G	NA,1	NA,-inf	NA,inf	NA,0.340712	0.000118388	0.000236737
3	chr19:20087449:T:G	20087449	G,G	T,T	1,1	inf,-inf	inf,inf	0.279576,1.47822	0.000118385	0.000236717
3	chr19:18855651:G:A	18855651	NA,A	NA,G	NA,1	NA,inf	NA,inf	NA,0.334297	0.000118354	0.000236668
3	chr19:20294086:G:A	20294086	NA,A	NA,G	NA,1	NA,-inf	NA,inf	NA,0.32984	0.000118334	0.000236634
3	chr19:18707923:C:G	18707923	NA,G	NA,C	NA,1	NA,-inf	NA,inf	NA,0.302055	0.000118316	0.000236596
3	chr19:18716019:G:A	18716019	NA,A	NA,G	NA,1	NA,-inf	NA,inf	NA,0.302055	0.000118316	0.000236596
3	chr19:20112060:T:C	20112060	NA,C	NA,T	NA,1	NA,-inf	NA,inf	NA,0.294833	0.000118206	0.000236381
3	chr19:20090192:T:C	20090192	NA,C	NA,T	NA,1	NA,inf	NA,inf	NA,0.351877	0.000118171	0.0002363
3	chr19:18705092:C:T	18705092	NA,T	NA,C	NA,1	NA,-inf	NA,inf	NA,0.300965	0.000118164	0.000236292
3	chr19:19789720:G:A	19789720	NA,A	NA,G	NA,1	NA,inf	NA,inf	NA,0.328413	0.000118123	0.000236208
3	chr19:19384194:G:A	19384194	NA,A	NA,G	NA,1	NA,inf	NA,inf	NA,0.234401	0.00011812	0.000236197
3	chr19:19814265:G:A	19814265	NA,A	NA,G	NA,1	NA,-inf	NA,inf	NA,0.314093	0.000118082	0.000236124
3	chr19:19142521:G:T	19142521	NA,T	NA,G	NA,1	NA,inf	NA,inf	NA,0.342176	0.000118032	0.000236022
3	chr19:18484881:C:T	18484881	NA,T	NA,C	NA,1	NA,-inf	NA,inf	NA,0.327114	0.000118017	0.000235998
3	chr19:19945312:T:C	19945312	NA,C	NA,T	NA,1	NA,inf	NA,inf	NA,0.332541	0.00011801	0.000235976
3	chr19:20095960:C:T	20095960	NA,T	NA,C	NA,1	NA,-inf	NA,inf	NA,0.339941	0.000117955	0.000235871
3	chr19:19065375:C:T	19065375	NA,T	NA,C	NA,1	NA,inf	NA,inf	NA,0.348524	0.000117953	0.000235865
3	chr19:19501816:G:T	19501816	NA,T	NA,G	NA,1	NA,inf	NA,inf	NA,0.303346	0.000117929	0.000235812
3	chr19:20109016:C:T	20109016	T,T	C,C	1,1	-inf,inf	inf,inf	0.0373516,1.49476	0.000117908	0.000235776
3	chr19:18813466:G:A	18813466	NA,A	NA,G	NA,1	NA,-inf	NA,inf	NA,0.328244	0.000117905	0.000235773
3	chr19:18985320:A:G	18985320	NA,G	NA,A	NA,1	NA,inf	NA,inf	NA,0.278454	0.000117903	0.000235765
3	chr19:20157176:GGGT:G	20157176	NA,G	NA,GGGT	NA,1	NA,-inf	NA,inf	NA,0.319192	0.000117892	0.000235748
3	chr19:18999280:C:T	18999280	NA,T	NA,C	NA,1	NA,inf	NA,inf	NA,0.333241	0.000117822	0.000235604
3	chr19:18820501:G:A	18820501	NA,A	NA,G	NA,1	NA,inf	NA,inf	NA,0.328797	0.000117785	0.000235535
3	chr19:19819035:C:A	19819035	NA,A	NA,C	NA,1	NA,-inf	NA,inf	NA,0.314093	0.000117771	0.000235506
3	chr19:18909934:T:C	18909934	NA,C	NA,T	NA,1	NA,inf	NA,inf	NA,0.329011	0.000117767	0.000235498
3	chr19:19517818:C:T	19517818	NA,T	NA,C	NA,1	NA,inf	NA,inf	NA,0.337737	0.00011774	0.000235442
3	chr19:18806119:G:A	18806119	NA,A	NA,G	NA,1	NA,-inf	NA,inf	NA,0.324144	0.000117711	0.000235386
3	chr19:19781113:T:C	19781113	NA,C	NA,T	NA,1	NA,inf	NA,inf	NA,0.325494	0.000117704	0.000235371
3	chr19:18772783:C:T	18772783	T,T	C,C	1,1	-inf,inf	inf,inf	0.638983,0.778021	0.000117662	0.000235316
3	chr19:19139483:C:T	19139483	NA,T	NA,C	NA,1	NA,inf	NA,inf	NA,0.336704	0.000117659	0.000235278
3	chr19:18782823:C:T	18782823	NA,T	NA,C	NA,1	NA,-inf	NA,inf	NA,0.314236	0.000117659	0.000235282
3	chr19:20120779:A:G	20120779	NA,G	NA,A	NA,1	NA,inf	NA,inf	NA,0.33792	0.000117627	0.000235212
3	chr19:20089201:T:C	20089201	NA,C	NA,T	NA,1	NA,inf	NA,inf	NA,0.347548	0.000117613	0.000235184
3	chr19:19114222:G:A	19114222	NA,A	NA,G	NA,1	NA,inf	NA,inf	NA,0.345314	0.00011761	0.00023518
3	chr19:18936089:G:T	18936089	NA,T	NA,G	NA,1	NA,-inf	NA,inf	NA,0.312989	0.000117576	0.000235115
3	chr19:18763392:T:C	18763392	C,C	T,T	1,1	-inf,-inf	inf,inf	0.861436,0.591072	0.000117574	0.000235135
3	chr19:18720375:A:G	18720375	NA,G	NA,A	NA,1	NA,-inf	NA,inf	NA,0.29665	0.000117572	0.000235107
3	chr19:20210815:C:T	20210815	NA,T	NA,C	NA,1	NA,inf	NA,inf	NA,0.326309	0.000117568	0.000235095
3	chr19:19520377:A:G	19520377	NA,G	NA,A	NA,1	NA,inf	NA,inf	NA,0.29967	0.00011756	0.000235073
3	chr19:19034547:C:G	19034547	NA,G	NA,C	NA,1	NA,-inf	NA,inf	NA,0.292997	0.00011755	0.000235067
3	chr19:19836752:T:G	19836752	G,G	T,T	1,1	-inf,-inf	inf,inf	1.66488,0.126525	0.000117533	0.000235011
3	chr19:18923477:A:G	18923477	NA,G	NA,A	NA,1	NA,inf	NA,inf	NA,0.308314	0.000117421	0.000234801
3	chr19:19783188:C:T	19783188	NA,T	NA,C	NA,1	NA,inf	NA,inf	NA,0.322828	0.000117379	0.000234719
3	chr19:18636507:C:T	18636507	NA,T	NA,C	NA,1	NA,-inf	NA,inf	NA,0.307728	0.000117368	0.000234699
3	chr19:19961563:G:A	19961563	A,A	G,G	1,1	inf,-inf	inf,inf	0.824493,0.74565	0.000117357	0.000234685
3	chr19:18569944:T:C	18569944	NA,C	NA,T	NA,1	NA,inf	NA,inf	NA,0.306782	0.000117344	0.000234648
3	chr19:18526359:C:T	18526359	NA,T	NA,C	NA,1	NA,inf	NA,inf	NA,0.303244	0.000117316	0.000234592
3	chr19:19368250:C:T	19368250	NA,T	NA,C	NA,1	NA,inf	NA,inf	NA,0.228712	0.000117289	0.000234535
3	chr19:18774075:C:G	18774075	NA,G	NA,C	NA,1	NA,inf	NA,inf	NA,0.337276	0.000117264	0.000234487
3	chr19:20119875:T:A	20119875	NA,A	NA,T	NA,1	NA,inf	NA,inf	NA,0.335178	0.000117262	0.000234484
3	chr19:20098969:A:G	20098969	NA,G	NA,A	NA,1	NA,-inf	NA,inf	NA,0.300717	0.000117261	0.000234488
3	chr19:20097273:A:G	20097273	NA,G	NA,A	NA,1	NA,-inf	NA,inf	NA,0.300717	0.000117261	0.000234488
3	chr19:19116882:A:G	19116882	NA,G	NA,A	NA,1	NA,-inf	NA,inf	NA,0.294019	0.00011724	0.000234447
3	chr19:18739050:C:T	18739050	NA,T	NA,C	NA,1	NA,-inf	NA,inf	NA,0.321995	0.000117156	0.000234275
3	chr19:19585768:G:A	19585768	NA,A	NA,G	NA,1	NA,inf	NA,inf	NA,0.234081	0.000117128	0.000234215
3	chr19:19000003:G:A	19000003	NA,A	NA,G	NA,1	NA,-inf	NA,inf	NA,0.338543	0.000117067	0.000234093
3	chr19:19818734:G:C	19818734	NA,C	NA,G	NA,1	NA,inf	NA,inf	NA,0.317389	0.000117062	0.000234085
3	chr19:18817456:A:G	18817456	G,NA	A,NA	1,NA	inf,NA	inf,NA	0.715702,NA	0.000117038	0.000234034
3	chr19:20372562:A:G	20372562	NA,G	NA,A	NA,1	NA,-inf	NA,inf	NA,0.298756	0.000117034	0.000234033
3	chr19:19140375:T:G	19140375	NA,G	NA,T	NA,1	NA,-inf	NA,inf	NA,0.273386	0.000117026	0.000234017
3	chr19:20003089:G:A	20003089	NA,A	NA,G	NA,1	NA,inf	NA,inf	NA,0.321568	0.000117019	0.000233998
3	chr19:19702640:A:G	19702640	NA,G	NA,A	NA,1	NA,inf	NA,inf	NA,0.314095	0.000116952	0.000233865
3	chr19:19831047:A:T	19831047	NA,T	NA,A	NA,1	NA,-inf	NA,inf	NA,0.307553	0.000116949	0.000233861
3	chr19:19167747:A:G	19167747	NA,G	NA,A	NA,1	NA,inf	NA,inf	NA,0.226181	0.000116917	0.000233793
3	chr19:19382805:C:T	19382805	NA,T	NA,C	NA,1	NA,inf	NA,inf	NA,0.225769	0.000116906	0.000233769
3	chr19:20305760:G:A	20305760	NA,A	NA,G	NA,1	NA,-inf	NA,inf	NA,0.295016	0.000116858	0.000233681
3	chr19:20090267:G:A	20090267	NA,A	NA,G	NA,1	NA,inf	NA,inf	NA,0.341214	0.000116807	0.000233572
3	chr19:20297903:A:T	20297903	NA,T	NA,A	NA,1	NA,-inf	NA,inf	NA,0.294596	0.000116803	0.000233571
3	chr19:19417880:G:A	19417880	NA,A	NA,G	NA,1	NA,inf	NA,inf	NA,0.295244	0.000116794	0.000233542
3	chr19:20184420:C:T	20184420	NA,T	NA,C	NA,1	NA,inf	NA,inf	NA,0.323948	0.00011679	0.000233539
3	chr19:19117968:C:A	19117968	A,A	C,C	1,1	-inf,inf	inf,inf	1.15732,0.825842	0.000116746	0.000233463
3	chr19:18763873:G:A	18763873	A,NA	G,NA	1,NA	-inf,NA	inf,NA	0.776379,NA	0.000116743	0.00023345
3	chr19:18668630:G:C	18668630	NA,C	NA,G	NA,1	NA,-inf	NA,inf	NA,0.319417	0.00011671	0.000233385
3	chr19:20010855:C:T	20010855	T,T	C,C	1,1	inf,-inf	inf,inf	1.00592,0.251698	0.000116681	0.000233339
3	chr19:20279374:A:G	20279374	NA,G	NA,A	NA,1	NA,-inf	NA,inf	NA,0.292409	0.000116648	0.000233263
3	chr19:20245319:G:C	20245319	NA,C	NA,G	NA,1	NA,-inf	NA,inf	NA,0.312652	0.000116595	0.000233155
3	chr19:20255298:G:GGA	20255298	NA,GGA	NA,G	NA,1	NA,inf	NA,inf	NA,0.314673	0.00011656	0.000233076
3	chr19:19425976:T:C	19425976	NA,C	NA,T	NA,1	NA,inf	NA,inf	NA,0.328839	0.00011648	0.000232922
3	chr19:20049446:A:C	20049446	C,NA	A,NA	1,NA	-inf,NA	inf,NA	0.932431,NA	0.000116456	0.000232859
3	chr19:20057553:C:T	20057553	T,T	C,C	1,1	-inf,inf	inf,inf	1.58374,0.273811	0.000116366	0.000232668
3	chr19:20214286:A:G	20214286	NA,G	NA,A	NA,1	NA,inf	NA,inf	NA,0.303241	0.000116358	0.000232673
3	chr19:18690752:G:A	18690752	NA,A	NA,G	NA,1	NA,-inf	NA,inf	NA,0.317454	0.000116353	0.00023267
3	chr19:19663173:TG:T	19663173	NA,T	NA,TG	NA,1	NA,inf	NA,inf	NA,0.324946	0.000116346	0.000232654
3	chr19:18636618:C:T	18636618	NA,T	NA,C	NA,1	NA,-inf	NA,inf	NA,0.316378	0.000116272	0.000232508
3	chr19:18912629:C:T	18912629	NA,T	NA,C	NA,1	NA,inf	NA,inf	NA,0.314885	0.000116219	0.000232404
3	chr19:18698937:C:T	18698937	NA,T	NA,C	NA,1	NA,-inf	NA,inf	NA,0.286468	0.000116189	0.000232343
3	chr19:19742359:C:T	19742359	NA,T	NA,C	NA,1	NA,-inf	NA,inf	NA,0.381499	0.000116133	0.000232232
3	chr19:19689480:A:G	19689480	G,NA	A,NA	1,NA	inf,NA	inf,NA	2.05593,NA	0.000116125	0.000232232
3	chr19:20235352:T:A	20235352	NA,A	NA,T	NA,1	NA,inf	NA,inf	NA,0.312835	0.00011607	0.000232096
3	chr19:19826186:C:T	19826186	NA,T	NA,C	NA,1	NA,inf	NA,inf	NA,0.310438	0.000116051	0.000232065
3	chr19:18568589:C:T	18568589	NA,T	NA,C	NA,1	NA,inf	NA,inf	NA,0.310341	0.000116016	0.000231996
3	chr19:19495952:C:T	19495952	NA,T	NA,C	NA,1	NA,-inf	NA,inf	NA,0.247127	0.000116005	0.000231977
3	chr19:20197474:C:T	20197474	NA,T	NA,C	NA,1	NA,inf	NA,inf	NA,0.317534	0.000115923	0.000231806
3	chr19:19003818:G:A	19003818	A,NA	G,NA	1,NA	-inf,NA	inf,NA	0.909646,NA	0.000115909	0.000231771
3	chr19:20043742:T:G	20043742	NA,G	NA,T	NA,1	NA,-inf	NA,inf	NA,0.323974	0.000115843	0.000231649
3	chr19:19564887:C:T	19564887	T,T	C,C	1,1	inf,inf	inf,inf	5.91804,0.641074	0.000115809	0.000241563
3	chr19:18815135:AT:A	18815135	NA,A	NA,AT	NA,1	NA,inf	NA,inf	NA,0.289685	0.000115791	0.000231543
3	chr19:19778562:C:A	19778562	NA,A	NA,C	NA,1	NA,inf	NA,inf	NA,0.310629	0.000115779	0.00023152
3	chr19:18517465:G:A	18517465	NA,A	NA,G	NA,1	NA,inf	NA,inf	NA,0.292359	0.000115777	0.000231514
3	chr19:18851930:T:C	18851930	NA,C	NA,T	NA,1	NA,inf	NA,inf	NA,0.307362	0.000115763	0.000231488
3	chr19:20057327:C:T	20057327	T,T	C,C	1,1	-inf,inf	inf,inf	1.58314,0.268646	0.000115667	0.00023127
3	chr19:20095939:G:A	20095939	NA,A	NA,G	NA,1	NA,-inf	NA,inf	NA,0.288246	0.000115576	0.000231118
3	chr19:18539534:C:T	18539534	NA,T	NA,C	NA,1	NA,inf	NA,inf	NA,0.29175	0.000115542	0.000231044
3	chr19:19950453:C:T	19950453	T,T	C,C	1,1	inf,-inf	inf,inf	0.721756,0.88072	0.000115523	0.000231016
3	chr19:19465209:G:A	19465209	NA,A	NA,G	NA,1	NA,inf	NA,inf	NA,0.338685	0.000115494	0.000230948
3	chr19:19097149:G:A	19097149	NA,A	NA,G	NA,1	NA,-inf	NA,inf	NA,0.280591	0.000115376	0.000230718
3	chr19:19480507:G:A	19480507	NA,A	NA,G	NA,1	NA,inf	NA,inf	NA,0.284202	0.00011536	0.000230674
3	chr19:18779014:T:G	18779014	NA,G	NA,T	NA,1	NA,-inf	NA,inf	NA,0.308241	0.000115317	0.000230596
3	chr19:18517263:C:T	18517263	NA,T	NA,C	NA,1	NA,inf	NA,inf	NA,0.287097	0.000115309	0.000230581
3	chr19:19312815:G:A	19312815	NA,A	NA,G	NA,1	NA,-inf	NA,inf	NA,0.24784	0.000115272	0.000230512
3	chr19:20046182:A:G	20046182	NA,G	NA,A	NA,1	NA,-inf	NA,inf	NA,0.294352	0.000115264	0.000230492
3	chr19:19796208:G:A	19796208	NA,A	NA,G	NA,1	NA,-inf	NA,inf	NA,0.290172	0.00011519	0.000230344
3	chr19:20043336:C:A	20043336	A,NA	C,NA	1,NA	-inf,NA	inf,NA	0.922981,NA	0.000115146	0.00023024
3	chr19:18936081:C:T	18936081	NA,T	NA,C	NA,1	NA,inf	NA,inf	NA,0.283834	0.000115139	0.000230239
3	chr19:20044164:C:CT	20044164	CT,NA	C,NA	1,NA	-inf,NA	inf,NA	0.92284,NA	0.000115125	0.0002302
3	chr19:18841811:C:T	18841811	NA,T	NA,C	NA,1	NA,inf	NA,inf	NA,0.308658	0.000115086	0.000230135
3	chr19:18810720:T:G	18810720	NA,G	NA,T	NA,1	NA,-inf	NA,inf	NA,0.312758	0.000115039	0.000230043
3	chr19:19279492:G:A	19279492	NA,A	NA,G	NA,1	NA,-inf	NA,inf	NA,0.272574	0.000115024	0.000230012
3	chr19:19889537:G:C	19889537	NA,C	NA,G	NA,1	NA,-inf	NA,inf	NA,0.380588	0.000115012	0.000229986
3	chr19:19889216:T:C	19889216	NA,C	NA,T	NA,1	NA,-inf	NA,inf	NA,0.380588	0.000115012	0.000229986
3	chr19:19072987:A:G	19072987	NA,G	NA,A	NA,1	NA,inf	NA,inf	NA,0.237194	0.000115002	0.000229964
3	chr19:18570396:C:T	18570396	NA,T	NA,C	NA,1	NA,inf	NA,inf	NA,0.291531	0.000114979	0.000229918
3	chr19:19246286:C:T	19246286	T,NA	C,NA	1,NA	inf,NA	inf,NA	0.505263,NA	0.000114968	0.000229908
3	chr19:19555058:C:A	19555058	NA,A	NA,C	NA,1	NA,-inf	NA,inf	NA,0.358405	0.000114879	0.000229727
3	chr19:20043247:C:T	20043247	NA,T	NA,C	NA,1	NA,-inf	NA,inf	NA,0.316169	0.000114867	0.000229698
3	chr19:19332374:G:A	19332374	NA,A	NA,G	NA,1	NA,-inf	NA,inf	NA,0.301207	0.000114851	0.000229666
3	chr19:19653528:G:C	19653528	NA,C	NA,G	NA,1	NA,inf	NA,inf	NA,0.336332	0.000114796	0.000229551
3	chr19:19380783:C:T	19380783	NA,T	NA,C	NA,1	NA,-inf	NA,inf	NA,0.268602	0.000114766	0.000229499
3	chr19:19395925:T:A	19395925	NA,A	NA,T	NA,1	NA,-inf	NA,inf	NA,0.268602	0.000114766	0.000229499
3	chr19:18874414:C:T	18874414	NA,T	NA,C	NA,1	NA,-inf	NA,inf	NA,0.284631	0.000114694	0.000229353
3	chr19:18708671:G:A	18708671	NA,A	NA,G	NA,1	NA,-inf	NA,inf	NA,0.303819	0.000114573	0.000229111
3	chr19:19798401:C:T	19798401	NA,T	NA,C	NA,1	NA,inf	NA,inf	NA,0.299066	0.000114564	0.000229091
3	chr19:19473129:T:A	19473129	NA,A	NA,T	NA,1	NA,inf	NA,inf	NA,0.278431	0.000114558	0.00022907
3	chr19:18701806:C:T	18701806	T,T	C,C	1,1	-inf,-inf	inf,inf	0.304862,1.29754	0.000114553	0.000229077
3	chr19:19068424:T:G	19068424	NA,G	NA,T	NA,1	NA,-inf	NA,inf	NA,0.274191	0.000114538	0.000229043
3	chr19:19893733:T:C	19893733	NA,C	NA,T	NA,1	NA,inf	NA,inf	NA,0.269097	0.000114489	0.000228938
3	chr19:19737291:G:A	19737291	NA,A	NA,G	NA,1	NA,-inf	NA,inf	NA,0.341018	0.00011442	0.000228805
3	chr19:18635178:C:T	18635178	NA,T	NA,C	NA,1	NA,-inf	NA,inf	NA,0.292067	0.000114379	0.000228722
3	chr19:19028659:T:C	19028659	NA,C	NA,T	NA,1	NA,-inf	NA,inf	NA,0.316925	0.000114357	0.000228674
3	chr19:19070651:G:A	19070651	NA,A	NA,G	NA,1	NA,-inf	NA,inf	NA,0.317448	0.00011435	0.000228661
3	chr19:20214310:G:A	20214310	NA,A	NA,G	NA,1	NA,inf	NA,inf	NA,0.305128	0.000114332	0.000228625
3	chr19:20091098:T:TC	20091098	NA,TC	NA,T	NA,1	NA,inf	NA,inf	NA,0.32132	0.000114323	0.000228606
3	chr19:18943935:G:A	18943935	NA,A	NA,G	NA,1	NA,-inf	NA,inf	NA,0.27886	0.000114188	0.000228341
3	chr19:19073517:T:C	19073517	C,NA	T,NA	1,NA	inf,NA	inf,NA	0.52548,NA	0.000114137	0.000228247
3	chr19:19036057:T:TG	19036057	NA,TG	NA,T	NA,1	NA,-inf	NA,inf	NA,0.266991	0.000114107	0.000228183
3	chr19:19920867:T:G	19920867	NA,G	NA,T	NA,1	NA,inf	NA,inf	NA,0.312824	0.000114093	0.000228144
3	chr19:18998736:G:A	18998736	A,A	G,G	1,1	inf,-inf	inf,inf	1.23862,0.654019	0.000114065	0.000228112
3	chr19:20374257:C:T	20374257	NA,T	NA,C	NA,1	NA,inf	NA,inf	NA,0.304364	0.000114063	0.000228092
3	chr19:19150312:G:A	19150312	NA,A	NA,G	NA,1	NA,-inf	NA,inf	NA,0.35861	0.00011406	0.000228086
3	chr19:19934460:T:A	19934460	NA,A	NA,T	NA,1	NA,-inf	NA,inf	NA,0.372258	0.000114057	0.000228076
3	chr19:19018414:G:A	19018414	NA,A	NA,G	NA,1	NA,-inf	NA,inf	NA,0.266475	0.000114042	0.000228051
3	chr19:20175944:G:C	20175944	NA,C	NA,G	NA,1	NA,inf	NA,inf	NA,0.307384	0.000114012	0.000227984
3	chr19:19947108:A:G	19947108	NA,G	NA,A	NA,1	NA,inf	NA,inf	NA,0.301308	0.000113941	0.000227841
3	chr19:18492494:C:T	18492494	NA,T	NA,C	NA,1	NA,-inf	NA,inf	NA,0.295008	0.000113926	0.000227818
3	chr19:19898987:A:G	19898987	NA,G	NA,A	NA,1	NA,-inf	NA,inf	NA,0.26835	0.000113925	0.000227816
3	chr19:19552589:C:G	19552589	NA,G	NA,C	NA,1	NA,inf	NA,inf	NA,0.307177	0.0001139	0.000227763
3	chr19:19581660:T:G	19581660	NA,G	NA,T	NA,1	NA,inf	NA,inf	NA,0.300108	0.000113858	0.000227681
3	chr19:19401332:G:C	19401332	NA,C	NA,G	NA,1	NA,inf	NA,inf	NA,0.272603	0.000113793	0.000227541
3	chr19:19824630:G:A	19824630	A,NA	G,NA	1,NA	-inf,NA	inf,NA	0.887748,NA	0.000113773	0.000227496
3	chr19:19281520:C:A	19281520	NA,A	NA,C	NA,1	NA,-inf	NA,inf	NA,0.265036	0.000113731	0.000227427
3	chr19:20355888:G:A	20355888	NA,A	NA,G	NA,1	NA,-inf	NA,inf	NA,0.286581	0.000113728	0.000227424
3	chr19:19176673:C:T	19176673	NA,T	NA,C	NA,1	NA,-inf	NA,inf	NA,0.24717	0.000113717	0.000227401
3	chr19:18824922:TC:T	18824922	NA,T	NA,TC	NA,1	NA,-inf	NA,inf	NA,0.285921	0.000113705	0.000227377
3	chr19:18559686:G:A	18559686	NA,A	NA,G	NA,1	NA,inf	NA,inf	NA,0.281209	0.00011368	0.000227322
3	chr19:19242174:A:G	19242174	NA,G	NA,A	NA,1	NA,inf	NA,inf	NA,0.304134	0.000113641	0.000227245
3	chr19:19118323:A:C	19118323	NA,C	NA,A	NA,1	NA,inf	NA,inf	NA,0.256858	0.000113626	0.000227214
3	chr19:19758980:A:C	19758980	NA,C	NA,A	NA,1	NA,-inf	NA,inf	NA,0.265	0.000113614	0.000227194
3	chr19:18961445:A:G	18961445	G,NA	A,NA	1,NA	inf,NA	inf,NA	0.528448,NA	0.000113571	0.000227113
3	chr19:19961074:C:T	19961074	T,NA	C,NA	1,NA	-inf,NA	inf,NA	0.897256,NA	0.000113518	0.000226985
3	chr19:19747529:G:A	19747529	NA,A	NA,G	NA,1	NA,-inf	NA,inf	NA,0.291251	0.000113471	0.000226907
3	chr19:19143703:G:C	19143703	NA,C	NA,G	NA,1	NA,inf	NA,inf	NA,0.305262	0.000113447	0.000226854
3	chr19:20182827:A:G	20182827	NA,G	NA,A	NA,1	NA,inf	NA,inf	NA,0.297626	0.000113438	0.000226837
3	chr19:19763001:G:A	19763001	NA,A	NA,G	NA,1	NA,-inf	NA,inf	NA,0.255405	0.000113415	0.000226797
3	chr19:19904162:G:GT	19904162	NA,GT	NA,G	NA,1	NA,-inf	NA,inf	NA,0.367066	0.000113408	0.000226779
3	chr19:19106640:T:C	19106640	NA,C	NA,T	NA,1	NA,-inf	NA,inf	NA,0.265315	0.000113402	0.000226772
3	chr19:19822644:TA:T	19822644	T,NA	TA,NA	1,NA	-inf,NA	inf,NA	0.885453,NA	0.00011338	0.000226711
3	chr19:18931539:C:T	18931539	NA,T	NA,C	NA,1	NA,-inf	NA,inf	NA,0.276955	0.000113377	0.000226719
3	chr19:19073420:G:A	19073420	NA,A	NA,G	NA,1	NA,-inf	NA,inf	NA,0.264831	0.000113361	0.000226689
3	chr19:20183133:GCTT:G	20183133	NA,G	NA,GCTT	NA,1	NA,inf	NA,inf	NA,0.30085	0.00011335	0.000226662
3	chr19:20309043:C:T	20309043	NA,T	NA,C	NA,1	NA,-inf	NA,inf	NA,0.334351	0.000113313	0.00022659
3	chr19:18498651:A:G	18498651	NA,G	NA,A	NA,1	NA,-inf	NA,inf	NA,0.289501	0.00011325	0.000226465
3	chr19:18859783:A:G	18859783	NA,G	NA,A	NA,1	NA,inf	NA,inf	NA,0.281727	0.000113246	0.000226456
3	chr19:20036716:C:T	20036716	T,T	C,C	1,1	inf,-inf	inf,inf	0.0727621,1.41649	0.000113217	0.000226377
3	chr19:18700259:A:C	18700259	NA,C	NA,A	NA,1	NA,-inf	NA,inf	NA,0.26324	0.000113211	0.000226388
3	chr19:20091686:T:C	20091686	NA,C	NA,T	NA,1	NA,inf	NA,inf	NA,0.31212	0.000113211	0.000226382
3	chr19:20225879:T:C	20225879	NA,C	NA,T	NA,1	NA,inf	NA,inf	NA,0.29535	0.000113177	0.000226315
3	chr19:20276989:C:A	20276989	A,A	C,C	1,1	-inf,-inf	inf,inf	1.11409,0.754496	0.000113169	0.00022629
3	chr19:18930943:G:A	18930943	NA,A	NA,G	NA,1	NA,inf	NA,inf	NA,0.271139	0.000113156	0.000226274
3	chr19:18562991:T:G	18562991	NA,G	NA,T	NA,1	NA,inf	NA,inf	NA,0.272247	0.000113105	0.000226172
3	chr19:19078913:G:A	19078913	NA,A	NA,G	NA,1	NA,-inf	NA,inf	NA,0.307268	0.000113099	0.000226159
3	chr19:19463587:G:A	19463587	NA,A	NA,G	NA,1	NA,inf	NA,inf	NA,0.266316	0.000113092	0.00022614
3	chr19:19650217:T:C	19650217	NA,C	NA,T	NA,1	NA,inf	NA,inf	NA,0.302365	0.000113089	0.00022614
3	chr19:19485308:G:A	19485308	NA,A	NA,G	NA,1	NA,inf	NA,inf	NA,0.266206	0.000113082	0.000226121
3	chr19:20376764:A:AC	20376764	NA,AC	NA,A	NA,1	NA,-inf	NA,inf	NA,0.272241	0.000113068	0.000226102
3	chr19:19812053:A:G	19812053	G,NA	A,NA	1,NA	-inf,NA	inf,NA	0.881406,NA	0.000113063	0.000226077
3	chr19:19817189:A:G	19817189	NA,G	NA,A	NA,1	NA,inf	NA,inf	NA,0.280896	0.000113041	0.000226045
3	chr19:20088643:G:A	20088643	NA,A	NA,G	NA,1	NA,inf	NA,inf	NA,0.310494	0.000113031	0.000226022
3	chr19:20037526:A:G	20037526	G,G	A,A	1,1	-inf,-inf	inf,inf	0.114002,1.496	0.000113014	0.000225973
3	chr19:18797664:C:G	18797664	NA,G	NA,C	NA,1	NA,-inf	NA,inf	NA,0.297321	0.000112993	0.000225953
3	chr19:19829904:T:C	19829904	NA,C	NA,T	NA,1	NA,inf	NA,inf	NA,0.286376	0.000112988	0.000225939
3	chr19:18521650:G:A	18521650	A,NA	G,NA	1,NA	inf,NA	inf,NA	0.692041,NA	0.000112984	0.000225938
3	chr19:18485818:C:T	18485818	NA,T	NA,C	NA,1	NA,-inf	NA,inf	NA,0.276335	0.000112958	0.000225882
3	chr19:19014033:G:A	19014033	NA,A	NA,G	NA,1	NA,inf	NA,inf	NA,0.301102	0.000112943	0.000225847
3	chr19:18884840:A:C	18884840	NA,C	NA,A	NA,1	NA,-inf	NA,inf	NA,0.274744	0.000112927	0.000225822
3	chr19:20363654:T:C	20363654	NA,C	NA,T	NA,1	NA,-inf	NA,inf	NA,0.270463	0.000112913	0.000225793
3	chr19:19173090:G:A	19173090	NA,A	NA,G	NA,1	NA,inf	NA,inf	NA,0.195655	0.000112893	0.000225748
3	chr19:18810841:T:C	18810841	NA,C	NA,T	NA,1	NA,-inf	NA,inf	NA,0.294774	0.000112835	0.000225636
3	chr19:18771171:C:T	18771171	T,T	C,C	1,1	-inf,inf	inf,inf	0.9467,0.609187	0.000112798	0.000225572
3	chr19:18703520:A:G	18703520	G,G	A,A	1,1	-inf,-inf	inf,inf	0.737741,0.623607	0.00011278	0.000225547
3	chr19:20285038:G:A	20285038	NA,A	NA,G	NA,1	NA,-inf	NA,inf	NA,0.264455	0.000112748	0.000225463
3	chr19:20123730:GT:G	20123730	NA,G	NA,GT	NA,1	NA,inf	NA,inf	NA,0.298525	0.000112692	0.000225346
3	chr19:18917832:C:T	18917832	NA,T	NA,C	NA,1	NA,-inf	NA,inf	NA,0.279522	0.000112678	0.000225323
3	chr19:19065761:ATAT:A	19065761	NA,A	NA,ATAT	NA,1	NA,inf	NA,inf	NA,0.282445	0.000112677	0.00022532
3	chr19:20091230:C:T	20091230	NA,T	NA,C	NA,1	NA,inf	NA,inf	NA,0.306877	0.00011262	0.000225201
3	chr19:20222183:A:G	20222183	G,G	A,A	1,1	-inf,inf	inf,inf	1.00229,0.0461511	0.000112514	0.000225
3	chr19:18771310:G:A	18771310	NA,A	NA,G	NA,1	NA,-inf	NA,inf	NA,0.311769	0.000112513	0.000224993
3	chr19:19189350:C:T	19189350	NA,T	NA,C	NA,1	NA,inf	NA,inf	NA,0.18114	0.000112506	0.000224974
3	chr19:19713263:T:C	19713263	C,NA	T,NA	1,NA	inf,NA	inf,NA	0.563946,NA	0.000112494	0.000224957
3	chr19:19329890:A:G	19329890	G,NA	A,NA	1,NA	inf,NA	inf,NA	2.2449,NA	0.000112493	0.000224961
3	chr19:19621063:G:A	19621063	NA,A	NA,G	NA,1	NA,-inf	NA,inf	NA,0.247653	0.000112456	0.000224879
3	chr19:19077675:G:A	19077675	NA,A	NA,G	NA,1	NA,-inf	NA,inf	NA,0.257655	0.000112443	0.000224854
3	chr19:20213638:GAGA:G	20213638	NA,G	NA,GAGA	NA,1	NA,inf	NA,inf	NA,0.288907	0.00011243	0.00022482
3	chr19:19352005:C:T	19352005	NA,T	NA,C	NA,1	NA,inf	NA,inf	NA,0.311583	0.000112405	0.000224771
3	chr19:19271210:T:C	19271210	C,NA	T,NA	1,NA	inf,NA	inf,NA	3.09156,NA	0.000112355	0.000224727
3	chr19:19776299:C:T	19776299	T,NA	C,NA	1,NA	inf,NA	inf,NA	0.524812,NA	0.000112339	0.000224652
3	chr19:18496448:T:TTCCTCTAC	18496448	NA,TTCCTCTAC	NA,T	NA,1	NA,-inf	NA,inf	NA,0.281637	0.000112313	0.000224593
3	chr19:19265915:A:C	19265915	NA,C	NA,A	NA,1	NA,inf	NA,inf	NA,0.344909	0.000112282	0.000224525
3	chr19:20090856:T:C	20090856	NA,C	NA,T	NA,1	NA,inf	NA,inf	NA,0.304117	0.000112263	0.000224488
3	chr19:19221185:G:A	19221185	NA,A	NA,G	NA,1	NA,inf	NA,inf	NA,0.290577	0.000112227	0.000224419
3	chr19:20293064:C:A	20293064	A,NA	C,NA	1,NA	inf,NA	inf,NA	0.613256,NA	0.000112207	0.000224382
3	chr19:19271209:C:A	19271209	A,NA	C,NA	1,NA	inf,NA	inf,NA	3.08986,NA	0.0001122	0.000224416
3	chr19:19158867:G:A	19158867	NA,A	NA,G	NA,1	NA,-inf	NA,inf	NA,0.254233	0.000112192	0.000224351
3	chr19:18528435:T:C	18528435	NA,C	NA,T	NA,1	NA,-inf	NA,inf	NA,0.265339	0.000112168	0.000224303
3	chr19:18521007:A:G	18521007	NA,G	NA,A	NA,1	NA,inf	NA,inf	NA,0.257434	0.000112131	0.000224226
3	chr19:19962045:G:A	19962045	NA,A	NA,G	NA,1	NA,-inf	NA,inf	NA,0.260539	0.000112103	0.000224172
3	chr19:19643673:G:A	19643673	NA,A	NA,G	NA,1	NA,inf	NA,inf	NA,0.254467	0.000112094	0.00022415
3	chr19:18517433:T:C	18517433	NA,C	NA,T	NA,1	NA,-inf	NA,inf	NA,0.279778	0.000112093	0.000224151
3	chr19:18828500:C:T	18828500	NA,T	NA,C	NA,1	NA,-inf	NA,inf	NA,0.26945	0.000112065	0.000224098
3	chr19:20047431:G:C	20047431	NA,C	NA,G	NA,1	NA,-inf	NA,inf	NA,0.292382	0.000112065	0.000224095
3	chr19:18511996:A:G	18511996	NA,G	NA,A	NA,1	NA,inf	NA,inf	NA,0.262685	0.000112059	0.00022408
3	chr19:18810243:C:G	18810243	NA,G	NA,C	NA,1	NA,-inf	NA,inf	NA,0.288089	0.000112048	0.000224063
3	chr19:19965007:C:T	19965007	NA,T	NA,C	NA,1	NA,-inf	NA,inf	NA,0.260028	0.000112041	0.000224048
3	chr19:18641686:T:G	18641686	NA,G	NA,T	NA,1	NA,-inf	NA,inf	NA,0.282802	0.000112038	0.000224041
3	chr19:20081335:A:G	20081335	G,NA	A,NA	1,NA	-inf,NA	inf,NA	0.587501,NA	0.000112021	0.000224028
3	chr19:19088673:A:AT	19088673	NA,AT	NA,A	NA,1	NA,-inf	NA,inf	NA,0.253951	0.000111995	0.000223958
3	chr19:20231598:C:A	20231598	NA,A	NA,C	NA,1	NA,inf	NA,inf	NA,0.284363	0.000111917	0.000223795
3	chr19:20176252:GCTTCCTAGATGGGATGGTGGCTGGGAAGAGGTGCTCGTCA:G	20176252	NA,G	NA,GCTTCCTAGATGGGATGGTGGCTGGGAAGAGGTGCTCGTCA	NA,1	NA,-inf	NA,inf	NA,0.269845	0.000111908	0.000223779
3	chr19:18660882:G:C	18660882	NA,C	NA,G	NA,1	NA,-inf	NA,inf	NA,0.281053	0.000111865	0.000223696
3	chr19:18638456:G:T	18638456	NA,T	NA,G	NA,1	NA,-inf	NA,inf	NA,0.281053	0.000111865	0.000223696
3	chr19:18660009:A:T	18660009	NA,T	NA,A	NA,1	NA,-inf	NA,inf	NA,0.281053	0.000111865	0.000223696
3	chr19:20329358:T:C	20329358	NA,C	NA,T	NA,1	NA,inf	NA,inf	NA,0.285026	0.000111855	0.000223671
3	chr19:18920457:G:A	18920457	NA,A	NA,G	NA,1	NA,-inf	NA,inf	NA,0.25444	0.000111804	0.000223574
3	chr19:18919513:G:A	18919513	NA,A	NA,G	NA,1	NA,-inf	NA,inf	NA,0.25444	0.000111804	0.000223574
3	chr19:18899236:T:C	18899236	NA,C	NA,T	NA,1	NA,inf	NA,inf	NA,0.279289	0.000111788	0.000223543
3	chr19:19257376:G:A	19257376	NA,A	NA,G	NA,1	NA,inf	NA,inf	NA,0.29093	0.000111767	0.000223497
3	chr19:19600019:G:A	19600019	NA,A	NA,G	NA,1	NA,inf	NA,inf	NA,0.276504	0.000111755	0.000223474
3	chr19:19469609:T:TA	19469609	NA,TA	NA,T	NA,1	NA,inf	NA,inf	NA,0.25539	0.000111753	0.000223463
3	chr19:19940281:TGTC:T	19940281	T,NA	TGTC,NA	1,NA	-inf,NA	inf,NA	0.87932,NA	0.000111746	0.000223443
3	chr19:20275126:T:C	20275126	C,C	T,T	1,1	-inf,-inf	inf,inf	1.16401,0.695734	0.000111743	0.000223439
3	chr19:18882541:G:A	18882541	NA,A	NA,G	NA,1	NA,-inf	NA,inf	NA,0.277284	0.000111731	0.000223428
3	chr19:20223151:T:G	20223151	NA,G	NA,T	NA,1	NA,inf	NA,inf	NA,0.282849	0.000111708	0.000223377
3	chr19:20100752:C:G	20100752	NA,G	NA,C	NA,1	NA,inf	NA,inf	NA,0.237035	0.000111673	0.00022331
3	chr19:19160159:G:A	19160159	NA,A	NA,G	NA,1	NA,-inf	NA,inf	NA,0.262384	0.000111667	0.00022329
3	chr19:18981888:G:A	18981888	NA,A	NA,G	NA,1	NA,inf	NA,inf	NA,0.215056	0.000111649	0.000223261
3	chr19:19034986:C:T	19034986	NA,T	NA,C	NA,1	NA,-inf	NA,inf	NA,0.246911	0.000111616	0.000223201
3	chr19:20081141:C:T	20081141	NA,T	NA,C	NA,1	NA,inf	NA,inf	NA,0.283265	0.000111615	0.000223191
3	chr19:18546267:G:A	18546267	NA,A	NA,G	NA,1	NA,-inf	NA,inf	NA,0.259592	0.000111598	0.000223161
3	chr19:18936353:T:TA	18936353	NA,TA	NA,T	NA,1	NA,inf	NA,inf	NA,0.253955	0.000111554	0.00022307
3	chr19:19811436:C:T	19811436	T,NA	C,NA	1,NA	-inf,NA	inf,NA	0.872174,NA	0.000111553	0.000223058
3	chr19:20092447:G:A	20092447	NA,A	NA,G	NA,1	NA,inf	NA,inf	NA,0.297947	0.000111525	0.000223011
3	chr19:20229075:C:T	20229075	NA,T	NA,C	NA,1	NA,inf	NA,inf	NA,0.249567	0.000111522	0.000223011
3	chr19:20165263:G:T	20165263	NA,T	NA,G	NA,1	NA,-inf	NA,inf	NA,0.264806	0.0001115	0.000222965
3	chr19:20200531:T:TTTTTACC	20200531	NA,TTTTTACC	NA,T	NA,1	NA,inf	NA,inf	NA,0.280694	0.000111482	0.000222925
3	chr19:18887761:A:G	18887761	NA,G	NA,A	NA,1	NA,-inf	NA,inf	NA,0.26243	0.000111465	0.000222896
3	chr19:19073891:A:G	19073891	NA,G	NA,A	NA,1	NA,inf	NA,inf	NA,0.239442	0.000111435	0.000222834
3	chr19:20094465:T:A	20094465	NA,A	NA,T	NA,1	NA,inf	NA,inf	NA,0.273762	0.000111432	0.000222824
3	chr19:20156171:C:A	20156171	NA,A	NA,C	NA,1	NA,inf	NA,inf	NA,0.288221	0.000111416	0.000222795
3	chr19:19499503:G:A	19499503	NA,A	NA,G	NA,1	NA,-inf	NA,inf	NA,0.256989	0.000111367	0.000222699
3	chr19:20358077:C:T	20358077	NA,T	NA,C	NA,1	NA,inf	NA,inf	NA,0.258813	0.000111355	0.000222673
3	chr19:19931158:T:C	19931158	NA,C	NA,T	NA,1	NA,-inf	NA,inf	NA,0.347689	0.000111349	0.000222662
3	chr19:19063903:C:T	19063903	NA,T	NA,C	NA,1	NA,inf	NA,inf	NA,0.238666	0.000111341	0.000222645
3	chr19:19891922:G:A	19891922	NA,A	NA,G	NA,1	NA,-inf	NA,inf	NA,0.355735	0.000111324	0.000222611
3	chr19:20200538:A:G	20200538	NA,G	NA,A	NA,1	NA,inf	NA,inf	NA,0.279226	0.000111311	0.000222584
3	chr19:18513796:T:C	18513796	NA,C	NA,T	NA,1	NA,inf	NA,inf	NA,0.25653	0.000111311	0.000222585
3	chr19:20223450:C:T	20223450	NA,T	NA,C	NA,1	NA,inf	NA,inf	NA,0.279245	0.000111291	0.000222543
3	chr19:19741897:C:A	19741897	NA,A	NA,C	NA,1	NA,-inf	NA,inf	NA,0.338041	0.000111268	0.000222502
3	chr19:19218349:C:T	19218349	NA,T	NA,C	NA,1	NA,inf	NA,inf	NA,0.282923	0.000111259	0.000222483
3	chr19:19816973:G:C	19816973	C,NA	G,NA	1,NA	-inf,NA	inf,NA	0.873526,NA	0.00011125	0.000222451
3	chr19:18789177:C:T	18789177	NA,T	NA,C	NA,1	NA,inf	NA,inf	NA,0.259409	0.000111214	0.00022239
3	chr19:19040435:A:T	19040435	NA,T	NA,A	NA,1	NA,-inf	NA,inf	NA,0.243866	0.000111204	0.000222377
3	chr19:19161024:C:T	19161024	NA,T	NA,C	NA,1	NA,-inf	NA,inf	NA,0.246052	0.000111204	0.000222375
3	chr19:20223126:G:A	20223126	NA,A	NA,G	NA,1	NA,inf	NA,inf	NA,0.278329	0.000111189	0.000222339
3	chr19:19355819:G:A	19355819	NA,A	NA,G	NA,1	NA,inf	NA,inf	NA,0.325578	0.000111187	0.000222335
3	chr19:20200174:TTATTG:T	20200174	NA,T	NA,TTATTG	NA,1	NA,inf	NA,inf	NA,0.277945	0.000111162	0.000222286
3	chr19:20206004:C:T	20206004	NA,T	NA,C	NA,1	NA,inf	NA,inf	NA,0.277945	0.000111162	0.000222286
3	chr19:20193130:AAT:A	20193130	NA,A	NA,AAT	NA,1	NA,inf	NA,inf	NA,0.277056	0.000111078	0.000222118
3	chr19:20088936:G:A	20088936	NA,A	NA,G	NA,1	NA,inf	NA,inf	NA,0.2927	0.000110985	0.000221932
3	chr19:20207996:CAGG:C	20207996	NA,C	NA,CAGG	NA,1	NA,inf	NA,inf	NA,0.276334	0.000110979	0.000221919
3	chr19:19768078:A:C	19768078	NA,C	NA,A	NA,1	NA,-inf	NA,inf	NA,0.257782	0.000110953	0.00022187
3	chr19:19466319:C:T	19466319	NA,T	NA,C	NA,1	NA,-inf	NA,inf	NA,0.222719	0.000110933	0.000221835
3	chr19:19839021:A:G	19839021	G,NA	A,NA	1,NA	-inf,NA	inf,NA	0.871162,NA	0.000110923	0.000221797
3	chr19:19075455:C:T	19075455	NA,T	NA,C	NA,1	NA,-inf	NA,inf	NA,0.287933	0.000110906	0.000221775
3	chr19:19139610:C:T	19139610	NA,T	NA,C	NA,1	NA,-inf	NA,inf	NA,0.226895	0.000110906	0.000221779
3	chr19:19437883:A:G	19437883	NA,G	NA,A	NA,1	NA,inf	NA,inf	NA,0.248522	0.000110895	0.000221748
3	chr19:19356537:G:A	19356537	NA,A	NA,G	NA,1	NA,inf	NA,inf	NA,0.264252	0.000110887	0.000221768
3	chr19:19875324:GCTC:G	19875324	NA,G	NA,GCTC	NA,1	NA,-inf	NA,inf	NA,0.34339	0.000110879	0.000221723
3	chr19:18885762:G:A	18885762	NA,A	NA,G	NA,1	NA,inf	NA,inf	NA,0.268945	0.000110844	0.000221656
3	chr19:19367145:C:G	19367145	NA,G	NA,C	NA,1	NA,inf	NA,inf	NA,0.259019	0.000110794	0.000221552
3	chr19:19253515:G:A	19253515	NA,A	NA,G	NA,1	NA,inf	NA,inf	NA,0.184835	0.00011076	0.000221481
3	chr19:19078040:C:A	19078040	NA,A	NA,C	NA,1	NA,-inf	NA,inf	NA,0.242682	0.000110674	0.000221317
3	chr19:19476985:C:T	19476985	NA,T	NA,C	NA,1	NA,inf	NA,inf	NA,0.246871	0.000110663	0.000221283
3	chr19:20189614:G:A	20189614	NA,A	NA,G	NA,1	NA,inf	NA,inf	NA,0.273333	0.000110639	0.000221239
3	chr19:20091252:G:A	20091252	NA,A	NA,G	NA,1	NA,inf	NA,inf	NA,0.288462	0.000110548	0.000221059
3	chr19:18930572:A:C	18930572	NA,C	NA,A	NA,1	NA,inf	NA,inf	NA,0.245508	0.000110538	0.000221039
3	chr19:20311835:T:C	20311835	C,C	T,T	1,1	inf,-inf	inf,inf	1.31752,0.559574	0.000110507	0.000220982
3	chr19:20309079:A:C	20309079	NA,C	NA,A	NA,1	NA,-inf	NA,inf	NA,0.257066	0.000110451	0.00022087
3	chr19:19154921:C:T	19154921	NA,T	NA,C	NA,1	NA,-inf	NA,inf	NA,0.221387	0.000110415	0.000220798
3	chr19:18577305:G:A	18577305	NA,A	NA,G	NA,1	NA,inf	NA,inf	NA,0.249981	0.000110376	0.000220714
3	chr19:19060849:C:T	19060849	NA,T	NA,C	NA,1	NA,-inf	NA,inf	NA,0.252275	0.000110353	0.000220671
3	chr19:18761197:G:A	18761197	NA,A	NA,G	NA,1	NA,-inf	NA,inf	NA,0.266555	0.000110333	0.000220634
3	chr19:19432435:G:A	19432435	NA,A	NA,G	NA,1	NA,inf	NA,inf	NA,0.242743	0.000110264	0.000220486
3	chr19:18495206:G:A	18495206	NA,A	NA,G	NA,1	NA,inf	NA,inf	NA,0.241001	0.000110241	0.000220447
3	chr19:20170510:T:A	20170510	NA,A	NA,T	NA,1	NA,-inf	NA,inf	NA,0.253784	0.000110212	0.000220389
3	chr19:19576946:A:G	19576946	NA,G	NA,A	NA,1	NA,-inf	NA,inf	NA,0.247328	0.000110195	0.000220356
3	chr19:19570524:C:T	19570524	NA,T	NA,C	NA,1	NA,-inf	NA,inf	NA,0.247312	0.000110194	0.000220354
3	chr19:18530034:C:T	18530034	NA,T	NA,C	NA,1	NA,-inf	NA,inf	NA,0.256126	0.000110178	0.000220325
3	chr19:18530033:T:C	18530033	NA,C	NA,T	NA,1	NA,-inf	NA,inf	NA,0.256126	0.000110178	0.000220325
3	chr19:19884430:C:T	19884430	NA,T	NA,C	NA,1	NA,-inf	NA,inf	NA,0.33628	0.000110163	0.000220291
3	chr19:18887028:T:C	18887028	NA,C	NA,T	NA,1	NA,-inf	NA,inf	NA,0.256989	0.000110147	0.00022026
3	chr19:18944391:C:T	18944391	T,T	C,C	1,1	-inf,-inf	inf,inf	0.851838,1.08245	0.000110116	0.000220197
3	chr19:19144046:G:C	19144046	NA,C	NA,G	NA,1	NA,-inf	NA,inf	NA,0.235304	0.000110107	0.000220182
3	chr19:19622846:A:G	19622846	NA,G	NA,A	NA,1	NA,-inf	NA,inf	NA,0.416709	0.000110077	0.000220123
3	chr19:19639534:G:A	19639534	NA,A	NA,G	NA,1	NA,-inf	NA,inf	NA,0.207818	0.000110075	0.000220118
3	chr19:18981625:C:T	18981625	T,NA	C,NA	1,NA	inf,NA	inf,NA	2.8576,NA	0.000110064	0.000220137
3	chr19:20159060:CT:C	20159060	NA,C	NA,CT	NA,1	NA,inf	NA,inf	NA,0.262513	0.000110059	0.000220082
3	chr19:18764211:C:T	18764211	NA,T	NA,C	NA,1	NA,inf	NA,inf	NA,0.259198	0.000110057	0.000220077
3	chr19:20287360:G:T	20287360	NA,T	NA,G	NA,1	NA,-inf	NA,inf	NA,0.266775	0.000110051	0.000220067
3	chr19:20360432:T:C	20360432	NA,C	NA,T	NA,1	NA,-inf	NA,inf	NA,0.249543	0.000110026	0.000220022
3	chr19:20361697:T:G	20361697	NA,G	NA,T	NA,1	NA,-inf	NA,inf	NA,0.242743	0.000110016	0.00022
3	chr19:19739136:C:T	19739136	NA,T	NA,C	NA,1	NA,inf	NA,inf	NA,0.254502	0.000110004	0.000219973
3	chr19:20326266:G:A	20326266	NA,A	NA,G	NA,1	NA,-inf	NA,inf	NA,0.300879	0.000109974	0.000219912
3	chr19:18636663:T:C	18636663	NA,C	NA,T	NA,1	NA,-inf	NA,inf	NA,0.254816	0.000109959	0.000219883
3	chr19:20358639:T:C	20358639	NA,C	NA,T	NA,1	NA,inf	NA,inf	NA,0.255958	0.000109944	0.000219849
3	chr19:19746417:C:T	19746417	NA,T	NA,C	NA,1	NA,-inf	NA,inf	NA,0.320065	0.000109848	0.000219664
3	chr19:20180902:G:A	20180902	A,A	G,G	1,1	inf,-inf	inf,inf	0.118425,1.40543	0.00010983	0.000219634
3	chr19:18826753:A:G	18826753	NA,G	NA,A	NA,1	NA,-inf	NA,inf	NA,0.278574	0.000109826	0.000219618
3	chr19:19149056:C:T	19149056	NA,T	NA,C	NA,1	NA,inf	NA,inf	NA,0.274539	0.000109793	0.000219549
3	chr19:18763705:G:A	18763705	NA,A	NA,G	NA,1	NA,-inf	NA,inf	NA,0.261911	0.000109761	0.00021949
3	chr19:18826752:T:C	18826752	NA,C	NA,T	NA,1	NA,-inf	NA,inf	NA,0.277818	0.000109745	0.000219457
3	chr19:19006750:G:A	19006750	NA,A	NA,G	NA,1	NA,inf	NA,inf	NA,0.193491	0.000109694	0.000219351
3	chr19:19143890:C:A	19143890	NA,A	NA,C	NA,1	NA,-inf	NA,inf	NA,0.231518	0.000109684	0.000219335
3	chr19:19786879:A:T	19786879	NA,T	NA,A	NA,1	NA,-inf	NA,inf	NA,0.247864	0.000109679	0.000219322
3	chr19:18794811:C:T	18794811	NA,T	NA,C	NA,1	NA,inf	NA,inf	NA,0.23498	0.000109653	0.000219271
3	chr19:19143382:G:A	19143382	NA,A	NA,G	NA,1	NA,-inf	NA,inf	NA,0.202822	0.000109623	0.000219213
3	chr19:19390157:G:T	19390157	NA,T	NA,G	NA,1	NA,-inf	NA,inf	NA,0.241395	0.0001096	0.000219165
3	chr19:19007745:T:C	19007745	NA,C	NA,T	NA,1	NA,-inf	NA,inf	NA,0.229118	0.000109595	0.000219159
3	chr19:18588336:C:T	18588336	NA,T	NA,C	NA,1	NA,-inf	NA,inf	NA,0.258025	0.00010959	0.000219146
3	chr19:18826743:A:G	18826743	NA,G	NA,A	NA,1	NA,-inf	NA,inf	NA,0.276192	0.000109569	0.000219105
3	chr19:19833525:A:G	19833525	G,NA	A,NA	1,NA	-inf,NA	inf,NA	0.862912,NA	0.000109538	0.000219029
3	chr19:19305928:G:A	19305928	NA,A	NA,G	NA,1	NA,-inf	NA,inf	NA,0.202546	0.000109536	0.000219042
3	chr19:19797504:A:G	19797504	NA,G	NA,A	NA,1	NA,inf	NA,inf	NA,0.258312	0.000109527	0.000219019
3	chr19:19836224:TA:T	19836224	T,NA	TA,NA	1,NA	-inf,NA	inf,NA	0.862901,NA	0.000109515	0.000218983
3	chr19:19801727:G:A	19801727	A,NA	G,NA	1,NA	inf,NA	inf,NA	0.455993,NA	0.000109492	0.000218957
3	chr19:19090319:T:C	19090319	NA,C	NA,T	NA,1	NA,-inf	NA,inf	NA,0.232478	0.000109487	0.000218943
3	chr19:18983327:G:A	18983327	NA,A	NA,G	NA,1	NA,inf	NA,inf	NA,0.199985	0.000109483	0.000218928
3	chr19:20072475:G:A	20072475	NA,A	NA,G	NA,1	NA,-inf	NA,inf	NA,0.257279	0.000109481	0.00021893
3	chr19:20051334:G:A	20051334	NA,A	NA,G	NA,1	NA,-inf	NA,inf	NA,0.269443	0.000109476	0.000218918
3	chr19:18826736:T:C	18826736	NA,C	NA,T	NA,1	NA,-inf	NA,inf	NA,0.275072	0.000109448	0.000218864
3	chr19:19750363:T:C	19750363	C,C	T,T	1,1	-inf,inf	inf,inf	0.657564,0.680359	0.000109426	0.000218874
3	chr19:18763170:G:A	18763170	NA,A	NA,G	NA,1	NA,-inf	NA,inf	NA,0.255763	0.000109383	0.00021873
3	chr19:18826737:G:A	18826737	NA,A	NA,G	NA,1	NA,-inf	NA,inf	NA,0.274304	0.000109368	0.000218702
3	chr19:19838499:T:C	19838499	C,NA	T,NA	1,NA	-inf,NA	inf,NA	0.861808,NA	0.000109366	0.000218686
3	chr19:20362086:G:A	20362086	NA,A	NA,G	NA,1	NA,inf	NA,inf	NA,0.253193	0.000109355	0.000218676
3	chr19:18718923:G:A	18718923	A,A	G,G	1,1	-inf,-inf	inf,inf	1.00396,0.0459315	0.000109309	0.000218596
3	chr19:19801220:G:A	19801220	NA,A	NA,G	NA,1	NA,inf	NA,inf	NA,0.256225	0.000109299	0.000218564
3	chr19:19802684:C:G	19802684	NA,G	NA,C	NA,1	NA,inf	NA,inf	NA,0.256071	0.000109282	0.00021853
3	chr19:19806503:C:T	19806503	NA,T	NA,C	NA,1	NA,inf	NA,inf	NA,0.256071	0.000109282	0.00021853
3	chr19:19809687:T:C	19809687	NA,C	NA,T	NA,1	NA,inf	NA,inf	NA,0.256071	0.000109282	0.00021853
3	chr19:19806199:G:A	19806199	NA,A	NA,G	NA,1	NA,inf	NA,inf	NA,0.256071	0.000109282	0.00021853
3	chr19:20084245:C:T	20084245	NA,T	NA,C	NA,1	NA,-inf	NA,inf	NA,0.254397	0.000109282	0.000218522
3	chr19:19962434:G:A	19962434	NA,A	NA,G	NA,1	NA,inf	NA,inf	NA,0.254666	0.000109279	0.000218523
3	chr19:19792277:CAGG:C	19792277	NA,C	NA,CAGG	NA,1	NA,-inf	NA,inf	NA,0.243016	0.000109261	0.000218488
3	chr19:19794852:T:A	19794852	NA,A	NA,T	NA,1	NA,inf	NA,inf	NA,0.25557	0.000109227	0.00021842
3	chr19:19071701:G:A	19071701	NA,A	NA,G	NA,1	NA,-inf	NA,inf	NA,0.230051	0.000109217	0.000218404
3	chr19:19229670:G:A	19229670	NA,A	NA,G	NA,1	NA,inf	NA,inf	NA,0.257159	0.000109215	0.000218395
3	chr19:19810695:T:G	19810695	NA,G	NA,T	NA,1	NA,inf	NA,inf	NA,0.255036	0.00010917	0.000218306
3	chr19:18539807:C:G	18539807	NA,G	NA,C	NA,1	NA,inf	NA,inf	NA,0.248141	0.000109115	0.000218194
3	chr19:18884569:G:A	18884569	NA,A	NA,G	NA,1	NA,-inf	NA,inf	NA,0.231557	0.000109112	0.000218191
3	chr19:19246319:T:C	19246319	NA,C	NA,T	NA,1	NA,-inf	NA,inf	NA,0.202547	0.000109108	0.000218185
3	chr19:18601379:T:C	18601379	NA,C	NA,T	NA,1	NA,-inf	NA,inf	NA,0.256506	0.000109084	0.000218136
3	chr19:18714293:G:A	18714293	NA,A	NA,G	NA,1	NA,-inf	NA,inf	NA,0.25653	0.000109079	0.000218125
3	chr19:20301840:A:G	20301840	NA,G	NA,A	NA,1	NA,-inf	NA,inf	NA,0.240907	0.000109023	0.000218015
3	chr19:19815858:T:C	19815858	NA,C	NA,T	NA,1	NA,-inf	NA,inf	NA,0.240679	0.000108976	0.000217918
3	chr19:18568253:G:A	18568253	NA,A	NA,G	NA,1	NA,-inf	NA,inf	NA,0.245503	0.000108967	0.000217901
3	chr19:19797392:G:C	19797392	NA,C	NA,G	NA,1	NA,inf	NA,inf	NA,0.253099	0.000108962	0.00021789
3	chr19:20308406:A:G	20308406	NA,G	NA,A	NA,1	NA,inf	NA,inf	NA,0.250601	0.000108949	0.000217859
3	chr19:19387692:C:T	19387692	NA,T	NA,C	NA,1	NA,inf	NA,inf	NA,0.317874	0.000108938	0.000217837
3	chr19:19146672:G:A	19146672	NA,A	NA,G	NA,1	NA,-inf	NA,inf	NA,0.224467	0.00010886	0.000217687
3	chr19:19793809:GT:G	19793809	NA,G	NA,GT	NA,1	NA,inf	NA,inf	NA,0.250995	0.000108737	0.00021744
3	chr19:20037675:T:C	20037675	NA,C	NA,T	NA,1	NA,-inf	NA,inf	NA,0.262223	0.000108704	0.000217373
3	chr19:20353398:G:GA	20353398	NA,GA	NA,G	NA,1	NA,inf	NA,inf	NA,0.244939	0.000108696	0.000217354
3	chr19:19647055:A:T	19647055	NA,T	NA,A	NA,1	NA,-inf	NA,inf	NA,0.344449	0.000108648	0.000217265
3	chr19:19803692:G:A	19803692	NA,A	NA,G	NA,1	NA,inf	NA,inf	NA,0.250246	0.000108645	0.000217256
3	chr19:18495712:C:A	18495712	A,A	C,C	1,1	-inf,inf	inf,inf	0.662234,0.987569	0.000108626	0.000217207
3	chr19:19007415:T:C	19007415	NA,C	NA,T	NA,1	NA,-inf	NA,inf	NA,0.220804	0.000108595	0.000217159
3	chr19:19009500:T:C	19009500	NA,C	NA,T	NA,1	NA,-inf	NA,inf	NA,0.220586	0.000108573	0.000217115
3	chr19:19004942:T:C	19004942	NA,C	NA,T	NA,1	NA,-inf	NA,inf	NA,0.220586	0.000108573	0.000217115
3	chr19:19010247:T:C	19010247	NA,C	NA,T	NA,1	NA,-inf	NA,inf	NA,0.220586	0.000108573	0.000217115
3	chr19:20189274:T:A	20189274	NA,A	NA,T	NA,1	NA,inf	NA,inf	NA,0.261425	0.000108565	0.000217093
3	chr19:19813570:AATT:A	19813570	NA,A	NA,AATT	NA,1	NA,-inf	NA,inf	NA,0.236271	0.000108521	0.00021701
3	chr19:19865282:C:T	19865282	NA,T	NA,C	NA,1	NA,-inf	NA,inf	NA,0.240006	0.000108513	0.000216991
3	chr19:19148240:G:A	19148240	NA,A	NA,G	NA,1	NA,-inf	NA,inf	NA,0.220926	0.000108501	0.00021697
3	chr19:19010843:A:AAC	19010843	NA,AAC	NA,A	NA,1	NA,-inf	NA,inf	NA,0.219579	0.000108466	0.000216901
3	chr19:20073604:T:C	20073604	NA,C	NA,T	NA,1	NA,inf	NA,inf	NA,0.26327	0.000108424	0.000216814
3	chr19:18895151:G:A	18895151	NA,A	NA,G	NA,1	NA,-inf	NA,inf	NA,0.267955	0.000108405	0.000216776
3	chr19:19022206:G:A	19022206	NA,A	NA,G	NA,1	NA,inf	NA,inf	NA,0.26732	0.000108333	0.000216631
3	chr19:18634484:C:T	18634484	NA,T	NA,C	NA,1	NA,-inf	NA,inf	NA,0.239888	0.00010832	0.000216606
3	chr19:19016352:A:G	19016352	NA,G	NA,A	NA,1	NA,-inf	NA,inf	NA,0.217984	0.000108293	0.000216556
3	chr19:19030581:A:G	19030581	NA,G	NA,A	NA,1	NA,-inf	NA,inf	NA,0.217778	0.000108271	0.000216511
3	chr19:19118298:C:T	19118298	NA,T	NA,C	NA,1	NA,-inf	NA,inf	NA,0.262737	0.000108262	0.000216486
3	chr19:20057420:G:A	20057420	NA,A	NA,G	NA,1	NA,inf	NA,inf	NA,0.265645	0.00010824	0.000216443
3	chr19:18877863:CCT:C	18877863	NA,C	NA,CCT	NA,1	NA,inf	NA,inf	NA,0.220728	0.000108238	0.000216441
3	chr19:20177687:G:A	20177687	NA,A	NA,G	NA,1	NA,inf	NA,inf	NA,0.256468	0.000108203	0.00021637
3	chr19:18928271:G:A	18928271	NA,A	NA,G	NA,1	NA,inf	NA,inf	NA,0.216473	0.000108093	0.000216151
3	chr19:19617510:C:T	19617510	NA,T	NA,C	NA,1	NA,inf	NA,inf	NA,0.2756	0.00010806	0.000216084
3	chr19:19743173:G:A	19743173	NA,A	NA,G	NA,1	NA,inf	NA,inf	NA,0.262174	0.00010806	0.000216083
3	chr19:19324618:C:T	19324618	NA,T	NA,C	NA,1	NA,-inf	NA,inf	NA,0.189727	0.000108044	0.000216058
3	chr19:20180591:T:C	20180591	NA,C	NA,T	NA,1	NA,inf	NA,inf	NA,0.256057	0.000108032	0.000216029
3	chr19:19142121:G:A	19142121	NA,A	NA,G	NA,1	NA,-inf	NA,inf	NA,0.194756	0.000108027	0.000216021
3	chr19:20180589:CT:C	20180589	NA,C	NA,CT	NA,1	NA,inf	NA,inf	NA,0.255952	0.000108021	0.000216006
3	chr19:19742563:C:T	19742563	NA,T	NA,C	NA,1	NA,inf	NA,inf	NA,0.261339	0.000107971	0.000215905
3	chr19:20170457:C:T	20170457	T,T	C,C	1,1	inf,-inf	inf,inf	0.00139212,1.45295	0.000107971	0.000215913
3	chr19:19192464:A:T	19192464	NA,T	NA,A	NA,1	NA,inf	NA,inf	NA,0.21837	0.000107905	0.000215771
3	chr19:18609531:C:A	18609531	NA,A	NA,C	NA,1	NA,inf	NA,inf	NA,0.245177	0.000107894	0.000215752
3	chr19:19032301:G:A	19032301	NA,A	NA,G	NA,1	NA,-inf	NA,inf	NA,0.214343	0.000107891	0.000215751
3	chr19:20301135:C:T	20301135	NA,T	NA,C	NA,1	NA,-inf	NA,inf	NA,0.232417	0.00010789	0.000215749
3	chr19:19479213:C:T	19479213	T,NA	C,NA	1,NA	inf,NA	inf,NA	2.42939,NA	0.000107839	0.000215659
3	chr19:18574523:G:C	18574523	NA,C	NA,G	NA,1	NA,inf	NA,inf	NA,0.226956	0.000107836	0.000215637
3	chr19:18511614:C:T	18511614	NA,T	NA,C	NA,1	NA,inf	NA,inf	NA,0.224997	0.000107775	0.000215515
3	chr19:19406846:G:C	19406846	NA,C	NA,G	NA,1	NA,inf	NA,inf	NA,0.305682	0.000107754	0.00021547
3	chr19:19295464:C:T	19295464	NA,T	NA,C	NA,1	NA,inf	NA,inf	NA,0.292107	0.00010771	0.000215383
3	chr19:19836720:G:A	19836720	A,NA	G,NA	1,NA	-inf,NA	inf,NA	0.851775,NA	0.000107701	0.000215357
3	chr19:20108922:A:C	20108922	C,C	A,A	1,1	-inf,inf	inf,inf	0.0180437,1.4525	0.000107691	0.000215346
3	chr19:20173201:A:G	20173201	NA,G	NA,A	NA,1	NA,-inf	NA,inf	NA,0.243255	0.000107629	0.000215226
3	chr19:19030563:G:A	19030563	NA,A	NA,G	NA,1	NA,-inf	NA,inf	NA,0.21187	0.000107625	0.000215219
3	chr19:19092956:C:T	19092956	NA,T	NA,C	NA,1	NA,inf	NA,inf	NA,0.254975	0.000107615	0.000215195
3	chr19:19106205:C:T	19106205	NA,T	NA,C	NA,1	NA,inf	NA,inf	NA,0.206378	0.0001076	0.000215164
3	chr19:20257523:TTC:T	20257523	NA,T	NA,TTC	NA,1	NA,-inf	NA,inf	NA,0.214771	0.000107543	0.000215055
3	chr19:18655090:G:C	18655090	NA,C	NA,G	NA,1	NA,inf	NA,inf	NA,0.223431	0.000107521	0.000215008
3	chr19:18924608:C:T	18924608	NA,T	NA,C	NA,1	NA,inf	NA,inf	NA,0.214956	0.000107519	0.000215005
3	chr19:19179491:G:A	19179491	NA,A	NA,G	NA,1	NA,inf	NA,inf	NA,0.239914	0.000107487	0.000214947
3	chr19:20058254:C:T	20058254	NA,T	NA,C	NA,1	NA,inf	NA,inf	NA,0.258153	0.000107477	0.000214918
3	chr19:19144602:A:G	19144602	NA,G	NA,A	NA,1	NA,-inf	NA,inf	NA,0.211428	0.000107462	0.000214893
3	chr19:18564317:G:C	18564317	NA,C	NA,G	NA,1	NA,inf	NA,inf	NA,0.226599	0.000107455	0.000214875
3	chr19:20023241:G:A	20023241	A,NA	G,NA	1,NA	-inf,NA	inf,NA	0.877464,NA	0.000107387	0.000214727
3	chr19:19192730:C:T	19192730	NA,T	NA,C	NA,1	NA,inf	NA,inf	NA,0.213421	0.000107373	0.000214708
3	chr19:19536396:C:T	19536396	NA,T	NA,C	NA,1	NA,inf	NA,inf	NA,0.213303	0.000107368	0.000214696
3	chr19:19534240:CAGAGACAAATGGAGAG:C	19534240	NA,C	NA,CAGAGACAAATGGAGAG	NA,1	NA,inf	NA,inf	NA,0.19745	0.000107361	0.000214683
3	chr19:20026953:T:G	20026953	G,NA	T,NA	1,NA	-inf,NA	inf,NA	0.87715,NA	0.000107334	0.000214622
3	chr19:19032878:A:G	19032878	NA,G	NA,A	NA,1	NA,-inf	NA,inf	NA,0.208902	0.000107306	0.000214582
3	chr19:19030235:A:G	19030235	NA,G	NA,A	NA,1	NA,-inf	NA,inf	NA,0.208322	0.000107253	0.000214476
3	chr19:18988964:G:A	18988964	NA,A	NA,G	NA,1	NA,-inf	NA,inf	NA,0.207845	0.000107201	0.000214371
3	chr19:19153130:G:A	19153130	NA,A	NA,G	NA,1	NA,-inf	NA,inf	NA,0.192928	0.000107184	0.000214337
3	chr19:20060569:C:A	20060569	NA,A	NA,C	NA,1	NA,-inf	NA,inf	NA,0.246503	0.000107105	0.000214175
3	chr19:20041266:C:T	20041266	T,NA	C,NA	1,NA	inf,NA	inf,NA	0.442962,NA	0.000107085	0.000214147
3	chr19:19004455:C:T	19004455	NA,T	NA,C	NA,1	NA,-inf	NA,inf	NA,0.206531	0.000107063	0.000214097
3	chr19:18973875:C:T	18973875	T,T	C,C	1,1	-inf,inf	inf,inf	0.0972151,1.28554	0.000107056	0.00021413
3	chr19:19008535:T:TCCCTGTAGCCTTG	19008535	NA,TCCCTGTAGCCTTG	NA,T	NA,1	NA,-inf	NA,inf	NA,0.206453	0.000107048	0.000214066
3	chr19:18972243:A:C	18972243	NA,C	NA,A	NA,1	NA,inf	NA,inf	NA,0.229306	0.000107047	0.000214056
3	chr19:19189622:G:C	19189622	NA,C	NA,G	NA,1	NA,inf	NA,inf	NA,0.210271	0.000107041	0.000214044
3	chr19:20153450:G:A	20153450	A,A	G,G	1,1	inf,-inf	inf,inf	0.0369854,1.45411	0.000107037	0.000214035
3	chr19:19003106:C:T	19003106	NA,T	NA,C	NA,1	NA,-inf	NA,inf	NA,0.206284	0.000107036	0.000214042
3	chr19:18989517:G:A	18989517	NA,A	NA,G	NA,1	NA,-inf	NA,inf	NA,0.206284	0.000107036	0.000214042
3	chr19:19023024:T:C	19023024	NA,C	NA,T	NA,1	NA,-inf	NA,inf	NA,0.206284	0.000107036	0.000214042
3	chr19:19026593:C:T	19026593	NA,T	NA,C	NA,1	NA,-inf	NA,inf	NA,0.206284	0.000107036	0.000214042
3	chr19:18989269:T:C	18989269	NA,C	NA,T	NA,1	NA,-inf	NA,inf	NA,0.206284	0.000107036	0.000214042
3	chr19:19189604:A:G	19189604	NA,G	NA,A	NA,1	NA,inf	NA,inf	NA,0.209873	0.00010703	0.000214022
3	chr19:18780437:C:A	18780437	NA,A	NA,C	NA,1	NA,inf	NA,inf	NA,0.232322	0.000107022	0.000214011
3	chr19:19004124:A:G	19004124	NA,G	NA,A	NA,1	NA,-inf	NA,inf	NA,0.205993	0.000107005	0.00021398
3	chr19:19194318:T:C	19194318	NA,C	NA,T	NA,1	NA,inf	NA,inf	NA,0.209834	0.000107002	0.000213965
3	chr19:20025973:C:A	20025973	A,NA	C,NA	1,NA	-inf,NA	inf,NA	0.874975,NA	0.000106996	0.000213946
3	chr19:19255373:T:C	19255373	NA,C	NA,T	NA,1	NA,inf	NA,inf	NA,0.293122	0.000106994	0.000213952
3	chr19:18901250:T:C	18901250	NA,C	NA,T	NA,1	NA,-inf	NA,inf	NA,0.215839	0.00010696	0.000213887
3	chr19:19191696:T:C	19191696	NA,C	NA,T	NA,1	NA,inf	NA,inf	NA,0.209466	0.000106951	0.000213864
3	chr19:19019281:A:G	19019281	NA,G	NA,A	NA,1	NA,-inf	NA,inf	NA,0.205483	0.00010695	0.00021387
3	chr19:18532413:C:A	18532413	NA,A	NA,C	NA,1	NA,-inf	NA,inf	NA,0.217747	0.000106939	0.000213846
3	chr19:20332676:A:C	20332676	NA,C	NA,A	NA,1	NA,-inf	NA,inf	NA,0.210255	0.000106926	0.000213822
3	chr19:20295962:A:G	20295962	NA,G	NA,A	NA,1	NA,-inf	NA,inf	NA,0.212954	0.000106908	0.000213784
3	chr19:20103267:T:C	20103267	C,C	T,T	1,1	-inf,inf	inf,inf	0.0405638,1.43826	0.000106839	0.000213643
3	chr19:19407201:T:C	19407201	NA,C	NA,T	NA,1	NA,inf	NA,inf	NA,0.295831	0.000106832	0.000213628
3	chr19:18551836:T:A	18551836	NA,A	NA,T	NA,1	NA,-inf	NA,inf	NA,0.222095	0.00010683	0.000213627
3	chr19:19419796:A:G	19419796	NA,G	NA,A	NA,1	NA,inf	NA,inf	NA,0.282319	0.000106821	0.000213605
3	chr19:19030723:G:T	19030723	NA,T	NA,G	NA,1	NA,-inf	NA,inf	NA,0.204209	0.000106814	0.000213598
3	chr19:20136357:A:T	20136357	NA,T	NA,A	NA,1	NA,-inf	NA,inf	NA,0.229204	0.000106778	0.000213524
3	chr19:18992990:G:A	18992990	NA,A	NA,G	NA,1	NA,-inf	NA,inf	NA,0.202738	0.000106663	0.000213296
3	chr19:18977969:C:T	18977969	NA,T	NA,C	NA,1	NA,inf	NA,inf	NA,0.172808	0.000106662	0.00021329
3	chr19:18883223:C:G	18883223	NA,G	NA,C	NA,1	NA,-inf	NA,inf	NA,0.206935	0.00010666	0.000213289
3	chr19:18886276:G:A	18886276	NA,A	NA,G	NA,1	NA,inf	NA,inf	NA,0.231757	0.000106659	0.000213288
3	chr19:19784730:A:G	19784730	NA,G	NA,A	NA,1	NA,-inf	NA,inf	NA,0.218732	0.00010663	0.000213227
3	chr19:19824329:A:G	19824329	NA,G	NA,A	NA,1	NA,-inf	NA,inf	NA,0.219532	0.000106615	0.000213196
3	chr19:18503125:G:A	18503125	NA,A	NA,G	NA,1	NA,inf	NA,inf	NA,0.221209	0.000106603	0.000213172
3	chr19:20135598:G:A	20135598	A,NA	G,NA	1,NA	-inf,NA	inf,NA	0.486216,NA	0.000106575	0.000213138
3	chr19:19214923:G:A	19214923	NA,A	NA,G	NA,1	NA,inf	NA,inf	NA,0.236969	0.000106574	0.000213113
3	chr19:18577699:A:G	18577699	NA,G	NA,A	NA,1	NA,inf	NA,inf	NA,0.218369	0.000106565	0.000213096
3	chr19:19343526:G:A	19343526	NA,A	NA,G	NA,1	NA,inf	NA,inf	NA,0.237799	0.000106563	0.000213092
3	chr19:19184495:G:A	19184495	NA,A	NA,G	NA,1	NA,-inf	NA,inf	NA,0.191429	0.000106541	0.00021304
3	chr19:19834077:T:C	19834077	NA,C	NA,T	NA,1	NA,inf	NA,inf	NA,0.218994	0.00010654	0.000213047
3	chr19:18965675:C:T	18965675	NA,T	NA,C	NA,1	NA,inf	NA,inf	NA,0.202479	0.000106527	0.000213019
3	chr19:18487021:C:T	18487021	NA,T	NA,C	NA,1	NA,inf	NA,inf	NA,0.219385	0.000106522	0.000213011
3	chr19:20158613:T:C	20158613	NA,C	NA,T	NA,1	NA,inf	NA,inf	NA,0.204309	0.000106507	0.000212979
3	chr19:19218213:G:A	19218213	NA,A	NA,G	NA,1	NA,inf	NA,inf	NA,0.237171	0.000106503	0.000212978
3	chr19:19189627:T:C	19189627	NA,C	NA,T	NA,1	NA,inf	NA,inf	NA,0.204865	0.000106483	0.000212928
3	chr19:19582999:T:C	19582999	NA,C	NA,T	NA,1	NA,inf	NA,inf	NA,0.262095	0.000106455	0.000212875
3	chr19:19028586:G:A	19028586	NA,A	NA,G	NA,1	NA,-inf	NA,inf	NA,0.200338	0.000106416	0.000212802
3	chr19:19165475:A:C	19165475	NA,C	NA,A	NA,1	NA,-inf	NA,inf	NA,0.284486	0.000106409	0.000212786
3	chr19:19259212:C:T	19259212	T,NA	C,NA	1,NA	inf,NA	inf,NA	0.420701,NA	0.000106397	0.000212771
3	chr19:18630515:C:T	18630515	NA,T	NA,C	NA,1	NA,-inf	NA,inf	NA,0.211563	0.000106382	0.000212733
3	chr19:19757459:T:G	19757459	NA,G	NA,T	NA,1	NA,-inf	NA,inf	NA,0.220838	0.00010638	0.000212732
3	chr19:18596580:C:T	18596580	NA,T	NA,C	NA,1	NA,-inf	NA,inf	NA,0.218626	0.000106351	0.000212673
3	chr19:19745764:C:T	19745764	NA,T	NA,C	NA,1	NA,-inf	NA,inf	NA,0.17218	0.000106317	0.000212606
3	chr19:18522945:T:C	18522945	C,C	T,T	1,1	inf,inf	inf,inf	1.31198,0.27234	0.000106298	0.000212555
3	chr19:19823256:C:T	19823256	NA,T	NA,C	NA,1	NA,inf	NA,inf	NA,0.218616	0.000106269	0.000212504
3	chr19:18991873:A:G	18991873	NA,G	NA,A	NA,1	NA,-inf	NA,inf	NA,0.198761	0.000106251	0.000212472
3	chr19:19381142:G:A	19381142	NA,A	NA,G	NA,1	NA,inf	NA,inf	NA,0.257404	0.000106226	0.000212416
3	chr19:18927089:AAAAAG:A	18927089	NA,A	NA,AAAAAG	NA,1	NA,inf	NA,inf	NA,0.209089	0.000106221	0.000212409
3	chr19:19322573:C:G	19322573	NA,G	NA,C	NA,1	NA,inf	NA,inf	NA,0.244547	0.000106218	0.0002124
3	chr19:20366898:C:T	20366898	NA,T	NA,C	NA,1	NA,-inf	NA,inf	NA,0.209688	0.000106196	0.00021236
3	chr19:19057076:G:A	19057076	NA,A	NA,G	NA,1	NA,-inf	NA,inf	NA,0.213502	0.000106187	0.000212342
3	chr19:19032411:G:A	19032411	NA,A	NA,G	NA,1	NA,-inf	NA,inf	NA,0.197849	0.000106159	0.000212289
3	chr19:20182684:G:C	20182684	NA,C	NA,G	NA,1	NA,-inf	NA,inf	NA,0.198228	0.000106127	0.000212224
3	chr19:19425342:G:C	19425342	NA,C	NA,G	NA,1	NA,inf	NA,inf	NA,0.287997	0.000106111	0.000212185
3	chr19:19813926:C:T	19813926	NA,T	NA,C	NA,1	NA,-inf	NA,inf	NA,0.213514	0.000106092	0.000212151
3	chr19:19016161:T:C	19016161	NA,C	NA,T	NA,1	NA,-inf	NA,inf	NA,0.196847	0.000106068	0.000212105
3	chr19:19158555:C:CA	19158555	NA,CA	NA,C	NA,1	NA,-inf	NA,inf	NA,0.21064	0.000106062	0.000212083
3	chr19:20161341:T:C	20161341	C,C	T,T	1,1	-inf,-inf	inf,inf	0.201729,1.44765	0.00010606	0.000212093
3	chr19:20012474:A:C	20012474	C,C	A,A	1,1	inf,-inf	inf,inf	0.505193,0.860943	0.000106059	0.000212092
3	chr19:19694134:C:T	19694134	NA,T	NA,C	NA,1	NA,inf	NA,inf	NA,0.235944	0.000106056	0.000212077
3	chr19:18996718:A:G	18996718	NA,G	NA,A	NA,1	NA,-inf	NA,inf	NA,0.196217	0.000105988	0.000211946
3	chr19:19314127:ACT:A	19314127	NA,A	NA,ACT	NA,1	NA,inf	NA,inf	NA,0.24177	0.000105944	0.000211853
3	chr19:20264305:G:A	20264305	NA,A	NA,G	NA,1	NA,inf	NA,inf	NA,0.203624	0.000105934	0.000211835
3	chr19:19745840:T:C	19745840	NA,C	NA,T	NA,1	NA,-inf	NA,inf	NA,0.168597	0.000105925	0.000211822
3	chr19:20296085:G:A	20296085	NA,A	NA,G	NA,1	NA,-inf	NA,inf	NA,0.200338	0.000105875	0.000211719
3	chr19:19441056:C:T	19441056	NA,T	NA,C	NA,1	NA,-inf	NA,inf	NA,0.175191	0.000105857	0.000211685
3	chr19:18592298:G:C	18592298	NA,C	NA,G	NA,1	NA,-inf	NA,inf	NA,0.200917	0.00010585	0.000211669
3	chr19:19066720:G:A	19066720	NA,A	NA,G	NA,1	NA,inf	NA,inf	NA,0.219241	0.000105783	0.000211533
3	chr19:18998502:T:A	18998502	NA,A	NA,T	NA,1	NA,-inf	NA,inf	NA,0.194095	0.000105774	0.000211519
3	chr19:18993217:T:C	18993217	NA,C	NA,T	NA,1	NA,-inf	NA,inf	NA,0.194095	0.000105774	0.000211519
3	chr19:18998847:A:G	18998847	NA,G	NA,A	NA,1	NA,-inf	NA,inf	NA,0.194095	0.000105774	0.000211519
3	chr19:18995529:A:G	18995529	NA,G	NA,A	NA,1	NA,-inf	NA,inf	NA,0.194095	0.000105774	0.000211519
3	chr19:18992802:A:C	18992802	NA,C	NA,A	NA,1	NA,-inf	NA,inf	NA,0.194095	0.000105774	0.000211519
3	chr19:18992881:G:C	18992881	NA,C	NA,G	NA,1	NA,-inf	NA,inf	NA,0.194095	0.000105774	0.000211519
3	chr19:18868544:G:A	18868544	NA,A	NA,G	NA,1	NA,inf	NA,inf	NA,0.227442	0.000105728	0.000211422
3	chr19:20270910:A:G	20270910	NA,G	NA,A	NA,1	NA,inf	NA,inf	NA,0.223778	0.000105711	0.000211384
3	chr19:20168849:T:A	20168849	NA,A	NA,T	NA,1	NA,inf	NA,inf	NA,0.210071	0.000105703	0.000211371
3	chr19:20152752:A:G	20152752	G,G	A,A	1,1	inf,-inf	inf,inf	0.029521,1.45072	0.000105683	0.000211329
3	chr19:18813053:C:T	18813053	NA,T	NA,C	NA,1	NA,-inf	NA,inf	NA,0.210441	0.000105679	0.000211326
3	chr19:19986875:G:A	19986875	NA,A	NA,G	NA,1	NA,inf	NA,inf	NA,0.182119	0.000105677	0.000211319
3	chr19:18964832:G:A	18964832	NA,A	NA,G	NA,1	NA,inf	NA,inf	NA,0.212609	0.000105676	0.000211317
3	chr19:19359176:A:G	19359176	NA,G	NA,A	NA,1	NA,-inf	NA,inf	NA,0.206237	0.000105649	0.000211265
3	chr19:20239225:C:T	20239225	NA,T	NA,C	NA,1	NA,-inf	NA,inf	NA,0.192261	0.000105631	0.000211233
3	chr19:20298260:G:A	20298260	NA,A	NA,G	NA,1	NA,-inf	NA,inf	NA,0.207014	0.000105616	0.000211201
3	chr19:19029929:CA:C	19029929	NA,C	NA,CA	NA,1	NA,-inf	NA,inf	NA,0.192053	0.000105612	0.000211193
3	chr19:19564435:T:C	19564435	NA,C	NA,T	NA,1	NA,-inf	NA,inf	NA,0.269281	0.000105597	0.000211164
3	chr19:19426608:TC:T	19426608	NA,T	NA,TC	NA,1	NA,inf	NA,inf	NA,0.26885	0.00010559	0.000211144
3	chr19:18585116:T:C	18585116	NA,C	NA,T	NA,1	NA,-inf	NA,inf	NA,0.19847	0.000105542	0.000211052
3	chr19:18999139:G:A	18999139	NA,A	NA,G	NA,1	NA,-inf	NA,inf	NA,0.191594	0.000105532	0.000211034
3	chr19:19746472:G:A	19746472	NA,A	NA,G	NA,1	NA,-inf	NA,inf	NA,0.166346	0.000105519	0.000211009
3	chr19:18535783:G:C	18535783	NA,C	NA,G	NA,1	NA,inf	NA,inf	NA,0.202122	0.000105517	0.000211001
3	chr19:19829877:A:T	19829877	NA,T	NA,A	NA,1	NA,inf	NA,inf	NA,0.213513	0.000105501	0.00021097
3	chr19:19154404:C:T	19154404	NA,T	NA,C	NA,1	NA,-inf	NA,inf	NA,0.176868	0.000105493	0.000210956
3	chr19:20068580:G:A	20068580	NA,A	NA,G	NA,1	NA,inf	NA,inf	NA,0.237584	0.000105486	0.000210937
3	chr19:20344219:T:C	20344219	NA,C	NA,T	NA,1	NA,inf	NA,inf	NA,0.215883	0.000105478	0.000210918
3	chr19:19483075:C:T	19483075	NA,T	NA,C	NA,1	NA,-inf	NA,inf	NA,0.171742	0.000105475	0.00021092
3	chr19:19010028:T:C	19010028	NA,C	NA,T	NA,1	NA,inf	NA,inf	NA,0.222964	0.00010546	0.000210888
3	chr19:19260249:C:T	19260249	NA,T	NA,C	NA,1	NA,inf	NA,inf	NA,0.276068	0.000105391	0.000210745
3	chr19:19786888:A:T	19786888	T,T	A,A	1,1	-inf,inf	inf,inf	0.843646,0.913909	0.000105388	0.000210712
3	chr19:18618942:G:A	18618942	NA,A	NA,G	NA,1	NA,-inf	NA,inf	NA,0.208093	0.000105371	0.000210712
3	chr19:20059987:A:T	20059987	NA,T	NA,A	NA,1	NA,inf	NA,inf	NA,0.236306	0.000105347	0.00021066
3	chr19:20046426:A:G	20046426	NA,G	NA,A	NA,1	NA,-inf	NA,inf	NA,0.228622	0.000105344	0.000210656
3	chr19:18817423:C:T	18817423	NA,T	NA,C	NA,1	NA,-inf	NA,inf	NA,0.204917	0.000105316	0.0002106
3	chr19:18988689:T:C	18988689	NA,C	NA,T	NA,1	NA,-inf	NA,inf	NA,0.189537	0.000105312	0.000210595
3	chr19:18860460:G:A	18860460	NA,A	NA,G	NA,1	NA,-inf	NA,inf	NA,0.193388	0.000105301	0.000210571
3	chr19:20378159:A:G	20378159	NA,G	NA,A	NA,1	NA,-inf	NA,inf	NA,0.198467	0.000105273	0.000210517
3	chr19:19846280:A:G	19846280	NA,G	NA,A	NA,1	NA,-inf	NA,inf	NA,0.20314	0.000105256	0.00021048
3	chr19:20153064:C:G	20153064	NA,G	NA,C	NA,1	NA,inf	NA,inf	NA,0.22778	0.000105227	0.000210419
3	chr19:20302049:C:T	20302049	NA,T	NA,C	NA,1	NA,-inf	NA,inf	NA,0.205771	0.000105207	0.000210383
3	chr19:19018041:C:T	19018041	NA,T	NA,C	NA,1	NA,-inf	NA,inf	NA,0.188006	0.000105179	0.000210329
3	chr19:19577493:C:T	19577493	NA,T	NA,C	NA,1	NA,-inf	NA,inf	NA,0.264209	0.000105172	0.000210316
3	chr19:19089312:G:A	19089312	NA,A	NA,G	NA,1	NA,inf	NA,inf	NA,0.232377	0.000105159	0.000210285
3	chr19:19498000:G:T	19498000	NA,T	NA,G	NA,1	NA,inf	NA,inf	NA,0.241694	0.000105148	0.000210261
3	chr19:18723314:C:T	18723314	T,T	C,C	1,1	-inf,inf	inf,inf	0.748206,0.564468	0.000105142	0.000210271
3	chr19:19493200:A:G	19493200	NA,G	NA,A	NA,1	NA,-inf	NA,inf	NA,0.167742	0.000105134	0.000210239
3	chr19:19067436:T:C	19067436	NA,C	NA,T	NA,1	NA,inf	NA,inf	NA,0.212463	0.000105132	0.000210231
3	chr19:20087880:A:G	20087880	NA,G	NA,A	NA,1	NA,inf	NA,inf	NA,0.221076	0.000105125	0.000210216
3	chr19:18914941:T:C	18914941	NA,C	NA,T	NA,1	NA,-inf	NA,inf	NA,0.200332	0.000105104	0.000210178
3	chr19:19835410:G:A	19835410	NA,A	NA,G	NA,1	NA,-inf	NA,inf	NA,0.204481	0.000105092	0.000210151
3	chr19:18527145:G:A	18527145	NA,A	NA,G	NA,1	NA,inf	NA,inf	NA,0.203832	0.000105075	0.000210115
3	chr19:19021688:G:T	19021688	NA,T	NA,G	NA,1	NA,-inf	NA,inf	NA,0.186812	0.000105062	0.000210094
3	chr19:18697671:C:T	18697671	NA,T	NA,C	NA,1	NA,-inf	NA,inf	NA,0.192094	0.000105028	0.000210025
3	chr19:19899817:A:G	19899817	G,G	A,A	1,1	-inf,inf	inf,inf	0.575186,0.890204	0.000105021	0.000210011
3	chr19:19572541:G:A	19572541	NA,A	NA,G	NA,1	NA,-inf	NA,inf	NA,0.2627	0.000105017	0.000210005
3	chr19:19612797:T:A	19612797	NA,A	NA,T	NA,1	NA,-inf	NA,inf	NA,0.158232	0.000105014	0.000209998
3	chr19:19330419:A:ACC	19330419	NA,ACC	NA,A	NA,1	NA,inf	NA,inf	NA,0.22285	0.000104996	0.000209959
3	chr19:20239086:A:G	20239086	NA,G	NA,A	NA,1	NA,inf	NA,inf	NA,0.188901	0.00010498	0.000209926
3	chr19:18873940:G:A	18873940	NA,A	NA,G	NA,1	NA,-inf	NA,inf	NA,0.196292	0.000104975	0.000209918
3	chr19:20137669:G:A	20137669	NA,A	NA,G	NA,1	NA,-inf	NA,inf	NA,0.203718	0.000104963	0.000209894
3	chr19:20212341:T:G	20212341	NA,G	NA,T	NA,1	NA,inf	NA,inf	NA,0.225098	0.000104961	0.000209888
3	chr19:19790745:C:T	19790745	NA,T	NA,C	NA,1	NA,-inf	NA,inf	NA,0.201844	0.000104957	0.000209881
3	chr19:18823472:A:T	18823472	NA,T	NA,A	NA,1	NA,inf	NA,inf	NA,0.168228	0.00010493	0.000209827
3	chr19:19835016:T:C	19835016	NA,C	NA,T	NA,1	NA,-inf	NA,inf	NA,0.202547	0.000104907	0.00020978
3	chr19:19141779:G:A	19141779	NA,A	NA,G	NA,1	NA,-inf	NA,inf	NA,0.186883	0.000104888	0.000209745
3	chr19:18887182:T:C	18887182	NA,C	NA,T	NA,1	NA,-inf	NA,inf	NA,0.189933	0.000104852	0.000209672
3	chr19:19829492:C:G	19829492	NA,G	NA,C	NA,1	NA,-inf	NA,inf	NA,0.201543	0.000104812	0.000209591
3	chr19:19672807:A:G	19672807	NA,G	NA,A	NA,1	NA,inf	NA,inf	NA,0.238934	0.000104767	0.000209499
3	chr19:19351743:G:A	19351743	NA,A	NA,G	NA,1	NA,-inf	NA,inf	NA,0.164178	0.000104766	0.000209503
3	chr19:20333905:A:C	20333905	NA,C	NA,A	NA,1	NA,inf	NA,inf	NA,0.181199	0.000104734	0.000209436
3	chr19:19580981:C:T	19580981	NA,T	NA,C	NA,1	NA,-inf	NA,inf	NA,0.259401	0.000104728	0.000209427
3	chr19:19357716:G:A	19357716	A,NA	G,NA	1,NA	-inf,NA	inf,NA	1.11435,NA	0.000104722	0.000209398
3	chr19:20337062:G:A	20337062	NA,A	NA,G	NA,1	NA,inf	NA,inf	NA,0.215922	0.000104706	0.000209379
3	chr19:18989349:T:C	18989349	NA,C	NA,T	NA,1	NA,-inf	NA,inf	NA,0.183099	0.000104689	0.000209348
3	chr19:18549348:CCT:C	18549348	NA,C	NA,CCT	NA,1	NA,-inf	NA,inf	NA,0.203145	0.000104685	0.00020934
3	chr19:19221805:G:A	19221805	NA,A	NA,G	NA,1	NA,inf	NA,inf	NA,0.135733	0.000104673	0.000209311
3	chr19:19058466:G:A	19058466	A,NA	G,NA	1,NA	-inf,NA	inf,NA	0.459005,NA	0.000104653	0.000209293
3	chr19:19871156:T:C	19871156	NA,C	NA,T	NA,1	NA,-inf	NA,inf	NA,0.277142	0.000104617	0.000209201
3	chr19:19482358:C:T	19482358	NA,T	NA,C	NA,1	NA,inf	NA,inf	NA,0.220998	0.000104615	0.000209197
3	chr19:18747329:A:C	18747329	NA,C	NA,A	NA,1	NA,-inf	NA,inf	NA,0.211732	0.000104604	0.000209177
3	chr19:18989339:T:C	18989339	NA,C	NA,T	NA,1	NA,-inf	NA,inf	NA,0.182162	0.000104597	0.000209165
3	chr19:20346338:A:G	20346338	G,G	A,A	1,1	-inf,inf	inf,inf	0.430014,1.14096	0.00010458	0.000209108
3	chr19:20063019:A:G	20063019	NA,G	NA,A	NA,1	NA,inf	NA,inf	NA,0.227505	0.000104539	0.000209043
3	chr19:19433914:G:A	19433914	NA,A	NA,G	NA,1	NA,inf	NA,inf	NA,0.270153	0.000104515	0.000208993
3	chr19:19078540:G:A	19078540	NA,A	NA,G	NA,1	NA,inf	NA,inf	NA,0.198268	0.000104487	0.000208941
3	chr19:19875574:T:C	19875574	NA,C	NA,T	NA,1	NA,inf	NA,inf	NA,0.214656	0.000104456	0.000208878
3	chr19:19877608:C:T	19877608	NA,T	NA,C	NA,1	NA,-inf	NA,inf	NA,0.285417	0.000104455	0.000208877
3	chr19:18523897:G:A	18523897	NA,A	NA,G	NA,1	NA,inf	NA,inf	NA,0.20501	0.000104447	0.000208862
3	chr19:18887509:T:C	18887509	NA,C	NA,T	NA,1	NA,-inf	NA,inf	NA,0.184683	0.000104404	0.000208776
3	chr19:19418660:G:A	19418660	NA,A	NA,G	NA,1	NA,inf	NA,inf	NA,0.268851	0.000104402	0.000208769
3	chr19:19832363:T:C	19832363	NA,C	NA,T	NA,1	NA,inf	NA,inf	NA,0.19636	0.00010438	0.000208727
3	chr19:20211805:T:TA	20211805	NA,TA	NA,T	NA,1	NA,-inf	NA,inf	NA,0.207971	0.000104358	0.000208684
3	chr19:19260247:C:T	19260247	NA,T	NA,C	NA,1	NA,inf	NA,inf	NA,0.26417	0.00010435	0.000208664
3	chr19:19487597:TCCCCCGAGTGGAACC:T	19487597	NA,T	NA,TCCCCCGAGTGGAACC	NA,1	NA,-inf	NA,inf	NA,0.154153	0.000104326	0.000208623
3	chr19:19613655:C:T	19613655	NA,T	NA,C	NA,1	NA,-inf	NA,inf	NA,0.183677	0.000104312	0.000208591
3	chr19:18989494:G:A	18989494	NA,A	NA,G	NA,1	NA,inf	NA,inf	NA,0.210685	0.000104308	0.000208585
3	chr19:20363179:G:A	20363179	NA,A	NA,G	NA,1	NA,inf	NA,inf	NA,0.185769	0.000104299	0.000208566
3	chr19:19577827:C:G	19577827	NA,G	NA,C	NA,1	NA,-inf	NA,inf	NA,0.253952	0.000104267	0.000208505
3	chr19:20098805:A:G	20098805	NA,G	NA,A	NA,1	NA,inf	NA,inf	NA,0.217173	0.000104247	0.000208458
3	chr19:18907442:C:T	18907442	NA,T	NA,C	NA,1	NA,-inf	NA,inf	NA,0.182601	0.000104156	0.000208282
3	chr19:18906902:G:A	18906902	NA,A	NA,G	NA,1	NA,-inf	NA,inf	NA,0.182601	0.000104156	0.000208282
3	chr19:19833199:G:T	19833199	NA,T	NA,G	NA,1	NA,inf	NA,inf	NA,0.199634	0.000104146	0.000208262
3	chr19:18732396:C:T	18732396	NA,T	NA,C	NA,1	NA,inf	NA,inf	NA,0.204525	0.000104119	0.000208205
3	chr19:20374842:G:A	20374842	NA,A	NA,G	NA,1	NA,-inf	NA,inf	NA,0.203079	0.000104112	0.000208194
3	chr19:19426807:C:A	19426807	NA,A	NA,C	NA,1	NA,-inf	NA,inf	NA,0.171879	0.000104096	0.000208162
3	chr19:18929056:T:C	18929056	NA,C	NA,T	NA,1	NA,-inf	NA,inf	NA,0.211116	0.000104075	0.00020812
3	chr19:19279731:A:C	19279731	C,NA	A,NA	1,NA	inf,NA	inf,NA	2.99235,NA	0.000104073	0.000208156
3	chr19:18615433:A:G	18615433	NA,G	NA,A	NA,1	NA,-inf	NA,inf	NA,0.19157	0.000104067	0.000208101
3	chr19:18834211:C:A	18834211	NA,A	NA,C	NA,1	NA,-inf	NA,inf	NA,0.222208	0.000104055	0.000208079
3	chr19:20375889:A:G	20375889	NA,G	NA,A	NA,1	NA,inf	NA,inf	NA,0.191883	0.000103919	0.000207803
3	chr19:19517227:A:G	19517227	NA,G	NA,A	NA,1	NA,-inf	NA,inf	NA,0.171821	0.000103916	0.000207801
3	chr19:19769879:A:G	19769879	NA,G	NA,A	NA,1	NA,-inf	NA,inf	NA,0.28187	0.000103909	0.000207785
3	chr19:19197385:T:C	19197385	NA,C	NA,T	NA,1	NA,inf	NA,inf	NA,0.179435	0.000103904	0.000207771
3	chr19:20097635:G:A	20097635	NA,A	NA,G	NA,1	NA,-inf	NA,inf	NA,0.196426	0.000103896	0.000207762
3	chr19:18969531:G:A	18969531	NA,A	NA,G	NA,1	NA,inf	NA,inf	NA,0.196628	0.00010389	0.000207744
3	chr19:18734733:G:A	18734733	A,A	G,G	1,1	-inf,-inf	inf,inf	0.799725,0.923771	0.000103887	0.00020775
3	chr19:18576037:C:T	18576037	NA,T	NA,C	NA,1	NA,inf	NA,inf	NA,0.181759	0.000103881	0.000207729
3	chr19:18545819:G:C	18545819	NA,C	NA,G	NA,1	NA,inf	NA,inf	NA,0.18335	0.000103871	0.000207708
3	chr19:19579737:C:T	19579737	T,NA	C,NA	1,NA	inf,NA	inf,NA	2.25963,NA	0.00010387	0.000207713
3	chr19:19372072:C:T	19372072	NA,T	NA,C	NA,1	NA,inf	NA,inf	NA,0.211283	0.000103851	0.000207669
3	chr19:20373376:A:G	20373376	NA,G	NA,A	NA,1	NA,-inf	NA,inf	NA,0.182452	0.000103827	0.000207624
3	chr19:19582617:T:C	19582617	C,NA	T,NA	1,NA	inf,NA	inf,NA	2.24241,NA	0.00010381	0.000207594
3	chr19:20059866:C:T	20059866	NA,T	NA,C	NA,1	NA,inf	NA,inf	NA,0.199885	0.000103808	0.00020758
3	chr19:19060228:C:T	19060228	NA,T	NA,C	NA,1	NA,inf	NA,inf	NA,0.212203	0.000103791	0.000207549
3	chr19:18933749:G:A	18933749	NA,A	NA,G	NA,1	NA,inf	NA,inf	NA,0.184052	0.000103787	0.000207542
3	chr19:19141165:G:A	19141165	NA,A	NA,G	NA,1	NA,-inf	NA,inf	NA,0.27916	0.000103782	0.000207532
3	chr19:19194796:C:T	19194796	NA,T	NA,C	NA,1	NA,inf	NA,inf	NA,0.223003	0.000103742	0.00020745
3	chr19:20308102:T:A	20308102	NA,A	NA,T	NA,1	NA,-inf	NA,inf	NA,0.191508	0.00010374	0.000207451
3	chr19:20357677:C:T	20357677	NA,T	NA,C	NA,1	NA,inf	NA,inf	NA,0.194681	0.000103725	0.000207415
3	chr19:19627822:A:G	19627822	NA,G	NA,A	NA,1	NA,-inf	NA,inf	NA,0.351828	0.000103718	0.000207406
3	chr19:19287931:G:A	19287931	A,NA	G,NA	1,NA	-inf,NA	inf,NA	0.944677,NA	0.000103682	0.000207326
3	chr19:19936843:G:C	19936843	NA,C	NA,G	NA,1	NA,inf	NA,inf	NA,0.206091	0.000103665	0.000207297
3	chr19:19568049:C:T	19568049	NA,T	NA,C	NA,1	NA,-inf	NA,inf	NA,0.182717	0.000103595	0.000207159
3	chr19:19029696:C:T	19029696	NA,T	NA,C	NA,1	NA,-inf	NA,inf	NA,0.171372	0.000103595	0.000207161
3	chr19:19149179:C:T	19149179	NA,T	NA,C	NA,1	NA,-inf	NA,inf	NA,0.157616	0.000103587	0.000207145
3	chr19:18734975:T:C	18734975	C,C	T,T	1,1	-inf,-inf	inf,inf	0.806749,0.915241	0.000103571	0.000207118
3	chr19:18849469:C:T	18849469	NA,T	NA,C	NA,1	NA,inf	NA,inf	NA,0.177637	0.000103557	0.00020708
3	chr19:19453393:G:T	19453393	NA,T	NA,G	NA,1	NA,-inf	NA,inf	NA,0.167181	0.000103535	0.00020704
3	chr19:19578665:C:T	19578665	NA,T	NA,C	NA,1	NA,-inf	NA,inf	NA,0.245186	0.00010351	0.000206991
3	chr19:19339464:C:G	19339464	NA,G	NA,C	NA,1	NA,-inf	NA,inf	NA,0.139596	0.000103498	0.000206966
3	chr19:19452812:G:C	19452812	NA,C	NA,G	NA,1	NA,inf	NA,inf	NA,0.244486	0.000103478	0.000206922
3	chr19:18936711:C:T	18936711	NA,T	NA,C	NA,1	NA,inf	NA,inf	NA,0.169448	0.000103462	0.000206892
3	chr19:18575821:A:G	18575821	NA,G	NA,A	NA,1	NA,inf	NA,inf	NA,0.176851	0.00010346	0.000206887
3	chr19:19456167:AAAAAG:A	19456167	NA,A	NA,AAAAAG	NA,1	NA,inf	NA,inf	NA,0.265001	0.000103438	0.000206839
3	chr19:19745131:C:A	19745131	NA,A	NA,C	NA,1	NA,-inf	NA,inf	NA,0.143201	0.000103396	0.000206763
3	chr19:19161106:C:T	19161106	T,NA	C,NA	1,NA	inf,NA	inf,NA	0.47523,NA	0.000103376	0.000206727
3	chr19:20089870:G:A	20089870	NA,A	NA,G	NA,1	NA,-inf	NA,inf	NA,0.195587	0.000103363	0.000206695
3	chr19:19412977:A:G	19412977	NA,G	NA,A	NA,1	NA,-inf	NA,inf	NA,0.150251	0.000103353	0.000206676
3	chr19:19671779:G:A	19671779	NA,A	NA,G	NA,1	NA,-inf	NA,inf	NA,0.174201	0.000103348	0.000206665
3	chr19:18552934:C:G	18552934	NA,G	NA,C	NA,1	NA,inf	NA,inf	NA,0.183594	0.000103347	0.000206663
3	chr19:18632551:C:T	18632551	NA,T	NA,C	NA,1	NA,inf	NA,inf	NA,0.178747	0.000103301	0.000206571
3	chr19:19793841:C:T	19793841	NA,T	NA,C	NA,1	NA,-inf	NA,inf	NA,0.183786	0.000103299	0.000206565
3	chr19:18623111:G:A	18623111	NA,A	NA,G	NA,1	NA,-inf	NA,inf	NA,0.189547	0.000103286	0.00020654
3	chr19:20266063:G:A	20266063	NA,A	NA,G	NA,1	NA,-inf	NA,inf	NA,0.207238	0.000103253	0.000206475
3	chr19:20183572:GTTC:G	20183572	NA,G	NA,GTTC	NA,1	NA,-inf	NA,inf	NA,0.18712	0.000103247	0.000206463
3	chr19:19110355:T:A	19110355	NA,A	NA,T	NA,1	NA,-inf	NA,inf	NA,0.16844	0.000103234	0.000206439
3	chr19:18711321:C:T	18711321	NA,T	NA,C	NA,1	NA,-inf	NA,inf	NA,0.179121	0.000103195	0.00020636
3	chr19:18997287:A:G	18997287	NA,G	NA,A	NA,1	NA,inf	NA,inf	NA,0.198018	0.000103178	0.000206323
3	chr19:19742795:A:G	19742795	NA,G	NA,A	NA,1	NA,inf	NA,inf	NA,0.210133	0.000103164	0.000206294
3	chr19:19308463:G:A	19308463	NA,A	NA,G	NA,1	NA,-inf	NA,inf	NA,0.159699	0.000103155	0.00020628
3	chr19:18949768:C:T	18949768	T,NA	C,NA	1,NA	inf,NA	inf,NA	1.34152,NA	0.000103153	0.000206246
3	chr19:19774166:T:A	19774166	NA,A	NA,T	NA,1	NA,-inf	NA,inf	NA,0.181687	0.000103124	0.000206216
3	chr19:20245361:C:T	20245361	NA,T	NA,C	NA,1	NA,-inf	NA,inf	NA,0.171158	0.000103118	0.000206205
3	chr19:19950017:T:G	19950017	NA,G	NA,T	NA,1	NA,-inf	NA,inf	NA,0.173463	0.000103116	0.000206203
3	chr19:18551422:G:A	18551422	NA,A	NA,G	NA,1	NA,-inf	NA,inf	NA,0.176338	0.000103095	0.000206159
3	chr19:20145673:C:T	20145673	NA,T	NA,C	NA,1	NA,inf	NA,inf	NA,0.203819	0.000103074	0.000206114
3	chr19:20176749:G:A	20176749	NA,A	NA,G	NA,1	NA,-inf	NA,inf	NA,0.182325	0.000103046	0.00020606
3	chr19:19067000:C:T	19067000	NA,T	NA,C	NA,1	NA,-inf	NA,inf	NA,0.163886	0.000102995	0.00020596
3	chr19:20063272:T:C	20063272	NA,C	NA,T	NA,1	NA,inf	NA,inf	NA,0.19055	0.000102985	0.000205934
3	chr19:19827239:G:C	19827239	NA,C	NA,G	NA,1	NA,inf	NA,inf	NA,0.180654	0.000102973	0.000205915
3	chr19:18538050:A:G	18538050	NA,G	NA,A	NA,1	NA,-inf	NA,inf	NA,0.186267	0.000102973	0.000205918
3	chr19:19501768:C:G	19501768	NA,G	NA,C	NA,1	NA,inf	NA,inf	NA,0.238138	0.000102965	0.000205895
3	chr19:18998837:A:G	18998837	G,G	A,A	1,1	inf,-inf	inf,inf	1.08664,0.747486	0.000102945	0.000205884
3	chr19:18879928:C:T	18879928	NA,T	NA,C	NA,1	NA,inf	NA,inf	NA,0.191759	0.000102922	0.000205815
3	chr19:20175406:A:G	20175406	NA,G	NA,A	NA,1	NA,inf	NA,inf	NA,0.183307	0.000102908	0.000205783
3	chr19:20296095:C:T	20296095	NA,T	NA,C	NA,1	NA,-inf	NA,inf	NA,0.169233	0.000102895	0.000205761
3	chr19:18573106:C:T	18573106	NA,T	NA,C	NA,1	NA,inf	NA,inf	NA,0.176176	0.000102891	0.000205749
3	chr19:20077459:C:T	20077459	NA,T	NA,C	NA,1	NA,-inf	NA,inf	NA,0.189387	0.000102836	0.000205642
3	chr19:19451398:G:T	19451398	NA,T	NA,G	NA,1	NA,inf	NA,inf	NA,0.24971	0.000102805	0.000205576
3	chr19:20341764:T:C	20341764	NA,C	NA,T	NA,1	NA,-inf	NA,inf	NA,0.179766	0.000102797	0.000205562
3	chr19:20356075:C:A	20356075	NA,A	NA,C	NA,1	NA,inf	NA,inf	NA,0.17008	0.000102751	0.00020547
3	chr19:19488894:G:A	19488894	NA,A	NA,G	NA,1	NA,-inf	NA,inf	NA,0.158251	0.000102734	0.000205438
3	chr19:19560214:C:T	19560214	NA,T	NA,C	NA,1	NA,-inf	NA,inf	NA,0.235614	0.000102721	0.000205414
3	chr19:19885536:G:A	19885536	NA,A	NA,G	NA,1	NA,-inf	NA,inf	NA,0.262281	0.00010271	0.000205387
3	chr19:20336273:T:C	20336273	NA,C	NA,T	NA,1	NA,inf	NA,inf	NA,0.159367	0.000102702	0.000205372
3	chr19:18572410:A:G	18572410	NA,G	NA,A	NA,1	NA,-inf	NA,inf	NA,0.172142	0.000102687	0.000205343
3	chr19:19250795:A:G	19250795	NA,G	NA,A	NA,1	NA,inf	NA,inf	NA,0.197419	0.000102686	0.00020534
3	chr19:19855355:T:G	19855355	G,NA	T,NA	1,NA	-inf,NA	inf,NA	0.819871,NA	0.000102679	0.000205314
3	chr19:19566110:G:A	19566110	NA,A	NA,G	NA,1	NA,-inf	NA,inf	NA,0.143201	0.000102676	0.000205323
3	chr19:20059247:C:T	20059247	NA,T	NA,C	NA,1	NA,inf	NA,inf	NA,0.186848	0.000102668	0.000205299
3	chr19:18804342:C:A	18804342	NA,A	NA,C	NA,1	NA,inf	NA,inf	NA,0.184026	0.000102663	0.000205294
3	chr19:18536854:T:C	18536854	NA,C	NA,T	NA,1	NA,-inf	NA,inf	NA,0.182498	0.000102649	0.000205269
3	chr19:19219348:C:T	19219348	NA,T	NA,C	NA,1	NA,inf	NA,inf	NA,0.112959	0.000102617	0.000205199
3	chr19:20336331:T:TTAAAAA	20336331	NA,TTAAAAA	NA,T	NA,1	NA,inf	NA,inf	NA,0.158053	0.000102586	0.00020514
3	chr19:19074616:T:G	19074616	NA,G	NA,T	NA,1	NA,-inf	NA,inf	NA,0.161237	0.000102581	0.000205133
3	chr19:18491992:G:C	18491992	NA,C	NA,G	NA,1	NA,inf	NA,inf	NA,0.183653	0.000102577	0.000205122
3	chr19:18508841:C:T	18508841	NA,T	NA,C	NA,1	NA,inf	NA,inf	NA,0.183653	0.000102577	0.000205122
3	chr19:20375113:G:A	20375113	NA,A	NA,G	NA,1	NA,-inf	NA,inf	NA,0.1689	0.00010256	0.000205091
3	chr19:19027105:C:A	19027105	NA,A	NA,C	NA,1	NA,-inf	NA,inf	NA,0.172565	0.00010255	0.000205067
3	chr19:19743534:G:A	19743534	NA,A	NA,G	NA,1	NA,-inf	NA,inf	NA,0.134118	0.000102516	0.000205004
3	chr19:20339031:A:G	20339031	NA,G	NA,A	NA,1	NA,inf	NA,inf	NA,0.180645	0.000102504	0.000204975
3	chr19:19333184:G:A	19333184	A,NA	G,NA	1,NA	-inf,NA	inf,NA	1.16762,NA	0.000102501	0.000204959
3	chr19:20220487:AG:A	20220487	NA,A	NA,AG	NA,1	NA,-inf	NA,inf	NA,0.174005	0.000102496	0.000204961
3	chr19:18931146:C:A	18931146	NA,A	NA,C	NA,1	NA,-inf	NA,inf	NA,0.189058	0.000102493	0.000204956
3	chr19:19474399:C:T	19474399	NA,T	NA,C	NA,1	NA,inf	NA,inf	NA,0.245456	0.000102471	0.000204908
3	chr19:19465231:A:G	19465231	NA,G	NA,A	NA,1	NA,inf	NA,inf	NA,0.245456	0.000102471	0.000204908
3	chr19:19967504:G:A	19967504	NA,A	NA,G	NA,1	NA,-inf	NA,inf	NA,0.175652	0.000102471	0.000204911
3	chr19:18930653:T:C	18930653	NA,C	NA,T	NA,1	NA,inf	NA,inf	NA,0.168714	0.00010244	0.000204847
3	chr19:20343151:A:C	20343151	NA,C	NA,A	NA,1	NA,inf	NA,inf	NA,0.17002	0.000102404	0.000204775
3	chr19:19966953:A:G	19966953	NA,G	NA,A	NA,1	NA,-inf	NA,inf	NA,0.17485	0.000102403	0.000204775
3	chr19:19086449:G:A	19086449	NA,A	NA,G	NA,1	NA,inf	NA,inf	NA,0.200299	0.000102376	0.00020472
3	chr19:20174583:GTCACCATGT:G	20174583	NA,G	NA,GTCACCATGT	NA,1	NA,-inf	NA,inf	NA,0.174862	0.000102346	0.000204662
3	chr19:20165070:G:A	20165070	NA,A	NA,G	NA,1	NA,inf	NA,inf	NA,0.196295	0.000102342	0.000204651
3	chr19:19488188:C:T	19488188	NA,T	NA,C	NA,1	NA,inf	NA,inf	NA,0.243986	0.000102339	0.000204644
3	chr19:20108265:T:C	20108265	NA,C	NA,T	NA,1	NA,-inf	NA,inf	NA,0.183042	0.000102308	0.000204587
3	chr19:20108289:T:C	20108289	NA,C	NA,T	NA,1	NA,-inf	NA,inf	NA,0.183042	0.000102308	0.000204587
3	chr19:18557826:C:A	18557826	NA,A	NA,C	NA,1	NA,inf	NA,inf	NA,0.171589	0.000102293	0.000204554
3	chr19:19042342:C:T	19042342	NA,T	NA,C	NA,1	NA,-inf	NA,inf	NA,0.157814	0.000102288	0.000204547
3	chr19:19606642:T:C	19606642	C,C	T,T	1,1	inf,inf	inf,inf	0.495143,0.381848	0.000102259	0.000204802
3	chr19:19892922:C:T	19892922	NA,T	NA,C	NA,1	NA,-inf	NA,inf	NA,0.248311	0.000102219	0.000204405
3	chr19:19770096:G:C	19770096	NA,C	NA,G	NA,1	NA,-inf	NA,inf	NA,0.170813	0.000102214	0.000204396
3	chr19:18907667:G:A	18907667	NA,A	NA,G	NA,1	NA,-inf	NA,inf	NA,0.161029	0.000102213	0.000204397
3	chr19:19801711:T:A	19801711	NA,A	NA,T	NA,1	NA,inf	NA,inf	NA,0.195134	0.000102209	0.000204384
3	chr19:19010597:C:A	19010597	NA,A	NA,C	NA,1	NA,inf	NA,inf	NA,0.186519	0.000102202	0.000204372
3	chr19:19770008:A:C	19770008	NA,C	NA,A	NA,1	NA,-inf	NA,inf	NA,0.170614	0.000102184	0.000204336
3	chr19:19661267:C:T	19661267	NA,T	NA,C	NA,1	NA,-inf	NA,inf	NA,0.166323	0.000102174	0.000204317
3	chr19:19745645:A:G	19745645	NA,G	NA,A	NA,1	NA,inf	NA,inf	NA,0.198674	0.000102141	0.000204248
3	chr19:19021273:T:C	19021273	NA,C	NA,T	NA,1	NA,-inf	NA,inf	NA,0.168891	0.00010212	0.000204209
3	chr19:19823459:A:G	19823459	NA,G	NA,A	NA,1	NA,inf	NA,inf	NA,0.170771	0.000102108	0.000204184
3	chr19:18552264:A:G	18552264	NA,G	NA,A	NA,1	NA,inf	NA,inf	NA,0.169131	0.000102098	0.000204164
3	chr19:18759422:A:T	18759422	NA,T	NA,A	NA,1	NA,-inf	NA,inf	NA,0.176642	0.000102088	0.000204145
3	chr19:20148413:A:G	20148413	NA,G	NA,A	NA,1	NA,inf	NA,inf	NA,0.166241	0.00010207	0.000204107
3	chr19:18702977:C:T	18702977	T,T	C,C	1,1	-inf,-inf	inf,inf	0.050797,1.39274	0.000102039	0.000204048
3	chr19:20142336:T:TCA	20142336	NA,TCA	NA,T	NA,1	NA,-inf	NA,inf	NA,0.179816	0.000102038	0.000204045
3	chr19:18817159:A:T	18817159	NA,T	NA,A	NA,1	NA,-inf	NA,inf	NA,0.159719	0.000102027	0.000204025
3	chr19:19744532:C:T	19744532	NA,T	NA,C	NA,1	NA,inf	NA,inf	NA,0.196722	0.000102017	0.000204001
3	chr19:19011349:T:C	19011349	NA,C	NA,T	NA,1	NA,inf	NA,inf	NA,0.183691	0.000101972	0.000203912
3	chr19:18552092:G:A	18552092	NA,A	NA,G	NA,1	NA,inf	NA,inf	NA,0.167534	0.000101966	0.000203901
3	chr19:18942919:G:A	18942919	NA,A	NA,G	NA,1	NA,-inf	NA,inf	NA,0.194277	0.000101954	0.000203877
3	chr19:19040512:G:A	19040512	NA,A	NA,G	NA,1	NA,-inf	NA,inf	NA,0.15375	0.000101941	0.000203854
3	chr19:20340542:C:T	20340542	NA,T	NA,C	NA,1	NA,inf	NA,inf	NA,0.150471	0.000101922	0.000203813
3	chr19:18694522:T:C	18694522	NA,C	NA,T	NA,1	NA,-inf	NA,inf	NA,0.158956	0.000101917	0.000203804
3	chr19:20338925:A:G	20338925	NA,G	NA,A	NA,1	NA,inf	NA,inf	NA,0.150369	0.00010191	0.000203788
3	chr19:20341078:C:T	20341078	NA,T	NA,C	NA,1	NA,inf	NA,inf	NA,0.150369	0.00010191	0.000203788
3	chr19:20083340:T:G	20083340	NA,G	NA,T	NA,1	NA,-inf	NA,inf	NA,0.228035	0.000101896	0.000203761
3	chr19:19923372:C:G	19923372	NA,G	NA,C	NA,1	NA,-inf	NA,inf	NA,0.163669	0.000101877	0.000203723
3	chr19:20210772:G:A	20210772	NA,A	NA,G	NA,1	NA,-inf	NA,inf	NA,0.179331	0.000101867	0.000203704
3	chr19:20366564:G:A	20366564	NA,A	NA,G	NA,1	NA,-inf	NA,inf	NA,0.162811	0.00010186	0.000203689
3	chr19:20367393:G:A	20367393	NA,A	NA,G	NA,1	NA,-inf	NA,inf	NA,0.162811	0.00010186	0.000203689
3	chr19:20295898:T:G	20295898	NA,G	NA,T	NA,1	NA,-inf	NA,inf	NA,0.155735	0.000101853	0.000203676
3	chr19:19599771:G:A	19599771	NA,A	NA,G	NA,1	NA,-inf	NA,inf	NA,0.125616	0.000101852	0.000203675
3	chr19:20375261:T:C	20375261	NA,C	NA,T	NA,1	NA,-inf	NA,inf	NA,0.161462	0.000101832	0.000203636
3	chr19:19039041:C:T	19039041	NA,T	NA,C	NA,1	NA,-inf	NA,inf	NA,0.152557	0.000101824	0.000203619
3	chr19:20236763:A:C	20236763	NA,C	NA,A	NA,1	NA,-inf	NA,inf	NA,0.156327	0.000101824	0.000203618
3	chr19:18710214:T:C	18710214	C,C	T,T	1,1	-inf,-inf	inf,inf	0.808678,0.437577	0.000101807	0.000203601
3	chr19:19826671:A:T	19826671	NA,T	NA,A	NA,1	NA,inf	NA,inf	NA,0.166917	0.000101792	0.000203553
3	chr19:19753813:C:T	19753813	NA,T	NA,C	NA,1	NA,-inf	NA,inf	NA,0.193364	0.000101782	0.000203533
3	chr19:19947538:A:G	19947538	NA,G	NA,A	NA,1	NA,-inf	NA,inf	NA,0.151839	0.00010178	0.000203531
3	chr19:18730092:C:A	18730092	NA,A	NA,C	NA,1	NA,inf	NA,inf	NA,0.161834	0.000101766	0.0002035
3	chr19:19638628:G:A	19638628	NA,A	NA,G	NA,1	NA,-inf	NA,inf	NA,0.248308	0.000101758	0.000203487
3	chr19:18592227:A:G	18592227	NA,G	NA,A	NA,1	NA,inf	NA,inf	NA,0.182913	0.00010175	0.000203466
3	chr19:18784322:G:A	18784322	NA,A	NA,G	NA,1	NA,-inf	NA,inf	NA,0.179695	0.000101719	0.000203408
3	chr19:20375551:A:T	20375551	NA,T	NA,A	NA,1	NA,-inf	NA,inf	NA,0.159745	0.000101708	0.000203387
3	chr19:20375663:CT:C	20375663	NA,C	NA,CT	NA,1	NA,-inf	NA,inf	NA,0.159627	0.000101695	0.000203362
3	chr19:18989566:C:T	18989566	NA,T	NA,C	NA,1	NA,inf	NA,inf	NA,0.193703	0.00010168	0.000203327
3	chr19:18907762:G:A	18907762	NA,A	NA,G	NA,1	NA,-inf	NA,inf	NA,0.153898	0.000101671	0.000203313
3	chr19:18738757:G:A	18738757	NA,A	NA,G	NA,1	NA,inf	NA,inf	NA,0.176112	0.000101651	0.000203271
3	chr19:18519755:C:T	18519755	NA,T	NA,C	NA,1	NA,-inf	NA,inf	NA,0.1626	0.000101646	0.000203262
3	chr19:18500310:G:A	18500310	NA,A	NA,G	NA,1	NA,inf	NA,inf	NA,0.155646	0.000101646	0.00020326
3	chr19:19758660:A:G	19758660	NA,G	NA,A	NA,1	NA,-inf	NA,inf	NA,0.180549	0.000101645	0.000203258
3	chr19:19650830:T:C	19650830	NA,C	NA,T	NA,1	NA,-inf	NA,inf	NA,0.144835	0.000101641	0.000203253
3	chr19:20182030:T:G	20182030	NA,G	NA,T	NA,1	NA,inf	NA,inf	NA,0.16757	0.000101638	0.000203243
3	chr19:18706394:T:TG	18706394	NA,TG	NA,T	NA,1	NA,-inf	NA,inf	NA,0.156907	0.000101634	0.000203239
3	chr19:19036234:A:G	19036234	NA,G	NA,A	NA,1	NA,-inf	NA,inf	NA,0.149833	0.000101616	0.000203202
3	chr19:19264264:C:T	19264264	NA,T	NA,C	NA,1	NA,inf	NA,inf	NA,0.217827	0.000101614	0.000203195
3	chr19:19950364:T:G	19950364	NA,G	NA,T	NA,1	NA,-inf	NA,inf	NA,0.155897	0.000101613	0.000203196
3	chr19:18886484:C:T	18886484	NA,T	NA,C	NA,1	NA,-inf	NA,inf	NA,0.152001	0.000101597	0.000203164
3	chr19:19626871:C:T	19626871	NA,T	NA,C	NA,1	NA,-inf	NA,inf	NA,0.157023	0.000101592	0.000203154
3	chr19:19153613:C:T	19153613	NA,T	NA,C	NA,1	NA,inf	NA,inf	NA,0.160559	0.000101578	0.000203125
3	chr19:19823365:C:T	19823365	NA,T	NA,C	NA,1	NA,-inf	NA,inf	NA,0.154966	0.000101573	0.000203116
3	chr19:20237691:T:C	20237691	NA,C	NA,T	NA,1	NA,-inf	NA,inf	NA,0.148725	0.000101551	0.000203074
3	chr19:20335495:A:C	20335495	NA,C	NA,A	NA,1	NA,inf	NA,inf	NA,0.146461	0.000101536	0.00020304
3	chr19:18648319:C:T	18648319	NA,T	NA,C	NA,1	NA,-inf	NA,inf	NA,0.170106	0.00010152	0.000203009
3	chr19:19174891:T:C	19174891	NA,C	NA,T	NA,1	NA,-inf	NA,inf	NA,0.138971	0.000101497	0.000202955
3	chr19:18898102:C:A	18898102	NA,A	NA,C	NA,1	NA,-inf	NA,inf	NA,0.171619	0.000101477	0.000202925
3	chr19:18661846:C:T	18661846	NA,T	NA,C	NA,1	NA,-inf	NA,inf	NA,0.169507	0.000101472	0.000202912
3	chr19:18659451:A:G	18659451	NA,G	NA,A	NA,1	NA,-inf	NA,inf	NA,0.169507	0.000101472	0.000202912
3	chr19:18647107:G:A	18647107	NA,A	NA,G	NA,1	NA,-inf	NA,inf	NA,0.169507	0.000101472	0.000202912
3	chr19:19824485:G:A	19824485	NA,A	NA,G	NA,1	NA,-inf	NA,inf	NA,0.16339	0.000101468	0.000202905
3	chr19:19825256:G:A	19825256	NA,A	NA,G	NA,1	NA,-inf	NA,inf	NA,0.16339	0.000101468	0.000202905
3	chr19:19081518:G:A	19081518	NA,A	NA,G	NA,1	NA,-inf	NA,inf	NA,0.158486	0.00010144	0.000202849
3	chr19:18996639:G:A	18996639	NA,A	NA,G	NA,1	NA,-inf	NA,inf	NA,0.158981	0.000101421	0.00020281
3	chr19:19531626:C:T	19531626	NA,T	NA,C	NA,1	NA,-inf	NA,inf	NA,0.128264	0.000101421	0.000202812
3	chr19:19650361:G:A	19650361	NA,A	NA,G	NA,1	NA,inf	NA,inf	NA,0.1298	0.000101394	0.000202757
3	chr19:19036940:T:C	19036940	NA,C	NA,T	NA,1	NA,-inf	NA,inf	NA,0.147265	0.000101385	0.000202741
3	chr19:20350949:T:C	20350949	NA,C	NA,T	NA,1	NA,-inf	NA,inf	NA,0.173667	0.000101359	0.000202688
3	chr19:19074023:G:T	19074023	NA,T	NA,G	NA,1	NA,-inf	NA,inf	NA,0.159831	0.000101351	0.000202671
3	chr19:19967743:G:T	19967743	T,T	G,G	1,1	inf,-inf	inf,inf	0.769502,0.729463	0.000101344	0.000202663
3	chr19:19780432:TG:T	19780432	NA,T	NA,TG	NA,1	NA,-inf	NA,inf	NA,0.248735	0.000101331	0.000202631
3	chr19:19037172:G:A	19037172	NA,A	NA,G	NA,1	NA,-inf	NA,inf	NA,0.145457	0.000101252	0.000202476
3	chr19:19074549:G:A	19074549	NA,A	NA,G	NA,1	NA,-inf	NA,inf	NA,0.145166	0.000101215	0.000202401
3	chr19:18712310:G:A	18712310	NA,A	NA,G	NA,1	NA,-inf	NA,inf	NA,0.154591	0.000101197	0.000202365
3	chr19:18536122:C:T	18536122	NA,T	NA,C	NA,1	NA,-inf	NA,inf	NA,0.16448	0.000101189	0.00020235
3	chr19:18539268:T:C	18539268	NA,C	NA,T	NA,1	NA,-inf	NA,inf	NA,0.164293	0.000101169	0.00020231
3	chr19:18753740:G:T	18753740	NA,T	NA,G	NA,1	NA,-inf	NA,inf	NA,0.165031	0.000101162	0.000202295
3	chr19:19780331:C:T	19780331	NA,T	NA,C	NA,1	NA,-inf	NA,inf	NA,0.18139	0.000101161	0.000202292
3	chr19:18540962:A:T	18540962	NA,T	NA,A	NA,1	NA,-inf	NA,inf	NA,0.164292	0.000101157	0.000202286
3	chr19:19240593:G:A	19240593	NA,A	NA,G	NA,1	NA,inf	NA,inf	NA,0.213467	0.000101138	0.000202243
3	chr19:19713621:G:C	19713621	NA,C	NA,G	NA,1	NA,-inf	NA,inf	NA,0.21751	0.000101126	0.000202222
3	chr19:19932510:G:A	19932510	NA,A	NA,G	NA,1	NA,inf	NA,inf	NA,0.150378	0.000101125	0.000202216
3	chr19:20241232:G:A	20241232	NA,A	NA,G	NA,1	NA,inf	NA,inf	NA,0.173048	0.000101111	0.00020219
3	chr19:19199238:A:G	19199238	NA,G	NA,A	NA,1	NA,inf	NA,inf	NA,0.205755	0.000101102	0.000202171
3	chr19:20253684:A:T	20253684	NA,T	NA,A	NA,1	NA,inf	NA,inf	NA,0.143997	0.000101091	0.000202151
3	chr19:18955790:T:C	18955790	NA,C	NA,T	NA,1	NA,-inf	NA,inf	NA,0.189187	0.000101088	0.000202146
3	chr19:19655136:G:A	19655136	NA,A	NA,G	NA,1	NA,inf	NA,inf	NA,0.119582	0.000101084	0.000202136
3	chr19:19185172:G:A	19185172	NA,A	NA,G	NA,1	NA,-inf	NA,inf	NA,0.124321	0.000101068	0.000202108
3	chr19:19714211:A:G	19714211	NA,G	NA,A	NA,1	NA,-inf	NA,inf	NA,0.216696	0.000101066	0.000202102
3	chr19:18795309:C:G	18795309	NA,G	NA,C	NA,1	NA,inf	NA,inf	NA,0.16426	0.000101042	0.000202052
3	chr19:18985425:G:A	18985425	NA,A	NA,G	NA,1	NA,-inf	NA,inf	NA,0.180811	0.000101041	0.000202049
3	chr19:19746330:G:T	19746330	NA,T	NA,G	NA,1	NA,inf	NA,inf	NA,0.183557	0.00010102	0.000202008
3	chr19:18919492:C:A	18919492	NA,A	NA,C	NA,1	NA,inf	NA,inf	NA,0.161815	0.000101001	0.00020197
3	chr19:19526855:A:G	19526855	NA,G	NA,A	NA,1	NA,inf	NA,inf	NA,0.177891	0.000101	0.000201969
3	chr19:19805134:A:G	19805134	NA,G	NA,A	NA,1	NA,inf	NA,inf	NA,0.140666	0.000100989	0.000201945
3	chr19:19912990:T:A	19912990	NA,A	NA,T	NA,1	NA,inf	NA,inf	NA,0.147883	0.000100986	0.00020194
3	chr19:20201486:AATT:A	20201486	NA,A	NA,AATT	NA,1	NA,inf	NA,inf	NA,0.15839	0.000100985	0.000201939
3	chr19:18947834:T:C	18947834	NA,C	NA,T	NA,1	NA,inf	NA,inf	NA,0.149929	0.000100985	0.000201939
3	chr19:20237265:A:T	20237265	NA,T	NA,A	NA,1	NA,-inf	NA,inf	NA,0.145984	0.000100978	0.000201927
3	chr19:20338102:G:A	20338102	NA,A	NA,G	NA,1	NA,inf	NA,inf	NA,0.139067	0.000100963	0.000201895
3	chr19:20000018:A:T	20000018	NA,T	NA,A	NA,1	NA,-inf	NA,inf	NA,0.164035	0.000100959	0.000201887
3	chr19:19187562:CAG:C	19187562	NA,C	NA,CAG	NA,1	NA,-inf	NA,inf	NA,0.122038	0.000100934	0.00020184
3	chr19:18722127:T:C	18722127	C,C	T,T	1,1	-inf,-inf	inf,inf	0.973379,0.0486442	0.000100906	0.000201792
3	chr19:20247402:G:A	20247402	NA,A	NA,G	NA,1	NA,inf	NA,inf	NA,0.141657	0.000100903	0.000201774
3	chr19:20248497:G:A	20248497	NA,A	NA,G	NA,1	NA,inf	NA,inf	NA,0.141657	0.000100903	0.000201774
3	chr19:20304092:C:T	20304092	NA,T	NA,C	NA,1	NA,inf	NA,inf	NA,0.137861	0.000100896	0.000201761
3	chr19:18486216:T:C	18486216	NA,C	NA,T	NA,1	NA,inf	NA,inf	NA,0.149686	0.00010089	0.000201749
3	chr19:19942717:C:T	19942717	T,NA	C,NA	1,NA	-inf,NA	inf,NA	0.785774,NA	0.000100874	0.000201706
3	chr19:20256227:A:G	20256227	NA,G	NA,A	NA,1	NA,inf	NA,inf	NA,0.141129	0.000100861	0.000201691
3	chr19:20180863:A:G	20180863	G,G	A,A	1,1	inf,-inf	inf,inf	0.116832,1.35845	0.000100843	0.000201663
3	chr19:18570660:C:T	18570660	NA,T	NA,C	NA,1	NA,inf	NA,inf	NA,0.15941	0.000100832	0.000201633
3	chr19:19967744:C:T	19967744	T,T	C,C	1,1	inf,-inf	inf,inf	0.768718,0.726851	0.000100818	0.000201611
3	chr19:19682666:A:G	19682666	NA,G	NA,A	NA,1	NA,inf	NA,inf	NA,0.173029	0.000100812	0.000201593
3	chr19:20356239:T:C	20356239	NA,C	NA,T	NA,1	NA,inf	NA,inf	NA,0.146715	0.00010079	0.000201549
3	chr19:19769046:TAATC:T	19769046	NA,T	NA,TAATC	NA,1	NA,-inf	NA,inf	NA,0.153505	0.000100774	0.000201516
3	chr19:19855918:T:C	19855918	C,C	T,T	1,1	-inf,-inf	inf,inf	1.56979,0.0232472	0.000100767	0.000201491
3	chr19:19329997:T:G	19329997	NA,G	NA,T	NA,1	NA,-inf	NA,inf	NA,0.118522	0.000100765	0.000201503
3	chr19:19813905:G:C	19813905	NA,C	NA,G	NA,1	NA,-inf	NA,inf	NA,0.176397	0.00010076	0.00020149
3	chr19:19647924:C:T	19647924	T,NA	C,NA	1,NA	inf,NA	inf,NA	0.346618,NA	0.000100758	0.000201494
3	chr19:19622004:C:T	19622004	NA,T	NA,C	NA,1	NA,-inf	NA,inf	NA,0.145873	0.000100757	0.000201484
3	chr19:19351918:G:A	19351918	NA,A	NA,G	NA,1	NA,inf	NA,inf	NA,0.172614	0.000100754	0.000201476
3	chr19:18760620:A:C	18760620	NA,C	NA,A	NA,1	NA,-inf	NA,inf	NA,0.159951	0.000100741	0.000201452
3	chr19:18822764:G:A	18822764	NA,A	NA,G	NA,1	NA,-inf	NA,inf	NA,0.141653	0.000100711	0.000201393
3	chr19:19676736:TG:T	19676736	NA,T	NA,TG	NA,1	NA,-inf	NA,inf	NA,0.142912	0.000100686	0.000201343
3	chr19:19232745:C:T	19232745	NA,T	NA,C	NA,1	NA,inf	NA,inf	NA,0.178671	0.000100673	0.000201314
3	chr19:20003699:C:T	20003699	NA,T	NA,C	NA,1	NA,inf	NA,inf	NA,0.164293	0.000100664	0.000201296
3	chr19:19967349:C:T	19967349	NA,T	NA,C	NA,1	NA,-inf	NA,inf	NA,0.15259	0.00010061	0.000201191
3	chr19:19967350:A:G	19967350	NA,G	NA,A	NA,1	NA,-inf	NA,inf	NA,0.15232	0.00010059	0.000201149
3	chr19:20121150:A:G	20121150	G,NA	A,NA	1,NA	inf,NA	inf,NA	0.655688,NA	0.000100579	0.00020113
3	chr19:19255598:T:A	19255598	NA,A	NA,T	NA,1	NA,inf	NA,inf	NA,0.0888196	0.000100571	0.000201109
3	chr19:19058848:G:A	19058848	A,NA	G,NA	1,NA	-inf,NA	inf,NA	0.744192,NA	0.000100565	0.0002011
3	chr19:18965813:G:A	18965813	NA,A	NA,G	NA,1	NA,inf	NA,inf	NA,0.165345	0.000100559	0.000201086
3	chr19:19065024:C:T	19065024	NA,T	NA,C	NA,1	NA,-inf	NA,inf	NA,0.136772	0.000100554	0.00020108
3	chr19:19719055:C:G	19719055	NA,G	NA,C	NA,1	NA,-inf	NA,inf	NA,0.209354	0.000100553	0.000201077
3	chr19:18886115:CTATGCTCTGGA:C	18886115	NA,C	NA,CTATGCTCTGGA	NA,1	NA,-inf	NA,inf	NA,0.170042	0.000100553	0.000201076
3	chr19:19070617:A:G	19070617	NA,G	NA,A	NA,1	NA,-inf	NA,inf	NA,0.136531	0.00010053	0.000201031
3	chr19:19322096:C:G	19322096	NA,G	NA,C	NA,1	NA,inf	NA,inf	NA,0.21751	0.000100505	0.000200976
3	chr19:19287026:G:A	19287026	NA,A	NA,G	NA,1	NA,inf	NA,inf	NA,0.216903	0.000100496	0.00020096
3	chr19:19470050:A:G	19470050	NA,G	NA,A	NA,1	NA,inf	NA,inf	NA,0.1775	0.000100495	0.000200958
3	chr19:19630899:C:A	19630899	NA,A	NA,C	NA,1	NA,-inf	NA,inf	NA,0.142428	0.000100434	0.000200839
3	chr19:19620579:G:C	19620579	NA,C	NA,G	NA,1	NA,-inf	NA,inf	NA,0.141822	0.00010043	0.000200831
3	chr19:19473879:A:G	19473879	NA,G	NA,A	NA,1	NA,inf	NA,inf	NA,0.217153	0.000100404	0.000200774
3	chr19:19416532:A:G	19416532	NA,G	NA,A	NA,1	NA,inf	NA,inf	NA,0.0472819	0.000100402	0.000200773
3	chr19:20264292:G:T	20264292	NA,T	NA,G	NA,1	NA,-inf	NA,inf	NA,0.168791	0.000100402	0.000200774
3	chr19:19747630:G:C	19747630	NA,C	NA,G	NA,1	NA,-inf	NA,inf	NA,0.198008	0.000100391	0.00020075
3	chr19:19504157:G:A	19504157	NA,A	NA,G	NA,1	NA,inf	NA,inf	NA,0.0788072	0.000100383	0.000200733
3	chr19:19778035:G:T	19778035	NA,T	NA,G	NA,1	NA,-inf	NA,inf	NA,0.174029	0.000100352	0.000200675
3	chr19:19045024:C:T	19045024	NA,T	NA,C	NA,1	NA,-inf	NA,inf	NA,0.134383	0.000100349	0.000200669
3	chr19:18602663:A:G	18602663	NA,G	NA,A	NA,1	NA,inf	NA,inf	NA,0.164332	0.000100343	0.000200653
3	chr19:20374856:A:G	20374856	NA,G	NA,A	NA,1	NA,-inf	NA,inf	NA,0.156911	0.00010034	0.000200651
3	chr19:20091089:C:T	20091089	NA,T	NA,C	NA,1	NA,-inf	NA,inf	NA,0.157234	0.000100339	0.000200648
3	chr19:19534545:CAG:C	19534545	NA,C	NA,CAG	NA,1	NA,inf	NA,inf	NA,0.116574	0.000100332	0.000200632
3	chr19:19050371:C:T	19050371	NA,T	NA,C	NA,1	NA,-inf	NA,inf	NA,0.133956	0.000100318	0.000200608
3	chr19:19047391:T:C	19047391	NA,C	NA,T	NA,1	NA,-inf	NA,inf	NA,0.133906	0.000100313	0.000200598
3	chr19:20290312:A:T	20290312	NA,T	NA,A	NA,1	NA,-inf	NA,inf	NA,0.150269	0.000100274	0.000200518
3	chr19:19721217:A:T	19721217	NA,T	NA,A	NA,1	NA,-inf	NA,inf	NA,0.205027	0.000100273	0.000200517
3	chr19:18584023:C:T	18584023	NA,T	NA,C	NA,1	NA,inf	NA,inf	NA,0.146185	0.000100251	0.00020047
3	chr19:19642394:G:A	19642394	NA,A	NA,G	NA,1	NA,-inf	NA,inf	NA,0.232078	0.000100209	0.000200389
3	chr19:19068731:G:A	19068731	NA,A	NA,G	NA,1	NA,-inf	NA,inf	NA,0.132294	0.000100209	0.000200389
3	chr19:19722414:T:C	19722414	NA,C	NA,T	NA,1	NA,-inf	NA,inf	NA,0.204083	0.000100175	0.000200321
3	chr19:19722708:T:C	19722708	NA,C	NA,T	NA,1	NA,-inf	NA,inf	NA,0.204083	0.000100175	0.000200321
3	chr19:19686492:C:A	19686492	NA,A	NA,C	NA,1	NA,inf	NA,inf	NA,0.137269	0.000100067	0.000200102
3	chr19:19133668:C:T	19133668	NA,T	NA,C	NA,1	NA,-inf	NA,inf	NA,0.190363	0.000100066	0.000200103
3	chr19:19799768:T:A	19799768	NA,A	NA,T	NA,1	NA,-inf	NA,inf	NA,0.143657	0.000100042	0.000200054
3	chr19:20268380:A:G	20268380	NA,G	NA,A	NA,1	NA,-inf	NA,inf	NA,0.162103	0.000100033	0.000200037
3	chr19:18969306:T:C	18969306	NA,C	NA,T	NA,1	NA,-inf	NA,inf	NA,0.140197	9.9998e-05	0.000199967
3	chr19:18991780:A:C	18991780	NA,C	NA,A	NA,1	NA,inf	NA,inf	NA,0.127297	9.99246e-05	0.000199818
3	chr19:20352676:G:A	20352676	NA,A	NA,G	NA,1	NA,inf	NA,inf	NA,0.149605	9.99169e-05	0.0001998
3	chr19:20189870:G:A	20189870	NA,A	NA,G	NA,1	NA,inf	NA,inf	NA,0.15824	9.99127e-05	0.000199793
3	chr19:18591319:T:C	18591319	NA,C	NA,T	NA,1	NA,-inf	NA,inf	NA,0.15354	9.99013e-05	0.000199773
3	chr19:19329619:A:G	19329619	G,G	A,A	1,1	-inf,-inf	inf,inf	4.11256,1.0991	9.98899e-05	0.000200305
3	chr19:18555737:T:C	18555737	NA,C	NA,T	NA,1	NA,inf	NA,inf	NA,0.146862	9.98833e-05	0.000199735
3	chr19:19064943:T:G	19064943	NA,G	NA,T	NA,1	NA,-inf	NA,inf	NA,0.127403	9.98453e-05	0.000199662
3	chr19:18816916:G:A	18816916	NA,A	NA,G	NA,1	NA,-inf	NA,inf	NA,0.131027	9.98416e-05	0.000199654
3	chr19:18601325:G:A	18601325	NA,A	NA,G	NA,1	NA,-inf	NA,inf	NA,0.154304	9.98212e-05	0.000199613
3	chr19:20092322:C:T	20092322	NA,T	NA,C	NA,1	NA,inf	NA,inf	NA,0.161944	9.98192e-05	0.000199606
3	chr19:20127629:A:G	20127629	NA,G	NA,A	NA,1	NA,inf	NA,inf	NA,0.134789	9.98059e-05	0.000199581
3	chr19:18774887:C:T	18774887	NA,T	NA,C	NA,1	NA,-inf	NA,inf	NA,0.126827	9.97904e-05	0.000199552
3	chr19:20131290:T:A	20131290	NA,A	NA,T	NA,1	NA,inf	NA,inf	NA,0.134461	9.97859e-05	0.000199541
3	chr19:18882868:T:A	18882868	NA,A	NA,T	NA,1	NA,-inf	NA,inf	NA,0.131103	9.9776e-05	0.000199523
3	chr19:18568845:C:T	18568845	NA,T	NA,C	NA,1	NA,inf	NA,inf	NA,0.145357	9.97737e-05	0.000199516
3	chr19:20242475:G:A	20242475	NA,A	NA,G	NA,1	NA,inf	NA,inf	NA,0.154923	9.97672e-05	0.000199502
3	chr19:18484354:A:C	18484354	NA,C	NA,A	NA,1	NA,inf	NA,inf	NA,0.144061	9.976e-05	0.000199489
3	chr19:20142268:C:G	20142268	NA,G	NA,C	NA,1	NA,-inf	NA,inf	NA,0.151082	9.97565e-05	0.000199482
3	chr19:20333205:G:A	20333205	NA,A	NA,G	NA,1	NA,-inf	NA,inf	NA,0.134367	9.97528e-05	0.000199478
3	chr19:18943943:G:T	18943943	NA,T	NA,G	NA,1	NA,inf	NA,inf	NA,0.106204	9.97457e-05	0.000199461
3	chr19:18879163:C:T	18879163	NA,T	NA,C	NA,1	NA,-inf	NA,inf	NA,0.141791	9.97443e-05	0.000199459
3	chr19:19306075:G:A	19306075	NA,A	NA,G	NA,1	NA,inf	NA,inf	NA,0.160963	9.97277e-05	0.000199425
3	chr19:19834496:G:A	19834496	NA,A	NA,G	NA,1	NA,-inf	NA,inf	NA,0.140592	9.97131e-05	0.000199395
3	chr19:20083272:T:C	20083272	C,C	T,T	1,1	-inf,inf	inf,inf	0.158216,1.35387	9.97074e-05	0.000199362
3	chr19:18541020:C:T	18541020	T,NA	C,NA	1,NA	inf,NA	inf,NA	0.571593,NA	9.96958e-05	0.000199361
3	chr19:19058142:A:G	19058142	NA,G	NA,A	NA,1	NA,-inf	NA,inf	NA,0.125534	9.96885e-05	0.000199349
3	chr19:19914479:G:T	19914479	NA,T	NA,G	NA,1	NA,inf	NA,inf	NA,0.130342	9.96787e-05	0.000199325
3	chr19:18982430:C:T	18982430	NA,T	NA,C	NA,1	NA,inf	NA,inf	NA,0.0955392	9.96766e-05	0.000199322
3	chr19:18719235:G:A	18719235	NA,A	NA,G	NA,1	NA,-inf	NA,inf	NA,0.13088	9.96679e-05	0.000199307
3	chr19:18878479:T:C	18878479	NA,C	NA,T	NA,1	NA,inf	NA,inf	NA,0.148147	9.96405e-05	0.00019925
3	chr19:18794246:G:A	18794246	NA,A	NA,G	NA,1	NA,inf	NA,inf	NA,0.128711	9.95962e-05	0.000199162
3	chr19:19631724:C:A	19631724	NA,A	NA,C	NA,1	NA,-inf	NA,inf	NA,0.130698	9.95798e-05	0.00019913
3	chr19:19203309:T:C	19203309	NA,C	NA,T	NA,1	NA,inf	NA,inf	NA,0.181662	9.95742e-05	0.000199116
3	chr19:20246937:C:T	20246937	NA,T	NA,C	NA,1	NA,inf	NA,inf	NA,0.151768	9.95721e-05	0.000199112
3	chr19:19421095:C:T	19421095	T,NA	C,NA	1,NA	inf,NA	inf,NA	2.70865,NA	9.95656e-05	0.000199123
3	chr19:20298182:C:A	20298182	NA,A	NA,C	NA,1	NA,-inf	NA,inf	NA,0.139948	9.95458e-05	0.000199064
3	chr19:19595916:C:A	19595916	NA,A	NA,C	NA,1	NA,-inf	NA,inf	NA,0.130721	9.95446e-05	0.00019906
3	chr19:18570360:A:G	18570360	NA,G	NA,A	NA,1	NA,-inf	NA,inf	NA,0.146469	9.95392e-05	0.000199049
3	chr19:19056688:A:G	19056688	NA,G	NA,A	NA,1	NA,-inf	NA,inf	NA,0.123344	9.9537e-05	0.000199046
3	chr19:19735156:C:A	19735156	NA,A	NA,C	NA,1	NA,-inf	NA,inf	NA,0.194575	9.9533e-05	0.000199037
3	chr19:19735155:G:A	19735155	NA,A	NA,G	NA,1	NA,-inf	NA,inf	NA,0.194575	9.9533e-05	0.000199037
3	chr19:19732238:A:G	19732238	NA,G	NA,A	NA,1	NA,-inf	NA,inf	NA,0.194575	9.9533e-05	0.000199037
3	chr19:19859634:A:G	19859634	NA,G	NA,A	NA,1	NA,-inf	NA,inf	NA,0.130562	9.95191e-05	0.000199009
3	chr19:18946003:C:T	18946003	NA,T	NA,C	NA,1	NA,-inf	NA,inf	NA,0.118449	9.95178e-05	0.000199006
3	chr19:18849098:C:T	18849098	NA,T	NA,C	NA,1	NA,inf	NA,inf	NA,0.143105	9.95108e-05	0.000198991
3	chr19:19219466:G:A	19219466	NA,A	NA,G	NA,1	NA,inf	NA,inf	NA,0.146167	9.95032e-05	0.000198975
3	chr19:19276003:C:T	19276003	NA,T	NA,C	NA,1	NA,inf	NA,inf	NA,0.159815	9.94933e-05	0.000198955
3	chr19:19285928:C:T	19285928	NA,T	NA,C	NA,1	NA,inf	NA,inf	NA,0.202668	9.94743e-05	0.000198916
3	chr19:18978932:T:A	18978932	NA,A	NA,T	NA,1	NA,-inf	NA,inf	NA,0.1186	9.94677e-05	0.000198908
3	chr19:19249551:G:A	19249551	NA,A	NA,G	NA,1	NA,-inf	NA,inf	NA,0.10878	9.94587e-05	0.000198889
3	chr19:19275873:G:A	19275873	NA,A	NA,G	NA,1	NA,inf	NA,inf	NA,0.0213195	9.94523e-05	0.000198874
3	chr19:20256378:G:T	20256378	NA,T	NA,G	NA,1	NA,inf	NA,inf	NA,0.149756	9.94448e-05	0.000198858
3	chr19:20200335:T:C	20200335	NA,C	NA,T	NA,1	NA,-inf	NA,inf	NA,0.152923	9.94272e-05	0.000198825
3	chr19:19240847:C:T	19240847	NA,T	NA,C	NA,1	NA,inf	NA,inf	NA,0.0593129	9.9413e-05	0.000198794
3	chr19:19838782:T:C	19838782	NA,C	NA,T	NA,1	NA,inf	NA,inf	NA,0.139603	9.94076e-05	0.000198786
3	chr19:20375916:A:G	20375916	NA,G	NA,A	NA,1	NA,-inf	NA,inf	NA,0.129611	9.94065e-05	0.000198785
3	chr19:18509623:A:G	18509623	NA,G	NA,A	NA,1	NA,inf	NA,inf	NA,0.132585	9.94064e-05	0.000198782
3	chr19:18571862:T:C	18571862	NA,C	NA,T	NA,1	NA,-inf	NA,inf	NA,0.144581	9.93978e-05	0.000198767
3	chr19:20256379:A:T	20256379	NA,T	NA,A	NA,1	NA,inf	NA,inf	NA,0.14867	9.93696e-05	0.000198707
3	chr19:20250768:G:A	20250768	NA,A	NA,G	NA,1	NA,inf	NA,inf	NA,0.148617	9.93663e-05	0.000198701
3	chr19:20300003:A:G	20300003	NA,G	NA,A	NA,1	NA,inf	NA,inf	NA,0.1498	9.93567e-05	0.000198682
3	chr19:20306713:T:G	20306713	NA,G	NA,T	NA,1	NA,-inf	NA,inf	NA,0.126819	9.93316e-05	0.000198634
3	chr19:20306709:T:TTCAAAGAAAA	20306709	NA,TTCAAAGAAAA	NA,T	NA,1	NA,-inf	NA,inf	NA,0.126527	9.93111e-05	0.000198593
3	chr19:18905892:T:C	18905892	NA,C	NA,T	NA,1	NA,inf	NA,inf	NA,0.141448	9.93096e-05	0.000198589
3	chr19:19890966:G:A	19890966	NA,A	NA,G	NA,1	NA,-inf	NA,inf	NA,0.208067	9.92936e-05	0.000198557
3	chr19:19254808:G:A	19254808	NA,A	NA,G	NA,1	NA,inf	NA,inf	NA,0.0520818	9.92899e-05	0.000198548
3	chr19:19079622:T:C	19079622	NA,C	NA,T	NA,1	NA,-inf	NA,inf	NA,0.119511	9.92639e-05	0.0001985
3	chr19:18904736:C:T	18904736	NA,T	NA,C	NA,1	NA,inf	NA,inf	NA,0.104624	9.92616e-05	0.000198493
3	chr19:19360464:A:G	19360464	NA,G	NA,A	NA,1	NA,-inf	NA,inf	NA,0.110657	9.92508e-05	0.000198473
3	chr19:19305810:G:GATC	19305810	NA,GATC	NA,G	NA,1	NA,inf	NA,inf	NA,0.198961	9.92402e-05	0.000198448
3	chr19:20245372:T:C	20245372	NA,C	NA,T	NA,1	NA,inf	NA,inf	NA,0.121003	9.9223e-05	0.000198416
3	chr19:18534263:C:T	18534263	NA,T	NA,C	NA,1	NA,inf	NA,inf	NA,0.136576	9.91884e-05	0.000198346
3	chr19:19150346:G:A	19150346	NA,A	NA,G	NA,1	NA,-inf	NA,inf	NA,0.131557	9.91636e-05	0.000198292
3	chr19:19055467:A:G	19055467	NA,G	NA,A	NA,1	NA,-inf	NA,inf	NA,0.11807	9.91518e-05	0.000198275
3	chr19:20024548:ATCCATG:A	20024548	NA,A	NA,ATCCATG	NA,1	NA,inf	NA,inf	NA,0.127205	9.91331e-05	0.000198233
3	chr19:19305809:G:A	19305809	NA,A	NA,G	NA,1	NA,inf	NA,inf	NA,0.197228	9.91283e-05	0.000198224
3	chr19:19096212:A:ACCCCGGCCTCCTGGGATGGGTGTTCTCCTGGGG	19096212	NA,ACCCCGGCCTCCTGGGATGGGTGTTCTCCTGGGG	NA,A	NA,1	NA,inf	NA,inf	NA,0.139501	9.91169e-05	0.000198204
3	chr19:18553745:C:T	18553745	NA,T	NA,C	NA,1	NA,inf	NA,inf	NA,0.135208	9.91098e-05	0.000198189
3	chr19:19255417:C:T	19255417	NA,T	NA,C	NA,1	NA,inf	NA,inf	NA,0.110684	9.91015e-05	0.000198171
3	chr19:19245948:G:A	19245948	NA,A	NA,G	NA,1	NA,-inf	NA,inf	NA,0.103216	9.90983e-05	0.000198168
3	chr19:19133724:G:A	19133724	NA,A	NA,G	NA,1	NA,inf	NA,inf	NA,0.156737	9.90809e-05	0.000198132
3	chr19:20332886:TTTTG:T	20332886	NA,T	NA,TTTTG	NA,1	NA,inf	NA,inf	NA,0.113165	9.90754e-05	0.00019812
3	chr19:19847001:A:G	19847001	NA,G	NA,A	NA,1	NA,inf	NA,inf	NA,0.13945	9.9055e-05	0.000198079
3	chr19:18990809:A:T	18990809	NA,T	NA,A	NA,1	NA,inf	NA,inf	NA,0.126679	9.9047e-05	0.000198063
3	chr19:19246706:T:C	19246706	NA,C	NA,T	NA,1	NA,-inf	NA,inf	NA,0.104067	9.90331e-05	0.000198038
3	chr19:19543230:C:T	19543230	NA,T	NA,C	NA,1	NA,inf	NA,inf	NA,0.0302828	9.90151e-05	0.000197999
3	chr19:18528564:C:T	18528564	NA,T	NA,C	NA,1	NA,inf	NA,inf	NA,0.132339	9.90004e-05	0.00019797
3	chr19:19054542:T:C	19054542	NA,C	NA,T	NA,1	NA,-inf	NA,inf	NA,0.115579	9.89841e-05	0.00019794
3	chr19:18553292:C:T	18553292	NA,T	NA,C	NA,1	NA,inf	NA,inf	NA,0.133215	9.89808e-05	0.000197931
3	chr19:19090482:T:C	19090482	NA,C	NA,T	NA,1	NA,-inf	NA,inf	NA,0.125316	9.89688e-05	0.000197907
3	chr19:19113569:A:G	19113569	NA,G	NA,A	NA,1	NA,inf	NA,inf	NA,0.137221	9.89636e-05	0.000197897
3	chr19:18678255:A:G	18678255	NA,G	NA,A	NA,1	NA,-inf	NA,inf	NA,0.152803	9.89624e-05	0.000197896
3	chr19:19640647:C:A	19640647	A,A	C,C	1,1	inf,-inf	inf,inf	0.0146727,1.15306	9.89339e-05	0.000197954
3	chr19:19127531:C:T	19127531	NA,T	NA,C	NA,1	NA,inf	NA,inf	NA,0.147676	9.89297e-05	0.000197828
3	chr19:18602125:C:T	18602125	NA,T	NA,C	NA,1	NA,inf	NA,inf	NA,0.143937	9.89293e-05	0.000197827
3	chr19:19114430:G:GTTT	19114430	NA,GTTT	NA,G	NA,1	NA,inf	NA,inf	NA,0.136622	9.89244e-05	0.000197819
3	chr19:19676660:G:A	19676660	NA,A	NA,G	NA,1	NA,inf	NA,inf	NA,0.105505	9.8924e-05	0.000197816
3	chr19:19091597:C:T	19091597	NA,T	NA,C	NA,1	NA,inf	NA,inf	NA,0.136582	9.89211e-05	0.000197812
3	chr19:19089630:G:C	19089630	NA,C	NA,G	NA,1	NA,inf	NA,inf	NA,0.136582	9.89211e-05	0.000197812
3	chr19:19100428:G:C	19100428	NA,C	NA,G	NA,1	NA,inf	NA,inf	NA,0.136582	9.89211e-05	0.000197812
3	chr19:19084345:G:A	19084345	NA,A	NA,G	NA,1	NA,inf	NA,inf	NA,0.136582	9.89211e-05	0.000197812
3	chr19:19103507:CCTT:C	19103507	NA,C	NA,CCTT	NA,1	NA,inf	NA,inf	NA,0.136582	9.89211e-05	0.000197812
3	chr19:19075962:G:C	19075962	NA,C	NA,G	NA,1	NA,inf	NA,inf	NA,0.136582	9.89211e-05	0.000197812
3	chr19:19111254:G:A	19111254	NA,A	NA,G	NA,1	NA,inf	NA,inf	NA,0.136582	9.89211e-05	0.000197812
3	chr19:19108654:A:T	19108654	NA,T	NA,A	NA,1	NA,inf	NA,inf	NA,0.136582	9.89211e-05	0.000197812
3	chr19:19557478:G:A	19557478	NA,A	NA,G	NA,1	NA,-inf	NA,inf	NA,0.114769	9.88992e-05	0.000197768
3	chr19:18539537:G:A	18539537	NA,A	NA,G	NA,1	NA,-inf	NA,inf	NA,0.133234	9.88897e-05	0.000197752
3	chr19:19007086:C:T	19007086	NA,T	NA,C	NA,1	NA,inf	NA,inf	NA,0.155665	9.88836e-05	0.000197736
3	chr19:20126796:T:A	20126796	NA,A	NA,T	NA,1	NA,inf	NA,inf	NA,0.121237	9.88715e-05	0.000197712
3	chr19:19102706:C:T	19102706	NA,T	NA,C	NA,1	NA,inf	NA,inf	NA,0.135525	9.8851e-05	0.000197672
3	chr19:19622504:A:T	19622504	NA,T	NA,A	NA,1	NA,-inf	NA,inf	NA,0.119659	9.88484e-05	0.000197668
3	chr19:19305811:G:C	19305811	NA,C	NA,G	NA,1	NA,inf	NA,inf	NA,0.192548	9.88429e-05	0.000197654
3	chr19:18935853:C:CTGCTAAGAA	18935853	CTGCTAAGAA,NA	C,NA	1,NA	inf,NA	inf,NA	1.00449,NA	9.88002e-05	0.000197551
3	chr19:20180771:A:T	20180771	NA,T	NA,A	NA,1	NA,inf	NA,inf	NA,0.126902	9.87847e-05	0.00019754
3	chr19:18608621:TC:T	18608621	T,T	TC,TC	1,1	-inf,-inf	inf,inf	0.176036,1.32582	9.87836e-05	0.000197541
3	chr19:19135951:A:G	19135951	NA,G	NA,A	NA,1	NA,inf	NA,inf	NA,0.152027	9.87675e-05	0.000197506
3	chr19:18975485:A:T	18975485	NA,T	NA,A	NA,1	NA,-inf	NA,inf	NA,0.114816	9.87673e-05	0.000197505
3	chr19:18660581:G:A	18660581	NA,A	NA,G	NA,1	NA,-inf	NA,inf	NA,0.120809	9.87578e-05	0.000197486
3	chr19:19133768:G:A	19133768	NA,A	NA,G	NA,1	NA,inf	NA,inf	NA,0.151309	9.87488e-05	0.000197468
3	chr19:18534786:C:T	18534786	NA,T	NA,C	NA,1	NA,inf	NA,inf	NA,0.121844	9.87468e-05	0.000197462
3	chr19:19305820:G:C	19305820	NA,C	NA,G	NA,1	NA,inf	NA,inf	NA,0.190747	9.87339e-05	0.000197436
3	chr19:19305823:G:T	19305823	NA,T	NA,G	NA,1	NA,inf	NA,inf	NA,0.190747	9.87339e-05	0.000197436
3	chr19:18964218:G:A	18964218	NA,A	NA,G	NA,1	NA,inf	NA,inf	NA,0.111622	9.8715e-05	0.0001974
3	chr19:19200427:T:C	19200427	NA,C	NA,T	NA,1	NA,inf	NA,inf	NA,0.170815	9.8695e-05	0.000197358
3	chr19:18641235:G:A	18641235	NA,A	NA,G	NA,1	NA,-inf	NA,inf	NA,0.124063	9.86879e-05	0.000197348
3	chr19:19124546:A:T	19124546	NA,T	NA,A	NA,1	NA,inf	NA,inf	NA,0.151514	9.86675e-05	0.000197305
3	chr19:19624075:A:G	19624075	NA,G	NA,A	NA,1	NA,-inf	NA,inf	NA,0.116761	9.86551e-05	0.000197281
3	chr19:20271679:A:C	20271679	NA,C	NA,A	NA,1	NA,inf	NA,inf	NA,0.139348	9.86383e-05	0.000197246
3	chr19:19756262:C:T	19756262	NA,T	NA,C	NA,1	NA,-inf	NA,inf	NA,0.133828	9.8634e-05	0.000197236
3	chr19:19180352:T:G	19180352	NA,G	NA,T	NA,1	NA,-inf	NA,inf	NA,0.101291	9.862e-05	0.000197205
3	chr19:19178436:G:A	19178436	NA,A	NA,G	NA,1	NA,-inf	NA,inf	NA,0.101291	9.862e-05	0.000197205
3	chr19:20091986:T:C	20091986	NA,C	NA,T	NA,1	NA,inf	NA,inf	NA,0.147999	9.86136e-05	0.000197196
3	chr19:19624990:T:C	19624990	NA,C	NA,T	NA,1	NA,-inf	NA,inf	NA,0.116086	9.86086e-05	0.000197188
3	chr19:19623243:C:G	19623243	NA,G	NA,C	NA,1	NA,-inf	NA,inf	NA,0.115812	9.85893e-05	0.00019715
3	chr19:19361292:A:G	19361292	NA,G	NA,A	NA,1	NA,inf	NA,inf	NA,0.189061	9.85801e-05	0.000197128
3	chr19:19468190:C:T	19468190	NA,T	NA,C	NA,1	NA,inf	NA,inf	NA,0.0255031	9.85781e-05	0.000197125
3	chr19:19045302:A:G	19045302	NA,G	NA,A	NA,1	NA,-inf	NA,inf	NA,0.109638	9.85755e-05	0.000197123
3	chr19:19832054:A:G	19832054	NA,G	NA,A	NA,1	NA,inf	NA,inf	NA,0.123822	9.85701e-05	0.000197111
3	chr19:18531492:A:G	18531492	NA,G	NA,A	NA,1	NA,-inf	NA,inf	NA,0.125844	9.85012e-05	0.000196974
3	chr19:19310409:T:A	19310409	NA,A	NA,T	NA,1	NA,inf	NA,inf	NA,0.186673	9.85008e-05	0.00019697
3	chr19:19754854:C:A	19754854	NA,A	NA,C	NA,1	NA,inf	NA,inf	NA,0.138454	9.84916e-05	0.000196952
3	chr19:20218525:T:C	20218525	NA,C	NA,T	NA,1	NA,inf	NA,inf	NA,0.126058	9.84852e-05	0.00019694
3	chr19:20378286:T:A	20378286	NA,A	NA,T	NA,1	NA,-inf	NA,inf	NA,0.114207	9.84817e-05	0.000196935
3	chr19:18531491:G:A	18531491	NA,A	NA,G	NA,1	NA,-inf	NA,inf	NA,0.12552	9.84809e-05	0.000196933
3	chr19:19625100:A:G	19625100	NA,G	NA,A	NA,1	NA,-inf	NA,inf	NA,0.11363	9.84477e-05	0.000196867
3	chr19:19832473:A:G	19832473	NA,G	NA,A	NA,1	NA,-inf	NA,inf	NA,0.122009	9.8425e-05	0.00019682
3	chr19:19315942:G:A	19315942	NA,A	NA,G	NA,1	NA,inf	NA,inf	NA,0.185472	9.84195e-05	0.000196807
3	chr19:19121325:C:T	19121325	NA,T	NA,C	NA,1	NA,inf	NA,inf	NA,0.148009	9.84017e-05	0.000196773
3	chr19:19854415:G:A	19854415	NA,A	NA,G	NA,1	NA,-inf	NA,inf	NA,0.102425	9.84001e-05	0.000196772
3	chr19:19313844:A:G	19313844	NA,G	NA,A	NA,1	NA,inf	NA,inf	NA,0.184469	9.83802e-05	0.000196729
3	chr19:18609030:G:C	18609030	NA,C	NA,G	NA,1	NA,-inf	NA,inf	NA,0.130041	9.83729e-05	0.000196717
3	chr19:18971450:G:A	18971450	NA,A	NA,G	NA,1	NA,inf	NA,inf	NA,0.109066	9.83723e-05	0.000196716
3	chr19:19137441:C:T	19137441	NA,T	NA,C	NA,1	NA,inf	NA,inf	NA,0.145973	9.83676e-05	0.000196706
3	chr19:18611055:C:T	18611055	NA,T	NA,C	NA,1	NA,-inf	NA,inf	NA,0.111269	9.83627e-05	0.000196696
3	chr19:18607682:C:T	18607682	NA,T	NA,C	NA,1	NA,-inf	NA,inf	NA,0.111269	9.83627e-05	0.000196696
3	chr19:19199589:G:A	19199589	NA,A	NA,G	NA,1	NA,inf	NA,inf	NA,0.165079	9.8362e-05	0.000196692
3	chr19:19308065:G:A	19308065	NA,A	NA,G	NA,1	NA,inf	NA,inf	NA,0.184407	9.83589e-05	0.000196686
3	chr19:20368676:G:A	20368676	NA,A	NA,G	NA,1	NA,inf	NA,inf	NA,0.123503	9.83498e-05	0.000196669
3	chr19:20360574:A:AG	20360574	NA,AG	NA,A	NA,1	NA,inf	NA,inf	NA,0.119678	9.83442e-05	0.000196657
3	chr19:19829324:C:T	19829324	NA,T	NA,C	NA,1	NA,inf	NA,inf	NA,0.113868	9.83364e-05	0.000196643
3	chr19:20223945:A:T	20223945	NA,T	NA,A	NA,1	NA,inf	NA,inf	NA,0.135162	9.83361e-05	0.000196641
3	chr19:18819147:T:C	18819147	NA,C	NA,T	NA,1	NA,inf	NA,inf	NA,0.11135	9.83319e-05	0.000196634
3	chr19:19068754:T:C	19068754	NA,C	NA,T	NA,1	NA,-inf	NA,inf	NA,0.105085	9.83057e-05	0.000196583
3	chr19:19102553:A:G	19102553	NA,G	NA,A	NA,1	NA,inf	NA,inf	NA,0.145151	9.8266e-05	0.000196501
3	chr19:19577774:G:A	19577774	A,NA	G,NA	1,NA	inf,NA	inf,NA	2.19578,NA	9.82462e-05	0.000196468
3	chr19:20015874:T:A	20015874	NA,A	NA,T	NA,1	NA,-inf	NA,inf	NA,0.102069	9.82413e-05	0.000196455
3	chr19:19787230:T:C	19787230	NA,C	NA,T	NA,1	NA,inf	NA,inf	NA,0.136654	9.82403e-05	0.000196449
3	chr19:19330617:G:A	19330617	NA,A	NA,G	NA,1	NA,-inf	NA,inf	NA,0.0906545	9.82114e-05	0.000196394
3	chr19:18519892:A:T	18519892	NA,T	NA,A	NA,1	NA,inf	NA,inf	NA,0.111827	9.8206e-05	0.000196382
3	chr19:20325994:C:T	20325994	NA,T	NA,C	NA,1	NA,-inf	NA,inf	NA,0.106753	9.81831e-05	0.000196338
3	chr19:18968912:C:T	18968912	NA,T	NA,C	NA,1	NA,-inf	NA,inf	NA,0.105051	9.81817e-05	0.000196334
3	chr19:19746780:C:T	19746780	NA,T	NA,C	NA,1	NA,-inf	NA,inf	NA,0.0979996	9.81791e-05	0.000196329
3	chr19:19204841:C:T	19204841	NA,T	NA,C	NA,1	NA,inf	NA,inf	NA,0.162434	9.81712e-05	0.000196311
3	chr19:18966921:C:T	18966921	NA,T	NA,C	NA,1	NA,inf	NA,inf	NA,0.122158	9.81622e-05	0.000196292
3	chr19:19803207:C:T	19803207	NA,T	NA,C	NA,1	NA,-inf	NA,inf	NA,0.124702	9.81504e-05	0.000196271
3	chr19:19681132:A:G	19681132	NA,G	NA,A	NA,1	NA,inf	NA,inf	NA,0.0940533	9.8141e-05	0.00019625
3	chr19:19009706:G:A	19009706	NA,A	NA,G	NA,1	NA,inf	NA,inf	NA,0.143658	9.81253e-05	0.00019622
3	chr19:18972629:G:A	18972629	NA,A	NA,G	NA,1	NA,-inf	NA,inf	NA,0.10494	9.81225e-05	0.000196216
3	chr19:20036080:A:G	20036080	G,G	A,A	1,1	-inf,-inf	inf,inf	0.0210372,1.39296	9.81108e-05	0.000196176
3	chr19:19797871:T:C	19797871	C,NA	T,NA	1,NA	-inf,NA	inf,NA	0.785256,NA	9.80951e-05	0.00019615
3	chr19:19269519:G:A	19269519	NA,A	NA,G	NA,1	NA,inf	NA,inf	NA,0.133163	9.80831e-05	0.000196136
3	chr19:18551458:A:G	18551458	NA,G	NA,A	NA,1	NA,inf	NA,inf	NA,0.114157	9.80797e-05	0.00019613
3	chr19:19582151:A:T	19582151	T,NA	A,NA	1,NA	inf,NA	inf,NA	2.18328,NA	9.8069e-05	0.000196114
3	chr19:19742965:C:T	19742965	NA,T	NA,C	NA,1	NA,inf	NA,inf	NA,0.137265	9.80645e-05	0.000196098
3	chr19:20329387:C:T	20329387	NA,T	NA,C	NA,1	NA,inf	NA,inf	NA,0.105069	9.80635e-05	0.000196097
3	chr19:19145102:G:A	19145102	NA,A	NA,G	NA,1	NA,-inf	NA,inf	NA,0.175108	9.80599e-05	0.000196091
3	chr19:18595241:C:T	18595241	NA,T	NA,C	NA,1	NA,inf	NA,inf	NA,0.130594	9.80593e-05	0.000196088
3	chr19:19358287:T:C	19358287	NA,C	NA,T	NA,1	NA,-inf	NA,inf	NA,0.246747	9.80493e-05	0.00019607
3	chr19:18717961:G:A	18717961	NA,A	NA,G	NA,1	NA,-inf	NA,inf	NA,0.111939	9.80436e-05	0.000196059
3	chr19:19337730:G:C	19337730	NA,C	NA,G	NA,1	NA,inf	NA,inf	NA,0.178729	9.80387e-05	0.000196046
3	chr19:18569736:G:T	18569736	NA,T	NA,G	NA,1	NA,inf	NA,inf	NA,0.117566	9.80089e-05	0.000195987
3	chr19:20034392:A:C	20034392	NA,C	NA,A	NA,1	NA,inf	NA,inf	NA,0.110455	9.80071e-05	0.000195985
3	chr19:19716188:A:C	19716188	NA,C	NA,A	NA,1	NA,inf	NA,inf	NA,0.127396	9.80012e-05	0.000195977
3	chr19:19004806:CAAT:C	19004806	NA,C	NA,CAAT	NA,1	NA,inf	NA,inf	NA,0.14072	9.79634e-05	0.000195896
3	chr19:19743794:T:C	19743794	NA,C	NA,T	NA,1	NA,inf	NA,inf	NA,0.139692	9.79592e-05	0.000195887
3	chr19:18979599:G:A	18979599	NA,A	NA,G	NA,1	NA,-inf	NA,inf	NA,0.0962816	9.79589e-05	0.000195891
3	chr19:20329271:A:T	20329271	NA,T	NA,A	NA,1	NA,inf	NA,inf	NA,0.103329	9.79548e-05	0.00019588
3	chr19:19071061:T:C	19071061	NA,C	NA,T	NA,1	NA,-inf	NA,inf	NA,0.0991857	9.79541e-05	0.00019588
3	chr19:19760800:T:C	19760800	NA,C	NA,T	NA,1	NA,inf	NA,inf	NA,0.0954234	9.79465e-05	0.000195862
3	chr19:18785417:C:T	18785417	NA,T	NA,C	NA,1	NA,-inf	NA,inf	NA,0.121084	9.79319e-05	0.000195835
3	chr19:19291061:G:A	19291061	NA,A	NA,G	NA,1	NA,inf	NA,inf	NA,0.176751	9.79183e-05	0.000195805
3	chr19:19204471:T:C	19204471	NA,C	NA,T	NA,1	NA,inf	NA,inf	NA,0.157929	9.7915e-05	0.000195799
3	chr19:18800605:T:C	18800605	NA,C	NA,T	NA,1	NA,inf	NA,inf	NA,0.105666	9.79076e-05	0.000195784
3	chr19:20247976:C:T	20247976	NA,T	NA,C	NA,1	NA,inf	NA,inf	NA,0.115389	9.79018e-05	0.000195772
3	chr19:20272741:T:C	20272741	NA,C	NA,T	NA,1	NA,-inf	NA,inf	NA,0.105628	9.78956e-05	0.000195763
3	chr19:19738713:G:T	19738713	NA,T	NA,G	NA,1	NA,-inf	NA,inf	NA,0.0990333	9.78922e-05	0.000195756
3	chr19:20350526:C:T	20350526	NA,T	NA,C	NA,1	NA,inf	NA,inf	NA,0.107683	9.78765e-05	0.000195723
3	chr19:18877055:G:A	18877055	NA,A	NA,G	NA,1	NA,inf	NA,inf	NA,0.120299	9.78435e-05	0.000195657
3	chr19:19302682:G:A	19302682	NA,A	NA,G	NA,1	NA,inf	NA,inf	NA,0.175394	9.78412e-05	0.000195651
3	chr19:19325287:T:C	19325287	NA,C	NA,T	NA,1	NA,inf	NA,inf	NA,0.13073	9.78285e-05	0.000195627
3	chr19:20035082:G:A	20035082	A,A	G,G	1,1	-inf,-inf	inf,inf	0.0168956,1.38894	9.77865e-05	0.000195528
3	chr19:19229936:A:G	19229936	NA,G	NA,A	NA,1	NA,inf	NA,inf	NA,0.156388	9.77581e-05	0.000195485
3	chr19:19797814:T:A	19797814	NA,A	NA,T	NA,1	NA,-inf	NA,inf	NA,0.108548	9.77494e-05	0.00019547
3	chr19:19838000:G:A	19838000	NA,A	NA,G	NA,1	NA,inf	NA,inf	NA,0.109641	9.77465e-05	0.000195464
3	chr19:20261111:T:C	20261111	NA,C	NA,T	NA,1	NA,-inf	NA,inf	NA,0.126299	9.77254e-05	0.000195422
3	chr19:20026316:C:G	20026316	NA,G	NA,C	NA,1	NA,inf	NA,inf	NA,0.116581	9.77091e-05	0.000195388
3	chr19:20261003:G:A	20261003	NA,A	NA,G	NA,1	NA,-inf	NA,inf	NA,0.102217	9.77069e-05	0.000195386
3	chr19:19265917:T:C	19265917	NA,C	NA,T	NA,1	NA,inf	NA,inf	NA,0.167614	9.76938e-05	0.000195356
3	chr19:20269797:C:T	20269797	NA,T	NA,C	NA,1	NA,-inf	NA,inf	NA,0.125713	9.76915e-05	0.000195354
3	chr19:20036394:CAGG:C	20036394	C,C	CAGG,CAGG	1,1	inf,-inf	inf,inf	0.0160951,1.37265	9.76912e-05	0.000195337
3	chr19:19771815:C:T	19771815	T,T	C,C	1,1	-inf,inf	inf,inf	0.533511,1.17789	9.76789e-05	0.000195306
3	chr19:19018199:TC:T	19018199	NA,T	NA,TC	NA,1	NA,inf	NA,inf	NA,0.135713	9.76758e-05	0.000195321
3	chr19:19092202:C:T	19092202	NA,T	NA,C	NA,1	NA,inf	NA,inf	NA,0.0674258	9.76738e-05	0.000195317
3	chr19:20033699:T:C	20033699	NA,C	NA,T	NA,1	NA,inf	NA,inf	NA,0.115602	9.766e-05	0.000195289
3	chr19:19625789:A:G	19625789	NA,G	NA,A	NA,1	NA,-inf	NA,inf	NA,0.100988	9.76595e-05	0.00019529
3	chr19:18979903:G:A	18979903	NA,A	NA,G	NA,1	NA,-inf	NA,inf	NA,0.0903642	9.76487e-05	0.00019527
3	chr19:18794146:A:G	18794146	NA,G	NA,A	NA,1	NA,inf	NA,inf	NA,0.0990545	9.7624e-05	0.000195218
3	chr19:19118737:C:T	19118737	NA,T	NA,C	NA,1	NA,inf	NA,inf	NA,0.064994	9.76e-05	0.00019517
3	chr19:18614186:G:A	18614186	NA,A	NA,G	NA,1	NA,inf	NA,inf	NA,0.10236	9.759e-05	0.000195151
3	chr19:18555821:T:C	18555821	NA,C	NA,T	NA,1	NA,inf	NA,inf	NA,0.106554	9.75898e-05	0.00019515
3	chr19:20127602:AACATTTTT:A	20127602	NA,A	NA,AACATTTTT	NA,1	NA,inf	NA,inf	NA,0.100083	9.75824e-05	0.000195136
3	chr19:19241224:T:C	19241224	NA,C	NA,T	NA,1	NA,inf	NA,inf	NA,0.153226	9.75821e-05	0.000195133
3	chr19:20013684:G:A	20013684	NA,A	NA,G	NA,1	NA,inf	NA,inf	NA,0.117174	9.75779e-05	0.000195126
3	chr19:20011032:A:G	20011032	NA,G	NA,A	NA,1	NA,inf	NA,inf	NA,0.116859	9.75589e-05	0.000195087
3	chr19:18534273:G:C	18534273	NA,C	NA,G	NA,1	NA,-inf	NA,inf	NA,0.0916357	9.75569e-05	0.000195085
3	chr19:19199693:C:A	19199693	NA,A	NA,C	NA,1	NA,inf	NA,inf	NA,0.151024	9.75447e-05	0.000195058
3	chr19:20115330:A:G	20115330	G,NA	A,NA	1,NA	inf,NA	inf,NA	0.527988,NA	9.7541e-05	0.000195056
3	chr19:19392334:T:C	19392334	NA,C	NA,T	NA,1	NA,inf	NA,inf	NA,0.0734989	9.75173e-05	0.000195004
3	chr19:19375426:C:A	19375426	NA,A	NA,C	NA,1	NA,-inf	NA,inf	NA,0.234494	9.75141e-05	0.000195
3	chr19:19641443:A:G	19641443	NA,G	NA,A	NA,1	NA,inf	NA,inf	NA,0.126496	9.74767e-05	0.000194923
3	chr19:18835429:C:T	18835429	NA,T	NA,C	NA,1	NA,inf	NA,inf	NA,0.103696	9.74763e-05	0.000194923
3	chr19:19672676:C:T	19672676	NA,T	NA,C	NA,1	NA,inf	NA,inf	NA,0.0832688	9.74757e-05	0.00019492
3	chr19:19549875:A:T	19549875	NA,T	NA,A	NA,1	NA,-inf	NA,inf	NA,0.0719889	9.74614e-05	0.000194894
3	chr19:19786797:C:T	19786797	T,NA	C,NA	1,NA	inf,NA	inf,NA	1.03071,NA	9.74598e-05	0.000194875
3	chr19:20282852:G:A	20282852	NA,A	NA,G	NA,1	NA,-inf	NA,inf	NA,0.119907	9.74574e-05	0.000194886
3	chr19:19285251:C:T	19285251	NA,T	NA,C	NA,1	NA,-inf	NA,inf	NA,0.0551061	9.74498e-05	0.000194872
3	chr19:20114197:AG:A	20114197	NA,A	NA,AG	NA,1	NA,inf	NA,inf	NA,0.0952891	9.74388e-05	0.000194848
3	chr19:19238189:G:A	19238189	A,NA	G,NA	1,NA	inf,NA	inf,NA	0.419297,NA	9.74342e-05	0.000194845
3	chr19:19143464:C:T	19143464	NA,T	NA,C	NA,1	NA,-inf	NA,inf	NA,0.0709294	9.74339e-05	0.000194839
3	chr19:19666545:C:T	19666545	NA,T	NA,C	NA,1	NA,-inf	NA,inf	NA,0.0895282	9.74136e-05	0.000194799
3	chr19:19173085:T:C	19173085	C,NA	T,NA	1,NA	inf,NA	inf,NA	0.218211,NA	9.74046e-05	0.00019487
3	chr19:19636109:C:T	19636109	NA,T	NA,C	NA,1	NA,-inf	NA,inf	NA,0.178097	9.74043e-05	0.00019478
3	chr19:19660674:G:A	19660674	NA,A	NA,G	NA,1	NA,inf	NA,inf	NA,0.0827316	9.73996e-05	0.000194772
3	chr19:19639664:C:T	19639664	NA,T	NA,C	NA,1	NA,-inf	NA,inf	NA,0.065554	9.73954e-05	0.000194763
3	chr19:18847122:G:C	18847122	NA,C	NA,G	NA,1	NA,inf	NA,inf	NA,0.0953806	9.73775e-05	0.000194725
3	chr19:20039266:A:G	20039266	G,G	A,A	1,1	inf,-inf	inf,inf	0.105344,1.28207	9.736e-05	0.000194673
3	chr19:20110043:C:A	20110043	NA,A	NA,C	NA,1	NA,inf	NA,inf	NA,0.122472	9.73341e-05	0.000194639
3	chr19:20311932:C:T	20311932	NA,T	NA,C	NA,1	NA,-inf	NA,inf	NA,0.102564	9.73309e-05	0.000194633
3	chr19:20033432:C:T	20033432	NA,T	NA,C	NA,1	NA,-inf	NA,inf	NA,0.0923751	9.73219e-05	0.000194616
3	chr19:18812838:C:A	18812838	NA,A	NA,C	NA,1	NA,inf	NA,inf	NA,0.0943101	9.7309e-05	0.000194588
3	chr19:19969553:C:CA	19969553	NA,CA	NA,C	NA,1	NA,inf	NA,inf	NA,0.0820844	9.72908e-05	0.000194552
3	chr19:18910415:G:A	18910415	NA,A	NA,G	NA,1	NA,-inf	NA,inf	NA,0.101631	9.72481e-05	0.000194468
3	chr19:19779556:G:A	19779556	NA,A	NA,G	NA,1	NA,-inf	NA,inf	NA,0.109254	9.72472e-05	0.000194465
3	chr19:18691631:T:C	18691631	NA,C	NA,T	NA,1	NA,-inf	NA,inf	NA,0.112273	9.72373e-05	0.000194446
3	chr19:19293321:C:T	19293321	NA,T	NA,C	NA,1	NA,inf	NA,inf	NA,0.162765	9.72055e-05	0.00019438
3	chr19:20252013:G:A	20252013	NA,A	NA,G	NA,1	NA,-inf	NA,inf	NA,0.109031	9.72029e-05	0.000194376
3	chr19:19442600:T:C	19442600	NA,C	NA,T	NA,1	NA,inf	NA,inf	NA,0.0681806	9.71937e-05	0.000194357
3	chr19:20283272:T:TA	20283272	NA,TA	NA,T	NA,1	NA,-inf	NA,inf	NA,0.114759	9.71813e-05	0.000194334
3	chr19:19641980:G:A	19641980	NA,A	NA,G	NA,1	NA,inf	NA,inf	NA,0.0506471	9.71805e-05	0.000194332
3	chr19:19450334:C:G	19450334	NA,G	NA,C	NA,1	NA,-inf	NA,inf	NA,0.0695781	9.71804e-05	0.000194333
3	chr19:19335637:C:T	19335637	NA,T	NA,C	NA,1	NA,inf	NA,inf	NA,0.155411	9.71801e-05	0.000194329
3	chr19:20231525:GT:G	20231525	NA,G	NA,GT	NA,1	NA,inf	NA,inf	NA,0.061901	9.71671e-05	0.000194305
3	chr19:19565471:G:C	19565471	C,NA	G,NA	1,NA	inf,NA	inf,NA	2.1707,NA	9.71525e-05	0.000194281
3	chr19:18906852:C:T	18906852	NA,T	NA,C	NA,1	NA,-inf	NA,inf	NA,0.0992948	9.71134e-05	0.000194199
3	chr19:20034606:A:C	20034606	C,C	A,A	1,1	-inf,-inf	inf,inf	0.0109122,1.38146	9.71123e-05	0.00019418
3	chr19:19346459:C:A	19346459	NA,A	NA,C	NA,1	NA,-inf	NA,inf	NA,0.0663732	9.71013e-05	0.000194175
3	chr19:18854056:C:T	18854056	T,NA	C,NA	1,NA	inf,NA	inf,NA	0.621304,NA	9.70897e-05	0.000194151
3	chr19:18950967:G:A	18950967	NA,A	NA,G	NA,1	NA,inf	NA,inf	NA,0.0995472	9.70772e-05	0.000194125
3	chr19:19625398:G:A	19625398	NA,A	NA,G	NA,1	NA,-inf	NA,inf	NA,0.0885658	9.70695e-05	0.000194109
3	chr19:20172420:T:C	20172420	NA,C	NA,T	NA,1	NA,-inf	NA,inf	NA,0.0878402	9.70608e-05	0.000194094
3	chr19:19370170:C:G	19370170	NA,G	NA,C	NA,1	NA,inf	NA,inf	NA,0.159473	9.70601e-05	0.000194089
3	chr19:18825240:A:T	18825240	NA,T	NA,A	NA,1	NA,inf	NA,inf	NA,0.105199	9.70437e-05	0.000194057
3	chr19:20234641:T:G	20234641	NA,G	NA,T	NA,1	NA,-inf	NA,inf	NA,0.105541	9.70273e-05	0.000194025
3	chr19:20234697:G:T	20234697	NA,T	NA,G	NA,1	NA,-inf	NA,inf	NA,0.105324	9.70158e-05	0.000194002
3	chr19:19631196:G:A	19631196	NA,A	NA,G	NA,1	NA,inf	NA,inf	NA,0.0714062	9.70158e-05	0.000194001
3	chr19:19065309:CT:C	19065309	NA,C	NA,CT	NA,1	NA,-inf	NA,inf	NA,0.104916	9.70137e-05	0.000193999
3	chr19:19874048:A:G	19874048	NA,G	NA,A	NA,1	NA,inf	NA,inf	NA,0.0937535	9.70104e-05	0.000193992
3	chr19:19835592:A:G	19835592	NA,G	NA,A	NA,1	NA,inf	NA,inf	NA,0.0770751	9.7003e-05	0.000193978
3	chr19:20178005:C:A	20178005	NA,A	NA,C	NA,1	NA,-inf	NA,inf	NA,0.0858772	9.69923e-05	0.000193957
3	chr19:19766814:A:G	19766814	NA,G	NA,A	NA,1	NA,inf	NA,inf	NA,0.0747455	9.69729e-05	0.000193916
3	chr19:20119129:T:C	20119129	NA,C	NA,T	NA,1	NA,inf	NA,inf	NA,0.0788618	9.69718e-05	0.000193914
3	chr19:18690632:G:T	18690632	NA,T	NA,G	NA,1	NA,-inf	NA,inf	NA,0.106128	9.69613e-05	0.000193894
3	chr19:20311061:T:C	20311061	NA,C	NA,T	NA,1	NA,inf	NA,inf	NA,0.0950959	9.69609e-05	0.000193892
3	chr19:20324624:G:A	20324624	NA,A	NA,G	NA,1	NA,-inf	NA,inf	NA,0.0903532	9.69468e-05	0.000193865
3	chr19:18730858:G:A	18730858	NA,A	NA,G	NA,1	NA,inf	NA,inf	NA,0.11248	9.6943e-05	0.000193856
3	chr19:19020986:C:T	19020986	NA,T	NA,C	NA,1	NA,-inf	NA,inf	NA,0.0819776	9.69427e-05	0.000193856
3	chr19:19289418:A:G	19289418	NA,G	NA,A	NA,1	NA,-inf	NA,inf	NA,0.224395	9.69255e-05	0.000193823
3	chr19:19412135:T:C	19412135	NA,C	NA,T	NA,1	NA,inf	NA,inf	NA,0.108201	9.69048e-05	0.00019378
3	chr19:20347440:G:A	20347440	NA,A	NA,G	NA,1	NA,-inf	NA,inf	NA,0.0939582	9.69044e-05	0.00019378
3	chr19:19037617:C:T	19037617	NA,T	NA,C	NA,1	NA,inf	NA,inf	NA,0.105126	9.68985e-05	0.000193768
3	chr19:18747544:G:A	18747544	NA,A	NA,G	NA,1	NA,inf	NA,inf	NA,0.110892	9.68955e-05	0.000193761
3	chr19:18921125:G:A	18921125	NA,A	NA,G	NA,1	NA,-inf	NA,inf	NA,0.0958841	9.68883e-05	0.000193749
3	chr19:19145811:C:T	19145811	NA,T	NA,C	NA,1	NA,-inf	NA,inf	NA,0.0638502	9.68877e-05	0.000193748
3	chr19:19689065:G:A	19689065	NA,A	NA,G	NA,1	NA,-inf	NA,inf	NA,0.0925197	9.68865e-05	0.000193745
3	chr19:19554167:T:C	19554167	NA,C	NA,T	NA,1	NA,-inf	NA,inf	NA,0.147857	9.68836e-05	0.00019374
3	chr19:19971316:A:ATG	19971316	NA,ATG	NA,A	NA,1	NA,inf	NA,inf	NA,0.113314	9.68392e-05	0.000193648
3	chr19:19346116:C:T	19346116	NA,T	NA,C	NA,1	NA,inf	NA,inf	NA,0.155429	9.68391e-05	0.000193647
3	chr19:19020886:A:T	19020886	NA,T	NA,A	NA,1	NA,inf	NA,inf	NA,0.120207	9.68383e-05	0.000193647
3	chr19:18826769:C:A	18826769	NA,A	NA,C	NA,1	NA,-inf	NA,inf	NA,0.106009	9.6837e-05	0.000193646
3	chr19:18494264:G:A	18494264	NA,A	NA,G	NA,1	NA,-inf	NA,inf	NA,0.0886113	9.68369e-05	0.000193645
3	chr19:20124811:G:A	20124811	NA,A	NA,G	NA,1	NA,inf	NA,inf	NA,0.0872375	9.6835e-05	0.00019364
3	chr19:18795739:A:G	18795739	G,NA	A,NA	1,NA	inf,NA	inf,NA	0.520678,NA	9.68305e-05	0.000193636
3	chr19:20122941:CCTG:C	20122941	NA,C	NA,CCTG	NA,1	NA,inf	NA,inf	NA,0.087302	9.68285e-05	0.000193628
3	chr19:19373492:C:T	19373492	NA,T	NA,C	NA,1	NA,inf	NA,inf	NA,0.0275815	9.68192e-05	0.000193609
3	chr19:18971274:C:T	18971274	T,T	C,C	1,1	-inf,inf	inf,inf	0.108117,1.05041	9.68166e-05	0.000193652
3	chr19:19166183:G:A	19166183	NA,A	NA,G	NA,1	NA,inf	NA,inf	NA,0.0509409	9.67995e-05	0.000193571
```
