## Supplementary material for "Characterization of shared and ancestry-specific signals driving complex traits using multi-ancestry fine-mapping": susiex_nc3.cs80.snp

```
BP	SNP	PIP(CS1)	LogBF(CS1,Pop1)	LogBF(CS1,Pop2)	PIP(CS2)	LogBF(CS2,Pop1)	LogBF(CS2,Pop2)	PIP(CS3)	LogBF(CS3,Pop1)	LogBF(CS3,Pop2)
18481968	chr19:18481968:G:A	1.77695e-09	-4.09779e-10	0.107817	0.000388839	-4.09779e-10	0.149327	0.00038892	-4.09779e-10	0.149328
18481971	chr19:18481971:G:A	3.19865e-09	-4.09779e-10	0.69565	0.000671561	-4.09779e-10	0.695767	0.000671755	-4.09779e-10	0.695848
18482343	chr19:18482343:G:A	4.48354e-10	-1.26925	-5.44374e-10	7.66618e-05	-1.47443	-5.44374e-10	7.66822e-05	-1.47438	-5.44374e-10
18482598	chr19:18482598:G:A	8.97239e-10	-4.09779e-10	-0.575512	0.000189089	-4.09779e-10	-0.57162	0.000189122	-4.09779e-10	-0.571655
18482743	chr19:18482743:T:C	2.27553e-10	-0.739626	-1.20783	3.83532e-05	-0.951721	-1.21528	3.83621e-05	-0.951672	-1.2153
18482916	chr19:18482916:C:T	2.0809e-10	-1.03939	-0.997473	3.45356e-05	-1.29943	-0.972417	3.45471e-05	-1.29936	-0.972364
18483328	chr19:18483328:A:G	1.97965e-09	-4.09779e-10	0.215842	0.000428168	-4.09779e-10	0.245678	0.000428283	-4.09779e-10	0.245739
18483904	chr19:18483904:C:G	2.0845e-10	-1.03339	-1.00175	3.45645e-05	-1.29378	-0.977229	3.45759e-05	-1.29371	-0.977178
18484026	chr19:18484026:G:A	2.04826e-10	-1.07668	-0.975992	3.42384e-05	-1.32986	-0.950627	3.42498e-05	-1.32979	-0.950573
18484031	chr19:18484031:C:T	8.32334e-10	-4.09779e-10	-0.650601	0.00017624	-4.09779e-10	-0.641993	0.000176271	-4.09779e-10	-0.642022
18484229	chr19:18484229:C:T	1.98322e-09	-4.09779e-10	0.217642	0.000428965	-4.09779e-10	0.247538	0.00042908	-4.09779e-10	0.247599
18484279	chr19:18484279:C:T	7.26602e-11	-1.8551	-1.23394	1.55412e-05	-1.84107	-1.22927	1.55442e-05	-1.84108	-1.22928
18484354	chr19:18484354:A:C	4.76687e-10	-4.09779e-10	-1.20797	9.97388e-05	-4.09779e-10	-1.21128	9.976e-05	-4.09779e-10	-1.21128
18484568	chr19:18484568:C:T	2.04057e-09	-4.09779e-10	0.246151	0.000427303	-4.09779e-10	0.243655	0.00042742	-4.09779e-10	0.243722
18484881	chr19:18484881:C:T	5.58658e-10	-4.09779e-10	-1.0493	0.000117994	-4.09779e-10	-1.0432	0.000118017	-4.09779e-10	-1.04321
18485818	chr19:18485818:C:T	5.3294e-10	-4.09779e-10	-1.09643	0.000112936	-4.09779e-10	-1.08702	0.000112958	-4.09779e-10	-1.08703
18486216	chr19:18486216:T:C	4.76284e-10	-4.09779e-10	-1.20882	0.000100868	-4.09779e-10	-1.20002	0.00010089	-4.09779e-10	-1.20001
18486648	chr19:18486648:C:T	4.57441e-10	-4.09779e-10	-1.24919	9.58865e-05	-4.09779e-10	-1.25067	9.59059e-05	-4.09779e-10	-1.25068
18487021	chr19:18487021:C:T	5.0792e-10	-4.09779e-10	-1.14451	0.0001065	-4.09779e-10	-1.1457	0.000106522	-4.09779e-10	-1.14569
18487403	chr19:18487403:T:C	7.40818e-11	-1.83889	-1.23078	1.58845e-05	-1.82253	-1.22596	1.58875e-05	-1.82255	-1.22597
18488982	chr19:18488982:G:A	2.68612e-09	-4.09779e-10	0.521018	0.000578104	-4.09779e-10	0.545916	0.000578238	-4.09779e-10	0.545941
18489120	chr19:18489120:G:A	1.42e-09	-4.09779e-10	-0.116425	0.000290513	-4.09779e-10	-0.142188	0.000290584	-4.09779e-10	-0.142153
18489148	chr19:18489148:T:C	1.09858e-09	-4.09779e-10	-0.373057	0.000234007	-4.09779e-10	-0.358485	0.000234067	-4.09779e-10	-0.358439
18489246	chr19:18489246:G:A	7.36143e-11	-1.84671	-1.22929	1.57614e-05	-1.832	-1.22428	1.57644e-05	-1.83201	-1.22428
18489372	chr19:18489372:G:A	1.99709e-10	-1.09233	-0.985638	3.34212e-05	-1.34452	-0.960124	3.34323e-05	-1.34445	-0.96007
18489645	chr19:18489645:G:A	1.99144e-10	-0.82546	-1.25535	3.22207e-05	-1.09237	-1.24886	3.22303e-05	-1.09228	-1.24885
18490361	chr19:18490361:G:C	2.01523e-10	-1.07894	-0.989996	3.36516e-05	-1.33322	-0.964555	3.36628e-05	-1.33315	-0.964501
18490449	chr19:18490449:G:T	3.07792e-09	-4.09779e-10	0.657175	0.000636783	-4.09779e-10	0.642591	0.000636964	-4.09779e-10	0.642668
18490722	chr19:18490722:C:T	3.27378e-08	-4.09779e-10	3.02145	0.00744171	-4.09779e-10	3.10102	0.0074431	-4.09779e-10	3.101
18491654	chr19:18491654:C:T	2.49697e-09	-4.09779e-10	0.447998	0.000516344	-4.09779e-10	0.432935	0.000516488	-4.09779e-10	0.433008
18491992	chr19:18491992:G:C	4.89211e-10	-4.09779e-10	-1.18204	0.000102555	-4.09779e-10	-1.18344	0.000102577	-4.09779e-10	-1.18343
18492494	chr19:18492494:C:T	5.39449e-10	-4.09779e-10	-1.08429	0.000113904	-4.09779e-10	-1.07848	0.000113926	-4.09779e-10	-1.07849
18493270	chr19:18493270:C:T	2.07465e-10	-1.85108	-0.188796	4.81419e-05	-1.79125	-0.148437	4.81491e-05	-1.79126	-0.148478
18493275	chr19:18493275:C:G	2.36915e-10	-0.864724	-1.04241	4.05071e-05	-1.08595	-1.02641	4.05201e-05	-1.0859	-1.02634
18493344	chr19:18493344:C:T	1.86321e-09	-4.09779e-10	0.155222	0.00040262	-4.09779e-10	0.184154	0.000402727	-4.09779e-10	0.184214
18494132	chr19:18494132:T:C	2.66942e-10	-0.765614	-1.02219	4.52758e-05	-0.995862	-1.0052	4.52904e-05	-0.995811	-1.00514
18494264	chr19:18494264:G:A	4.60861e-10	-4.09779e-10	-1.24174	9.68172e-05	-4.09779e-10	-1.24101	9.68369e-05	-4.09779e-10	-1.24102
18494913	chr19:18494913:T:C	4.58521e-10	-4.09779e-10	-1.24683	9.63189e-05	-4.09779e-10	-1.24617	9.63385e-05	-4.09779e-10	-1.24618
18495206	chr19:18495206:G:A	5.18345e-10	-4.09779e-10	-1.12419	0.000110217	-4.09779e-10	-1.11138	0.000110241	-4.09779e-10	-1.11137
18495456	chr19:18495456:A:G	2.85528e-10	-0.734139	-0.986354	4.83952e-05	-0.964507	-0.969932	4.84108e-05	-0.964454	-0.969868
18495662	chr19:18495662:G:A	2.25615e-10	-0.897198	-1.05881	3.85899e-05	-1.11741	-1.04344	3.86022e-05	-1.11736	-1.04338
18495712	chr19:18495712:C:A	4.55059e-10	-1.20894	-0.0454619	0.000108592	-1.07904	-0.0472033	0.000108626	-1.07903	-0.0471037
18495784	chr19:18495784:C:T	4.48808e-10	-4.09779e-10	-1.26824	9.41761e-05	-4.09779e-10	-1.26867	9.41955e-05	-4.09779e-10	-1.26867
18495846	chr19:18495846:G:A	1.50735e-10	-1.69554	-0.663765	3.32943e-05	-1.66849	-0.639967	3.3301e-05	-1.6685	-0.639953
18496448	chr19:18496448:T:TTCCTCTAC	5.31923e-10	-4.09779e-10	-1.09834	0.000112291	-4.09779e-10	-1.09274	0.000112313	-4.09779e-10	-1.09275
18496583	chr19:18496583:C:G	7.66975e-10	-4.09779e-10	-0.732381	0.000162372	-4.09779e-10	-0.723949	0.000162401	-4.09779e-10	-0.723976
18496970	chr19:18496970:C:T	2.58988e-10	-0.787104	-1.03095	4.26586e-05	-1.01908	-1.04153	4.26719e-05	-1.01898	-1.04152
18496985	chr19:18496985:C:G	5.98161e-10	-4.09779e-10	-0.980975	0.000127395	-4.09779e-10	-0.966545	0.000127419	-4.09779e-10	-0.966568
18497337	chr19:18497337:A:G	2.42287e-10	-0.806276	-1.07844	4.12144e-05	-1.03193	-1.06312	4.12273e-05	-1.03188	-1.06307
18497353	chr19:18497353:G:A	4.57887e-10	-4.09779e-10	-1.24821	9.59579e-05	-4.09779e-10	-1.24993	9.59774e-05	-4.09779e-10	-1.24993
18497409	chr19:18497409:G:A	9.70669e-11	-1.92281	-0.876622	2.03172e-05	-1.91996	-0.882407	2.03212e-05	-1.91997	-0.882412
18497473	chr19:18497473:C:T	2.18589e-10	-0.862725	-1.12492	3.72447e-05	-1.08494	-1.11139	3.72561e-05	-1.0849	-1.11133
18497657	chr19:18497657:T:A	2.65415e-10	-1.79354	-5.44374e-10	5.51286e-05	-1.80417	-5.44374e-10	5.51397e-05	-1.80418	-5.44374e-10
18497708	chr19:18497708:C:A	2.4832e-10	-0.815584	-1.04453	4.23011e-05	-1.04103	-1.028	4.23145e-05	-1.04098	-1.02794
18497769	chr19:18497769:G:A	4.13411e-10	-0.776069	-0.574324	7.22387e-05	-0.989193	-0.544669	7.22643e-05	-0.989147	-0.544569
18498280	chr19:18498280:T:C	1.99594e-10	-0.851715	-1.22683	3.26426e-05	-1.11254	-1.21568	3.26525e-05	-1.11246	-1.21566
18498552	chr19:18498552:A:T	2.85004e-10	-1.72233	-5.44374e-10	6.05266e-05	-1.71075	-5.44374e-10	6.05391e-05	-1.71076	-5.44374e-10
18498631	chr19:18498631:T:C	2.35421e-10	-1.91346	-5.44374e-10	5.15211e-05	-1.87185	-5.44374e-10	5.15309e-05	-1.87186	-5.44374e-10
18498651	chr19:18498651:A:G	5.36275e-10	-4.09779e-10	-1.09019	0.000113228	-4.09779e-10	-1.08444	0.00011325	-4.09779e-10	-1.08445
18499172	chr19:18499172:G:A	2.6344e-10	-1.80101	-5.44374e-10	5.20826e-05	-1.86101	-5.44374e-10	5.20938e-05	-1.861	-5.44374e-10
18500234	chr19:18500234:C:G	5.83733e-10	-4.09779e-10	-1.00539	0.000124522	-4.09779e-10	-0.989356	0.00012455	-4.09779e-10	-0.989338
18500310	chr19:18500310:G:A	4.7994e-10	-4.09779e-10	-1.20117	0.000101624	-4.09779e-10	-1.19256	0.000101646	-4.09779e-10	-1.19255
18500556	chr19:18500556:G:A	4.58834e-10	-4.09779e-10	-1.24615	9.63859e-05	-4.09779e-10	-1.24548	9.64056e-05	-4.09779e-10	-1.24548
18501011	chr19:18501011:C:A	2.10049e-10	-1.0317	-0.995791	3.48815e-05	-1.29109	-0.970787	3.48931e-05	-1.29102	-0.970734
18501387	chr19:18501387:G:A	5.99967e-10	-4.09779e-10	-0.97796	0.000126813	-4.09779e-10	-0.971122	0.000126838	-4.09779e-10	-0.971136
18501447	chr19:18501447:G:A	2.33967e-10	-0.66139	-1.25826	3.97636e-05	-0.87659	-1.2543	3.97743e-05	-0.876538	-1.25429
18501938	chr19:18501938:G:A	2.27496e-10	-0.869033	-1.07867	3.8812e-05	-1.09149	-1.06362	3.88242e-05	-1.09144	-1.06356
18501948	chr19:18501948:G:A	2.26319e-10	-0.88589	-1.067	3.87164e-05	-1.10607	-1.0515	3.87286e-05	-1.10602	-1.05144
18503125	chr19:18503125:G:A	5.07869e-10	-4.09779e-10	-1.14461	0.00010658	-4.09779e-10	-1.14494	0.000106603	-4.09779e-10	-1.14494
18503613	chr19:18503613:A:G	8.98506e-11	-1.6852	-1.19148	1.94809e-05	-1.65937	-1.18503	1.94844e-05	-1.65939	-1.18504
18503751	chr19:18503751:C:G	8.94547e-10	-4.09779e-10	-0.578517	0.000189592	-4.09779e-10	-0.568962	0.000189626	-4.09779e-10	-0.568993
18504125	chr19:18504125:T:C	5.53841e-10	-0.524516	-0.533441	8.74433e-05	-0.820082	-0.522766	8.74744e-05	-0.819992	-0.522707
18504427	chr19:18504427:T:TGAGCTCAGCA	2.38269e-10	-1.90143	-5.44374e-10	5.32921e-05	-1.83805	-5.44374e-10	5.3302e-05	-1.83807	-5.44374e-10
18504460	chr19:18504460:C:G	2.24904e-10	-0.975202	-0.983958	3.70421e-05	-1.2434	-0.958382	3.70547e-05	-1.24332	-0.958328
18504615	chr19:18504615:C:T	1.05284e-09	-4.09779e-10	-0.415586	0.000227157	-4.09779e-10	-0.388196	0.000227205	-4.09779e-10	-0.38819
18504852	chr19:18504852:G:T	2.34872e-10	-0.75551	-1.16029	3.82569e-05	-1.0264	-1.14311	3.8269e-05	-1.02632	-1.14309
18505589	chr19:18505589:T:C	2.75612e-10	-0.664874	-1.09097	4.49774e-05	-0.906841	-1.10084	4.49917e-05	-0.906738	-1.10083
18505714	chr19:18505714:G:A	2.21146e-10	-0.999443	-0.976568	3.6532e-05	-1.26491	-0.950736	3.65443e-05	-1.26484	-0.950682
18506341	chr19:18506341:G:T	2.16295e-10	-0.96656	-1.03163	3.73409e-05	-1.17828	-1.01547	3.73529e-05	-1.17823	-1.01541
18506575	chr19:18506575:A:C	2.51036e-10	-1.84924	-5.44374e-10	4.9888e-05	-1.90406	-5.44374e-10	4.98985e-05	-1.90405	-5.44374e-10
18506983	chr19:18506983:G:A	8.8875e-10	-4.09779e-10	-0.585018	0.000190785	-4.09779e-10	-0.562688	0.000190823	-4.09779e-10	-0.562701
18507415	chr19:18507415:C:T	2.27133e-10	-0.76212	-1.18718	3.69667e-05	-1.03148	-1.17235	3.69782e-05	-1.03139	-1.17233
18507770	chr19:18507770:C:T	2.28085e-10	-0.783582	-1.16153	3.72856e-05	-1.0506	-1.14463	3.72973e-05	-1.05052	-1.1446
18508057	chr19:18508057:G:A	2.29726e-10	-0.909167	-1.02878	3.94424e-05	-1.12669	-1.01231	3.94551e-05	-1.12664	-1.01224
18508841	chr19:18508841:C:T	4.89211e-10	-4.09779e-10	-1.18204	0.000102555	-4.09779e-10	-1.18344	0.000102577	-4.09779e-10	-1.18343
18508927	chr19:18508927:C:T	2.33276e-10	-1.02948	-0.893132	3.87977e-05	-1.29136	-0.864123	3.88109e-05	-1.29128	-0.864061
18509058	chr19:18509058:C:T	6.39801e-10	-4.09779e-10	-0.913677	0.000131828	-4.09779e-10	-0.932343	0.000131857	-4.09779e-10	-0.932324
18509120	chr19:18509120:T:A	2.06862e-09	-4.09779e-10	0.259801	0.000447333	-4.09779e-10	0.289465	0.000447454	-4.09779e-10	0.289528
18509623	chr19:18509623:A:G	4.7072e-10	-4.09779e-10	-1.22057	9.9385e-05	-4.09779e-10	-1.21484	9.94064e-05	-4.09779e-10	-1.21483
18509625	chr19:18509625:A:G	1.33129e-09	-4.09779e-10	-0.180928	0.000280451	-4.09779e-10	-0.177438	0.000280522	-4.09779e-10	-0.177394
18509629	chr19:18509629:A:G	8.18328e-10	-4.09779e-10	-0.667572	0.000169896	-4.09779e-10	-0.678654	0.000169935	-4.09779e-10	-0.678628
18510612	chr19:18510612:G:A	1.03483e-10	-1.92239	-0.813039	2.16011e-05	-1.92066	-0.820436	2.16053e-05	-1.92066	-0.820441
18510732	chr19:18510732:C:T	5.67693e-10	-4.09779e-10	-1.03325	0.000120116	-4.09779e-10	-1.02538	0.000120139	-4.09779e-10	-1.0254
18510809	chr19:18510809:T:C	6.92739e-10	-4.09779e-10	-0.834182	0.000145749	-4.09779e-10	-0.83195	0.000145775	-4.09779e-10	-0.831978
18510860	chr19:18510860:A:G	1.91917e-10	-1.13715	-0.980622	3.23056e-05	-1.38346	-0.955134	3.23162e-05	-1.38339	-0.955081
18510869	chr19:18510869:C:T	1.58389e-09	-4.09779e-10	-0.00719605	0.000338112	-4.09779e-10	0.00954032	0.0003382	-4.09779e-10	0.00959234
18511303	chr19:18511303:G:A	2.03937e-09	-4.09779e-10	0.245564	0.000440997	-4.09779e-10	0.275199	0.000441115	-4.09779e-10	0.275261
18511383	chr19:18511383:T:C	1.06442e-10	-1.52645	-1.18078	2.20249e-05	-1.54673	-1.17494	2.20285e-05	-1.54677	-1.17494
18511614	chr19:18511614:C:T	5.15265e-10	-4.09779e-10	-1.13015	0.000107751	-4.09779e-10	-1.13402	0.000107775	-4.09779e-10	-1.134
18511633	chr19:18511633:C:T	2.18724e-10	-1.02201	-0.965015	3.61378e-05	-1.28751	-0.938985	3.615e-05	-1.28744	-0.938929
18511889	chr19:18511889:A:G	1.90617e-10	-1.20107	-0.923503	3.24579e-05	-1.43798	-0.895915	3.24687e-05	-1.43791	-0.895855
18511996	chr19:18511996:A:G	5.35494e-10	-4.09779e-10	-1.09165	0.000112033	-4.09779e-10	-1.09504	0.000112059	-4.09779e-10	-1.09502
18512322	chr19:18512322:G:A	2.06657e-10	-1.08519	-0.958581	3.45373e-05	-1.33927	-0.932525	3.45488e-05	-1.3392	-0.932469
18512388	chr19:18512388:G:A	2.25493e-10	-0.954578	-1.00197	3.89067e-05	-1.16821	-0.984464	3.89194e-05	-1.16816	-0.984393
18512951	chr19:18512951:G:A	6.50029e-10	-4.09779e-10	-0.897818	0.000135819	-4.09779e-10	-0.902516	0.000135852	-4.09779e-10	-0.902481
18513361	chr19:18513361:G:A	6.26639e-10	-4.09779e-10	-0.934463	0.000130856	-4.09779e-10	-0.93974	0.000130881	-4.09779e-10	-0.939756
18513479	chr19:18513479:A:G	8.02241e-10	-4.09779e-10	-0.687425	0.000170741	-4.09779e-10	-0.673688	0.000170779	-4.09779e-10	-0.673673
18513523	chr19:18513523:A:G	2.35303e-10	-0.895343	-1.01862	4.03297e-05	-1.11465	-1.0021	4.03427e-05	-1.1146	-1.00204
18513590	chr19:18513590:T:C	4.15139e-10	-1.34622	-5.44374e-10	6.01727e-05	-1.71662	-5.44374e-10	6.01844e-05	-1.71663	-5.44374e-10
18513669	chr19:18513669:C:T	2.15973e-10	-1.03093	-0.968754	3.58258e-05	-1.29206	-0.943107	3.58378e-05	-1.29199	-0.943054
18513796	chr19:18513796:T:C	5.32018e-10	-4.09779e-10	-1.09816	0.000111285	-4.09779e-10	-1.10174	0.000111311	-4.09779e-10	-1.10172
18514154	chr19:18514154:G:A	2.09935e-10	-0.876579	-1.15146	3.45681e-05	-1.13755	-1.13335	3.45789e-05	-1.13747	-1.13333
18514341	chr19:18514341:A:G	1.93473e-10	-1.11611	-0.993583	3.23855e-05	-1.36715	-0.968973	3.23961e-05	-1.36709	-0.968921
18514383	chr19:18514383:G:A	3.65833e-10	-1.47266	-5.44374e-10	6.71635e-05	-1.60671	-5.44374e-10	6.7179e-05	-1.60668	-5.44374e-10
18514500	chr19:18514500:T:C	2.48245e-10	-1.0539	-0.806523	4.12672e-05	-1.31905	-0.774718	4.12815e-05	-1.31898	-0.774652
18515713	chr19:18515713:T:C	1.94393e-09	-4.09779e-10	0.197635	0.000419094	-4.09779e-10	0.224257	0.000419206	-4.09779e-10	0.224316
18515922	chr19:18515922:C:G	2.01171e-10	-1.07388	-0.996803	3.33851e-05	-1.3334	-0.972326	3.33962e-05	-1.33333	-0.972274
18516257	chr19:18516257:T:C	3.17812e-10	-0.551912	-1.06146	5.24114e-05	-0.808549	-1.04616	5.24285e-05	-0.808493	-1.0461
18516331	chr19:18516331:C:A	8.4124e-10	-4.09779e-10	-0.639957	0.000177169	-4.09779e-10	-0.636732	0.0001772	-4.09779e-10	-0.636765
18516667	chr19:18516667:C:G	2.73036e-10	-1.76523	-5.44374e-10	5.86224e-05	-1.74272	-5.44374e-10	5.86345e-05	-1.74272	-5.44374e-10
18517143	chr19:18517143:A:G	3.78825e-10	-0.407336	-1.03042	6.41789e-05	-0.616234	-1.03593	6.41882e-05	-0.616189	-1.03604
18517165	chr19:18517165:G:T	8.23863e-10	-4.09779e-10	-0.66083	0.000174957	-4.09779e-10	-0.649298	0.000174999	-4.09779e-10	-0.649267
18517263	chr19:18517263:C:T	5.42196e-10	-4.09779e-10	-1.07921	0.000115284	-4.09779e-10	-1.06644	0.000115309	-4.09779e-10	-1.06643
18517334	chr19:18517334:T:C	8.87403e-10	-4.09779e-10	-0.586535	0.000183063	-4.09779e-10	-0.604007	0.000183108	-4.09779e-10	-0.60397
18517395	chr19:18517395:T:C	2.30734e-10	-0.932896	-1.00067	3.75549e-05	-1.21159	-0.976442	3.75676e-05	-1.21151	-0.976391
18517433	chr19:18517433:T:C	5.30908e-10	-4.09779e-10	-1.10025	0.000112071	-4.09779e-10	-1.09471	0.000112093	-4.09779e-10	-1.09472
18517465	chr19:18517465:G:A	5.44496e-10	-4.09779e-10	-1.07497	0.000115751	-4.09779e-10	-1.0624	0.000115777	-4.09779e-10	-1.06238
18517636	chr19:18517636:G:A	1.28196e-09	-4.09779e-10	-0.218692	0.000273563	-4.09779e-10	-0.202305	0.000273633	-4.09779e-10	-0.202256
18518110	chr19:18518110:T:C	1.32167e-09	-4.09779e-10	-0.188186	0.000268265	-4.09779e-10	-0.221863	0.00026833	-4.09779e-10	-0.221826
18518137	chr19:18518137:A:G	2.97836e-10	-0.680561	-0.997732	4.98609e-05	-0.924018	-0.980584	4.98773e-05	-0.923966	-0.980512
18518302	chr19:18518302:T:C	2.1658e-10	-1.0189	-0.977981	3.58042e-05	-1.2826	-0.953171	3.58162e-05	-1.28253	-0.953118
18518323	chr19:18518323:G:A	7.69661e-10	-4.09779e-10	-0.728884	0.000162013	-4.09779e-10	-0.726164	0.000162041	-4.09779e-10	-0.726196
18518465	chr19:18518465:G:A	2.47578e-10	-1.86311	-5.44374e-10	5.22033e-05	-1.85869	-5.44374e-10	5.22142e-05	-1.85869	-5.44374e-10
18518603	chr19:18518603:C:T	7.86625e-11	-1.76121	-1.24846	1.79964e-05	-1.67235	-1.25132	1.79998e-05	-1.67237	-1.25131
18518787	chr19:18518787:T:C	1.98435e-10	-0.842219	-1.24215	3.22215e-05	-1.10764	-1.23356	3.22312e-05	-1.10756	-1.23355
18519020	chr19:18519020:T:C	3.08124e-10	-0.579792	-1.06454	5.1014e-05	-0.832474	-1.04926	5.10305e-05	-0.832419	-1.0492
18519100	chr19:18519100:C:T	1.28244e-09	-4.09779e-10	-0.218312	0.000272793	-4.09779e-10	-0.205127	0.000272862	-4.09779e-10	-0.20508
18519449	chr19:18519449:G:A	5.69962e-10	-4.09779e-10	-1.02927	0.000121658	-4.09779e-10	-1.01262	0.000121685	-4.09779e-10	-1.01261
18519755	chr19:18519755:C:T	4.84622e-10	-4.09779e-10	-1.19146	0.000101626	-4.09779e-10	-1.19254	0.000101646	-4.09779e-10	-1.19255
18519892	chr19:18519892:A:T	4.64521e-10	-4.09779e-10	-1.23383	9.8185e-05	-4.09779e-10	-1.22698	9.8206e-05	-4.09779e-10	-1.22698
18520446	chr19:18520446:G:C	1.72122e-09	-4.09779e-10	0.0759558	0.000361108	-4.09779e-10	0.0753398	0.000361205	-4.09779e-10	0.0754016
18520522	chr19:18520522:C:A	2.56697e-10	-0.870746	-0.956192	4.3904e-05	-1.09364	-0.938194	4.39187e-05	-1.09359	-0.938117
18520910	chr19:18520910:C:T	1.52497e-09	-4.09779e-10	-0.0451035	0.000322409	-4.09779e-10	-0.0380166	0.000322467	-4.09779e-10	-0.0380447
18521007	chr19:18521007:A:G	5.26688e-10	-4.09779e-10	-1.10823	0.000112107	-4.09779e-10	-1.09438	0.000112131	-4.09779e-10	-1.09437
18521415	chr19:18521415:T:C	2.07917e-10	-1.06437	-0.973323	3.43677e-05	-1.32838	-0.948345	3.43792e-05	-1.3283	-0.948291
18521650	chr19:18521650:G:A	5.10694e-10	-1.13906	-5.44374e-10	0.000112966	-1.08675	-5.44374e-10	0.000112984	-1.0868	-5.44374e-10
18522320	chr19:18522320:A:G	4.59377e-10	-4.09779e-10	-1.24496	9.63453e-05	-4.09779e-10	-1.2459	9.63663e-05	-4.09779e-10	-1.24589
18522945	chr19:18522945:T:C	5.27795e-10	-0.00465203	-1.10148	0.000106268	-0.0590754	-1.0888	0.000106298	-0.0590482	-1.08875
18523093	chr19:18523093:C:T	1.58826e-09	-4.09779e-10	-0.00444196	0.000341793	-4.09779e-10	0.020368	0.000341883	-4.09779e-10	0.0204235
18523298	chr19:18523298:C:T	2.53961e-10	-1.83766	-5.44374e-10	5.02101e-05	-1.89762	-5.44374e-10	5.02206e-05	-1.89762	-5.44374e-10
18523897	chr19:18523897:G:A	4.97904e-10	-4.09779e-10	-1.16443	0.000104425	-4.09779e-10	-1.16537	0.000104447	-4.09779e-10	-1.16536
18523954	chr19:18523954:C:T	6.54907e-11	-1.92428	-1.26865	1.38383e-05	-1.91806	-1.26834	1.38411e-05	-1.91806	-1.26834
18524579	chr19:18524579:G:A	2.8698e-10	-0.547282	-1.16814	5.83322e-05	-0.588685	-1.159	5.83478e-05	-0.588662	-1.15896
18525110	chr19:18525110:G:A	2.69067e-10	-1.02863	-0.751244	4.67756e-05	-1.26181	-0.706666	4.67904e-05	-1.26174	-0.706632
18525165	chr19:18525165:A:G	1.13604e-10	-1.50635	-1.13577	2.92265e-05	-1.31079	-1.12797	2.92309e-05	-1.31085	-1.12797
18525344	chr19:18525344:A:G	6.28336e-10	-4.09779e-10	-0.931759	0.00013133	-4.09779e-10	-0.936126	0.000131353	-4.09779e-10	-0.936155
18525370	chr19:18525370:A:G	9.79269e-11	-1.5392	-1.25141	2.45201e-05	-1.36603	-1.24832	2.45239e-05	-1.36608	-1.24832
18525888	chr19:18525888:C:T	1.40574e-09	-4.09779e-10	-0.126515	0.000287096	-4.09779e-10	-0.154023	0.000287165	-4.09779e-10	-0.15399
18526086	chr19:18526086:G:A	2.76223e-10	-1.75363	-5.44374e-10	5.40381e-05	-1.82415	-5.44374e-10	5.40499e-05	-1.82414	-5.44374e-10
18526359	chr19:18526359:C:T	5.51419e-10	-4.09779e-10	-1.06234	0.00011729	-4.09779e-10	-1.04919	0.000117316	-4.09779e-10	-1.04918
18526698	chr19:18526698:C:T	3.56381e-09	-4.09779e-10	0.803751	0.000769806	-4.09779e-10	0.832301	0.000769983	-4.09779e-10	0.832323
18526800	chr19:18526800:C:T	7.69483e-11	-1.76418	-1.26752	1.57685e-05	-1.7873	-1.26853	1.57721e-05	-1.78727	-1.26853
18526808	chr19:18526808:C:G	1.21164e-10	-1.41059	-1.1671	3.1213e-05	-1.21248	-1.16052	3.12178e-05	-1.21253	-1.16052
18527145	chr19:18527145:G:A	5.01424e-10	-4.09779e-10	-1.15738	0.00010505	-4.09779e-10	-1.1594	0.000105075	-4.09779e-10	-1.15937
18527595	chr19:18527595:C:A	1.21746e-10	-1.76901	-0.803889	2.40886e-05	-1.84998	-0.782123	2.40951e-05	-1.84995	-0.782087
18527898	chr19:18527898:G:A	1.18836e-10	-1.32965	-1.26744	2.23305e-05	-1.43984	-1.26805	2.23368e-05	-1.43977	-1.26804
18528419	chr19:18528419:A:G	1.05801e-10	-1.44454	-1.26873	2.85569e-05	-1.19363	-1.26831	2.85611e-05	-1.1937	-1.2683
18528435	chr19:18528435:T:C	5.3079e-10	-4.09779e-10	-1.10047	0.000112147	-4.09779e-10	-1.09403	0.000112168	-4.09779e-10	-1.09405
18528457	chr19:18528457:C:T	6.59053e-10	-4.09779e-10	-0.88403	0.000140547	-4.09779e-10	-0.868298	0.000140574	-4.09779e-10	-0.86831
18528564	chr19:18528564:C:T	4.71261e-10	-4.09779e-10	-1.21942	9.89791e-05	-4.09779e-10	-1.21893	9.90004e-05	-4.09779e-10	-1.21892
18529550	chr19:18529550:A:G	8.62484e-11	-1.82672	-1.09089	1.67939e-05	-1.88865	-1.10417	1.67964e-05	-1.88864	-1.10424
18529657	chr19:18529657:T:C	9.26759e-11	-1.71337	-1.13236	1.81285e-05	-1.79741	-1.11894	1.8133e-05	-1.79738	-1.11893
18529763	chr19:18529763:G:A	1.05753e-10	-1.71558	-0.998147	2.08045e-05	-1.79698	-0.981686	2.08098e-05	-1.79695	-0.98167
18530033	chr19:18530033:T:C	5.24244e-10	-4.09779e-10	-1.11288	0.000110159	-4.09779e-10	-1.11192	0.000110178	-4.09779e-10	-1.11195
18530034	chr19:18530034:C:T	5.24244e-10	-4.09779e-10	-1.11288	0.000110159	-4.09779e-10	-1.11192	0.000110178	-4.09779e-10	-1.11195
18530772	chr19:18530772:C:T	1.41229e-10	-1.52937	-0.895085	2.68697e-05	-1.64758	-0.875262	2.68772e-05	-1.64753	-0.875239
18530860	chr19:18530860:C:T	8.90533e-10	-4.09779e-10	-0.583015	0.000188656	-4.09779e-10	-0.573914	0.000188687	-4.09779e-10	-0.573955
18530861	chr19:18530861:G:A	3.0355e-10	-1.65929	-5.44374e-10	7.2592e-05	-1.52898	-5.44374e-10	7.26045e-05	-1.52902	-5.44374e-10
18531213	chr19:18531213:G:A	4.5194e-10	-4.09779e-10	-1.26128	9.49859e-05	-4.09779e-10	-1.26011	9.50052e-05	-4.09779e-10	-1.26011
18531214	chr19:18531214:T:C	4.48575e-10	-4.09779e-10	-1.26876	9.41639e-05	-4.09779e-10	-1.2688	9.41834e-05	-4.09779e-10	-1.2688
18531321	chr19:18531321:G:A	3.97824e-10	-1.38883	-5.44374e-10	5.16644e-05	-1.86907	-5.44374e-10	5.16782e-05	-1.86901	-5.44374e-10
18531491	chr19:18531491:G:A	4.70793e-10	-4.09779e-10	-1.22042	9.84615e-05	-4.09779e-10	-1.22417	9.84809e-05	-4.09779e-10	-1.22418
18531492	chr19:18531492:A:G	4.70895e-10	-4.09779e-10	-1.2202	9.84818e-05	-4.09779e-10	-1.22397	9.85012e-05	-4.09779e-10	-1.22398
18531628	chr19:18531628:G:C	4.58802e-10	-4.09779e-10	-1.24622	9.62536e-05	-4.09779e-10	-1.24685	9.62739e-05	-4.09779e-10	-1.24685
18531638	chr19:18531638:A:T	8.10753e-11	-1.85548	-1.12397	1.66062e-05	-1.88316	-1.12091	1.66101e-05	-1.88315	-1.12089
18532413	chr19:18532413:C:A	5.07543e-10	-4.09779e-10	-1.14525	0.000106918	-4.09779e-10	-1.14177	0.000106939	-4.09779e-10	-1.14179
18533744	chr19:18533744:T:C	2.24357e-10	-0.698628	-1.26297	6.01922e-05	-0.454134	-1.26216	6.02038e-05	-0.454152	-1.26216
18534090	chr19:18534090:G:T	2.94955e-10	-1.68801	-5.44374e-10	6.27718e-05	-1.67433	-5.44374e-10	6.27837e-05	-1.67435	-5.44374e-10
18534106	chr19:18534106:C:T	1.23986e-10	-1.28691	-1.26775	3.13243e-05	-1.10131	-1.26813	3.13303e-05	-1.10132	-1.26814
18534263	chr19:18534263:C:T	4.73054e-10	-4.09779e-10	-1.21563	9.91672e-05	-4.09779e-10	-1.21703	9.91884e-05	-4.09779e-10	-1.21702
18534273	chr19:18534273:G:C	4.61414e-10	-4.09779e-10	-1.24054	9.7537e-05	-4.09779e-10	-1.23361	9.75569e-05	-4.09779e-10	-1.23361
18534293	chr19:18534293:C:T	6.15024e-10	-4.09779e-10	-0.953173	0.000130427	-4.09779e-10	-0.943023	0.000130456	-4.09779e-10	-0.943007
18534544	chr19:18534544:C:T	2.33029e-10	-1.92367	-5.44374e-10	4.90789e-05	-1.92041	-5.44374e-10	4.90888e-05	-1.92041	-5.44374e-10
18534576	chr19:18534576:TG:T	1.03943e-10	-1.87179	-0.859204	2.12409e-05	-1.90795	-0.849954	2.12448e-05	-1.90795	-0.849987
18534756	chr19:18534756:T:C	7.80309e-10	-0.715144	-5.44374e-10	0.000131049	-0.93827	-5.44374e-10	0.000131081	-0.938227	-5.44374e-10
18534786	chr19:18534786:C:T	4.66517e-10	-4.09779e-10	-1.22954	9.87247e-05	-4.09779e-10	-1.2215	9.87468e-05	-4.09779e-10	-1.22149
18534897	chr19:18534897:C:T	4.56134e-10	-4.09779e-10	-1.25205	9.54437e-05	-4.09779e-10	-1.2553	9.54639e-05	-4.09779e-10	-1.2553
18534916	chr19:18534916:T:C	1.11812e-09	-4.09779e-10	-0.35543	0.000236763	-4.09779e-10	-0.346776	0.000236799	-4.09779e-10	-0.346833
18535783	chr19:18535783:G:C	5.07119e-10	-4.09779e-10	-1.14609	0.000105494	-4.09779e-10	-1.15518	0.000105517	-4.09779e-10	-1.15517
18536122	chr19:18536122:C:T	4.85559e-10	-4.09779e-10	-1.18953	0.000101171	-4.09779e-10	-1.19703	0.000101189	-4.09779e-10	-1.19705
18536223	chr19:18536223:C:T	1.66859e-10	-1.04205	-1.21564	4.20545e-05	-0.855375	-1.2195	4.20629e-05	-0.855363	-1.21952
18536854	chr19:18536854:T:C	4.92911e-10	-4.09779e-10	-1.1745	0.000102631	-4.09779e-10	-1.1827	0.000102649	-4.09779e-10	-1.18273
18537265	chr19:18537265:G:T	1.51757e-09	-4.09779e-10	-0.0499702	0.000322118	-4.09779e-10	-0.0389192	0.000322165	-4.09779e-10	-0.0389809
18538050	chr19:18538050:A:G	4.94554e-10	-4.09779e-10	-1.17118	0.000102955	-4.09779e-10	-1.17955	0.000102973	-4.09779e-10	-1.17958
18538796	chr19:18538796:C:T	4.15342e-09	-4.09779e-10	0.956853	0.000880764	-4.09779e-10	0.966951	0.000880919	-4.09779e-10	0.966921
18538886	chr19:18538886:T:C	2.77377e-10	-0.9948	-0.754657	7.90892e-05	-0.674999	-0.768263	7.90992e-05	-0.67494	-0.768403
18539048	chr19:18539048:TCATGATC:T	5.65866e-10	-4.09779e-10	-1.03648	0.000119986	-4.09779e-10	-1.02647	0.000120008	-4.09779e-10	-1.02648
18539268	chr19:18539268:T:C	4.85298e-10	-4.09779e-10	-1.19007	0.000101151	-4.09779e-10	-1.19723	0.000101169	-4.09779e-10	-1.19726
18539468	chr19:18539468:T:C	5.44032e-10	-1.07583	-5.44374e-10	0.000126778	-0.971403	-5.44374e-10	0.000126802	-0.971421	-5.44374e-10
18539521	chr19:18539521:G:A	1.01982e-10	-1.48466	-1.26538	2.51017e-05	-1.3262	-1.2647	2.51066e-05	-1.32621	-1.2647
18539534	chr19:18539534:C:T	5.41172e-10	-4.09779e-10	-1.0811	0.000115514	-4.09779e-10	-1.06444	0.000115542	-4.09779e-10	-1.06441
18539537	chr19:18539537:G:A	4.73733e-10	-4.09779e-10	-1.21419	9.88715e-05	-4.09779e-10	-1.22002	9.88897e-05	-4.09779e-10	-1.22004
18539807	chr19:18539807:C:G	5.2144e-10	-4.09779e-10	-1.11824	0.000109091	-4.09779e-10	-1.12166	0.000109115	-4.09779e-10	-1.12164
18539882	chr19:18539882:C:T	1.28266e-10	-1.62509	-0.895637	2.49635e-05	-1.70671	-0.889718	2.49691e-05	-1.70666	-0.889743
18540306	chr19:18540306:T:G	2.55188e-10	-1.4388	-0.394039	6.49101e-05	-1.2284	-0.412432	6.49138e-05	-1.22836	-0.412627
18540941	chr19:18540941:A:C	2.65799e-10	-1.79209	-5.44374e-10	5.32166e-05	-1.83947	-5.44374e-10	5.32266e-05	-1.83949	-5.44374e-10
18540962	chr19:18540962:A:T	4.85374e-10	-4.09779e-10	-1.18991	0.000101139	-4.09779e-10	-1.19735	0.000101157	-4.09779e-10	-1.19737
18540973	chr19:18540973:C:T	2.9754e-10	-0.929634	-0.749651	8.35115e-05	-0.625424	-0.763429	8.35219e-05	-0.625365	-0.763571
18541020	chr19:18541020:C:T	4.21147e-10	-1.33185	-5.44374e-10	9.96745e-05	-1.21193	-5.44374e-10	9.96958e-05	-1.21192	-5.44374e-10
18541321	chr19:18541321:A:C	8.04539e-09	-4.09779e-10	1.61802	0.00178599	-4.09779e-10	1.67389	0.00178632	-4.09779e-10	1.67387
18541621	chr19:18541621:G:A	8.07297e-10	-4.09779e-10	-0.681142	0.000170334	-4.09779e-10	-0.676079	0.000170363	-4.09779e-10	-0.676113
18541711	chr19:18541711:G:A	2.75933e-10	-0.761264	-0.993413	7.20038e-05	-0.537152	-0.999967	7.20165e-05	-0.537138	-1.00001
18542034	chr19:18542034:A:G	1.57235e-10	-1.26326	-1.05383	3.49392e-05	-1.20555	-1.05468	3.49426e-05	-1.20556	-1.05478
18542483	chr19:18542483:A:G	8.5541e-10	-0.623253	-5.44374e-10	0.000201398	-0.508556	-5.44374e-10	0.000201433	-0.50859	-5.44374e-10
18542499	chr19:18542499:T:C	6.67155e-10	-4.09779e-10	-0.871813	0.000142334	-4.09779e-10	-0.855661	0.000142367	-4.09779e-10	-0.855638
18543175	chr19:18543175:C:T	5.28432e-10	-1.47331	0.368394	9.09343e-05	-1.67122	0.367523	9.09594e-05	-1.67124	0.367604
18543459	chr19:18543459:G:T	5.42108e-09	-4.09779e-10	1.22322	0.00116235	-4.09779e-10	1.24436	0.00116268	-4.09779e-10	1.24444
18543695	chr19:18543695:C:T	5.76335e-10	-4.09779e-10	-1.01815	0.000119152	-4.09779e-10	-1.03344	0.000119174	-4.09779e-10	-1.03346
18543777	chr19:18543777:G:T	2.78932e-10	-0.534572	-1.20929	3.86576e-05	-0.946912	-1.21218	3.8667e-05	-0.946855	-1.2122
18543973	chr19:18543973:G:A	2.35622e-10	-1.9126	-5.44374e-10	4.98572e-05	-1.90467	-5.44374e-10	4.98674e-05	-1.90468	-5.44374e-10
18544074	chr19:18544074:A:G	4.57984e-10	-4.09779e-10	-1.248	9.59019e-05	-4.09779e-10	-1.25051	9.59204e-05	-4.09779e-10	-1.25053
18544624	chr19:18544624:G:T	4.51056e-10	-4.09779e-10	-1.26324	9.48472e-05	-4.09779e-10	-1.26157	9.48677e-05	-4.09779e-10	-1.26156
18544835	chr19:18544835:C:T	6.9077e-10	-4.09779e-10	-0.837027	0.00014735	-4.09779e-10	-0.821026	0.000147389	-4.09779e-10	-0.820968
18545791	chr19:18545791:G:A	7.14951e-11	-1.84548	-1.25972	1.52756e-05	-1.82572	-1.26186	1.5279e-05	-1.8257	-1.26187
18545819	chr19:18545819:G:C	4.89236e-10	-4.09779e-10	-1.18199	0.000103848	-4.09779e-10	-1.17091	0.000103871	-4.09779e-10	-1.1709
18546238	chr19:18546238:C:T	1.29757e-09	-4.09779e-10	-0.206589	0.000275748	-4.09779e-10	-0.194349	0.000275793	-4.09779e-10	-0.194396
18546248	chr19:18546248:A:G	8.58967e-10	-4.09779e-10	-0.619104	0.000177309	-4.09779e-10	-0.635944	0.000177347	-4.09779e-10	-0.635936
18546267	chr19:18546267:G:A	5.32927e-10	-4.09779e-10	-1.09645	0.000111575	-4.09779e-10	-1.09914	0.000111598	-4.09779e-10	-1.09914
18547015	chr19:18547015:G:A	1.43064e-09	-4.09779e-10	-0.108959	0.000300444	-4.09779e-10	-0.108578	0.000300493	-4.09779e-10	-0.108619
18548278	chr19:18548278:G:C	1.37596e-09	-4.09779e-10	-0.14793	0.000293077	-4.09779e-10	-0.133401	0.000293124	-4.09779e-10	-0.13345
18548357	chr19:18548357:A:T	2.5059e-10	-1.85102	-5.44374e-10	5.08587e-05	-1.88479	-5.44374e-10	5.08694e-05	-1.88478	-5.44374e-10
18549183	chr19:18549183:G:A	4.58618e-10	-4.09779e-10	-1.24662	9.63242e-05	-4.09779e-10	-1.24612	9.63437e-05	-4.09779e-10	-1.24612
18549314	chr19:18549314:G:T	8.89015e-11	-1.89862	-0.988683	1.84114e-05	-1.91853	-0.982339	1.84158e-05	-1.91853	-0.982307
18549348	chr19:18549348:CCT:C	4.99675e-10	-4.09779e-10	-1.16088	0.000104665	-4.09779e-10	-1.16307	0.000104685	-4.09779e-10	-1.16309
18549689	chr19:18549689:G:A	7.47371e-11	-1.90067	-1.16018	1.56591e-05	-1.90619	-1.1566	1.56628e-05	-1.90618	-1.15658
18549756	chr19:18549756:T:C	9.83855e-11	-1.89221	-0.893734	2.05523e-05	-1.92336	-0.867509	2.0558e-05	-1.92335	-0.867443
18549764	chr19:18549764:G:A	1.64967e-10	-1.70138	-0.567712	3.94643e-05	-1.62794	-0.510498	3.94711e-05	-1.62797	-0.51051
18549955	chr19:18549955:G:A	6.01496e-10	-4.09779e-10	-0.975415	0.000128304	-4.09779e-10	-0.959437	0.000128331	-4.09779e-10	-0.95943
18550018	chr19:18550018:G:A	6.79322e-11	-1.91765	-1.23868	1.42528e-05	-1.92034	-1.23655	1.4256e-05	-1.92034	-1.23653
18550082	chr19:18550082:G:A	5.9131e-10	-4.09779e-10	-0.992494	0.00012523	-4.09779e-10	-0.983685	0.000125258	-4.09779e-10	-0.983672
18550978	chr19:18550978:G:A	2.76436e-10	-1.75285	-5.44374e-10	6.05982e-05	-1.70957	-5.44374e-10	6.06101e-05	-1.70958	-5.44374e-10
18551328	chr19:18551328:TG:T	6.80436e-11	-1.91973	-1.23496	1.42776e-05	-1.92215	-1.233	1.42808e-05	-1.92215	-1.23298
18551422	chr19:18551422:G:A	4.89899e-10	-4.09779e-10	-1.18063	0.000103074	-4.09779e-10	-1.17839	0.000103095	-4.09779e-10	-1.17839
18551458	chr19:18551458:A:G	4.6769e-10	-4.09779e-10	-1.22703	9.80592e-05	-4.09779e-10	-1.22827	9.80797e-05	-4.09779e-10	-1.22826
18551836	chr19:18551836:T:A	5.06359e-10	-4.09779e-10	-1.14759	0.000106808	-4.09779e-10	-1.1428	0.00010683	-4.09779e-10	-1.14281
18552092	chr19:18552092:G:A	4.86353e-10	-4.09779e-10	-1.1879	0.000101945	-4.09779e-10	-1.18941	0.000101966	-4.09779e-10	-1.1894
18552264	chr19:18552264:A:G	4.86995e-10	-4.09779e-10	-1.18658	0.000102076	-4.09779e-10	-1.18812	0.000102098	-4.09779e-10	-1.18811
18552448	chr19:18552448:C:T	2.37801e-10	-1.9034	-5.44374e-10	4.96224e-05	-1.9094	-5.44374e-10	4.96325e-05	-1.9094	-5.44374e-10
18552689	chr19:18552689:G:A	8.22505e-11	-1.92166	-1.0434	1.76811e-05	-1.91521	-1.02613	1.76858e-05	-1.91522	-1.02607
18552747	chr19:18552747:G:A	1.18281e-09	-4.09779e-10	-0.299189	0.000255904	-4.09779e-10	-0.269037	0.000255952	-4.09779e-10	-0.269057
18552934	chr19:18552934:C:G	4.92968e-10	-4.09779e-10	-1.17439	0.000103326	-4.09779e-10	-1.17595	0.000103347	-4.09779e-10	-1.17595
18553164	chr19:18553164:C:T	1.1188e-09	-4.09779e-10	-0.354819	0.000242814	-4.09779e-10	-0.321543	0.000242873	-4.09779e-10	-0.321507
18553272	chr19:18553272:A:G	2.33063e-10	-1.92353	-5.44374e-10	4.89402e-05	-1.92324	-5.44374e-10	4.89503e-05	-1.92324	-5.44374e-10
18553292	chr19:18553292:C:T	4.72009e-10	-4.09779e-10	-1.21784	9.89592e-05	-4.09779e-10	-1.21913	9.89808e-05	-4.09779e-10	-1.21912
18553745	chr19:18553745:C:T	4.72645e-10	-4.09779e-10	-1.21649	9.90881e-05	-4.09779e-10	-1.21783	9.91098e-05	-4.09779e-10	-1.21782
18553827	chr19:18553827:C:A	6.56219e-11	-1.92247	-1.26845	1.37549e-05	-1.92375	-1.26869	1.37578e-05	-1.92375	-1.26869
18553888	chr19:18553888:G:C	4.61074e-10	-4.09779e-10	-1.24128	9.67045e-05	-4.09779e-10	-1.24218	9.67247e-05	-4.09779e-10	-1.24218
18554630	chr19:18554630:G:T	6.74906e-11	-1.92096	-1.24188	1.43302e-05	-1.9157	-1.23577	1.43334e-05	-1.9157	-1.23575
18555261	chr19:18555261:G:A	2.51586e-10	-1.84705	-5.44374e-10	5.43678e-05	-1.81807	-5.44374e-10	5.43787e-05	-1.81807	-5.44374e-10
18555737	chr19:18555737:T:C	4.75846e-10	-4.09779e-10	-1.20974	9.98616e-05	-4.09779e-10	-1.21005	9.98833e-05	-4.09779e-10	-1.21004
18555789	chr19:18555789:G:A	7.27176e-10	-4.09779e-10	-0.785666	0.000151295	-4.09779e-10	-0.794607	0.000151327	-4.09779e-10	-0.794603
18555821	chr19:18555821:T:C	4.65207e-10	-4.09779e-10	-1.23235	9.75694e-05	-4.09779e-10	-1.23327	9.75898e-05	-4.09779e-10	-1.23327
18556462	chr19:18556462:A:C	7.18034e-11	-1.92013	-1.18077	1.52755e-05	-1.91893	-1.16865	1.52787e-05	-1.91894	-1.16865
18556471	chr19:18556471:A:C	6.59313e-11	-1.92415	-1.26207	1.41043e-05	-1.90867	-1.25869	1.41071e-05	-1.90868	-1.25869
18556759	chr19:18556759:T:G	2.34116e-10	-1.91902	-5.44374e-10	4.88886e-05	-1.92429	-5.44374e-10	4.88987e-05	-1.92429	-5.44374e-10
18557682	chr19:18557682:T:C	8.45004e-10	-4.09779e-10	-0.635493	0.000175661	-4.09779e-10	-0.645282	0.000175698	-4.09779e-10	-0.645278
18557696	chr19:18557696:T:C	8.48206e-11	-1.89106	-1.04324	1.7219e-05	-1.91537	-1.05245	1.72225e-05	-1.91537	-1.05246
18557826	chr19:18557826:C:A	4.87802e-10	-4.09779e-10	-1.18493	0.000102271	-4.09779e-10	-1.18621	0.000102293	-4.09779e-10	-1.18621
18557829	chr19:18557829:C:G	6.98512e-11	-1.89798	-1.23049	1.46238e-05	-1.90515	-1.22604	1.46272e-05	-1.90514	-1.22602
18557891	chr19:18557891:C:T	1.01089e-09	-4.09779e-10	-0.456245	0.000209405	-4.09779e-10	-0.469568	0.000209437	-4.09779e-10	-0.469624
18558636	chr19:18558636:T:A	6.48656e-10	-4.09779e-10	-0.899932	0.000134586	-4.09779e-10	-0.911637	0.000134616	-4.09779e-10	-0.911621
18559194	chr19:18559194:C:G	3.43454e-10	-1.53578	-5.44374e-10	7.4916e-05	-1.49747	-5.44374e-10	7.49308e-05	-1.49748	-5.44374e-10
18559649	chr19:18559649:C:G	4.57453e-10	-4.09779e-10	-1.24916	9.60355e-05	-4.09779e-10	-1.24912	9.6056e-05	-4.09779e-10	-1.24911
18559686	chr19:18559686:G:A	5.37827e-10	-4.09779e-10	-1.0873	0.000113654	-4.09779e-10	-1.08068	0.00011368	-4.09779e-10	-1.08066
18560234	chr19:18560234:C:T	1.36438e-09	-4.09779e-10	-0.156378	0.000312207	-4.09779e-10	-0.0701718	0.000312271	-4.09779e-10	-0.0701742
18560245	chr19:18560245:C:T	7.42336e-11	-1.91566	-1.15196	1.5317e-05	-1.92219	-1.16268	1.53203e-05	-1.92219	-1.16267
18560277	chr19:18560277:G:A	5.75394e-10	-4.09779e-10	-1.01978	0.000120753	-4.09779e-10	-1.02009	0.000120782	-4.09779e-10	-1.02006
18560927	chr19:18560927:G:A	1.00682e-10	-1.87867	-0.884194	2.10478e-05	-1.88784	-0.879197	2.10537e-05	-1.88783	-0.879139
18560930	chr19:18560930:C:T	6.87754e-11	-1.92159	-1.2224	1.46554e-05	-1.91605	-1.21298	1.46587e-05	-1.91606	-1.21295
18561232	chr19:18561232:G:A	2.33188e-10	-1.92299	-5.44374e-10	4.89042e-05	-1.92398	-5.44374e-10	4.89143e-05	-1.92398	-5.44374e-10
18561454	chr19:18561454:T:C	4.57453e-10	-4.09779e-10	-1.24916	9.60355e-05	-4.09779e-10	-1.24912	9.6056e-05	-4.09779e-10	-1.24911
18561630	chr19:18561630:TG:T	1.01259e-10	-1.86277	-0.89438	2.11374e-05	-1.87328	-0.889511	2.11433e-05	-1.87327	-0.889453
18562510	chr19:18562510:G:A	1.09747e-09	-4.09779e-10	-0.374072	0.000227132	-4.09779e-10	-0.388307	0.000227166	-4.09779e-10	-0.388365
18562864	chr19:18562864:A:G	4.58791e-10	-4.09779e-10	-1.24624	9.63212e-05	-4.09779e-10	-1.24615	9.63406e-05	-4.09779e-10	-1.24616
18562912	chr19:18562912:C:T	5.86932e-10	-4.09779e-10	-0.999925	0.000122899	-4.09779e-10	-1.00247	0.000122927	-4.09779e-10	-1.00246
18562991	chr19:18562991:T:G	5.39485e-10	-4.09779e-10	-1.08422	0.000113079	-4.09779e-10	-1.08575	0.000113105	-4.09779e-10	-1.08573
18563247	chr19:18563247:T:C	6.65124e-11	-1.90872	-1.26873	1.37646e-05	-1.9238	-1.26794	1.37674e-05	-1.92381	-1.26793
18563277	chr19:18563277:T:G	2.56406e-10	-1.82807	-5.44374e-10	5.70442e-05	-1.77001	-5.44374e-10	5.7055e-05	-1.77003	-5.44374e-10
18563385	chr19:18563385:C:T	7.53892e-11	-1.89211	-1.16006	1.58308e-05	-1.89997	-1.15191	1.58347e-05	-1.89996	-1.15188
18563455	chr19:18563455:C:G	1.13239e-09	-4.09779e-10	-0.342752	0.000235959	-4.09779e-10	-0.350179	0.000236	-4.09779e-10	-0.350212
18563754	chr19:18563754:A:G	1.69161e-09	-4.09779e-10	0.0585987	0.000371782	-4.09779e-10	0.104468	0.000371849	-4.09779e-10	0.104443
18563797	chr19:18563797:C:T	9.37708e-11	-1.85544	-0.97854	1.91446e-05	-1.90969	-0.952124	1.91503e-05	-1.90969	-0.952041
18563917	chr19:18563917:C:T	6.9995e-10	-4.09779e-10	-0.823826	0.000147076	-4.09779e-10	-0.82289	0.000147113	-4.09779e-10	-0.822842
18564077	chr19:18564077:C:T	4.59389e-10	-4.09779e-10	-1.24494	9.63768e-05	-4.09779e-10	-1.24557	9.63975e-05	-4.09779e-10	-1.24557
18564113	chr19:18564113:C:T	5.68473e-10	-4.09779e-10	-1.03188	0.000120221	-4.09779e-10	-1.02451	0.000120248	-4.09779e-10	-1.02449
18564165	chr19:18564165:A:G	6.83268e-11	-1.90841	-1.24212	1.4039e-05	-1.92384	-1.24816	1.40418e-05	-1.92384	-1.24817
18564317	chr19:18564317:G:C	5.08891e-10	-4.09779e-10	-1.1426	0.000107431	-4.09779e-10	-1.13699	0.000107455	-4.09779e-10	-1.13697
18564554	chr19:18564554:C:T	9.01557e-11	-1.87885	-0.994442	1.86505e-05	-1.91918	-0.968783	1.86559e-05	-1.91918	-0.968702
18564564	chr19:18564564:A:C	5.65592e-10	-4.09779e-10	-1.03696	0.000119726	-4.09779e-10	-1.02863	0.000119753	-4.09779e-10	-1.02861
18565430	chr19:18565430:C:T	7.39644e-11	-1.86055	-1.21071	1.46344e-05	-1.91143	-1.21904	1.4637e-05	-1.91142	-1.21907
18565441	chr19:18565441:T:C	7.95058e-11	-1.92429	-1.07471	1.68189e-05	-1.90286	-1.08847	1.68225e-05	-1.90287	-1.08845
18565640	chr19:18565640:A:G	2.37196e-10	-1.90595	-5.44374e-10	4.91095e-05	-1.91979	-5.44374e-10	4.91198e-05	-1.91978	-5.44374e-10
18565941	chr19:18565941:G:A	4.48951e-10	-4.09779e-10	-1.26792	9.42214e-05	-4.09779e-10	-1.26819	9.4241e-05	-4.09779e-10	-1.26819
18566177	chr19:18566177:G:A	8.4753e-10	-4.09779e-10	-0.632508	0.000173103	-4.09779e-10	-0.659952	0.000173145	-4.09779e-10	-0.659918
18566247	chr19:18566247:A:G	6.73507e-11	-1.91651	-1.24841	1.4005e-05	-1.92077	-1.25366	1.40077e-05	-1.92077	-1.25367
18566257	chr19:18566257:C:T	7.96148e-11	-1.92402	-1.07361	1.67602e-05	-1.90876	-1.08608	1.67638e-05	-1.90876	-1.08606
18566404	chr19:18566404:C:T	7.54183e-11	-1.78309	-1.2687	1.58141e-05	-1.7851	-1.26784	1.58178e-05	-1.78508	-1.26783
18566549	chr19:18566549:G:C	2.93223e-09	-4.09779e-10	0.608683	0.000643979	-4.09779e-10	0.653829	0.000644092	-4.09779e-10	0.653797
18566939	chr19:18566939:G:C	2.30205e-09	-4.09779e-10	0.366719	0.000510594	-4.09779e-10	0.421737	0.000510697	-4.09779e-10	0.421732
18567162	chr19:18567162:C:T	6.03901e-10	-4.09779e-10	-0.971424	0.00012734	-4.09779e-10	-0.966974	0.000127364	-4.09779e-10	-0.966992
18567206	chr19:18567206:C:T	2.98771e-09	-4.09779e-10	0.627428	0.000656258	-4.09779e-10	0.672716	0.000656373	-4.09779e-10	0.672684
18568106	chr19:18568106:A:G	6.47128e-10	-4.09779e-10	-0.902291	0.000135429	-4.09779e-10	-0.905392	0.000135457	-4.09779e-10	-0.905391
18568160	chr19:18568160:A:G	7.96444e-11	-1.91908	-1.07818	1.71643e-05	-1.87923	-1.09178	1.71679e-05	-1.87924	-1.09177
18568253	chr19:18568253:G:A	5.17229e-10	-4.09779e-10	-1.12635	0.000108946	-4.09779e-10	-1.12299	0.000108967	-4.09779e-10	-1.123
18568302	chr19:18568302:A:G	1.14983e-09	-4.09779e-10	-0.327461	0.000239549	-4.09779e-10	-0.335079	0.000239591	-4.09779e-10	-0.335112
18568345	chr19:18568345:C:T	8.20183e-11	-1.87537	-1.09252	1.62477e-05	-1.91846	-1.10743	1.62504e-05	-1.91845	-1.10748
18568541	chr19:18568541:C:T	1.02816e-10	-1.84972	-0.892171	2.1436e-05	-1.86166	-0.887101	2.14421e-05	-1.86165	-0.887043
18568589	chr19:18568589:C:T	5.53575e-10	-4.09779e-10	-1.05844	0.000115992	-4.09779e-10	-1.06031	0.000116016	-4.09779e-10	-1.06031
18568590	chr19:18568590:G:A	8.17988e-10	-4.09779e-10	-0.667987	0.000166205	-4.09779e-10	-0.700617	0.000166246	-4.09779e-10	-0.700579
18568626	chr19:18568626:G:A	4.5333e-10	-4.09779e-10	-1.25821	9.521e-05	-4.09779e-10	-1.25775	9.523e-05	-4.09779e-10	-1.25775
18568665	chr19:18568665:G:A	1.1598e-09	-4.09779e-10	-0.318828	0.000241644	-4.09779e-10	-0.326372	0.000241686	-4.09779e-10	-0.326406
18568775	chr19:18568775:C:T	2.96634e-09	-4.09779e-10	0.620251	0.000651563	-4.09779e-10	0.665536	0.000651677	-4.09779e-10	0.665505
18568845	chr19:18568845:C:T	4.75327e-10	-4.09779e-10	-1.21083	9.9752e-05	-4.09779e-10	-1.21115	9.97737e-05	-4.09779e-10	-1.21114
18569056	chr19:18569056:C:T	7.25405e-11	-1.89165	-1.19904	1.52066e-05	-1.89954	-1.19257	1.52102e-05	-1.89953	-1.19255
18569228	chr19:18569228:A:G	2.96886e-09	-4.09779e-10	0.6211	0.000652076	-4.09779e-10	0.666323	0.00065219	-4.09779e-10	0.666291
18569672	chr19:18569672:A:G	7.77179e-10	-4.09779e-10	-0.719164	0.000161627	-4.09779e-10	-0.728548	0.000161661	-4.09779e-10	-0.728544
18569736	chr19:18569736:G:T	4.6717e-10	-4.09779e-10	-1.22814	9.79876e-05	-4.09779e-10	-1.229	9.80089e-05	-4.09779e-10	-1.22899
18569944	chr19:18569944:T:C	5.60959e-10	-4.09779e-10	-1.04519	0.000117317	-4.09779e-10	-1.04896	0.000117344	-4.09779e-10	-1.04893
18569986	chr19:18569986:G:A	6.03844e-10	-4.09779e-10	-0.971519	0.000126342	-4.09779e-10	-0.974844	0.000126368	-4.09779e-10	-0.974843
18570360	chr19:18570360:A:G	4.73328e-10	-4.09779e-10	-1.21505	9.95197e-05	-4.09779e-10	-1.21348	9.95392e-05	-4.09779e-10	-1.21349
18570396	chr19:18570396:C:T	5.43869e-10	-4.09779e-10	-1.07613	0.000114952	-4.09779e-10	-1.06932	0.000114979	-4.09779e-10	-1.0693
18570660	chr19:18570660:C:T	4.80295e-10	-4.09779e-10	-1.20043	0.00010081	-4.09779e-10	-1.2006	0.000100832	-4.09779e-10	-1.20059
18570661	chr19:18570661:G:A	8.92019e-11	-1.8878	-0.996133	1.85563e-05	-1.92201	-0.971019	1.85617e-05	-1.92201	-0.970938
18570725	chr19:18570725:T:C	8.04378e-11	-1.90905	-1.0783	1.69751e-05	-1.91406	-1.06803	1.69793e-05	-1.91406	-1.06799
18570726	chr19:18570726:T:G	4.609e-10	-4.09779e-10	-1.24165	9.67619e-05	-4.09779e-10	-1.24159	9.67826e-05	-4.09779e-10	-1.24158
18570962	chr19:18570962:G:A	2.38733e-10	-1.89949	-5.44374e-10	5.28257e-05	-1.84684	-5.44374e-10	5.28358e-05	-1.84686	-5.44374e-10
18571262	chr19:18571262:A:G	1.02278e-09	-4.09779e-10	-0.444552	0.000221558	-4.09779e-10	-0.413153	0.000221612	-4.09779e-10	-0.413118
18571354	chr19:18571354:T:C	6.49524e-10	-4.09779e-10	-0.898595	0.000136108	-4.09779e-10	-0.900393	0.000136139	-4.09779e-10	-0.900371
18571532	chr19:18571532:C:T	7.24682e-11	-1.86668	-1.225	1.44079e-05	-1.91398	-1.23209	1.44105e-05	-1.91397	-1.23212
18571561	chr19:18571561:A:G	5.81812e-10	-4.09779e-10	-1.00869	0.000121796	-4.09779e-10	-1.01149	0.000121824	-4.09779e-10	-1.01147
18571807	chr19:18571807:C:T	9.6288e-10	-4.09779e-10	-0.504905	0.000204267	-4.09779e-10	-0.494408	0.000204312	-4.09779e-10	-0.494397
18571862	chr19:18571862:T:C	4.72692e-10	-4.09779e-10	-1.21639	9.93783e-05	-4.09779e-10	-1.2149	9.93978e-05	-4.09779e-10	-1.21492
18572142	chr19:18572142:A:G	4.58008e-10	-4.09779e-10	-1.24795	9.61535e-05	-4.09779e-10	-1.24789	9.6174e-05	-4.09779e-10	-1.24789
18572410	chr19:18572410:A:G	4.89255e-10	-4.09779e-10	-1.18195	0.000102666	-4.09779e-10	-1.18235	0.000102687	-4.09779e-10	-1.18236
18572535	chr19:18572535:A:G	1.88769e-10	-1.78736	-0.346951	3.62256e-05	-1.86959	-0.354483	3.62355e-05	-1.8696	-0.354402
18572659	chr19:18572659:T:A	6.13182e-10	-4.09779e-10	-0.956173	0.000129789	-4.09779e-10	-0.947928	0.000129819	-4.09779e-10	-0.947901
18572885	chr19:18572885:G:A	2.39101e-10	-1.89795	-5.44374e-10	4.92938e-05	-1.91604	-5.44374e-10	4.93041e-05	-1.91604	-5.44374e-10
18572985	chr19:18572985:G:T	1.0136e-09	-4.09779e-10	-0.453573	0.000205759	-4.09779e-10	-0.487133	0.000205809	-4.09779e-10	-0.487096
18573052	chr19:18573052:C:T	1.13113e-09	-4.09779e-10	-0.343866	0.000245682	-4.09779e-10	-0.309798	0.000245742	-4.09779e-10	-0.309762
18573106	chr19:18573106:C:T	4.90862e-10	-4.09779e-10	-1.17867	0.000102868	-4.09779e-10	-1.18039	0.000102891	-4.09779e-10	-1.18037
18573753	chr19:18573753:C:T	1.03184e-10	-1.80457	-0.933748	2.06014e-05	-1.88284	-0.905644	2.06078e-05	-1.88282	-0.905554
18573898	chr19:18573898:C:T	6.15814e-10	-4.09779e-10	-0.951889	0.000130353	-4.09779e-10	-0.943589	0.000130384	-4.09779e-10	-0.943562
18573988	chr19:18573988:TAA:T	9.75305e-11	-1.8523	-0.942367	1.98959e-05	-1.90839	-0.91494	1.99019e-05	-1.90838	-0.914852
18574117	chr19:18574117:C:T	1.22436e-09	-4.09779e-10	-0.264661	0.000254685	-4.09779e-10	-0.273811	0.000254729	-4.09779e-10	-0.273845
18574317	chr19:18574317:A:G	7.21647e-10	-4.09779e-10	-0.793299	0.000150292	-4.09779e-10	-0.801261	0.000150323	-4.09779e-10	-0.801257
18574523	chr19:18574523:G:C	5.14907e-10	-4.09779e-10	-1.13085	0.000107812	-4.09779e-10	-1.13345	0.000107836	-4.09779e-10	-1.13343
18574668	chr19:18574668:G:A	6.66075e-10	-4.09779e-10	-0.873432	0.000141086	-4.09779e-10	-0.864469	0.000141119	-4.09779e-10	-0.864439
18575154	chr19:18575154:G:T	6.55468e-11	-1.92422	-1.26785	1.41448e-05	-1.89653	-1.26796	1.41476e-05	-1.89654	-1.26797
18575237	chr19:18575237:A:G	6.87724e-10	-4.09779e-10	-0.841447	0.000144568	-4.09779e-10	-0.840085	0.000144605	-4.09779e-10	-0.84004
18575471	chr19:18575471:A:G	7.16498e-11	-1.8998	-1.20324	1.50275e-05	-1.90679	-1.19717	1.50311e-05	-1.90678	-1.19715
18575777	chr19:18575777:T:C	7.7082e-11	-1.90347	-1.12649	1.60903e-05	-1.92428	-1.11135	1.60941e-05	-1.92428	-1.11132
18575821	chr19:18575821:A:G	4.90565e-10	-4.09779e-10	-1.17928	0.000103437	-4.09779e-10	-1.17487	0.00010346	-4.09779e-10	-1.17486
18576000	chr19:18576000:C:T	9.36048e-11	-1.85353	-0.982221	1.91096e-05	-1.90894	-0.954711	1.91153e-05	-1.90893	-0.954628
18576037	chr19:18576037:C:T	4.92635e-10	-4.09779e-10	-1.17506	0.000103858	-4.09779e-10	-1.17081	0.000103881	-4.09779e-10	-1.1708
18576229	chr19:18576229:C:G	6.15301e-10	-4.09779e-10	-0.952723	0.000131472	-4.09779e-10	-0.935048	0.000131504	-4.09779e-10	-0.935007
18576365	chr19:18576365:T:C	7.40196e-11	-1.92376	-1.14674	1.55796e-05	-1.9106	-1.15728	1.55829e-05	-1.9106	-1.15727
18576814	chr19:18576814:A:G	4.52357e-10	-4.09779e-10	-1.26036	9.48689e-05	-4.09779e-10	-1.26134	9.48881e-05	-4.09779e-10	-1.26135
18577012	chr19:18577012:C:T	2.69236e-09	-4.09779e-10	0.52334	0.000598626	-4.09779e-10	0.580799	0.000598729	-4.09779e-10	0.580764
18577187	chr19:18577187:C:T	8.62117e-10	-4.09779e-10	-0.615443	0.000175638	-4.09779e-10	-0.645412	0.000175681	-4.09779e-10	-0.645377
18577305	chr19:18577305:G:A	5.26764e-10	-4.09779e-10	-1.10808	0.00011035	-4.09779e-10	-1.11018	0.000110376	-4.09779e-10	-1.11016
18577580	chr19:18577580:G:T	6.6758e-10	-4.09779e-10	-0.871175	0.000141406	-4.09779e-10	-0.862203	0.00014144	-4.09779e-10	-0.862173
18577699	chr19:18577699:A:G	5.04952e-10	-4.09779e-10	-1.15037	0.000106541	-4.09779e-10	-1.1453	0.000106565	-4.09779e-10	-1.14529
18577774	chr19:18577774:G:A	7.77464e-10	-4.09779e-10	-0.718797	0.000161806	-4.09779e-10	-0.727438	0.00016184	-4.09779e-10	-0.727434
18577971	chr19:18577971:C:T	4.59129e-10	-4.09779e-10	-1.2455	9.63801e-05	-4.09779e-10	-1.24554	9.64006e-05	-4.09779e-10	-1.24553
18578175	chr19:18578175:C:T	2.29268e-10	-0.689561	-1.25038	4.47617e-05	-0.759928	-1.25256	4.47738e-05	-0.759885	-1.25254
18578411	chr19:18578411:G:A	4.55842e-10	-4.09779e-10	-1.25269	9.56234e-05	-4.09779e-10	-1.25342	9.56438e-05	-4.09779e-10	-1.25341
18578432	chr19:18578432:T:C	5.84767e-09	-4.09779e-10	1.29896	0.00127859	-4.09779e-10	1.33967	0.00127879	-4.09779e-10	1.33962
18578447	chr19:18578447:A:G	4.49295e-10	-4.09779e-10	-1.26716	9.42725e-05	-4.09779e-10	-1.26765	9.4292e-05	-4.09779e-10	-1.26765
18578544	chr19:18578544:TTCTC:T	7.81726e-10	-4.09779e-10	-0.71333	0.000159766	-4.09779e-10	-0.740127	0.000159804	-4.09779e-10	-0.740094
18578984	chr19:18578984:T:C	5.80016e-10	-4.09779e-10	-1.01178	0.000121411	-4.09779e-10	-1.01466	0.000121437	-4.09779e-10	-1.01465
18579020	chr19:18579020:T:C	1.02553e-10	-1.71907	-1.02538	1.98754e-05	-1.82314	-1.00122	1.98813e-05	-1.82312	-1.00115
18579094	chr19:18579094:T:C	1.21195e-10	-1.90987	-0.667565	2.47053e-05	-1.92394	-0.682878	2.47112e-05	-1.92394	-0.682845
18579496	chr19:18579496:C:T	4.5336e-10	-4.09779e-10	-1.25815	9.51135e-05	-4.09779e-10	-1.25877	9.51336e-05	-4.09779e-10	-1.25876
18579532	chr19:18579532:C:G	8.22105e-10	-4.09779e-10	-0.662966	0.000174405	-4.09779e-10	-0.652459	0.00017445	-4.09779e-10	-0.652405
18579756	chr19:18579756:G:A	2.34613e-09	-4.09779e-10	0.385689	0.000500792	-4.09779e-10	0.402353	0.000500922	-4.09779e-10	0.402405
18580223	chr19:18580223:C:T	2.56986e-10	-1.82581	-5.44374e-10	5.5159e-05	-1.80362	-5.44374e-10	5.51694e-05	-1.80364	-5.44374e-10
18580475	chr19:18580475:A:G	1.55129e-10	-1.84876	-0.481817	3.23948e-05	-1.85743	-0.478408	3.24047e-05	-1.85742	-0.478326
18581056	chr19:18581056:C:A	8.47429e-11	-1.83457	-1.10064	1.77278e-05	-1.84481	-1.09389	1.77324e-05	-1.84479	-1.09386
18581127	chr19:18581127:C:T	8.80996e-10	-4.09779e-10	-0.593781	0.00017996	-4.09779e-10	-0.621105	0.000180003	-4.09779e-10	-0.621069
18581132	chr19:18581132:A:G	1.31016e-10	-1.88949	-0.610024	2.63533e-05	-1.92194	-0.620303	2.63603e-05	-1.92194	-0.620244
18581695	chr19:18581695:A:G	4.50767e-10	-4.09779e-10	-1.26388	9.46122e-05	-4.09779e-10	-1.26405	9.46318e-05	-4.09779e-10	-1.26405
18581856	chr19:18581856:A:G	1.49799e-10	-1.85916	-0.506377	2.9621e-05	-1.91043	-0.514927	2.96292e-05	-1.91042	-0.514863
18581863	chr19:18581863:A:G	4.85626e-09	-4.09779e-10	1.11319	0.00102748	-4.09779e-10	1.12103	0.0010277	-4.09779e-10	1.12103
18582062	chr19:18582062:A:G	1.27242e-09	-4.09779e-10	-0.226162	0.000277339	-4.09779e-10	-0.188596	0.000277408	-4.09779e-10	-0.188555
18582288	chr19:18582288:A:G	1.12003e-09	-4.09779e-10	-0.353728	0.000236628	-4.09779e-10	-0.347349	0.000236667	-4.09779e-10	-0.34739
18582310	chr19:18582310:G:A	4.4976e-10	-4.09779e-10	-1.26612	9.44592e-05	-4.09779e-10	-1.26567	9.44791e-05	-4.09779e-10	-1.26567
18582890	chr19:18582890:C:T	9.38052e-10	-4.09779e-10	-0.531029	0.00019116	-4.09779e-10	-0.560727	0.000191207	-4.09779e-10	-0.56069
18582956	chr19:18582956:C:T	9.2399e-11	-1.77263	-1.07609	1.92581e-05	-1.78857	-1.06733	1.92632e-05	-1.78855	-1.0673
18583091	chr19:18583091:C:G	7.29602e-11	-1.87652	-1.2084	1.50245e-05	-1.89369	-1.21046	1.50274e-05	-1.89368	-1.21049
18583100	chr19:18583100:C:T	7.84443e-11	-1.83103	-1.18142	1.58441e-05	-1.87311	-1.17793	1.58478e-05	-1.87311	-1.17791
18583162	chr19:18583162:T:C	2.33424e-10	-1.92198	-5.44374e-10	5.10396e-05	-1.88124	-5.44374e-10	5.10496e-05	-1.88125	-5.44374e-10
18583233	chr19:18583233:T:C	1.6341e-10	-1.66471	-0.613859	3.33721e-05	-1.70771	-0.598413	3.33829e-05	-1.70765	-0.598346
18583623	chr19:18583623:G:A	7.60082e-11	-1.77584	-1.26815	1.54712e-05	-1.80693	-1.26793	1.54748e-05	-1.8069	-1.26793
18583918	chr19:18583918:G:T	4.49011e-10	-4.09779e-10	-1.26779	9.43142e-05	-4.09779e-10	-1.26721	9.43339e-05	-4.09779e-10	-1.2672
18583919	chr19:18583919:C:T	4.49011e-10	-4.09779e-10	-1.26779	9.43142e-05	-4.09779e-10	-1.26721	9.43339e-05	-4.09779e-10	-1.2672
18584023	chr19:18584023:C:T	4.75518e-10	-4.09779e-10	-1.21043	0.000100229	-4.09779e-10	-1.20638	0.000100251	-4.09779e-10	-1.20637
18584880	chr19:18584880:C:T	2.6327e-10	-1.80166	-5.44374e-10	5.06224e-05	-1.88944	-5.44374e-10	5.06334e-05	-1.88943	-5.44374e-10
18584932	chr19:18584932:G:T	2.00213e-09	-4.09779e-10	0.227131	0.000440264	-4.09779e-10	0.273537	0.000440345	-4.09779e-10	0.273513
18584982	chr19:18584982:C:T	4.53961e-10	-4.09779e-10	-1.25682	9.51726e-05	-4.09779e-10	-1.25815	9.51918e-05	-4.09779e-10	-1.25815
18585116	chr19:18585116:T:C	4.99334e-10	-4.09779e-10	-1.16156	0.000105521	-4.09779e-10	-1.15493	0.000105542	-4.09779e-10	-1.15494
18585162	chr19:18585162:T:G	3.23442e-09	-4.09779e-10	0.706772	0.000713541	-4.09779e-10	0.756402	0.000713669	-4.09779e-10	0.756374
18585245	chr19:18585245:G:A	7.98833e-11	-1.90257	-1.0917	1.6533e-05	-1.91384	-1.09464	1.65356e-05	-1.91383	-1.0947
18585710	chr19:18585710:T:A	7.15552e-11	-1.88163	-1.22274	1.48488e-05	-1.89458	-1.22135	1.48522e-05	-1.89457	-1.22133
18585859	chr19:18585859:T:A	4.54621e-10	-4.09779e-10	-1.25537	9.5966e-05	-4.09779e-10	-1.24984	9.59868e-05	-4.09779e-10	-1.24983
18586673	chr19:18586673:T:C	8.1835e-10	-4.09779e-10	-0.667544	0.00017338	-4.09779e-10	-0.658354	0.00017342	-4.09779e-10	-0.658331
18586968	chr19:18586968:A:T	9.53807e-11	-1.72106	-1.0959	1.71789e-05	-1.88599	-1.08417	1.71827e-05	-1.88596	-1.08418
18587209	chr19:18587209:T:C	7.19061e-11	-1.86922	-1.23025	1.72664e-05	-1.73069	-1.23438	1.72699e-05	-1.73071	-1.23437
18587355	chr19:18587355:C:T	7.61937e-11	-1.77563	-1.26593	1.39702e-05	-1.90993	-1.26698	1.39733e-05	-1.90991	-1.26698
18587411	chr19:18587411:T:C	6.62565e-11	-1.92322	-1.25808	1.49066e-05	-1.85533	-1.2567	1.49096e-05	-1.85535	-1.25669
18587809	chr19:18587809:G:C	1.09953e-10	-1.74053	-0.934255	2.2937e-05	-1.76538	-0.915707	2.2942e-05	-1.76536	-0.91572
18588336	chr19:18588336:C:T	5.1672e-10	-4.09779e-10	-1.12733	0.000109568	-4.09779e-10	-1.1173	0.00010959	-4.09779e-10	-1.1173
18588347	chr19:18588347:C:T	7.31055e-11	-1.84068	-1.24225	1.41743e-05	-1.9239	-1.23851	1.41772e-05	-1.9239	-1.23851
18588493	chr19:18588493:C:T	4.5006e-10	-4.09779e-10	-1.26545	9.44036e-05	-4.09779e-10	-1.26626	9.4423e-05	-4.09779e-10	-1.26626
18588679	chr19:18588679:T:C	7.56333e-11	-1.83595	-1.21299	1.89349e-05	-1.6632	-1.20963	1.89381e-05	-1.66322	-1.20965
18589180	chr19:18589180:T:C	1.541e-10	-1.69855	-0.638683	4.48213e-05	-1.39611	-0.615045	4.48273e-05	-1.39615	-0.615075
18589237	chr19:18589237:A:G	1.82085e-10	-1.67998	-0.490379	5.3061e-05	-1.36919	-0.47321	5.30674e-05	-1.36923	-0.473253
18589672	chr19:18589672:C:A	5.58182e-10	-4.09779e-10	-1.05015	0.000119386	-4.09779e-10	-1.03148	0.000119414	-4.09779e-10	-1.03145
18589773	chr19:18589773:T:C	1.28677e-10	-1.50179	-1.01574	2.80214e-05	-1.47254	-1.00833	2.80291e-05	-1.4725	-1.00831
18589910	chr19:18589910:C:T	1.06466e-08	-4.09779e-10	1.89816	0.00230769	-4.09779e-10	1.93017	0.00230836	-4.09779e-10	1.93025
18590056	chr19:18590056:TC:T	1.34264e-10	-1.73538	-0.739643	2.66352e-05	-1.78463	-0.74698	2.66392e-05	-1.78459	-0.747073
18590392	chr19:18590392:A:AT	4.60278e-10	-4.09779e-10	-1.243	9.63917e-05	-4.09779e-10	-1.24542	9.64112e-05	-4.09779e-10	-1.24542
18590395	chr19:18590395:T:G	3.92188e-09	-4.09779e-10	0.899491	0.0008596	-4.09779e-10	0.942629	0.000859845	-4.09779e-10	0.942708
18590689	chr19:18590689:C:T	2.18291e-10	-1.69352	-0.295485	4.34006e-05	-1.74831	-0.295053	4.34085e-05	-1.74827	-0.295118
18590767	chr19:18590767:CCT:C	6.31158e-10	-4.09779e-10	-0.927278	0.000134983	-4.09779e-10	-0.90869	0.000135007	-4.09779e-10	-0.908715
18591319	chr19:18591319:T:C	4.72786e-10	-4.09779e-10	-1.21619	9.9881e-05	-4.09779e-10	-1.20986	9.99013e-05	-4.09779e-10	-1.20986
18591687	chr19:18591687:T:C	1.95935e-10	-1.62588	-0.471171	5.67175e-05	-1.3211	-0.454658	5.67361e-05	-1.32112	-0.454509
18591691	chr19:18591691:G:A	6.56866e-11	-1.92181	-1.26813	1.51462e-05	-1.8276	-1.26848	1.51487e-05	-1.82765	-1.26848
18591742	chr19:18591742:C:G	8.59676e-10	-4.09779e-10	-0.618279	0.00018591	-4.09779e-10	-0.588576	0.000185956	-4.09779e-10	-0.588535
18591864	chr19:18591864:G:A	6.57657e-11	-1.92071	-1.26803	1.5247e-05	-1.82104	-1.26842	1.52494e-05	-1.82109	-1.26842
18592227	chr19:18592227:A:G	4.79215e-10	-4.09779e-10	-1.20268	0.000101727	-4.09779e-10	-1.19155	0.00010175	-4.09779e-10	-1.19153
18592267	chr19:18592267:T:C	2.01376e-10	-1.32427	-0.745396	5.65351e-05	-1.0614	-0.717581	5.65486e-05	-1.06141	-0.717538
18592298	chr19:18592298:G:C	5.04109e-10	-4.09779e-10	-1.15204	0.000105829	-4.09779e-10	-1.15201	0.00010585	-4.09779e-10	-1.15202
18592693	chr19:18592693:T:C	1.82064e-10	-1.3846	-0.785878	5.04456e-05	-1.13411	-0.758831	5.04576e-05	-1.13412	-0.758791
18592732	chr19:18592732:C:T	1.50858e-10	-1.37312	-0.985376	3.71074e-05	-1.26357	-0.936453	3.71136e-05	-1.2636	-0.936463
18592963	chr19:18592963:C:T	1.6505e-10	-1.45045	-0.818139	4.51859e-05	-1.21102	-0.79203	4.51965e-05	-1.21103	-0.791991
18593074	chr19:18593074:A:G	5.95907e-10	-4.09779e-10	-0.98475	0.000123685	-4.09779e-10	-0.9961	0.00012371	-4.09779e-10	-0.996103
18593718	chr19:18593718:C:T	2.06194e-10	-1.30869	-0.737323	6.00786e-05	-1.0109	-0.707282	6.00932e-05	-1.0109	-0.707246
18593968	chr19:18593968:T:A	8.17014e-10	-4.09779e-10	-0.669178	0.000172138	-4.09779e-10	-0.665539	0.000172178	-4.09779e-10	-0.665516
18595241	chr19:18595241:C:T	4.63337e-10	-4.09779e-10	-1.23638	9.80378e-05	-4.09779e-10	-1.22849	9.80593e-05	-4.09779e-10	-1.22847
18595356	chr19:18595356:G:A	2.45644e-10	-1.87095	-5.44374e-10	5.19524e-05	-1.86351	-5.44374e-10	5.19626e-05	-1.86352	-5.44374e-10
18596580	chr19:18596580:C:T	5.09933e-10	-4.09779e-10	-1.14056	0.000106332	-4.09779e-10	-1.14727	0.000106351	-4.09779e-10	-1.1473
18596826	chr19:18596826:G:A	4.49268e-10	-4.09779e-10	-1.26721	9.42349e-05	-4.09779e-10	-1.26805	9.42546e-05	-4.09779e-10	-1.26805
18596881	chr19:18596881:G:A	4.51062e-10	-4.09779e-10	-1.26323	9.45321e-05	-4.09779e-10	-1.2649	9.4552e-05	-4.09779e-10	-1.2649
18597068	chr19:18597068:A:C	7.67439e-11	-1.83329	-1.20107	1.80904e-05	-1.72079	-1.19767	1.80947e-05	-1.72079	-1.19763
18597163	chr19:18597163:T:C	1.12804e-10	-1.54626	-1.10293	2.75329e-05	-1.38869	-1.10977	2.75392e-05	-1.38867	-1.10976
18597560	chr19:18597560:G:C	2.35989e-10	-1.91105	-5.44374e-10	4.90179e-05	-1.92165	-5.44374e-10	4.90279e-05	-1.92166	-5.44374e-10
18598174	chr19:18598174:G:A	7.98664e-10	-4.09779e-10	-0.691895	0.000167294	-4.09779e-10	-0.694088	0.000167329	-4.09779e-10	-0.694083
18598365	chr19:18598365:C:T	2.71138e-10	-1.42953	-0.342677	4.97714e-05	-1.5651	-0.341299	4.97806e-05	-1.56502	-0.341397
18598852	chr19:18598852:C:T	6.45684e-10	-4.09779e-10	-0.904525	0.000135176	-4.09779e-10	-0.907258	0.000135205	-4.09779e-10	-0.907256
18598951	chr19:18598951:G:A	7.70565e-11	-1.76551	-1.26478	1.82252e-05	-1.64674	-1.2643	1.82285e-05	-1.64676	-1.2643
18599725	chr19:18599725:G:A	7.84376e-11	-1.82065	-1.19188	1.50927e-05	-1.91589	-1.18374	1.50963e-05	-1.91588	-1.18372
18600131	chr19:18600131:A:G	6.4985e-10	-4.09779e-10	-0.898093	0.000136365	-4.09779e-10	-0.898504	0.000136394	-4.09779e-10	-0.898496
18600393	chr19:18600393:C:G	2.45133e-10	-0.757253	-1.11578	7.68594e-05	-0.355496	-1.11636	7.68816e-05	-0.355473	-1.11631
18600515	chr19:18600515:C:T	2.98945e-10	-0.567562	-1.10701	7.07977e-05	-0.438796	-1.11522	7.08172e-05	-0.438745	-1.1152
18600568	chr19:18600568:A:G	3.35425e-10	-0.680052	-0.879383	6.74815e-05	-0.735548	-0.866437	6.75118e-05	-0.735409	-0.866334
18600607	chr19:18600607:C:T	1.89125e-10	-1.76772	-0.364701	4.55314e-05	-1.65664	-0.338799	4.55361e-05	-1.65665	-0.33889
18600742	chr19:18600742:A:G	2.1068e-10	-0.770677	-1.25382	4.97729e-05	-0.649427	-1.25694	4.9786e-05	-0.649379	-1.25693
18600927	chr19:18600927:C:T	2.37442e-10	-1.90491	-5.44374e-10	5.24835e-05	-1.85334	-5.44374e-10	5.24931e-05	-1.85336	-5.44374e-10
18601020	chr19:18601020:G:A	1.89097e-10	-1.77424	-0.358333	4.53967e-05	-1.66584	-0.332563	4.54015e-05	-1.66585	-0.332654
18601131	chr19:18601131:T:G	3.34254e-09	-4.09779e-10	0.739652	0.000757835	-4.09779e-10	0.816628	0.000757966	-4.09779e-10	0.816593
18601299	chr19:18601299:G:A	2.46714e-10	-1.44969	-0.416913	4.55218e-05	-1.5798	-0.415845	4.55303e-05	-1.57973	-0.415939
18601325	chr19:18601325:G:A	4.77083e-10	-4.09779e-10	-1.20714	9.98017e-05	-4.09779e-10	-1.21065	9.98212e-05	-4.09779e-10	-1.21066
18601379	chr19:18601379:T:C	5.17205e-10	-4.09779e-10	-1.1264	0.000109063	-4.09779e-10	-1.12191	0.000109084	-4.09779e-10	-1.12192
18602125	chr19:18602125:C:T	4.66912e-10	-4.09779e-10	-1.22869	9.89074e-05	-4.09779e-10	-1.21965	9.89293e-05	-4.09779e-10	-1.21964
18602663	chr19:18602663:A:G	4.72986e-10	-4.09779e-10	-1.21577	0.00010032	-4.09779e-10	-1.20547	0.000100343	-4.09779e-10	-1.20545
18602674	chr19:18602674:G:A	7.50077e-11	-1.79339	-1.26385	1.40494e-05	-1.90923	-1.26203	1.40525e-05	-1.90921	-1.26203
18602957	chr19:18602957:C:T	6.36245e-10	-4.09779e-10	-0.91925	0.0001369	-4.09779e-10	-0.894586	0.000136925	-4.09779e-10	-0.894609
18603315	chr19:18603315:C:T	4.48596e-10	-4.09779e-10	-1.26871	9.41727e-05	-4.09779e-10	-1.26871	9.41922e-05	-4.09779e-10	-1.26871
18603447	chr19:18603447:A:G	2.04691e-09	-4.09779e-10	0.249253	0.000449751	-4.09779e-10	0.294856	0.000449842	-4.09779e-10	0.294852
18603823	chr19:18603823:G:A	4.49316e-10	-4.09779e-10	-1.26711	9.43731e-05	-4.09779e-10	-1.26658	9.43929e-05	-4.09779e-10	-1.26658
18604272	chr19:18604272:C:G	7.22134e-11	-1.83312	-1.26209	1.39206e-05	-1.9203	-1.26016	1.39236e-05	-1.9203	-1.26016
18604344	chr19:18604344:G:A	8.69984e-11	-1.89275	-1.01619	1.78587e-05	-1.9223	-1.00905	1.78631e-05	-1.9223	-1.00901
18604353	chr19:18604353:G:A	7.24831e-11	-1.8315	-1.25998	1.39557e-05	-1.92005	-1.2579	1.39587e-05	-1.92004	-1.2579
18604588	chr19:18604588:G:A	6.24854e-10	-4.09779e-10	-0.937316	0.000130875	-4.09779e-10	-0.939596	0.000130902	-4.09779e-10	-0.939593
18604591	chr19:18604591:T:A	7.45445e-11	-1.81017	-1.25326	1.72536e-05	-1.71271	-1.2531	1.72568e-05	-1.71273	-1.25311
18604592	chr19:18604592:C:A	7.463e-11	-1.80995	-1.25234	1.7275e-05	-1.71241	-1.25217	1.72781e-05	-1.71242	-1.25218
18604999	chr19:18604999:C:T	8.55594e-10	-0.681785	0.0587461	0.000177296	-0.750801	0.114787	0.000177373	-0.750674	0.114881
18605208	chr19:18605208:T:A	1.12394e-10	-1.77939	-0.873433	2.65156e-05	-1.66746	-0.868644	2.65199e-05	-1.6675	-0.868644
18605343	chr19:18605343:C:G	1.18111e-09	-4.09779e-10	-0.300628	0.00025564	-4.09779e-10	-0.270066	0.000255699	-4.09779e-10	-0.270045
18605396	chr19:18605396:A:G	3.09214e-10	-1.25747	-0.38333	9.07746e-05	-0.937752	-0.367707	9.08068e-05	-0.937738	-0.367573
18605871	chr19:18605871:C:T	1.7237e-09	-4.09779e-10	0.0773915	0.000376973	-4.09779e-10	0.118335	0.000377057	-4.09779e-10	0.118351
18606454	chr19:18606454:C:T	1.62809e-10	-1.67575	-0.606505	3.47633e-05	-1.66557	-0.599709	3.47701e-05	-1.66551	-0.599776
18607022	chr19:18607022:G:A	7.26938e-11	-1.83381	-1.25477	1.40018e-05	-1.92211	-1.25255	1.40048e-05	-1.9221	-1.25255
18607682	chr19:18607682:C:T	4.67119e-10	-4.09779e-10	-1.22825	9.83429e-05	-4.09779e-10	-1.22538	9.83627e-05	-4.09779e-10	-1.22538
18607901	chr19:18607901:C:T	2.0024e-10	-1.11093	-0.964385	3.44501e-05	-1.33089	-0.943432	3.44616e-05	-1.33083	-0.943366
18608036	chr19:18608036:C:T	1.0566e-10	-1.65631	-1.0583	2.24411e-05	-1.64624	-1.0567	2.24454e-05	-1.64618	-1.05678
18608071	chr19:18608071:A:C	6.27261e-10	-4.09779e-10	-0.933471	0.000134104	-4.09779e-10	-0.915225	0.000134129	-4.09779e-10	-0.915245
18608199	chr19:18608199:C:T	1.58112e-10	-1.054	-1.25753	2.93103e-05	-1.17651	-1.25939	2.93171e-05	-1.17648	-1.2594
18608621	chr19:18608621:TC:T	4.1182e-10	-1.83898	0.484737	9.87667e-05	-1.75688	0.535807	9.87836e-05	-1.75691	0.535799
18608920	chr19:18608920:T:C	1.35585e-10	-1.19696	-1.26827	3.96746e-05	-0.864825	-1.2683	3.96836e-05	-0.864809	-1.2683
18609030	chr19:18609030:G:C	4.6583e-10	-4.09779e-10	-1.23101	9.83529e-05	-4.09779e-10	-1.22528	9.83729e-05	-4.09779e-10	-1.22528
18609091	chr19:18609091:CCTCCTCTTCTTCCCT:C	1.06315e-10	-1.60741	-1.10102	1.92732e-05	-1.75464	-1.10048	1.92771e-05	-1.75461	-1.10052
18609531	chr19:18609531:C:A	5.0626e-10	-4.09779e-10	-1.14778	0.000107869	-4.09779e-10	-1.13292	0.000107894	-4.09779e-10	-1.1329
18610171	chr19:18610171:T:C	1.00341e-10	-1.5212	-1.24506	2.70931e-05	-1.27067	-1.24389	2.71001e-05	-1.27065	-1.24386
18610504	chr19:18610504:G:A	1.00347e-10	-1.53564	-1.23055	2.6967e-05	-1.29028	-1.22895	2.69741e-05	-1.29026	-1.22891
18610641	chr19:18610641:G:A	6.71797e-11	-1.92427	-1.24319	1.42986e-05	-1.91044	-1.24324	1.43013e-05	-1.91044	-1.24325
18610682	chr19:18610682:G:A	1.24304e-10	-1.69188	-0.860225	2.24493e-05	-1.86933	-0.833246	2.24549e-05	-1.8693	-0.833235
18610980	chr19:18610980:C:G	1.10569e-10	-1.70392	-0.965273	2.00297e-05	-1.87486	-0.941763	2.00347e-05	-1.87483	-0.941753
18611055	chr19:18611055:C:T	4.67119e-10	-4.09779e-10	-1.22825	9.83429e-05	-4.09779e-10	-1.22538	9.83627e-05	-4.09779e-10	-1.22538
18611998	chr19:18611998:G:T	1.51477e-10	-1.13455	-1.21986	3.63771e-05	-1.00281	-1.21709	3.63849e-05	-1.00278	-1.21711
18612515	chr19:18612515:T:C	1.20452e-10	-1.65011	-0.933473	3.13187e-05	-1.44726	-0.922359	3.13283e-05	-1.44725	-0.922277
18612614	chr19:18612614:T:C	2.44345e-10	-1.87625	-5.44374e-10	5.42373e-05	-1.82047	-5.44374e-10	5.42479e-05	-1.82048	-5.44374e-10
18613347	chr19:18613347:G:A	2.81703e-10	-1.89941	0.165429	6.83915e-05	-1.78752	0.198932	6.84048e-05	-1.78752	0.198922
18613505	chr19:18613505:C:A	1.369e-10	-1.88034	-0.575248	3.37852e-05	-1.71753	-0.576285	3.37923e-05	-1.71754	-0.576274
18613556	chr19:18613556:C:A	1.55467e-10	-1.88223	-0.446167	3.59129e-05	-1.81524	-0.417507	3.59192e-05	-1.81525	-0.41752
18613649	chr19:18613649:C:T	2.49677e-10	-1.85467	-5.44374e-10	5.08753e-05	-1.88446	-5.44374e-10	5.08859e-05	-1.88446	-5.44374e-10
18613744	chr19:18613744:C:T	1.22611e-10	-1.59874	-0.967072	2.57132e-05	-1.62788	-0.938949	2.57211e-05	-1.62783	-0.938903
18613885	chr19:18613885:G:A	5.42659e-10	-1.07835	-5.44374e-10	0.000120279	-1.02402	-5.44374e-10	0.000120307	-1.024	-5.44374e-10
18614186	chr19:18614186:G:A	4.62861e-10	-4.09779e-10	-1.23741	9.75697e-05	-4.09779e-10	-1.23327	9.759e-05	-4.09779e-10	-1.23327
18614273	chr19:18614273:C:T	6.04698e-10	-4.09779e-10	-0.970106	0.000128232	-4.09779e-10	-0.959998	0.000128256	-4.09779e-10	-0.960016
18614678	chr19:18614678:G:A	8.64908e-11	-1.78757	-1.12723	1.65952e-05	-1.87778	-1.12694	1.65984e-05	-1.87777	-1.12697
18615017	chr19:18615017:C:G	1.72409e-10	-1.32132	-0.903649	5.08158e-05	-0.974104	-0.911528	5.08233e-05	-0.974222	-0.911469
18615025	chr19:18615025:T:C	9.39647e-11	-1.59379	-1.23813	2.54552e-05	-1.33688	-1.24004	2.54601e-05	-1.33686	-1.24007
18615374	chr19:18615374:C:T	4.89861e-09	-4.09779e-10	1.12187	0.0011327	-4.09779e-10	1.21852	0.00113309	-4.09779e-10	1.21866
18615375	chr19:18615375:C:T	7.11447e-11	-1.84131	-1.26881	1.65604e-05	-1.738	-1.26882	1.65633e-05	-1.73803	-1.26882
18615433	chr19:18615433:A:G	4.95964e-10	-4.09779e-10	-1.16833	0.000104045	-4.09779e-10	-1.16902	0.000104067	-4.09779e-10	-1.16901
18615666	chr19:18615666:G:C	1.56488e-10	-1.65869	-0.663171	3.36062e-05	-1.65926	-0.639866	3.36163e-05	-1.65921	-0.639824
18615757	chr19:18615757:G:A	5.8446e-10	-4.09779e-10	-1.00415	0.000123761	-4.09779e-10	-0.995485	0.000123785	-4.09779e-10	-0.995501
18615799	chr19:18615799:G:C	8.64638e-10	-4.09779e-10	-0.612523	0.000187212	-4.09779e-10	-0.581594	0.000187251	-4.09779e-10	-0.581593
18615887	chr19:18615887:C:T	4.54441e-10	-4.09779e-10	-1.25577	9.60032e-05	-4.09779e-10	-1.24946	9.60233e-05	-4.09779e-10	-1.24945
18616046	chr19:18616046:T:C	8.63669e-11	-1.86844	-1.04779	2.23784e-05	-1.6607	-1.04504	2.23831e-05	-1.66071	-1.04503
18616076	chr19:18616076:C:T	7.31177e-10	-4.09779e-10	-0.780179	0.000152989	-4.09779e-10	-0.783472	0.000153023	-4.09779e-10	-0.783455
18616191	chr19:18616191:T:C	4.58468e-10	-4.09779e-10	-1.24694	9.57752e-05	-4.09779e-10	-1.25183	9.5795e-05	-4.09779e-10	-1.25183
18616310	chr19:18616310:T:C	2.33277e-10	-1.92261	-5.44374e-10	4.91498e-05	-1.91897	-5.44374e-10	4.91599e-05	-1.91897	-5.44374e-10
18616479	chr19:18616479:A:G	1.56122e-10	-1.6409	-0.683298	2.66945e-05	-1.87316	-0.65622	2.67012e-05	-1.87313	-0.656208
18616508	chr19:18616508:T:G	8.47754e-09	-4.09779e-10	1.67034	0.00197353	-4.09779e-10	1.77374	0.00197426	-4.09779e-10	1.77391
18616585	chr19:18616585:G:T	7.17745e-10	-4.09779e-10	-0.798721	0.00015069	-4.09779e-10	-0.798614	0.000150725	-4.09779e-10	-0.798586
18616590	chr19:18616590:G:A	6.28508e-10	-4.09779e-10	-0.931486	0.0001317	-4.09779e-10	-0.933312	0.000131728	-4.09779e-10	-0.933307
18617768	chr19:18617768:G:C	1.27068e-10	-1.63613	-0.893984	2.71235e-05	-1.63962	-0.873815	2.71319e-05	-1.63957	-0.873766
18618842	chr19:18618842:G:A	1.24629e-10	-1.65069	-0.898802	2.66091e-05	-1.65355	-0.879035	2.66173e-05	-1.6535	-0.878986
18618942	chr19:18618942:G:A	4.97277e-10	-4.09779e-10	-1.16569	0.000105351	-4.09779e-10	-1.15654	0.000105371	-4.09779e-10	-1.15655
18619701	chr19:18619701:G:A	8.77048e-11	-1.71616	-1.1847	1.63949e-05	-1.83236	-1.18451	1.63982e-05	-1.83234	-1.18453
18619885	chr19:18619885:G:A	1.73298e-10	-1.69007	-0.52975	3.14876e-05	-1.879	-0.485241	3.14954e-05	-1.87898	-0.485225
18620033	chr19:18620033:G:A	2.07995e-10	-1.90701	-0.130305	4.60689e-05	-1.91354	-0.0701638	4.60815e-05	-1.91354	-0.0700947
18620979	chr19:18620979:C:A	8.8468e-10	-4.09779e-10	-0.589608	0.000190508	-4.09779e-10	-0.564143	0.000190563	-4.09779e-10	-0.564064
18621424	chr19:18621424:T:C	7.13234e-11	-1.84068	-1.26693	1.67096e-05	-1.73099	-1.26686	1.67125e-05	-1.73103	-1.26686
18621515	chr19:18621515:T:C	9.48631e-11	-1.625	-1.1974	2.40803e-05	-1.43268	-1.19977	2.40849e-05	-1.43265	-1.19981
18621638	chr19:18621638:A:G	6.14437e-10	-4.09779e-10	-0.954127	0.000129603	-4.09779e-10	-0.949365	0.000129628	-4.09779e-10	-0.949377
18621662	chr19:18621662:C:T	5.83864e-10	-4.09779e-10	-1.00517	0.00012569	-4.09779e-10	-0.980022	0.00012572	-4.09779e-10	-0.979989
18621947	chr19:18621947:T:C	6.86226e-11	-1.87954	-1.26667	1.5663e-05	-1.79596	-1.26658	1.56658e-05	-1.79598	-1.26658
18622545	chr19:18622545:G:T	2.85832e-10	-1.71943	-5.44374e-10	5.30569e-05	-1.84247	-5.44374e-10	5.3069e-05	-1.84245	-5.44374e-10
18623069	chr19:18623069:T:C	7.17481e-11	-1.8721	-1.22957	1.64818e-05	-1.78296	-1.22862	1.64849e-05	-1.78298	-1.22862
18623111	chr19:18623111:G:A	4.91881e-10	-4.09779e-10	-1.1766	0.000103265	-4.09779e-10	-1.17654	0.000103286	-4.09779e-10	-1.17655
18623237	chr19:18623237:C:T	2.29553e-10	-0.767271	-1.17143	5.76012e-05	-0.588018	-1.17228	5.76091e-05	-0.588068	-1.1723
18624018	chr19:18624018:A:G	7.71106e-11	-1.77277	-1.25682	1.87577e-05	-1.62471	-1.25752	1.87615e-05	-1.62469	-1.25754
18624025	chr19:18624025:C:T	6.38436e-10	-4.09779e-10	-0.915814	0.000146682	-4.09779e-10	-0.825574	0.000146707	-4.09779e-10	-0.825606
18624092	chr19:18624092:A:T	6.40866e-10	-4.09779e-10	-0.912014	0.000138405	-4.09779e-10	-0.883655	0.000138439	-4.09779e-10	-0.883617
18624954	chr19:18624954:C:T	1.04499e-10	-1.54859	-1.17707	2.71526e-05	-1.33783	-1.17454	2.71559e-05	-1.33791	-1.17454
18625258	chr19:18625258:A:G	7.07346e-10	-4.09779e-10	-0.813314	0.000152216	-4.09779e-10	-0.788541	0.000152256	-4.09779e-10	-0.788484
18625267	chr19:18625267:C:T	4.55855e-10	-4.09779e-10	-1.25266	9.59742e-05	-4.09779e-10	-1.24976	9.59939e-05	-4.09779e-10	-1.24976
18625981	chr19:18625981:G:C	4.4871e-10	-4.09779e-10	-1.26846	9.42374e-05	-4.09779e-10	-1.26802	9.42571e-05	-4.09779e-10	-1.26802
18626089	chr19:18626089:T:A	7.95029e-11	-1.73988	-1.25916	1.97224e-05	-1.57367	-1.25842	1.97265e-05	-1.57365	-1.25843
18626276	chr19:18626276:A:G	6.92592e-11	-1.87224	-1.26473	1.5909e-05	-1.78246	-1.2645	1.59118e-05	-1.78248	-1.2645
18626329	chr19:18626329:T:C	7.573e-11	-1.90012	-1.14754	1.67464e-05	-1.85112	-1.14454	1.67509e-05	-1.85111	-1.14449
18626600	chr19:18626600:T:A	5.70749e-10	-4.09779e-10	-1.02788	0.000120527	-4.09779e-10	-1.02196	0.000120551	-4.09779e-10	-1.02197
18626753	chr19:18626753:C:T	6.85282e-11	-1.88417	-1.26342	1.5603e-05	-1.80323	-1.26315	1.56058e-05	-1.80325	-1.26315
18627109	chr19:18627109:T:C	5.99226e-10	-4.09779e-10	-0.979195	0.000125738	-4.09779e-10	-0.979636	0.000125768	-4.09779e-10	-0.97961
18627360	chr19:18627360:T:G	4.51581e-10	-4.09779e-10	-1.26208	9.4681e-05	-4.09779e-10	-1.26332	9.47007e-05	-4.09779e-10	-1.26332
18627436	chr19:18627436:T:C	1.00057e-10	-1.8992	-0.869891	2.21355e-05	-1.84799	-0.868664	2.21423e-05	-1.84799	-0.868566
18627511	chr19:18627511:C:T	9.51906e-11	-1.59687	-1.22209	1.71989e-05	-1.75088	-1.21812	1.72027e-05	-1.75085	-1.21813
18628687	chr19:18628687:C:T	9.33251e-11	-1.62482	-1.21392	1.69794e-05	-1.77316	-1.20868	1.69832e-05	-1.77313	-1.20869
18628967	chr19:18628967:T:C	6.90016e-11	-1.87802	-1.26269	1.57799e-05	-1.7927	-1.2624	1.57827e-05	-1.79273	-1.2624
18629543	chr19:18629543:G:A	9.10625e-11	-1.65811	-1.20518	1.67689e-05	-1.79516	-1.19915	1.67726e-05	-1.79514	-1.19916
18629551	chr19:18629551:G:A	6.91859e-11	-1.8771	-1.26094	1.58326e-05	-1.79115	-1.26062	1.58354e-05	-1.79118	-1.26061
18629878	chr19:18629878:C:T	6.0469e-10	-4.09779e-10	-0.970118	0.000129009	-4.09779e-10	-0.953958	0.000129038	-4.09779e-10	-0.953941
18630028	chr19:18630028:C:T	2.38326e-10	-1.90119	-5.44374e-10	4.95486e-05	-1.91089	-5.44374e-10	4.95589e-05	-1.91088	-5.44374e-10
18630056	chr19:18630056:A:G	6.91501e-11	-1.87689	-1.26166	1.5826e-05	-1.79082	-1.26136	1.58289e-05	-1.79085	-1.26136
18630515	chr19:18630515:C:T	5.04335e-10	-4.09779e-10	-1.15159	0.000106361	-4.09779e-10	-1.147	0.000106382	-4.09779e-10	-1.14701
18630798	chr19:18630798:T:C	9.47997e-11	-1.5573	-1.26576	2.60603e-05	-1.28709	-1.26634	2.60659e-05	-1.28707	-1.26635
18630836	chr19:18630836:C:T	9.13391e-11	-1.86014	-1.00011	1.78373e-05	-1.91964	-1.01291	1.78405e-05	-1.91964	-1.01293
18631282	chr19:18631282:C:T	6.91036e-11	-1.87576	-1.26347	1.58302e-05	-1.78874	-1.26318	1.58331e-05	-1.78876	-1.26318
18631326	chr19:18631326:G:T	1.42402e-09	-4.09779e-10	-0.113598	0.000315918	-4.09779e-10	-0.0583549	0.000316021	-4.09779e-10	-0.0582377
18631372	chr19:18631372:C:A	6.50677e-10	-4.09779e-10	-0.896821	0.000140679	-4.09779e-10	-0.86736	0.000140713	-4.09779e-10	-0.867323
18631428	chr19:18631428:G:A	9.11172e-11	-1.87735	-0.98534	1.80549e-05	-1.92328	-0.997136	1.80581e-05	-1.92328	-0.99717
18632020	chr19:18632020:G:A	8.98268e-11	-1.61089	-1.26606	2.46809e-05	-1.34115	-1.26666	2.46861e-05	-1.34114	-1.26667
18632551	chr19:18632551:C:T	4.88516e-10	-4.09779e-10	-1.18346	0.00010328	-4.09779e-10	-1.1764	0.000103301	-4.09779e-10	-1.1764
18632883	chr19:18632883:C:T	6.85545e-11	-1.88812	-1.25909	1.55641e-05	-1.81012	-1.25875	1.55669e-05	-1.81015	-1.25875
18633059	chr19:18633059:C:T	9.88588e-11	-1.87927	-0.901875	2.11774e-05	-1.92358	-0.837323	2.11819e-05	-1.92358	-0.837319
18633074	chr19:18633074:A:G	1.15728e-09	-4.09779e-10	-0.321003	0.000255287	-4.09779e-10	-0.27145	0.000255367	-4.09779e-10	-0.271343
18633152	chr19:18633152:A:G	8.47874e-11	-1.77319	-1.1615	2.12106e-05	-1.59387	-1.16547	2.12142e-05	-1.59385	-1.16553
18633478	chr19:18633478:T:C	8.01206e-11	-1.90067	-1.09064	1.92696e-05	-1.78098	-1.07433	1.92745e-05	-1.78098	-1.07428
18633494	chr19:18633494:G:A	8.71573e-11	-1.90287	-1.00425	2.09585e-05	-1.78763	-0.983668	2.0964e-05	-1.78763	-0.983608
18633567	chr19:18633567:A:G	4.53916e-10	-4.09779e-10	-1.25692	9.53232e-05	-4.09779e-10	-1.25656	9.53428e-05	-4.09779e-10	-1.25657
18634265	chr19:18634265:A:G	1.5819e-10	-1.86321	-0.447825	3.76818e-05	-1.77902	-0.405642	3.76878e-05	-1.77902	-0.405692
18634484	chr19:18634484:C:T	5.19169e-10	-4.09779e-10	-1.1226	0.000108297	-4.09779e-10	-1.12896	0.00010832	-4.09779e-10	-1.12896
18634712	chr19:18634712:C:G	8.26746e-11	-1.82695	-1.13298	1.77445e-05	-1.7905	-1.14726	1.77472e-05	-1.79054	-1.14728
18635178	chr19:18635178:C:T	5.4831e-10	-4.09779e-10	-1.06799	0.000114356	-4.09779e-10	-1.07452	0.000114379	-4.09779e-10	-1.07453
18635292	chr19:18635292:C:T	7.65958e-11	-1.77003	-1.26626	1.84109e-05	-1.6343	-1.26659	1.84141e-05	-1.63434	-1.26659
18635438	chr19:18635438:C:T	8.94712e-11	-1.78355	-1.09736	2.16302e-05	-1.64985	-1.08989	2.16338e-05	-1.64989	-1.0899
18635627	chr19:18635627:G:A	1.04764e-09	-1.79138	1.37084	0.000235945	-1.72227	1.37203	0.000235939	-1.72225	1.37178
18635655	chr19:18635655:G:A	4.88412e-09	-4.09779e-10	1.11891	0.00104324	-4.09779e-10	1.13625	0.0010434	-4.09779e-10	1.13619
18635712	chr19:18635712:G:A	1.00538e-10	-1.6025	-1.1618	2.57241e-05	-1.40631	-1.1601	2.57275e-05	-1.40638	-1.16011
18635766	chr19:18635766:G:A	8.37189e-11	-1.82659	-1.12078	1.98389e-05	-1.71183	-1.11436	1.98423e-05	-1.71186	-1.11437
18635783	chr19:18635783:T:A	8.98571e-11	-1.89782	-0.978797	2.05238e-05	-1.83823	-0.954024	2.05276e-05	-1.83824	-0.95403
18636507	chr19:18636507:C:T	5.54648e-10	-4.09779e-10	-1.0565	0.000117344	-4.09779e-10	-1.04872	0.000117368	-4.09779e-10	-1.04873
18636618	chr19:18636618:C:T	5.48136e-10	-4.09779e-10	-1.06831	0.000116249	-4.09779e-10	-1.05811	0.000116272	-4.09779e-10	-1.05811
18636663	chr19:18636663:T:C	5.2722e-10	-4.09779e-10	-1.10722	0.000109936	-4.09779e-10	-1.11394	0.000109959	-4.09779e-10	-1.11394
18636795	chr19:18636795:G:T	6.61498e-11	-1.91733	-1.26558	1.40714e-05	-1.90383	-1.26587	1.40745e-05	-1.90382	-1.26586
18636886	chr19:18636886:C:T	8.79286e-11	-1.71592	-1.18239	2.1516e-05	-1.56709	-1.17795	2.15209e-05	-1.56711	-1.17791
18637625	chr19:18637625:G:C	1.12726e-10	-1.86891	-0.780971	2.5778e-05	-1.80331	-0.761004	2.57844e-05	-1.8033	-0.760974
18637780	chr19:18637780:C:T	8.52777e-10	-4.09779e-10	-0.626337	0.000178868	-4.09779e-10	-0.627188	0.0001789	-4.09779e-10	-0.627216
18638273	chr19:18638273:C:G	7.72927e-09	-4.09779e-10	1.57794	0.00172924	-4.09779e-10	1.6416	0.00172959	-4.09779e-10	1.6416
18638275	chr19:18638275:G:A	1.24048e-10	-1.91557	-0.638595	2.66198e-05	-1.90801	-0.624176	2.66235e-05	-1.908	-0.624252
18638453	chr19:18638453:C:T	4.5881e-10	-4.09779e-10	-1.2462	9.63111e-05	-4.09779e-10	-1.24625	9.63308e-05	-4.09779e-10	-1.24626
18638456	chr19:18638456:G:T	5.27914e-10	-4.09779e-10	-1.1059	0.000111842	-4.09779e-10	-1.09675	0.000111865	-4.09779e-10	-1.09675
18638544	chr19:18638544:G:A	1.09097e-10	-1.917	-0.765594	2.35811e-05	-1.90219	-0.751206	2.3587e-05	-1.90218	-0.751172
18638602	chr19:18638602:C:G	8.93454e-11	-1.68895	-1.19338	2.23633e-05	-1.51754	-1.18887	2.23682e-05	-1.51757	-1.18884
18639106	chr19:18639106:T:C	8.3622e-11	-1.74518	-1.20335	2.05751e-05	-1.59039	-1.19936	2.05796e-05	-1.59041	-1.19933
18639355	chr19:18639355:C:T	1.22056e-09	-4.09779e-10	-0.267768	0.00025806	-4.09779e-10	-0.260646	0.000258094	-4.09779e-10	-0.260721
18639632	chr19:18639632:A:G	1.20515e-10	-1.82099	-0.762074	2.89808e-05	-1.6913	-0.755903	2.89842e-05	-1.69135	-0.755949
18639746	chr19:18639746:C:T	2.79667e-10	-1.74124	-5.44374e-10	6.53213e-05	-1.63452	-5.44374e-10	6.5335e-05	-1.63452	-5.44374e-10
18639870	chr19:18639870:C:T	3.08072e-10	-1.92136	0.276856	7.0426e-05	-1.92305	0.363771	7.04436e-05	-1.92305	0.363816
18640399	chr19:18640399:A:G	8.28623e-11	-1.74572	-1.21193	2.04878e-05	-1.58854	-1.20547	2.04911e-05	-1.58858	-1.20547
18641143	chr19:18641143:G:A	2.36282e-10	-1.90198	-0.00782465	5.36812e-05	-1.90705	0.0762773	5.36943e-05	-1.90706	0.0763187
18641170	chr19:18641170:A:G	2.73981e-09	-4.09779e-10	0.54081	0.00060339	-4.09779e-10	0.588725	0.000603531	-4.09779e-10	0.588753
18641235	chr19:18641235:G:A	4.72162e-10	-4.09779e-10	-1.21751	9.86693e-05	-4.09779e-10	-1.22206	9.86879e-05	-4.09779e-10	-1.22208
18641573	chr19:18641573:G:A	1.75389e-10	-1.83763	-0.370198	4.20907e-05	-1.71108	-0.362936	4.20946e-05	-1.71112	-0.363005
18641651	chr19:18641651:T:G	1.37867e-10	-1.57916	-0.86938	3.71724e-05	-1.33583	-0.862438	3.71764e-05	-1.33592	-0.862455
18641686	chr19:18641686:T:G	5.28734e-10	-4.09779e-10	-1.10435	0.000112015	-4.09779e-10	-1.0952	0.000112038	-4.09779e-10	-1.09521
18641874	chr19:18641874:G:A	2.50268e-10	-1.8523	-5.44374e-10	5.86608e-05	-1.74207	-5.44374e-10	5.86708e-05	-1.7421	-5.44374e-10
18641922	chr19:18641922:G:A	4.48654e-10	-4.09779e-10	-1.26858	9.41717e-05	-4.09779e-10	-1.26872	9.41912e-05	-4.09779e-10	-1.26872
18642194	chr19:18642194:T:G	2.51282e-10	-1.84826	-5.44374e-10	5.89586e-05	-1.737	-5.44374e-10	5.89687e-05	-1.73704	-5.44374e-10
18642274	chr19:18642274:C:T	5.80552e-10	-4.09779e-10	-1.01086	0.000123382	-4.09779e-10	-0.99855	0.000123407	-4.09779e-10	-0.998557
18642506	chr19:18642506:G:A	6.15811e-10	-4.09779e-10	-0.951894	0.00013259	-4.09779e-10	-0.926578	0.000132622	-4.09779e-10	-0.926543
18642525	chr19:18642525:T:C	1.61227e-10	-1.88503	-0.406991	3.68566e-05	-1.82723	-0.379577	3.68655e-05	-1.82722	-0.379553
18642768	chr19:18642768:T:C	4.54676e-10	-4.09779e-10	-1.25525	9.50332e-05	-4.09779e-10	-1.25961	9.50526e-05	-4.09779e-10	-1.25961
18643617	chr19:18643617:T:G	2.79456e-10	-1.92284	0.180848	6.40667e-05	-1.92053	0.266621	6.40832e-05	-1.92053	0.266668
18643727	chr19:18643727:C:T	1.55534e-10	-1.89078	-0.43719	3.53747e-05	-1.83698	-0.410859	3.53833e-05	-1.83697	-0.410833
18644996	chr19:18644996:A:G	1.25545e-10	-1.74095	-0.801221	3.14044e-05	-1.58319	-0.783705	3.14095e-05	-1.58323	-0.783702
18645481	chr19:18645481:C:G	6.58702e-11	-1.92275	-1.2644	1.41094e-05	-1.90125	-1.26574	1.41122e-05	-1.90126	-1.26575
18645484	chr19:18645484:G:A	1.04417e-10	-1.91607	-0.810376	2.23403e-05	-1.90871	-0.798741	2.23435e-05	-1.9087	-0.798808
18645901	chr19:18645901:G:A	3.29242e-10	-1.57804	-5.44374e-10	8.05194e-05	-1.42534	-5.44374e-10	8.05344e-05	-1.42536	-5.44374e-10
18646498	chr19:18646498:G:C	7.95572e-11	-1.78462	-1.21373	1.7834e-05	-1.72534	-1.20739	1.78372e-05	-1.72535	-1.20741
18647085	chr19:18647085:T:C	4.49289e-10	-4.09779e-10	-1.26717	9.4353e-05	-4.09779e-10	-1.26679	9.43725e-05	-4.09779e-10	-1.2668
18647107	chr19:18647107:G:A	4.84665e-10	-4.09779e-10	-1.19138	0.00010145	-4.09779e-10	-1.19427	0.000101472	-4.09779e-10	-1.19427
18647445	chr19:18647445:C:T	1.39398e-10	-1.8043	-0.633197	3.40214e-05	-1.65961	-0.627238	3.4025e-05	-1.65966	-0.627291
18647764	chr19:18647764:G:C	1.41704e-10	-1.79427	-0.626828	3.47652e-05	-1.64431	-0.620913	3.47688e-05	-1.64436	-0.620966
18647978	chr19:18647978:T:TA	4.52378e-10	-4.09779e-10	-1.26032	9.51182e-05	-4.09779e-10	-1.25872	9.51377e-05	-4.09779e-10	-1.25872
18648239	chr19:18648239:G:A	2.99901e-10	-1.91989	0.248508	6.82174e-05	-1.92188	0.330745	6.82345e-05	-1.92189	0.330792
18648319	chr19:18648319:C:T	4.84899e-10	-4.09779e-10	-1.19089	0.000101499	-4.09779e-10	-1.19379	0.00010152	-4.09779e-10	-1.19379
18648469	chr19:18648469:T:C	8.65889e-11	-1.64639	-1.26728	2.10458e-05	-1.50046	-1.26667	2.10502e-05	-1.50047	-1.26667
18648901	chr19:18648901:A:T	1.94846e-10	-1.92125	-0.181376	4.22887e-05	-1.91921	-0.150109	4.22988e-05	-1.91921	-0.150079
18648969	chr19:18648969:G:C	1.96584e-10	-1.87817	-0.215574	4.09134e-05	-1.917	-0.185381	4.09229e-05	-1.917	-0.185352
18649757	chr19:18649757:G:A	2.56853e-10	-1.91713	0.0907992	5.46631e-05	-1.90907	0.0964209	5.46658e-05	-1.90906	0.0962566
18649997	chr19:18649997:T:C	3.30841e-10	-1.90523	0.332033	7.01046e-05	-1.85438	0.290527	7.01145e-05	-1.8544	0.290487
18650200	chr19:18650200:TG:T	3.97271e-10	-1.39022	-5.44374e-10	6.82469e-05	-1.59071	-5.44374e-10	6.82639e-05	-1.59066	-5.44374e-10
18650204	chr19:18650204:CTGGAT:C	3.81959e-10	-1.42952	-5.44374e-10	6.61687e-05	-1.62163	-5.44374e-10	6.61852e-05	-1.62159	-5.44374e-10
18650403	chr19:18650403:C:T	7.43275e-11	-1.91641	-1.14994	1.59146e-05	-1.90076	-1.14584	1.59174e-05	-1.90075	-1.14588
18650406	chr19:18650406:C:T	1.60854e-10	-1.92102	-0.37332	3.48714e-05	-1.91009	-0.35208	3.488e-05	-1.91008	-0.35205
18650466	chr19:18650466:G:A	1.49738e-10	-1.84446	-0.521485	3.5755e-05	-1.72	-0.517149	3.57586e-05	-1.72004	-0.51721
18651183	chr19:18651183:T:C	7.54967e-11	-1.7908	-1.25994	1.81982e-05	-1.65434	-1.25818	1.82019e-05	-1.65435	-1.25817
18651738	chr19:18651738:C:G	2.52599e-10	-1.84303	-5.44374e-10	5.08641e-05	-1.88468	-5.44374e-10	5.08752e-05	-1.88467	-5.44374e-10
18652055	chr19:18652055:G:A	7.90784e-11	-1.91244	-1.09196	1.69677e-05	-1.89524	-1.08728	1.69706e-05	-1.89523	-1.08733
18652072	chr19:18652072:T:C	7.92047e-10	-1.89676	1.19654	0.000168593	-1.84044	1.15409	0.000168605	-1.84045	1.15396
18652317	chr19:18652317:C:T	2.4784e-10	-1.86205	-5.44374e-10	5.76536e-05	-1.75939	-5.44374e-10	5.76636e-05	-1.75942	-5.44374e-10
18652377	chr19:18652377:G:A	2.49506e-10	-1.85535	-5.44374e-10	5.82977e-05	-1.74828	-5.44374e-10	5.83077e-05	-1.74831	-5.44374e-10
18652380	chr19:18652380:G:A	3.14025e-10	-1.62536	-5.44374e-10	7.60466e-05	-1.48249	-5.44374e-10	7.60608e-05	-1.48251	-5.44374e-10
18652418	chr19:18652418:C:T	6.85611e-11	-1.87899	-1.26812	1.50116e-05	-1.84117	-1.26385	1.50145e-05	-1.84118	-1.26385
18652786	chr19:18652786:T:C	7.48235e-11	-1.79846	-1.26124	1.79889e-05	-1.66447	-1.25961	1.79926e-05	-1.66449	-1.2596
18652865	chr19:18652865:G:A	4.49842e-10	-4.09779e-10	-1.26594	9.45813e-05	-4.09779e-10	-1.26438	9.46007e-05	-4.09779e-10	-1.26438
18653217	chr19:18653217:G:A	1.26629e-10	-1.76829	-0.765283	3.14852e-05	-1.61738	-0.746941	3.14904e-05	-1.61743	-0.746938
18654339	chr19:18654339:CCACT:C	2.37296e-10	-1.90553	-5.44374e-10	4.91882e-05	-1.91818	-5.44374e-10	4.91978e-05	-1.9182	-5.44374e-10
18655090	chr19:18655090:G:C	5.06337e-10	-4.09779e-10	-1.14763	0.000107498	-4.09779e-10	-1.13637	0.000107521	-4.09779e-10	-1.13636
18655163	chr19:18655163:G:A	2.48602e-10	-1.85898	-5.44374e-10	5.33986e-05	-1.83605	-5.44374e-10	5.34094e-05	-1.83606	-5.44374e-10
18655392	chr19:18655392:G:C	1.08374e-10	-1.91876	-0.770484	2.31568e-05	-1.91172	-0.759827	2.31604e-05	-1.91172	-0.759885
18655898	chr19:18655898:G:A	3.76071e-10	-1.44506	-5.44374e-10	7.27959e-05	-1.52618	-5.44374e-10	7.28126e-05	-1.52616	-5.44374e-10
18656179	chr19:18656179:G:A	1.30503e-10	-1.91654	-0.586898	2.76607e-05	-1.90716	-0.586664	2.76638e-05	-1.90715	-0.586768
18656336	chr19:18656336:C:T	2.94306e-10	-1.44976	-0.240454	4.92975e-05	-1.67247	-0.243495	4.93105e-05	-1.67248	-0.243423
18656432	chr19:18656432:T:TGGG	8.69454e-11	-1.72762	-1.18194	2.16977e-05	-1.55933	-1.1773	2.17026e-05	-1.55935	-1.17727
18656667	chr19:18656667:G:A	6.63593e-11	-1.91341	-1.26634	1.42277e-05	-1.89121	-1.26743	1.42306e-05	-1.89122	-1.26743
18656670	chr19:18656670:A:G	4.59481e-10	-4.09779e-10	-1.24474	9.67462e-05	-4.09779e-10	-1.24175	9.6768e-05	-4.09779e-10	-1.24173
18656784	chr19:18656784:A:G	1.22262e-10	-1.90608	-0.662592	2.6039e-05	-1.89139	-0.66285	2.60421e-05	-1.89138	-0.662948
18657717	chr19:18657717:C:T	6.38058e-10	-4.09779e-10	-0.916406	0.000147224	-4.09779e-10	-0.821881	0.00014725	-4.09779e-10	-0.821913
18657899	chr19:18657899:G:A	8.31908e-11	-1.90069	-1.053	1.79455e-05	-1.87857	-1.04793	1.79485e-05	-1.87856	-1.04798
18658214	chr19:18658214:G:A	6.38974e-10	-4.09779e-10	-0.91497	0.000137708	-4.09779e-10	-0.8887	0.000137742	-4.09779e-10	-0.888663
18658622	chr19:18658622:T:TC	6.47369e-10	-4.09779e-10	-0.901918	0.000138228	-4.09779e-10	-0.884933	0.00013826	-4.09779e-10	-0.884907
18659067	chr19:18659067:T:C	7.22445e-10	-4.09779e-10	-0.792193	0.000157424	-4.09779e-10	-0.754895	0.000157465	-4.09779e-10	-0.754844
18659451	chr19:18659451:A:G	4.84665e-10	-4.09779e-10	-1.19138	0.00010145	-4.09779e-10	-1.19427	0.000101472	-4.09779e-10	-1.19427
18660009	chr19:18660009:A:T	5.27914e-10	-4.09779e-10	-1.1059	0.000111842	-4.09779e-10	-1.09675	0.000111865	-4.09779e-10	-1.09675
18660137	chr19:18660137:A:G	3.34647e-10	-1.91803	0.356272	6.71817e-05	-1.92247	0.316034	6.71942e-05	-1.92248	0.316017
18660269	chr19:18660269:C:T	4.49403e-10	-4.09779e-10	-1.26692	9.42647e-05	-4.09779e-10	-1.26773	9.4284e-05	-4.09779e-10	-1.26773
18660453	chr19:18660453:T:G	1.30745e-09	-4.09779e-10	-0.199003	0.000281443	-4.09779e-10	-0.173907	0.000281499	-4.09779e-10	-0.173916
18660475	chr19:18660475:G:A	6.5431e-10	-4.09779e-10	-0.891253	0.00014112	-4.09779e-10	-0.86423	0.000141154	-4.09779e-10	-0.86419
18660504	chr19:18660504:G:A	1.11409e-09	-4.09779e-10	-0.359044	0.000247737	-4.09779e-10	-0.30147	0.000247809	-4.09779e-10	-0.301386
18660517	chr19:18660517:C:T	1.23859e-09	-4.09779e-10	-0.253102	0.000269439	-4.09779e-10	-0.217496	0.000269494	-4.09779e-10	-0.217498
18660581	chr19:18660581:G:A	4.69571e-10	-4.09779e-10	-1.22301	9.87379e-05	-4.09779e-10	-1.22137	9.87578e-05	-4.09779e-10	-1.22137
18660695	chr19:18660695:C:T	2.64318e-10	-1.79768	-5.44374e-10	5.68647e-05	-1.77316	-5.44374e-10	5.68764e-05	-1.77316	-5.44374e-10
18660882	chr19:18660882:G:C	5.27914e-10	-4.09779e-10	-1.1059	0.000111842	-4.09779e-10	-1.09675	0.000111865	-4.09779e-10	-1.09675
18661033	chr19:18661033:G:A	1.23858e-09	-4.09779e-10	-0.253112	0.000266605	-4.09779e-10	-0.228068	0.000266658	-4.09779e-10	-0.228077
18661617	chr19:18661617:G:T	1.30745e-09	-4.09779e-10	-0.199003	0.000281443	-4.09779e-10	-0.173907	0.000281499	-4.09779e-10	-0.173916
18661756	chr19:18661756:C:T	3.21631e-10	-1.87509	0.273659	6.20532e-05	-1.91933	0.233489	6.20643e-05	-1.91933	0.233453
18661763	chr19:18661763:G:A	5.3495e-10	-1.85821	0.765548	0.000127792	-1.73776	0.774332	0.000127803	-1.7378	0.774246
18661846	chr19:18661846:C:T	4.84665e-10	-4.09779e-10	-1.19138	0.00010145	-4.09779e-10	-1.19427	0.000101472	-4.09779e-10	-1.19427
18661931	chr19:18661931:G:T	1.93645e-10	-1.80732	-0.301485	4.71255e-05	-1.66416	-0.296864	4.71298e-05	-1.66421	-0.296931
18661942	chr19:18661942:C:T	5.01888e-10	0.0917958	-1.24825	0.00017782	0.612352	-1.24542	0.000177843	0.612276	-1.24542
18661991	chr19:18661991:C:G	3.57004e-10	-1.79476	0.297669	6.61994e-05	-1.87809	0.25692	6.62135e-05	-1.87807	0.256907
18662081	chr19:18662081:A:G	1.18484e-10	-1.79618	-0.803876	2.9079e-05	-1.65745	-0.786376	2.90839e-05	-1.65749	-0.786373
18662479	chr19:18662479:A:G	1.86543e-09	-4.09779e-10	0.156414	0.000394628	-4.09779e-10	0.164105	0.000394725	-4.09779e-10	0.164144
18662625	chr19:18662625:C:T	8.30822e-10	-4.09779e-10	-0.652419	0.000174155	-4.09779e-10	-0.653893	0.000174186	-4.09779e-10	-0.653921
18663172	chr19:18663172:C:T	9.38682e-11	-1.92308	-0.909864	2.00147e-05	-1.92339	-0.893982	2.00193e-05	-1.92339	-0.893963
18664000	chr19:18664000:G:A	9.64355e-11	-1.64526	-1.1607	2.4298e-05	-1.46788	-1.15556	2.43035e-05	-1.46791	-1.15552
18664050	chr19:18664050:A:G	1.10323e-10	-1.76002	-0.911404	2.71184e-05	-1.60506	-0.90857	2.71217e-05	-1.60511	-0.908605
18664454	chr19:18664454:G:GC	6.48533e-10	-4.09779e-10	-0.900122	0.000136161	-4.09779e-10	-0.899999	0.000136187	-4.09779e-10	-0.900017
18665662	chr19:18665662:G:A	7.21829e-10	-4.09779e-10	-0.793046	0.000152181	-4.09779e-10	-0.788768	0.000152215	-4.09779e-10	-0.788748
18665898	chr19:18665898:C:T	8.2109e-11	-1.90992	-1.05687	1.75463e-05	-1.90041	-1.04859	1.75493e-05	-1.9004	-1.04863
18665936	chr19:18665936:C:T	4.31896e-10	-1.84894	0.542289	8.19597e-05	-1.90756	0.499952	8.19766e-05	-1.90755	0.499939
18666605	chr19:18666605:C:T	2.75903e-09	-4.09779e-10	0.547801	0.00060216	-4.09779e-10	0.586685	0.000602228	-4.09779e-10	0.586591
18666857	chr19:18666857:T:C	8.27738e-11	-1.75702	-1.2017	2.03606e-05	-1.60509	-1.19515	2.03651e-05	-1.60511	-1.19512
18667314	chr19:18667314:C:T	4.01629e-10	-1.86429	0.484988	7.69393e-05	-1.91437	0.443548	7.69549e-05	-1.91436	0.443534
18667429	chr19:18667429:C:T	7.18132e-10	-4.09779e-10	-0.798181	0.000150705	-4.09779e-10	-0.798511	0.000150734	-4.09779e-10	-0.798532
18668069	chr19:18668069:C:T	1.11676e-09	-4.09779e-10	-0.356651	0.00024278	-4.09779e-10	-0.321681	0.00024283	-4.09779e-10	-0.321682
18668630	chr19:18668630:G:C	5.56753e-10	-4.09779e-10	-1.05271	0.000116688	-4.09779e-10	-1.05434	0.00011671	-4.09779e-10	-1.05435
18668918	chr19:18668918:C:T	1.13238e-09	-4.09779e-10	-0.342754	0.000246326	-4.09779e-10	-0.307183	0.000246376	-4.09779e-10	-0.307184
18669639	chr19:18669639:C:T	3.36819e-10	-1.55529	-5.44374e-10	7.4268e-05	-1.50616	-5.44374e-10	7.42818e-05	-1.50618	-5.44374e-10
18669722	chr19:18669722:G:A	9.26134e-10	-4.09779e-10	-0.543816	0.000195892	-4.09779e-10	-0.536275	0.000195931	-4.09779e-10	-0.536284
18669828	chr19:18669828:G:A	4.50121e-10	-4.09779e-10	-1.26532	9.45955e-05	-4.09779e-10	-1.26423	9.46153e-05	-4.09779e-10	-1.26423
18669959	chr19:18669959:T:C	2.12009e-10	-1.63912	-0.379084	5.5657e-05	-1.40306	-0.391571	5.56612e-05	-1.40314	-0.391627
18670107	chr19:18670107:G:A	8.22431e-10	-0.740089	0.0775189	0.000133389	-1.00408	0.083513	0.000133406	-1.00402	0.0833729
18670146	chr19:18670146:G:A	1.16155e-10	-1.91149	-0.708418	2.4181e-05	-1.88394	-0.744328	2.41856e-05	-1.88395	-0.744332
18671103	chr19:18671103:T:C	1.52484e-10	-1.71362	-0.634152	4.04393e-05	-1.4767	-0.637331	4.04425e-05	-1.47678	-0.637384
18671217	chr19:18671217:G:A	1.49769e-10	-1.91061	-0.455124	3.22837e-05	-1.89423	-0.445048	3.22918e-05	-1.89422	-0.445014
18671237	chr19:18671237:T:C	3.28448e-10	-1.92406	0.343607	6.73709e-05	-1.90586	0.302231	6.7383e-05	-1.90587	0.302218
18671387	chr19:18671387:C:T	1.11961e-10	-1.81021	-0.846479	2.84628e-05	-1.59593	-0.869315	2.84657e-05	-1.59598	-0.86937
18671529	chr19:18671529:G:A	2.57536e-10	-1.82368	-5.44374e-10	5.89155e-05	-1.73773	-5.44374e-10	5.89269e-05	-1.73775	-5.44374e-10
18671567	chr19:18671567:A:G	1.08089e-10	-1.61237	-1.07952	2.80517e-05	-1.40606	-1.07373	2.80581e-05	-1.40608	-1.07368
18671876	chr19:18671876:G:A	1.1734e-10	-1.92113	-0.688633	2.46854e-05	-1.91536	-0.692262	2.46885e-05	-1.91536	-0.692349
18672532	chr19:18672532:C:T	6.55143e-11	-1.92422	-1.26835	1.43524e-05	-1.88218	-1.26774	1.43553e-05	-1.88219	-1.26774
18672580	chr19:18672580:C:T	1.21372e-10	-1.90989	-0.666088	2.6251e-05	-1.89232	-0.653816	2.62575e-05	-1.89231	-0.653786
18672616	chr19:18672616:C:T	6.34401e-10	0.202413	-1.12457	0.000232143	0.752239	-1.11872	0.000232173	0.752159	-1.11872
18672653	chr19:18672653:C:T	3.21457e-09	-4.09779e-10	0.700615	0.00068804	-4.09779e-10	0.720008	0.000688179	-4.09779e-10	0.720004
18672975	chr19:18672975:A:G	9.2744e-11	-1.60202	-1.24297	2.42123e-05	-1.38785	-1.23912	2.42172e-05	-1.38788	-1.2391
18673091	chr19:18673091:G:A	5.70964e-10	-4.09779e-10	-1.02751	0.00011888	-4.09779e-10	-1.03573	0.000118904	-4.09779e-10	-1.03573
18673258	chr19:18673258:C:G	1.1969e-09	-4.09779e-10	-0.287346	0.000260117	-4.09779e-10	-0.252705	0.00026017	-4.09779e-10	-0.25271
18674894	chr19:18674894:A:C	4.49087e-10	-4.09779e-10	-1.26762	9.47448e-05	-4.09779e-10	-1.26265	9.47643e-05	-4.09779e-10	-1.26265
18675005	chr19:18675005:C:T	3.32671e-09	0.734906	-5.44374e-10	0.000630881	0.633279	-5.44374e-10	0.000631036	0.633318	-5.44374e-10
18675470	chr19:18675470:C:T	8.89104e-11	-1.90666	-0.980549	1.91959e-05	-1.88879	-0.970348	1.92002e-05	-1.88878	-0.970344
18675869	chr19:18675869:C:G	5.58373e-10	-4.09779e-10	-1.04981	0.000118643	-4.09779e-10	-1.03772	0.000118667	-4.09779e-10	-1.03772
18675932	chr19:18675932:G:A	6.56626e-10	-4.09779e-10	-0.887719	0.000152075	-4.09779e-10	-0.789466	0.000152101	-4.09779e-10	-0.789499
18675974	chr19:18675974:A:G	8.20525e-11	-1.74982	-1.21766	2.01042e-05	-1.59123	-1.22168	2.01075e-05	-1.59124	-1.22171
18676050	chr19:18676050:G:C	8.20762e-11	-1.80162	-1.16556	1.90232e-05	-1.7009	-1.16727	1.90266e-05	-1.7009	-1.16731
18676562	chr19:18676562:A:G	8.93138e-11	-1.61431	-1.26837	2.30451e-05	-1.40776	-1.26863	2.30492e-05	-1.40778	-1.26863
18677168	chr19:18677168:T:C	7.71137e-11	-1.78112	-1.24844	1.87362e-05	-1.6328	-1.25058	1.87394e-05	-1.63282	-1.2506
18677171	chr19:18677171:G:A	9.16275e-11	-1.61631	-1.24079	2.41001e-05	-1.39116	-1.24046	2.41044e-05	-1.39117	-1.24049
18677201	chr19:18677201:G:A	1.25027e-10	-1.78407	-0.762238	3.06718e-05	-1.64583	-0.744662	3.0677e-05	-1.64587	-0.744658
18677398	chr19:18677398:A:G	7.93969e-11	-1.76895	-1.23142	1.92522e-05	-1.62145	-1.23477	1.92554e-05	-1.62146	-1.23479
18677614	chr19:18677614:G:A	4.52643e-10	-4.09779e-10	-1.25973	9.50949e-05	-4.09779e-10	-1.25896	9.51144e-05	-4.09779e-10	-1.25896
18678255	chr19:18678255:A:G	4.72127e-10	-4.09779e-10	-1.21759	9.89426e-05	-4.09779e-10	-1.2193	9.89624e-05	-4.09779e-10	-1.21931
18678401	chr19:18678401:C:G	2.75088e-10	-1.92269	0.164952	5.68372e-05	-1.89978	0.126131	5.68473e-05	-1.89979	0.126117
18678782	chr19:18678782:C:T	8.54491e-11	-1.72518	-1.20174	2.16416e-05	-1.53904	-1.20018	2.16446e-05	-1.5391	-1.20019
18679476	chr19:18679476:G:A	2.36618e-10	-1.90839	-5.44374e-10	4.89259e-05	-1.92353	-5.44374e-10	4.89361e-05	-1.92353	-5.44374e-10
18679699	chr19:18679699:C:T	5.78933e-10	-1.01365	-5.44374e-10	0.000148575	-0.812751	-5.44374e-10	0.000148602	-0.812771	-5.44374e-10
18679872	chr19:18679872:G:A	4.51064e-10	-4.09779e-10	-1.26323	9.46879e-05	-4.09779e-10	-1.26325	9.47074e-05	-4.09779e-10	-1.26325
18679996	chr19:18679996:T:C	4.52713e-10	-4.09779e-10	-1.25958	9.49212e-05	-4.09779e-10	-1.26079	9.49411e-05	-4.09779e-10	-1.26079
18680444	chr19:18680444:A:G	2.508e-10	-1.85018	-5.44374e-10	5.50351e-05	-1.80587	-5.44374e-10	5.50463e-05	-1.80587	-5.44374e-10
18680908	chr19:18680908:T:A	9.03021e-11	-1.6171	-1.25457	2.31499e-05	-1.41569	-1.25615	2.31538e-05	-1.41572	-1.25617
18680947	chr19:18680947:T:C	3.51633e-10	-1.51225	-5.44374e-10	7.60907e-05	-1.48191	-5.44374e-10	7.61048e-05	-1.48193	-5.44374e-10
18681283	chr19:18681283:C:T	2.49361e-10	-1.85593	-5.44374e-10	5.10653e-05	-1.88073	-5.44374e-10	5.1076e-05	-1.88073	-5.44374e-10
18681556	chr19:18681556:T:G	5.61973e-10	-4.09779e-10	-1.04338	0.000120581	-4.09779e-10	-1.02152	0.00012061	-4.09779e-10	-1.02149
18681944	chr19:18681944:G:A	2.43774e-10	-1.87859	-5.44374e-10	5.60623e-05	-1.78737	-5.44374e-10	5.60722e-05	-1.78741	-5.44374e-10
18682411	chr19:18682411:G:C	7.04683e-09	-4.09779e-10	1.4855	0.00151651	-4.09779e-10	1.51033	0.00151674	-4.09779e-10	1.51027
18682479	chr19:18682479:A:T	5.97938e-10	-4.09779e-10	-0.981347	0.000130074	-4.09779e-10	-0.945736	0.000130107	-4.09779e-10	-0.945691
18683062	chr19:18683062:T:A	4.49027e-10	-4.09779e-10	-1.26775	9.41818e-05	-4.09779e-10	-1.26861	9.42013e-05	-4.09779e-10	-1.26861
18683237	chr19:18683237:G:T	4.49079e-10	-4.09779e-10	-1.26764	9.4233e-05	-4.09779e-10	-1.26807	9.42526e-05	-4.09779e-10	-1.26807
18684614	chr19:18684614:A:G	1.99989e-09	-4.09779e-10	0.226013	0.000435656	-4.09779e-10	0.263014	0.000435756	-4.09779e-10	0.263037
18684678	chr19:18684678:CT:C	7.46357e-11	-1.90663	-1.15559	1.64674e-05	-1.85777	-1.15469	1.64702e-05	-1.85779	-1.15471
18684768	chr19:18684768:T:G	9.8378e-11	-1.66728	-1.11873	2.65454e-05	-1.40828	-1.1267	2.65489e-05	-1.40829	-1.12676
18685146	chr19:18685146:G:C	2.43251e-10	-1.88074	-5.44374e-10	5.43161e-05	-1.81902	-5.44374e-10	5.43264e-05	-1.81904	-5.44374e-10
18685276	chr19:18685276:G:A	5.79616e-10	-4.09779e-10	-1.01247	0.000124484	-4.09779e-10	-0.989664	0.000124513	-4.09779e-10	-0.989632
18685845	chr19:18685845:G:A	8.85021e-11	-1.89966	-0.992145	1.83681e-05	-1.9168	-0.986426	1.83707e-05	-1.9168	-0.986486
18687177	chr19:18687177:G:C	2.39015e-10	-1.89831	-5.44374e-10	4.99401e-05	-1.90301	-5.44374e-10	4.99501e-05	-1.90302	-5.44374e-10
18687406	chr19:18687406:T:C	2.44479e-10	-1.87571	-5.44374e-10	5.61568e-05	-1.78569	-5.44374e-10	5.61667e-05	-1.78572	-5.44374e-10
18688225	chr19:18688225:G:A	2.08541e-10	-0.983929	-1.05077	3.05286e-05	-1.3508	-1.04437	3.05373e-05	-1.35075	-1.04435
18688541	chr19:18688541:C:T	4.49749e-10	-4.09779e-10	-1.26614	9.43544e-05	-4.09779e-10	-1.26678	9.4374e-05	-4.09779e-10	-1.26678
18688578	chr19:18688578:G:A	1.2211e-10	-1.3627	-1.20721	3.69023e-05	-0.993747	-1.21182	3.69076e-05	-0.993773	-1.21186
18689039	chr19:18689039:G:A	2.42042e-10	-1.88572	-5.44374e-10	5.54122e-05	-1.79904	-5.44374e-10	5.5422e-05	-1.79907	-5.44374e-10
18689783	chr19:18689783:A:C	7.19301e-11	-1.9016	-1.19754	1.61251e-05	-1.84251	-1.19095	1.6128e-05	-1.84254	-1.19095
18690049	chr19:18690049:G:A	9.96094e-11	-1.77576	-0.997818	2.49333e-05	-1.62036	-0.977271	2.49362e-05	-1.62041	-0.977311
18690632	chr19:18690632:G:T	4.62196e-10	-4.09779e-10	-1.23884	9.69415e-05	-4.09779e-10	-1.23973	9.69613e-05	-4.09779e-10	-1.23973
18690752	chr19:18690752:G:A	5.48302e-10	-4.09779e-10	-1.06801	0.000116329	-4.09779e-10	-1.05741	0.000116353	-4.09779e-10	-1.05742
18691003	chr19:18691003:A:G	1.26507e-10	-1.32375	-1.21078	3.90829e-05	-0.93286	-1.21529	3.90885e-05	-0.932885	-1.21533
18691237	chr19:18691237:C:T	5.68837e-10	-4.09779e-10	-1.03124	0.000122058	-4.09779e-10	-1.00934	0.000122087	-4.09779e-10	-1.00931
18691259	chr19:18691259:T:C	1.16001e-10	-1.80819	-0.813041	2.88762e-05	-1.66413	-0.786687	2.88794e-05	-1.66418	-0.786738
18691631	chr19:18691631:T:C	4.63755e-10	-4.09779e-10	-1.23548	9.72175e-05	-4.09779e-10	-1.23689	9.72373e-05	-4.09779e-10	-1.23689
18691942	chr19:18691942:G:A	7.18867e-11	-1.87967	-1.22007	1.63676e-05	-1.80384	-1.2147	1.63704e-05	-1.80386	-1.21471
18691960	chr19:18691960:G:A	7.44869e-11	-1.92001	-1.1442	1.56832e-05	-1.92131	-1.13994	1.56859e-05	-1.92131	-1.13998
18692073	chr19:18692073:C:A	6.90982e-11	-1.91015	-1.22916	1.53176e-05	-1.86054	-1.2243	1.53204e-05	-1.86056	-1.2243
18692362	chr19:18692362:T:G	1.1587e-10	-1.41081	-1.21156	3.50207e-05	-1.04224	-1.21565	3.50257e-05	-1.04227	-1.21569
18692590	chr19:18692590:A:C	1.22883e-10	-1.81514	-0.748464	3.05489e-05	-1.67546	-0.719045	3.05522e-05	-1.67551	-0.7191
18692803	chr19:18692803:C:T	2.4341e-10	-1.88009	-5.44374e-10	5.36659e-05	-1.83106	-5.44374e-10	5.36767e-05	-1.83107	-5.44374e-10
18692972	chr19:18692972:G:A	5.85503e-10	-4.09779e-10	-1.00236	0.000124067	-4.09779e-10	-0.993015	0.000124094	-4.09779e-10	-0.993004
18693187	chr19:18693187:G:A	8.92438e-09	-1.90434	3.62605	0.00196455	-1.91581	3.68499	0.00196481	-1.9158	3.68491
18694401	chr19:18694401:A:G	2.71063e-09	0.530104	-5.44374e-10	0.00109518	1.18484	-5.44374e-10	0.0010953	1.18474	-5.44374e-10
18694522	chr19:18694522:T:C	4.856e-10	-4.09779e-10	-1.18945	0.000101897	-4.09779e-10	-1.18988	0.000101917	-4.09779e-10	-1.18988
18694762	chr19:18694762:G:C	7.39842e-10	-4.09779e-10	-0.768398	0.000160056	-4.09779e-10	-0.738315	0.000160096	-4.09779e-10	-0.73827
18694898	chr19:18694898:T:G	7.98935e-10	-1.58945	0.897895	0.000163736	-1.66754	0.951955	0.000163751	-1.66759	0.951895
18695296	chr19:18695296:C:T	6.83401e-10	-4.09779e-10	-0.847753	0.000147819	-4.09779e-10	-0.817852	0.000147857	-4.09779e-10	-0.817802
18695375	chr19:18695375:G:A	6.96371e-10	-4.09779e-10	-0.828952	0.000150782	-4.09779e-10	-0.798001	0.000150821	-4.09779e-10	-0.797951
18695492	chr19:18695492:G:A	7.2311e-11	-1.91633	-1.17752	1.52787e-05	-1.9163	-1.17108	1.52821e-05	-1.9163	-1.17106
18695723	chr19:18695723:G:A	1.05527e-09	-4.09779e-10	-0.413286	0.000266608	-4.09779e-10	-0.228058	0.000266646	-4.09779e-10	-0.228123
18695821	chr19:18695821:C:T	1.02329e-10	-1.58245	-1.16419	3.4707e-05	-1.10704	-1.15985	3.47086e-05	-1.10719	-1.15987
18695858	chr19:18695858:T:C	5.30248e-09	-1.81746	3.01855	0.00171174	-1.44439	3.07582	0.00171151	-1.44446	3.07554
18695916	chr19:18695916:C:T	9.12757e-10	-4.09779e-10	-0.558365	0.000195273	-4.09779e-10	-0.539437	0.000195306	-4.09779e-10	-0.539476
18697671	chr19:18697671:C:T	4.93956e-10	-4.09779e-10	-1.17239	0.000105007	-4.09779e-10	-1.15981	0.000105028	-4.09779e-10	-1.15982
18698144	chr19:18698144:C:T	2.15674e-10	-1.92425	-0.0768207	4.71304e-05	-1.92088	-0.0400386	4.71398e-05	-1.92088	-0.0400501
18698207	chr19:18698207:G:A	8.36075e-10	-4.09779e-10	-0.646116	0.000179598	-4.09779e-10	-0.623118	0.000179639	-4.09779e-10	-0.623095
18698645	chr19:18698645:C:T	5.8746e-10	-4.09779e-10	-0.999026	0.00012592	-4.09779e-10	-0.978188	0.000125945	-4.09779e-10	-0.9782
18698901	chr19:18698901:G:A	8.40643e-10	-1.80715	1.16648	0.000180031	-1.85287	1.23216	0.000180054	-1.85286	1.23207
18698937	chr19:18698937:C:T	5.50818e-10	-4.09779e-10	-1.06343	0.000116167	-4.09779e-10	-1.05881	0.000116189	-4.09779e-10	-1.05882
18699273	chr19:18699273:C:T	2.23973e-09	-4.09779e-10	0.339278	0.000541011	-4.09779e-10	0.479601	0.000541084	-4.09779e-10	0.479529
18699372	chr19:18699372:G:A	1.40484e-09	-4.09779e-10	-0.127157	0.000299893	-4.09779e-10	-0.110411	0.000299945	-4.09779e-10	-0.110445
18699985	chr19:18699985:A:T	7.96431e-11	-1.84304	-1.15424	1.68232e-05	-1.84333	-1.14775	1.68267e-05	-1.84333	-1.14774
18700066	chr19:18700066:G:A	8.0188e-11	-1.84074	-1.14972	1.69373e-05	-1.84118	-1.14314	1.69409e-05	-1.84119	-1.14313
18700238	chr19:18700238:C:T	8.27777e-11	-1.74559	-1.21308	1.668e-05	-1.78604	-1.21359	1.66826e-05	-1.78607	-1.21361
18700259	chr19:18700259:A:C	5.37095e-10	-4.09779e-10	-1.08866	0.000113189	-4.09779e-10	-1.08478	0.000113211	-4.09779e-10	-1.08479
18700302	chr19:18700302:T:C	7.85813e-11	-1.85891	-1.15179	1.65974e-05	-1.8593	-1.14529	1.66009e-05	-1.8593	-1.14528
18700665	chr19:18700665:G:A	2.57344e-10	-1.82442	-5.44374e-10	5.94309e-05	-1.72902	-5.44374e-10	5.94422e-05	-1.72904	-5.44374e-10
18700705	chr19:18700705:C:T	4.49049e-10	-4.09779e-10	-1.2677	9.43902e-05	-4.09779e-10	-1.2664	9.44097e-05	-4.09779e-10	-1.2664
18700930	chr19:18700930:C:T	9.7916e-11	-1.57779	-1.21294	3.36834e-05	-1.09692	-1.19991	3.36857e-05	-1.09707	-1.1999
18700995	chr19:18700995:T:C	8.31205e-10	-4.09779e-10	-0.651957	0.000171572	-4.09779e-10	-0.668833	0.000171609	-4.09779e-10	-0.668827
18701156	chr19:18701156:A:G	1.5141e-09	-1.70034	1.64808	0.000543389	-1.23274	1.71673	0.000543334	-1.23283	1.7165
18701571	chr19:18701571:T:G	1.31472e-09	-4.09779e-10	-0.193457	0.0003471	-4.09779e-10	0.0357734	0.000347145	-4.09779e-10	0.0356978
18701662	chr19:18701662:A:G	7.90516e-11	-1.8518	-1.15293	1.67116e-05	-1.85135	-1.14639	1.67151e-05	-1.85136	-1.14638
18701806	chr19:18701806:C:T	4.64953e-10	-1.70584	0.472941	0.000114536	-1.54525	0.472306	0.000114553	-1.5453	0.472301
18701946	chr19:18701946:G:A	1.02994e-10	-1.5331	-1.20707	3.66515e-05	-1.02055	-1.19184	3.66538e-05	-1.0207	-1.19183
18702164	chr19:18702164:T:G	6.75696e-10	-4.09779e-10	-0.859091	0.0001437	-4.09779e-10	-0.846108	0.000143727	-4.09779e-10	-0.846129
18702435	chr19:18702435:A:G	3.59861e-10	-1.33192	-0.157202	5.79739e-05	-1.59462	-0.159221	5.79892e-05	-1.59464	-0.159146
18702977	chr19:18702977:C:T	4.43138e-10	-1.91592	0.634967	0.000102019	-1.87064	0.681959	0.000102039	-1.87066	0.681978
18703203	chr19:18703203:G:A	2.35258e-10	-1.91415	-5.44374e-10	4.91378e-05	-1.91921	-5.44374e-10	4.91477e-05	-1.91921	-5.44374e-10
18703240	chr19:18703240:A:G	9.24442e-11	-1.58028	-1.26795	1.84619e-05	-1.63022	-1.26791	1.84647e-05	-1.63027	-1.26791
18703367	chr19:18703367:T:C	6.25751e-10	-4.09779e-10	-0.935881	0.000132563	-4.09779e-10	-0.926779	0.000132587	-4.09779e-10	-0.926805
18703520	chr19:18703520:A:G	2.63031e-10	-1.10669	-0.69587	0.00011278	-0.407244	-0.681158	0.00011278	-0.407363	-0.681246
18703611	chr19:18703611:C:T	2.32881e-10	-1.92431	-5.44374e-10	4.9268e-05	-1.91656	-5.44374e-10	4.92779e-05	-1.91657	-5.44374e-10
18703715	chr19:18703715:G:A	7.55147e-10	-4.09779e-10	-0.747922	0.000156584	-4.09779e-10	-0.760245	0.000156613	-4.09779e-10	-0.760264
18703805	chr19:18703805:C:G	6.26556e-10	-4.09779e-10	-0.934596	0.00013274	-4.09779e-10	-0.925444	0.000132765	-4.09779e-10	-0.925467
18703947	chr19:18703947:T:G	7.80733e-10	-4.09779e-10	-0.714602	0.000161131	-4.09779e-10	-0.731617	0.000161166	-4.09779e-10	-0.731612
18704057	chr19:18704057:T:G	6.25334e-10	-4.09779e-10	-0.936549	0.000133257	-4.09779e-10	-0.921559	0.000133288	-4.09779e-10	-0.921535
18704167	chr19:18704167:C:T	2.57656e-10	-1.89991	0.0766953	6.08697e-05	-1.85199	0.146891	6.08817e-05	-1.85198	0.146869
18704315	chr19:18704315:C:G	1.95001e-09	-4.09779e-10	0.200756	0.00042306	-4.09779e-10	0.233675	0.000423107	-4.09779e-10	0.23358
18704339	chr19:18704339:T:G	5.76715e-10	-4.09779e-10	-1.01749	0.000123843	-4.09779e-10	-0.994825	0.000123873	-4.09779e-10	-0.994791
18704406	chr19:18704406:G:T	2.35293e-10	-1.914	-5.44374e-10	4.94827e-05	-1.91222	-5.44374e-10	4.9493e-05	-1.91221	-5.44374e-10
18704435	chr19:18704435:G:C	2.63828e-10	-1.87739	0.0778586	6.3149e-05	-1.81602	0.147681	6.31616e-05	-1.81601	0.147661
18704597	chr19:18704597:A:T	1.51145e-08	-4.09779e-10	2.24858	0.00509499	-4.09779e-10	2.72218	0.00509514	-4.09779e-10	2.722
18704648	chr19:18704648:G:A	5.89378e-10	-4.09779e-10	-0.995766	0.000124419	-4.09779e-10	-0.990186	0.000124442	-4.09779e-10	-0.990208
18705092	chr19:18705092:C:T	5.60401e-10	-4.09779e-10	-1.04618	0.000118141	-4.09779e-10	-1.04196	0.000118164	-4.09779e-10	-1.04197
18705220	chr19:18705220:C:T	1.07333e-09	-4.09779e-10	-0.396313	0.000223989	-4.09779e-10	-0.402242	0.000224029	-4.09779e-10	-0.40227
18705559	chr19:18705559:T:C	3.41478e-09	0.761033	-5.44374e-10	0.00141043	1.43781	-5.44374e-10	0.00141058	1.43771	-5.44374e-10
18705611	chr19:18705611:G:A	6.13853e-09	-4.09779e-10	1.34751	0.00135906	-4.09779e-10	1.40071	0.00135934	-4.09779e-10	1.40071
18706394	chr19:18706394:T:TG	4.80312e-10	-4.09779e-10	-1.2004	0.000101614	-4.09779e-10	-1.19265	0.000101634	-4.09779e-10	-1.19266
18706487	chr19:18706487:G:A	1.52894e-08	-4.09779e-10	2.26008	0.00516217	-4.09779e-10	2.73527	0.00516231	-4.09779e-10	2.7351
18706832	chr19:18706832:T:G	4.99003e-10	0.0978361	-1.26006	5.74795e-05	-0.503997	-1.25841	5.74968e-05	-0.503908	-1.25841
18707369	chr19:18707369:C:T	1.25419e-09	-4.09779e-10	-0.240591	0.000257677	-4.09779e-10	-0.262131	0.000257732	-4.09779e-10	-0.262125
18707525	chr19:18707525:A:G	7.59433e-11	-1.78864	-1.25621	1.54385e-05	-1.82093	-1.25605	1.54411e-05	-1.82095	-1.25606
18707717	chr19:18707717:G:A	6.87371e-11	-1.87874	-1.2658	1.3993e-05	-1.91063	-1.26465	1.3996e-05	-1.91063	-1.26465
18707923	chr19:18707923:C:G	5.61049e-10	-4.09779e-10	-1.04503	0.000118293	-4.09779e-10	-1.04067	0.000118316	-4.09779e-10	-1.04068
18708134	chr19:18708134:G:A	2.37142e-10	-1.90617	-5.44374e-10	4.889e-05	-1.92427	-5.44374e-10	4.89001e-05	-1.92427	-5.44374e-10
18708250	chr19:18708250:T:A	1.01049e-09	-0.261463	-0.195184	0.000654567	0.766365	-0.0962295	0.000654543	0.766082	-0.0961903
18708425	chr19:18708425:G:A	1.89758e-08	-4.09779e-10	2.47608	0.0065004	-4.09779e-10	2.96578	0.00650056	-4.09779e-10	2.9656
18708671	chr19:18708671:G:A	5.39913e-10	-4.09779e-10	-1.08343	0.00011455	-4.09779e-10	-1.07282	0.000114573	-4.09779e-10	-1.07283
18709066	chr19:18709066:A:G	7.55287e-11	-1.88048	-1.16984	1.70997e-05	-1.81589	-1.15888	1.71037e-05	-1.81588	-1.15888
18709144	chr19:18709144:C:T	2.34202e-10	-1.91865	-5.44374e-10	4.89624e-05	-1.92279	-5.44374e-10	4.89724e-05	-1.92279	-5.44374e-10
18709174	chr19:18709174:C:T	1.76941e-10	-1.19987	-0.999153	7.14535e-05	-0.572884	-0.971907	7.14566e-05	-0.573061	-0.971894
18709354	chr19:18709354:C:T	2.38852e-10	-1.89899	-5.44374e-10	5.05102e-05	-1.89166	-5.44374e-10	5.05206e-05	-1.89166	-5.44374e-10
18709515	chr19:18709515:G:C	6.79429e-11	-1.91851	-1.23766	1.51091e-05	-1.86771	-1.23083	1.51121e-05	-1.86773	-1.23082
18709780	chr19:18709780:C:T	6.46967e-10	-4.09779e-10	-0.902539	0.000136865	-4.09779e-10	-0.894843	0.000136891	-4.09779e-10	-0.894861
18709783	chr19:18709783:C:T	9.99194e-10	-4.09779e-10	-0.467886	0.000220146	-4.09779e-10	-0.419547	0.000220206	-4.09779e-10	-0.419483
18710001	chr19:18710001:T:C	7.66292e-10	-4.09779e-10	-0.733271	0.000160859	-4.09779e-10	-0.733307	0.000160892	-4.09779e-10	-0.733314
18710214	chr19:18710214:T:C	2.31201e-10	-0.989852	-0.941696	0.000101804	-0.261102	-0.929682	0.000101807	-0.26122	-0.929748
18710354	chr19:18710354:C:T	1.00833e-09	-4.09779e-10	-0.45878	0.00022231	-4.09779e-10	-0.409766	0.00022237	-4.09779e-10	-0.409702
18710960	chr19:18710960:C:T	6.71772e-11	-1.90143	-1.26607	1.38389e-05	-1.92139	-1.26496	1.38418e-05	-1.92139	-1.26496
18711066	chr19:18711066:A:G	1.88423e-09	-4.09779e-10	0.166441	0.000455231	-4.09779e-10	0.306967	0.000455295	-4.09779e-10	0.3069
18711141	chr19:18711141:C:A	1.39702e-10	-1.23853	-1.1968	3.68532e-05	-1.00735	-1.19955	3.68599e-05	-1.00735	-1.19957
18711194	chr19:18711194:G:A	9.28378e-10	-4.09779e-10	-0.541395	0.000222525	-4.09779e-10	-0.408799	0.000222561	-4.09779e-10	-0.408844
18711221	chr19:18711221:T:C	9.17399e-10	-1.92428	1.37099	0.000206845	-1.90481	1.42294	0.000206892	-1.90482	1.42297
18711321	chr19:18711321:C:T	4.89867e-10	-4.09779e-10	-1.1807	0.000103175	-4.09779e-10	-1.17741	0.000103195	-4.09779e-10	-1.17743
18711497	chr19:18711497:A:G	2.32933e-10	-1.92408	-5.44374e-10	4.9379e-05	-1.91431	-5.44374e-10	4.93889e-05	-1.91432	-5.44374e-10
18711629	chr19:18711629:C:G	1.66876e-09	-4.09779e-10	0.0450043	0.000452652	-4.09779e-10	0.301286	0.00045271	-4.09779e-10	0.301206
18712221	chr19:18712221:G:C	3.9354e-10	-0.996152	-0.4035	0.000160811	-0.39405	-0.339558	0.000160831	-0.394143	-0.339548
18712239	chr19:18712239:C:T	2.21515e-09	-0.850849	1.17909	0.000675955	-0.561047	1.26334	0.000676037	-0.561138	1.26334
18712294	chr19:18712294:C:T	8.76025e-10	-4.09779e-10	-0.59944	0.000179102	-4.09779e-10	-0.625883	0.000179141	-4.09779e-10	-0.625874
18712310	chr19:18712310:G:A	4.80258e-10	-4.09779e-10	-1.20051	0.000101178	-4.09779e-10	-1.19696	0.000101197	-4.09779e-10	-1.19697
18712855	chr19:18712855:G:A	7.15143e-10	-4.09779e-10	-0.802352	0.000147197	-4.09779e-10	-0.822067	0.000147229	-4.09779e-10	-0.822057
18713719	chr19:18713719:T:TA	7.58463e-10	-4.09779e-10	-0.743541	0.000155825	-4.09779e-10	-0.765103	0.000155859	-4.09779e-10	-0.765094
18713899	chr19:18713899:T:C	6.71824e-11	-1.90179	-1.26564	1.38418e-05	-1.92169	-1.26446	1.38448e-05	-1.92168	-1.26445
18714036	chr19:18714036:G:A	2.7024e-08	-4.09779e-10	2.82965	0.009455	-4.09779e-10	3.34046	0.00945514	-4.09779e-10	3.34027
18714060	chr19:18714060:A:G	1.93451e-10	-1.06979	-1.04002	8.30028e-05	-0.365861	-1.0291	8.30055e-05	-0.365975	-1.02916
18714293	chr19:18714293:G:A	5.14157e-10	-4.09779e-10	-1.13231	0.000109057	-4.09779e-10	-1.12197	0.000109079	-4.09779e-10	-1.12197
18714910	chr19:18714910:C:A	6.85391e-11	-1.91389	-1.23354	1.54017e-05	-1.85274	-1.22662	1.54047e-05	-1.85276	-1.22661
18715242	chr19:18715242:A:G	2.06432e-10	-1.02946	-1.01541	8.96622e-05	-0.313542	-1.00425	8.9665e-05	-0.313657	-1.00431
18715747	chr19:18715747:G:T	2.33045e-10	-1.9236	-5.44374e-10	4.98038e-05	-1.90575	-5.44374e-10	4.98138e-05	-1.90575	-5.44374e-10
18715767	chr19:18715767:A:G	2.36815e-08	-4.09779e-10	2.69761	0.00821594	-4.09779e-10	3.19999	0.00821608	-4.09779e-10	3.1998
18715849	chr19:18715849:G:C	2.91668e-10	-1.85736	0.158144	7.01671e-05	-1.78776	0.224804	7.01812e-05	-1.78775	0.224782
18716019	chr19:18716019:G:A	5.61049e-10	-4.09779e-10	-1.04503	0.000118293	-4.09779e-10	-1.04067	0.000118316	-4.09779e-10	-1.04068
18716165	chr19:18716165:C:T	6.97105e-10	-1.17212	0.344219	0.000336252	-0.446484	0.450507	0.000336286	-0.446607	0.450525
18716559	chr19:18716559:A:G	6.44138e-10	-4.09779e-10	-0.906922	0.00013596	-4.09779e-10	-0.901479	0.000135984	-4.09779e-10	-0.901508
18716643	chr19:18716643:G:A	6.81074e-11	-1.92185	-1.23189	1.5028e-05	-1.87895	-1.22498	1.5031e-05	-1.87897	-1.22497
18717736	chr19:18717736:G:A	1.84369e-10	-1.21592	-0.941974	7.40638e-05	-0.597077	-0.911834	7.40675e-05	-0.597251	-0.911818
18717961	chr19:18717961:G:A	4.6677e-10	-4.09779e-10	-1.229	9.80241e-05	-4.09779e-10	-1.22863	9.80436e-05	-4.09779e-10	-1.22863
18717985	chr19:18717985:A:G	3.56672e-10	-1.92392	0.425906	7.9443e-05	-1.90762	0.46882	7.946e-05	-1.90763	0.46884
18718167	chr19:18718167:C:T	6.22458e-10	-4.09779e-10	-0.941159	0.000131615	-4.09779e-10	-0.933956	0.000131639	-4.09779e-10	-0.933983
18718675	chr19:18718675:C:G	2.34347e-10	-1.91803	-5.44374e-10	4.90131e-05	-1.92175	-5.44374e-10	4.9023e-05	-1.92175	-5.44374e-10
18718719	chr19:18718719:C:T	3.26685e-10	-1.05744	-0.528401	0.000139768	-0.394126	-0.479727	0.000139772	-0.394314	-0.479716
18718923	chr19:18718923:G:A	2.36622e-10	-0.646337	-1.26203	0.000109298	0.143946	-1.2637	0.000109309	0.143849	-1.26371
18719119	chr19:18719119:T:A	8.45487e-11	-1.89831	-1.0392	1.71237e-05	-1.9204	-1.05298	1.71267e-05	-1.92039	-1.05301
18719167	chr19:18719167:T:G	6.75789e-11	-1.90065	-1.26089	1.38759e-05	-1.92117	-1.26251	1.38787e-05	-1.92117	-1.26252
18719235	chr19:18719235:G:A	4.72155e-10	-4.09779e-10	-1.21753	9.96483e-05	-4.09779e-10	-1.21219	9.96679e-05	-4.09779e-10	-1.2122
18719444	chr19:18719444:C:T	7.8061e-10	-4.09779e-10	-0.714758	0.000160406	-4.09779e-10	-0.736133	0.00016044	-4.09779e-10	-0.736123
18719894	chr19:18719894:A:G	1.79096e-10	-0.989673	-1.19724	7.58503e-05	-0.281195	-1.20388	7.58583e-05	-0.281318	-1.20386
18720375	chr19:18720375:A:G	5.57547e-10	-4.09779e-10	-1.05129	0.000117549	-4.09779e-10	-1.04699	0.000117572	-4.09779e-10	-1.047
18720530	chr19:18720530:T:G	2.00806e-09	-4.09779e-10	0.230092	0.000438673	-4.09779e-10	0.269917	0.000438763	-4.09779e-10	0.269914
18721375	chr19:18721375:G:A	2.36384e-10	-1.90937	-5.44374e-10	4.88897e-05	-1.92427	-5.44374e-10	4.88998e-05	-1.92427	-5.44374e-10
18721731	chr19:18721731:G:A	6.7919e-11	-1.8908	-1.26572	1.38811e-05	-1.91667	-1.26664	1.3884e-05	-1.91667	-1.26664
18722027	chr19:18722027:G:A	7.1255e-10	-4.09779e-10	-0.805985	0.000154518	-4.09779e-10	-0.773527	0.000154557	-4.09779e-10	-0.773484
18722127	chr19:18722127:T:C	2.24516e-10	-0.699825	-1.26106	0.000100896	0.0632024	-1.26295	0.000100906	0.06311	-1.26296
18722140	chr19:18722140:C:T	2.17977e-10	-1.13894	-0.851507	8.94575e-05	-0.504454	-0.815621	8.94602e-05	-0.504637	-0.815614
18722394	chr19:18722394:T:C	1.44183e-10	-1.20695	-1.1968	3.80322e-05	-0.975855	-1.19955	3.80392e-05	-0.975855	-1.19957
18723018	chr19:18723018:A:G	2.39798e-08	-4.09779e-10	2.71013	0.00795024	-4.09779e-10	3.16712	0.0079506	-4.09779e-10	3.16696
18723239	chr19:18723239:C:G	2.38369e-10	-1.90101	-5.44374e-10	4.97266e-05	-1.9073	-5.44374e-10	4.9737e-05	-1.9073	-5.44374e-10
18723314	chr19:18723314:C:T	2.51496e-10	-1.08004	-0.767363	0.000105139	-0.42913	-0.729421	0.000105142	-0.429318	-0.729415
18723328	chr19:18723328:C:T	2.33141e-10	-1.92319	-5.44374e-10	5.05295e-05	-1.89128	-5.44374e-10	5.05391e-05	-1.8913	-5.44374e-10
18723706	chr19:18723706:G:C	7.54778e-10	-4.09779e-10	-0.748411	0.000155052	-4.09779e-10	-0.770081	0.000155085	-4.09779e-10	-0.770071
18723914	chr19:18723914:C:T	7.54778e-10	-4.09779e-10	-0.748411	0.000155052	-4.09779e-10	-0.770081	0.000155085	-4.09779e-10	-0.770071
18723925	chr19:18723925:T:C	6.27597e-09	-4.09779e-10	1.36965	0.0017197	-4.09779e-10	1.63607	0.00171979	-4.09779e-10	1.63591
18724305	chr19:18724305:G:A	1.81621e-10	-1.17854	-0.994369	6.74404e-05	-0.6426	-0.959993	6.74411e-05	-0.642753	-0.960038
18724338	chr19:18724338:G:A	2.33745e-10	-1.9206	-5.44374e-10	4.91092e-05	-1.91979	-5.44374e-10	4.91191e-05	-1.9198	-5.44374e-10
18724418	chr19:18724418:T:C	2.77888e-10	-1.74762	-5.44374e-10	5.9657e-05	-1.72523	-5.44374e-10	5.96684e-05	-1.72524	-5.44374e-10
18724528	chr19:18724528:G:A	7.52334e-11	-1.80595	-1.24829	1.51956e-05	-1.84675	-1.24608	1.5199e-05	-1.84675	-1.24606
18725090	chr19:18725090:A:T	4.57426e-10	0.0171284	-1.26635	6.04794e-05	-0.444837	-1.2667	6.0498e-05	-0.444735	-1.2667
18725207	chr19:18725207:T:C	1.27284e-09	-4.09779e-10	-0.225825	0.000297298	-4.09779e-10	-0.119104	0.000297333	-4.09779e-10	-0.119194
18725302	chr19:18725302:C:T	3.60935e-10	-1.48614	-5.44374e-10	8.04988e-05	-1.4256	-5.44374e-10	8.05169e-05	-1.42558	-5.44374e-10
18725796	chr19:18725796:C:T	1.76285e-09	-4.09779e-10	0.0998549	0.000474014	-4.09779e-10	0.347399	0.000474071	-4.09779e-10	0.347312
18725924	chr19:18725924:T:C	1.01538e-09	-4.09779e-10	-0.451814	0.000209405	-4.09779e-10	-0.469566	0.00020945	-4.09779e-10	-0.469561
18725931	chr19:18725931:G:A	1.6082e-09	-1.71861	1.72665	0.000549487	-1.39151	1.88665	0.000549586	-1.39162	1.88674
18726550	chr19:18726550:T:C	2.34869e-10	-1.91581	-5.44374e-10	4.973e-05	-1.90723	-5.44374e-10	4.97402e-05	-1.90723	-5.44374e-10
18726653	chr19:18726653:C:T	2.36585e-10	-1.90853	-5.44374e-10	4.88918e-05	-1.92423	-5.44374e-10	4.89019e-05	-1.92423	-5.44374e-10
18726825	chr19:18726825:C:T	2.72168e-10	-1.76842	-5.44374e-10	6.3339e-05	-1.66534	-5.44374e-10	6.33509e-05	-1.66536	-5.44374e-10
18726933	chr19:18726933:A:G	2.43448e-09	-4.09779e-10	0.422654	0.000538247	-4.09779e-10	0.474479	0.00053835	-4.09779e-10	0.474465
18727013	chr19:18727013:G:A	1.46423e-10	-1.37586	-1.01247	5.02145e-05	-0.883143	-1.01439	5.02204e-05	-0.883227	-1.0144
18727183	chr19:18727183:A:G	1.8649e-10	-1.29902	-0.847435	6.75428e-05	-0.774191	-0.826886	6.75492e-05	-0.77427	-0.826919
18727248	chr19:18727248:TCAAA:T	1.41153e-10	-1.15926	-1.26573	2.52686e-05	-1.3189	-1.26538	2.52721e-05	-1.31896	-1.26539
18727412	chr19:18727412:T:A	6.38061e-09	-4.09779e-10	1.38618	0.00182086	-4.09779e-10	1.69323	0.00182105	-4.09779e-10	1.69312
18727423	chr19:18727423:T:C	1.16726e-09	-4.09779e-10	-0.312416	0.000254102	-4.09779e-10	-0.276101	0.000254152	-4.09779e-10	-0.276113
18728212	chr19:18728212:G:T	1.00458e-09	-4.09779e-10	-0.462515	0.000218108	-4.09779e-10	-0.428848	0.000218151	-4.09779e-10	-0.428858
18728383	chr19:18728383:A:G	1.00458e-09	-4.09779e-10	-0.462515	0.000218108	-4.09779e-10	-0.428848	0.000218151	-4.09779e-10	-0.428858
18728873	chr19:18728873:C:A	2.52527e-10	-1.84332	-5.44374e-10	5.77835e-05	-1.75714	-5.44374e-10	5.77957e-05	-1.75713	-5.44374e-10
18728916	chr19:18728916:G:C	8.69571e-11	-1.85726	-1.05216	1.91053e-05	-1.80138	-1.06249	1.91101e-05	-1.80137	-1.06246
18729370	chr19:18729370:G:A	2.40157e-10	-1.89354	-5.44374e-10	4.89687e-05	-1.92266	-5.44374e-10	4.8979e-05	-1.92265	-5.44374e-10
18729514	chr19:18729514:T:G	8.10675e-11	-1.82613	-1.15342	1.78509e-05	-1.75838	-1.1734	1.78549e-05	-1.75837	-1.1734
18729600	chr19:18729600:G:A	1.70831e-09	-4.09779e-10	0.0684235	0.000384094	-4.09779e-10	0.137049	0.000384207	-4.09779e-10	0.137136
18729648	chr19:18729648:A:G	7.54426e-11	-1.84876	-1.2027	1.65391e-05	-1.79072	-1.21739	1.65428e-05	-1.79071	-1.21739
18729766	chr19:18729766:A:G	6.02268e-10	-4.09779e-10	-0.974131	0.000126968	-4.09779e-10	-0.969905	0.000126993	-4.09779e-10	-0.969913
18729859	chr19:18729859:C:T	7.06524e-11	-1.84825	-1.26881	1.57327e-05	-1.79026	-1.26784	1.57361e-05	-1.79025	-1.26784
18730092	chr19:18730092:C:A	4.79304e-10	-4.09779e-10	-1.2025	0.000101744	-4.09779e-10	-1.19137	0.000101766	-4.09779e-10	-1.19137
18730481	chr19:18730481:C:T	1.65971e-09	-4.09779e-10	0.0395658	0.000372941	-4.09779e-10	0.107581	0.00037305	-4.09779e-10	0.107667
18730857	chr19:18730857:C:T	1.03146e-09	-4.09779e-10	-0.436103	0.000224188	-4.09779e-10	-0.401352	0.000224232	-4.09779e-10	-0.401362
18730858	chr19:18730858:G:A	4.64538e-10	-4.09779e-10	-1.23379	9.69223e-05	-4.09779e-10	-1.23993	9.6943e-05	-4.09779e-10	-1.23992
18731112	chr19:18731112:G:GACT	1.00458e-09	-4.09779e-10	-0.462515	0.000218108	-4.09779e-10	-0.428848	0.000218151	-4.09779e-10	-0.428858
18731119	chr19:18731119:G:A	7.14072e-10	-4.09779e-10	-0.80385	0.000150257	-4.09779e-10	-0.801489	0.000150287	-4.09779e-10	-0.801497
18731697	chr19:18731697:G:A	1.91802e-10	-1.37979	-0.738582	3.11025e-05	-1.63166	-0.744887	3.11103e-05	-1.63168	-0.744825
18731742	chr19:18731742:C:T	8.89572e-10	-4.09779e-10	-0.584094	0.000193365	-4.09779e-10	-0.549258	0.00019341	-4.09779e-10	-0.549231
18731783	chr19:18731783:C:T	5.11251e-09	-4.09779e-10	1.16461	0.00144059	-4.09779e-10	1.45897	0.00144074	-4.09779e-10	1.45887
18731930	chr19:18731930:G:A	1.58873e-08	-4.09779e-10	2.29844	0.00497096	-4.09779e-10	2.69753	0.00497128	-4.09779e-10	2.69739
18731940	chr19:18731940:C:T	9.34471e-10	-4.09779e-10	-0.534854	0.000212521	-4.09779e-10	-0.454795	0.000212559	-4.09779e-10	-0.454826
18732068	chr19:18732068:G:A	8.5966e-10	-0.618298	-5.44374e-10	0.000227198	-0.388015	-5.44374e-10	0.000227236	-0.388058	-5.44374e-10
18732284	chr19:18732284:G:A	8.78874e-10	-4.09779e-10	-0.596192	0.000189502	-4.09779e-10	-0.56944	0.000189543	-4.09779e-10	-0.56943
18732396	chr19:18732396:C:T	4.91688e-10	-4.09779e-10	-1.17699	0.000104096	-4.09779e-10	-1.16852	0.000104119	-4.09779e-10	-1.16851
18732498	chr19:18732498:T:C	1.28611e-08	-4.09779e-10	2.08713	0.00393679	-4.09779e-10	2.46428	0.00393706	-4.09779e-10	2.46415
18732526	chr19:18732526:A:T	1.38283e-08	-4.09779e-10	2.15964	0.00429299	-4.09779e-10	2.5509	0.00429329	-4.09779e-10	2.55076
18732812	chr19:18732812:C:T	8.7303e-11	-1.85447	-1.05098	1.90117e-05	-1.80522	-1.06357	1.90164e-05	-1.80521	-1.06354
18732942	chr19:18732942:T:C	3.35166e-10	-1.84115	0.280942	7.9127e-05	-1.78087	0.338087	7.9141e-05	-1.78086	0.338042
18733366	chr19:18733366:C:T	7.5546e-10	-0.999877	0.252369	0.000180534	-0.932073	0.314156	0.000180556	-0.932084	0.314082
18733554	chr19:18733554:G:A	1.59028e-10	-1.04514	-1.26061	3.54755e-05	-0.979292	-1.2657	3.54823e-05	-0.979307	-1.2657
18733923	chr19:18733923:A:G	5.84118e-10	-4.09779e-10	-1.00473	0.000124128	-4.09779e-10	-0.992524	0.000124154	-4.09779e-10	-0.992523
18734027	chr19:18734027:G:A	7.35194e-10	-4.09779e-10	-0.7747	0.000153927	-4.09779e-10	-0.77736	0.000153958	-4.09779e-10	-0.777365
18734051	chr19:18734051:A:G	4.52801e-09	-4.09779e-10	1.0432	0.00123347	-4.09779e-10	1.30375	0.00123361	-4.09779e-10	1.30365
18734056	chr19:18734056:C:T	8.49606e-10	-4.09779e-10	-0.630061	0.000176726	-4.09779e-10	-0.639239	0.000176762	-4.09779e-10	-0.63924
18734373	chr19:18734373:A:T	1.54508e-10	-1.07067	-1.26391	3.44342e-05	-1.00716	-1.26763	3.44408e-05	-1.00718	-1.26763
18734590	chr19:18734590:G:T	4.13986e-10	-1.0327	-0.316303	9.63835e-05	-0.968199	-0.277305	9.63971e-05	-0.96821	-0.277359
18734733	chr19:18734733:G:A	4.44954e-10	-0.976189	-0.300674	0.000103873	-0.909433	-0.261239	0.000103887	-0.909444	-0.261295
18734752	chr19:18734752:CCA:C	1.13664e-09	-4.09779e-10	-0.339006	0.000235848	-4.09779e-10	-0.35065	0.000235897	-4.09779e-10	-0.35065
18734975	chr19:18734975:T:C	4.44557e-10	-0.964298	-0.313458	0.000103557	-0.899312	-0.274406	0.000103571	-0.899323	-0.274462
18735295	chr19:18735295:G:A	1.7007e-10	-0.976543	-1.26208	3.79655e-05	-0.910486	-1.26668	3.79727e-05	-0.910501	-1.26668
18735405	chr19:18735405:C:G	2.36221e-10	-1.91007	-5.44374e-10	4.94477e-05	-1.91292	-5.44374e-10	4.94578e-05	-1.91292	-5.44374e-10
18735714	chr19:18735714:A:G	3.61056e-10	-1.4858	-5.44374e-10	6.66874e-05	-1.61382	-5.44374e-10	6.67034e-05	-1.61379	-5.44374e-10
18736055	chr19:18736055:T:C	3.32864e-10	-0.980086	-0.587015	7.59577e-05	-0.913283	-0.570379	7.59693e-05	-0.913295	-0.57042
18736356	chr19:18736356:A:G	2.01696e-09	-4.09779e-10	0.23451	0.000472457	-4.09779e-10	0.344108	0.000472537	-4.09779e-10	0.34407
18736506	chr19:18736506:CAG:C	2.17141e-09	-4.09779e-10	0.308296	0.000552088	-4.09779e-10	0.49987	0.000552172	-4.09779e-10	0.499814
18736548	chr19:18736548:C:T	1.88016e-10	-0.90877	-1.22954	4.29383e-05	-0.839862	-1.21421	4.29466e-05	-0.83988	-1.21421
18736617	chr19:18736617:G:A	8.38855e-10	-4.09779e-10	-0.642796	0.000189719	-4.09779e-10	-0.568296	0.000189753	-4.09779e-10	-0.568322
18736676	chr19:18736676:A:G	2.33384e-09	-4.09779e-10	0.380436	0.000549499	-4.09779e-10	0.495168	0.000549591	-4.09779e-10	0.495129
18736698	chr19:18736698:C:G	1.21354e-09	-4.09779e-10	-0.273537	0.000264595	-4.09779e-10	-0.235637	0.000264647	-4.09779e-10	-0.235649
18736746	chr19:18736746:A:G	3.56616e-10	-0.90468	-0.593495	8.17644e-05	-0.833771	-0.576225	8.17768e-05	-0.833785	-0.576266
18736765	chr19:18736765:C:G	2.33382e-10	-1.92216	-5.44374e-10	5.02954e-05	-1.89592	-5.44374e-10	5.03056e-05	-1.89593	-5.44374e-10
18736902	chr19:18736902:C:T	1.38132e-09	-4.09779e-10	-0.144037	0.000315663	-4.09779e-10	-0.059162	0.000315719	-4.09779e-10	-0.0591922
18736927	chr19:18736927:T:C	7.75493e-10	-0.946638	0.225303	0.000185268	-0.878111	0.286079	0.000185291	-0.878122	0.286005
18737029	chr19:18737029:T:C	8.31401e-10	-0.910391	0.258669	0.000198981	-0.840909	0.320281	0.000199005	-0.84092	0.320207
18737111	chr19:18737111:G:A	3.50489e-10	-0.937035	-0.578471	8.01181e-05	-0.868851	-0.561485	8.01303e-05	-0.868863	-0.561527
18737234	chr19:18737234:G:A	3.18771e-09	-4.09779e-10	0.692222	0.000881933	-4.09779e-10	0.968278	0.000882033	-4.09779e-10	0.968185
18737477	chr19:18737477:T:G	3.28002e-10	-0.980987	-0.600828	7.48685e-05	-0.913555	-0.58455	7.488e-05	-0.913567	-0.584592
18737970	chr19:18737970:T:C	1.13664e-09	-4.09779e-10	-0.339006	0.000235848	-4.09779e-10	-0.35065	0.000235897	-4.09779e-10	-0.35065
18737993	chr19:18737993:A:C	7.83526e-10	-4.09779e-10	-0.71103	0.000163753	-4.09779e-10	-0.715478	0.000163785	-4.09779e-10	-0.715492
18738019	chr19:18738019:G:A	6.99986e-10	-0.887714	0.0639403	0.0002128	-0.5699	0.116417	0.000212817	-0.570004	0.11639
18738402	chr19:18738402:A:G	3.54715e-10	-0.958914	-0.544606	8.11341e-05	-0.889943	-0.527792	8.11464e-05	-0.889955	-0.527835
18738658	chr19:18738658:T:C	7.96098e-10	-0.923885	0.228773	0.00019056	-0.853207	0.289337	0.000190584	-0.853218	0.289264
18738757	chr19:18738757:G:A	4.86316e-10	-4.09779e-10	-1.18798	0.000101629	-4.09779e-10	-1.19251	0.000101651	-4.09779e-10	-1.1925
18738763	chr19:18738763:A:G	7.39767e-10	-0.950896	0.182398	0.000176802	-0.880826	0.242019	0.000176824	-0.880837	0.241947
18739050	chr19:18739050:C:T	5.63307e-10	-4.09779e-10	-1.04101	0.000117132	-4.09779e-10	-1.05054	0.000117156	-4.09779e-10	-1.05054
18739151	chr19:18739151:G:A	6.96695e-10	-4.09779e-10	-0.828487	0.000146871	-4.09779e-10	-0.824282	0.0001469	-4.09779e-10	-0.824292
18739377	chr19:18739377:G:C	1.94991e-10	-0.839072	-1.26281	4.37089e-05	-0.769943	-1.26634	4.37171e-05	-0.769961	-1.26634
18739388	chr19:18739388:A:G	7.3568e-10	-4.09779e-10	-0.77404	0.000154846	-4.09779e-10	-0.77141	0.000154875	-4.09779e-10	-0.771425
18739535	chr19:18739535:C:G	1.7097e-10	-0.969633	-1.26371	3.86709e-05	-0.900825	-1.25792	3.86783e-05	-0.900844	-1.25792
18739576	chr19:18739576:T:C	4.81981e-09	-4.09779e-10	1.10566	0.00125627	-4.09779e-10	1.32206	0.00125641	-4.09779e-10	1.32197
18739714	chr19:18739714:G:A	3.92644e-09	-4.09779e-10	0.900654	0.00110035	-4.09779e-10	1.18955	0.00110048	-4.09779e-10	1.18945
18739898	chr19:18739898:A:T	1.32118e-10	-1.54173	-0.949414	4.30536e-05	-1.13247	-0.918917	4.30564e-05	-1.13261	-0.918926
18740177	chr19:18740177:C:G	6.97916e-10	-4.09779e-10	-0.826735	0.000147132	-4.09779e-10	-0.82251	0.000147161	-4.09779e-10	-0.82252
18740244	chr19:18740244:C:T	3.42289e-09	-4.09779e-10	0.763406	0.000947237	-4.09779e-10	1.03971	0.000947345	-4.09779e-10	1.03962
18740780	chr19:18740780:G:A	6.96718e-10	-4.09779e-10	-0.828454	0.000146878	-4.09779e-10	-0.824238	0.000146907	-4.09779e-10	-0.824248
18740961	chr19:18740961:C:T	7.95321e-10	-4.09779e-10	-0.696089	0.000179227	-4.09779e-10	-0.625186	0.000179259	-4.09779e-10	-0.625212
18741098	chr19:18741098:G:C	4.5487e-10	-4.09779e-10	-1.25482	9.59225e-05	-4.09779e-10	-1.2503	9.59421e-05	-4.09779e-10	-1.2503
18741824	chr19:18741824:G:A	1.03725e-10	-1.85727	-0.875821	2.10196e-05	-1.89024	-0.878147	2.1024e-05	-1.89023	-0.878154
18742037	chr19:18742037:A:G	2.14086e-10	-1.01856	-0.989897	4.86086e-05	-0.957312	-0.972726	4.86167e-05	-0.957325	-0.972752
18742327	chr19:18742327:G:A	2.33028e-10	-1.92368	-5.44374e-10	4.9479e-05	-1.91229	-5.44374e-10	4.94888e-05	-1.9123	-5.44374e-10
18742786	chr19:18742786:C:T	7.93031e-10	-4.09779e-10	-0.698972	0.000178661	-4.09779e-10	-0.628347	0.000178694	-4.09779e-10	-0.628373
18743201	chr19:18743201:G:T	1.64635e-10	-1.06526	-1.20584	3.38376e-05	-1.08952	-1.20274	3.38455e-05	-1.08947	-1.20277
18743466	chr19:18743466:C:T	1.85537e-10	-0.932701	-1.21888	4.09844e-05	-0.893156	-1.20749	4.09913e-05	-0.89318	-1.20751
18743672	chr19:18743672:G:A	7.93707e-10	-4.09779e-10	-0.69812	0.00017882	-4.09779e-10	-0.62746	0.000178852	-4.09779e-10	-0.627486
18743721	chr19:18743721:A:G	2.4075e-09	-4.09779e-10	0.411509	0.000516846	-4.09779e-10	0.433907	0.000516948	-4.09779e-10	0.433897
18744592	chr19:18744592:T:C	2.35912e-10	-1.91138	-5.44374e-10	4.97443e-05	-1.90694	-5.44374e-10	4.97546e-05	-1.90694	-5.44374e-10
18745102	chr19:18745102:A:T	2.31858e-09	-4.09779e-10	0.373876	0.000505473	-4.09779e-10	0.411657	0.000505576	-4.09779e-10	0.411653
18745175	chr19:18745175:A:G	9.30976e-10	-4.09779e-10	-0.538601	0.000201927	-4.09779e-10	-0.505933	0.000201967	-4.09779e-10	-0.505943
18746023	chr19:18746023:A:G	2.76455e-10	-1.75279	-5.44374e-10	6.18163e-05	-1.68967	-5.44374e-10	6.1829e-05	-1.68967	-5.44374e-10
18746610	chr19:18746610:T:C	7.9365e-10	-4.09779e-10	-0.698192	0.000178816	-4.09779e-10	-0.62748	0.000178849	-4.09779e-10	-0.627505
18746816	chr19:18746816:C:G	6.19273e-10	-4.09779e-10	-0.946288	0.000132645	-4.09779e-10	-0.926165	0.00013267	-4.09779e-10	-0.926179
18746914	chr19:18746914:C:T	6.18514e-10	-4.09779e-10	-0.947515	0.000132471	-4.09779e-10	-0.927475	0.000132496	-4.09779e-10	-0.927489
18747025	chr19:18747025:G:A	2.46341e-09	-4.09779e-10	0.434469	0.000690925	-4.09779e-10	0.724193	0.000691005	-4.09779e-10	0.724103
18747329	chr19:18747329:A:C	4.93296e-10	-4.09779e-10	-1.17372	0.000104583	-4.09779e-10	-1.16385	0.000104604	-4.09779e-10	-1.16386
18747544	chr19:18747544:G:A	4.64182e-10	-4.09779e-10	-1.23456	9.68748e-05	-4.09779e-10	-1.24042	9.68955e-05	-4.09779e-10	-1.24041
18747616	chr19:18747616:G:A	2.57174e-10	-1.82508	-5.44374e-10	5.57739e-05	-1.79253	-5.44374e-10	5.57852e-05	-1.79254	-5.44374e-10
18748417	chr19:18748417:C:T	9.68909e-10	-4.09779e-10	-0.498664	0.000216599	-4.09779e-10	-0.435791	0.00021666	-4.09779e-10	-0.435716
18748809	chr19:18748809:A:G	7.77839e-10	-4.09779e-10	-0.718315	0.000163715	-4.09779e-10	-0.715712	0.000163747	-4.09779e-10	-0.715722
18748870	chr19:18748870:A:G	4.89405e-10	-0.15882	-1.02282	0.000272768	0.815294	-1.02051	0.000272785	0.815164	-1.02052
18748947	chr19:18748947:G:A	8.88902e-10	-0.0168431	-0.568005	0.000416855	0.757665	-0.538764	0.000416825	0.757457	-0.538835
18749231	chr19:18749231:A:G	3.10003e-10	-1.63825	-5.44374e-10	5.43942e-05	-1.81758	-5.44374e-10	5.44075e-05	-1.81754	-5.44374e-10
18749601	chr19:18749601:G:A	9.34312e-10	-4.09779e-10	-0.535024	0.000202705	-4.09779e-10	-0.502085	0.000202745	-4.09779e-10	-0.502095
18749703	chr19:18749703:G:A	8.19027e-10	-4.09779e-10	-0.666718	0.000184924	-4.09779e-10	-0.593893	0.000184957	-4.09779e-10	-0.593919
18750066	chr19:18750066:C:T	2.45591e-10	-1.87117	-5.44374e-10	5.47595e-05	-1.81089	-5.44374e-10	5.477e-05	-1.8109	-5.44374e-10
18750669	chr19:18750669:C:T	2.35284e-10	-1.91404	-5.44374e-10	4.8889e-05	-1.92428	-5.44374e-10	4.88992e-05	-1.92428	-5.44374e-10
18750852	chr19:18750852:T:C	6.60846e-10	-0.13863	-0.742683	0.000305653	0.625483	-0.716872	0.000305636	0.625283	-0.716933
18751026	chr19:18751026:C:A	3.21482e-10	-1.60189	-5.44374e-10	7.85901e-05	-1.44959	-5.44374e-10	7.86048e-05	-1.44961	-5.44374e-10
18751602	chr19:18751602:C:T	1.0433e-09	-4.09779e-10	-0.424694	0.000233273	-4.09779e-10	-0.361627	0.000233338	-4.09779e-10	-0.361555
18751704	chr19:18751704:G:A	7.22027e-10	-4.09779e-10	-0.792772	0.00015356	-4.09779e-10	-0.779747	0.000153596	-4.09779e-10	-0.77972
18751949	chr19:18751949:A:G	1.26928e-10	-1.72136	-0.809846	2.65426e-05	-1.74585	-0.789243	2.65475e-05	-1.74584	-0.789272
18752406	chr19:18752406:C:T	4.59515e-10	-4.09779e-10	-1.24466	9.61024e-05	-4.09779e-10	-1.24842	9.61224e-05	-4.09779e-10	-1.24842
18752419	chr19:18752419:A:G	1.0898e-09	-4.09779e-10	-0.381087	0.000239605	-4.09779e-10	-0.334846	0.00023965	-4.09779e-10	-0.334866
18752547	chr19:18752547:G:A	1.34089e-09	-4.09779e-10	-0.173749	0.000296591	-4.09779e-10	-0.121485	0.00029667	-4.09779e-10	-0.121423
18753449	chr19:18753449:T:C	1.27872e-09	-4.09779e-10	-0.221218	0.000283328	-4.09779e-10	-0.167232	0.00028338	-4.09779e-10	-0.167258
18753490	chr19:18753490:A:G	4.56214e-10	-4.09779e-10	-1.25187	9.55292e-05	-4.09779e-10	-1.25441	9.55487e-05	-4.09779e-10	-1.25441
18753740	chr19:18753740:G:T	4.86521e-10	-4.09779e-10	-1.18755	0.000101142	-4.09779e-10	-1.19731	0.000101162	-4.09779e-10	-1.19732
18753865	chr19:18753865:C:T	2.69846e-10	-1.77698	-5.44374e-10	5.7133e-05	-1.76846	-5.44374e-10	5.7145e-05	-1.76845	-5.44374e-10
18753869	chr19:18753869:G:GCAGGC	9.96352e-10	-4.09779e-10	-0.470734	0.000216461	-4.09779e-10	-0.436429	0.000216503	-4.09779e-10	-0.436439
18753973	chr19:18753973:C:T	9.94379e-10	-4.09779e-10	-0.472717	0.000218362	-4.09779e-10	-0.427684	0.000218402	-4.09779e-10	-0.427706
18754750	chr19:18754750:C:A	1.02404e-09	-4.09779e-10	-0.443328	0.000222609	-4.09779e-10	-0.408423	0.000222652	-4.09779e-10	-0.408434
18756128	chr19:18756128:G:A	7.39404e-11	-1.8408	-1.23077	1.48446e-05	-1.88206	-1.23414	1.48476e-05	-1.88205	-1.23415
18756192	chr19:18756192:G:A	8.42831e-10	-4.09779e-10	-0.638068	0.00018646	-4.09779e-10	-0.58562	0.000186511	-4.09779e-10	-0.585556
18756751	chr19:18756751:C:T	9.36347e-11	-1.58755	-1.24788	1.96611e-05	-1.59131	-1.24389	1.96651e-05	-1.5913	-1.2439
18757104	chr19:18757104:C:T	4.5565e-10	-4.09779e-10	-1.25311	9.63393e-05	-4.09779e-10	-1.24596	9.63598e-05	-4.09779e-10	-1.24596
18758763	chr19:18758763:A:T	6.25288e-10	-4.09779e-10	-0.936622	0.00013217	-4.09779e-10	-0.929752	0.000132196	-4.09779e-10	-0.929762
18758788	chr19:18758788:G:A	9.20268e-10	-4.09779e-10	-0.550169	0.000201674	-4.09779e-10	-0.507186	0.000201711	-4.09779e-10	-0.507207
18758866	chr19:18758866:C:T	8.97243e-10	-4.09779e-10	-0.575507	0.000196793	-4.09779e-10	-0.531683	0.000196828	-4.09779e-10	-0.531717
18758917	chr19:18758917:T:C	7.59375e-10	-0.742339	-5.44374e-10	0.000164045	-0.713699	-5.44374e-10	0.000164086	-0.713656	-5.44374e-10
18758935	chr19:18758935:C:T	9.20268e-10	-4.09779e-10	-0.550169	0.000201674	-4.09779e-10	-0.507186	0.000201711	-4.09779e-10	-0.507207
18758954	chr19:18758954:C:T	4.54293e-10	-4.09779e-10	-1.25609	9.50318e-05	-4.09779e-10	-1.25963	9.50518e-05	-4.09779e-10	-1.25962
18759422	chr19:18759422:A:T	4.91345e-10	-4.09779e-10	-1.17769	0.000102067	-4.09779e-10	-1.18821	0.000102088	-4.09779e-10	-1.18821
18759761	chr19:18759761:C:G	5.82307e-09	-4.09779e-10	1.29475	0.00160781	-4.09779e-10	1.56879	0.00160796	-4.09779e-10	1.56868
18760188	chr19:18760188:G:A	8.96083e-10	-4.09779e-10	-0.576801	0.000193947	-4.09779e-10	-0.546252	0.000193986	-4.09779e-10	-0.546261
18760620	chr19:18760620:A:C	4.84487e-10	-4.09779e-10	-1.19174	0.000100721	-4.09779e-10	-1.20149	0.000100741	-4.09779e-10	-1.20149
18761094	chr19:18761094:ACAT:A	2.54464e-09	-4.09779e-10	0.466911	0.00071744	-4.09779e-10	0.761852	0.000717527	-4.09779e-10	0.761765
18761197	chr19:18761197:G:A	5.18121e-10	-4.09779e-10	-1.12463	0.000110312	-4.09779e-10	-1.11053	0.000110333	-4.09779e-10	-1.11054
18761244	chr19:18761244:T:A	4.58027e-10	-4.09779e-10	-1.24791	9.67514e-05	-4.09779e-10	-1.24169	9.67711e-05	-4.09779e-10	-1.2417
18761437	chr19:18761437:G:A	7.4434e-10	-4.09779e-10	-0.762336	0.000155683	-4.09779e-10	-0.766014	0.000155714	-4.09779e-10	-0.766027
18762107	chr19:18762107:A:G	2.25998e-10	-1.29155	-0.662759	9.26922e-05	-0.668389	-0.616165	9.26875e-05	-0.668602	-0.616209
18762222	chr19:18762222:A:T	9.54068e-11	-1.62937	-1.18732	2.1493e-05	-1.56208	-1.18403	2.14966e-05	-1.56208	-1.18407
18762771	chr19:18762771:C:T	7.26413e-10	0.397213	-1.18393	7.91534e-05	-0.262492	-1.17996	7.91782e-05	-0.262396	-1.17995
18763170	chr19:18763170:G:A	5.28453e-10	-4.09779e-10	-1.10488	0.000109359	-4.09779e-10	-1.1192	0.000109383	-4.09779e-10	-1.11919
18763392	chr19:18763392:T:C	3.08107e-10	-0.906431	-0.737958	0.000117575	-0.327811	-0.718954	0.000117574	-0.327964	-0.719016
18763673	chr19:18763673:G:A	2.28172e-10	-1.29749	-0.647246	9.34907e-05	-0.676776	-0.5992	9.34858e-05	-0.676989	-0.599247
18763705	chr19:18763705:G:A	5.1596e-10	-4.09779e-10	-1.1288	0.00010974	-4.09779e-10	-1.11572	0.000109761	-4.09779e-10	-1.11574
18763873	chr19:18763873:G:A	5.9674e-10	-0.983353	-5.44374e-10	0.00011672	-1.05406	-5.44374e-10	0.000116743	-1.05407	-5.44374e-10
18764211	chr19:18764211:C:T	5.20322e-10	-4.09779e-10	-1.12039	0.000110032	-4.09779e-10	-1.11306	0.000110057	-4.09779e-10	-1.11305
18764450	chr19:18764450:C:T	1.09221e-09	-0.378875	-5.44374e-10	0.00024861	-0.297953	-5.44374e-10	0.000248652	-0.297992	-5.44374e-10
18764758	chr19:18764758:C:T	1.71417e-09	-4.09779e-10	0.0718517	0.000384606	-4.09779e-10	0.13838	0.000384711	-4.09779e-10	0.138447
18764906	chr19:18764906:C:T	9.76636e-10	-4.09779e-10	-0.49072	0.000213831	-4.09779e-10	-0.44865	0.000213872	-4.09779e-10	-0.448668
18765398	chr19:18765398:C:G	4.87967e-10	-0.200462	-0.984124	0.00019413	0.449014	-0.994322	0.000194151	0.448921	-0.994332
18765448	chr19:18765448:G:A	1.20941e-10	-1.33926	-1.24028	2.17027e-05	-1.49473	-1.24167	2.17065e-05	-1.49478	-1.24165
18765499	chr19:18765499:A:G	1.59301e-10	-1.71623	-0.587816	3.12823e-05	-1.78122	-0.589561	3.12904e-05	-1.78121	-0.589525
18765557	chr19:18765557:GA:G	1.78599e-09	-4.09779e-10	0.112895	0.000487979	-4.09779e-10	0.376434	0.000488042	-4.09779e-10	0.376356
18766269	chr19:18766269:T:TG	7.63797e-11	-1.79857	-1.24055	1.55862e-05	-1.83395	-1.23351	1.55898e-05	-1.83393	-1.2335
18766339	chr19:18766339:A:G	1.57748e-10	-1.80218	-0.511654	3.16448e-05	-1.84959	-0.50967	3.16527e-05	-1.84958	-0.509638
18766358	chr19:18766358:C:T	7.88356e-10	-4.09779e-10	-0.704885	0.000171557	-4.09779e-10	-0.668922	0.000171603	-4.09779e-10	-0.668864
18766383	chr19:18766383:C:A	1.56083e-10	-1.81961	-0.504834	3.14104e-05	-1.8635	-0.503199	3.14182e-05	-1.86349	-0.503168
18766914	chr19:18766914:T:C	8.48983e-10	-4.09779e-10	-0.630795	0.000185214	-4.09779e-10	-0.592328	0.000185264	-4.09779e-10	-0.592265
18767195	chr19:18767195:A:G	8.40941e-10	-4.09779e-10	-0.640313	0.000183492	-4.09779e-10	-0.601668	0.000183541	-4.09779e-10	-0.601606
18767490	chr19:18767490:C:T	2.51663e-10	-1.84675	-5.44374e-10	5.02498e-05	-1.89683	-5.44374e-10	5.02607e-05	-1.89682	-5.44374e-10
18767495	chr19:18767495:G:A	8.3874e-10	0.612823	-1.25576	8.85751e-05	-0.0769721	-1.25302	8.86029e-05	-0.0768706	-1.25301
18768383	chr19:18768383:C:T	1.12254e-09	-4.09779e-10	-0.351488	0.000234101	-4.09779e-10	-0.358085	0.000234146	-4.09779e-10	-0.358101
18769373	chr19:18769373:C:T	6.76494e-10	-4.09779e-10	-0.857911	0.000138149	-4.09779e-10	-0.885503	0.00013818	-4.09779e-10	-0.88549
18769767	chr19:18769767:G:A	7.38233e-10	-4.09779e-10	-0.770575	0.000150395	-4.09779e-10	-0.800571	0.000150429	-4.09779e-10	-0.800556
18770213	chr19:18770213:T:C	1.70949e-10	-1.81648	-0.416992	3.4394e-05	-1.8603	-0.415657	3.44026e-05	-1.86029	-0.415623
18770287	chr19:18770287:C:T	5.7562e-10	-4.09779e-10	-1.01939	0.000120409	-4.09779e-10	-1.02294	0.000120433	-4.09779e-10	-1.02295
18771171	chr19:18771171:C:T	4.0088e-10	-0.696379	-0.684792	0.000112786	-0.407885	-0.680459	0.000112798	-0.407922	-0.680522
18771216	chr19:18771216:C:T	8.98412e-10	-4.09779e-10	-0.574206	0.000196954	-4.09779e-10	-0.53087	0.000197007	-4.09779e-10	-0.530806
18771310	chr19:18771310:G:A	5.2664e-10	-4.09779e-10	-1.10832	0.000112492	-4.09779e-10	-1.09096	0.000112513	-4.09779e-10	-1.09097
18772783	chr19:18772783:C:T	2.97001e-10	-1.25197	-0.429131	0.000117668	-0.6752	-0.370774	0.000117662	-0.675402	-0.370826
18772973	chr19:18772973:G:A	8.28649e-11	-1.8925	-1.06512	1.74686e-05	-1.89379	-1.05964	1.74719e-05	-1.89377	-1.05968
18773028	chr19:18773028:T:C	1.82129e-10	-1.75876	-0.411353	3.62005e-05	-1.81524	-0.409527	3.62097e-05	-1.81523	-0.409492
18773322	chr19:18773322:C:T	4.49919e-10	-4.09779e-10	-1.26577	9.42972e-05	-4.09779e-10	-1.26739	9.43168e-05	-4.09779e-10	-1.26739
18773448	chr19:18773448:T:C	4.49303e-10	-4.09779e-10	-1.26714	9.44849e-05	-4.09779e-10	-1.2654	9.45042e-05	-4.09779e-10	-1.2654
18773801	chr19:18773801:G:A	4.49956e-10	-4.09779e-10	-1.26569	9.43789e-05	-4.09779e-10	-1.26652	9.43986e-05	-4.09779e-10	-1.26652
18773941	chr19:18773941:G:C	8.84001e-10	-4.09779e-10	-0.590376	0.000193589	-4.09779e-10	-0.548098	0.000193642	-4.09779e-10	-0.548033
18774028	chr19:18774028:T:A	2.09144e-10	-1.74138	-0.290436	4.13791e-05	-1.80007	-0.290991	4.13898e-05	-1.80006	-0.290952
18774075	chr19:18774075:C:G	5.52226e-10	-4.09779e-10	-1.06088	0.000117236	-4.09779e-10	-1.04964	0.000117264	-4.09779e-10	-1.04962
18774584	chr19:18774584:G:A	3.77568e-10	-1.44108	-5.44374e-10	9.60357e-05	-1.24912	-5.44374e-10	9.60531e-05	-1.24914	-5.44374e-10
18774887	chr19:18774887:C:T	4.71987e-10	-4.09779e-10	-1.21788	9.97709e-05	-4.09779e-10	-1.21096	9.97904e-05	-4.09779e-10	-1.21097
18775283	chr19:18775283:G:T	2.35491e-10	-1.91316	-5.44374e-10	4.88989e-05	-1.92408	-5.44374e-10	4.8909e-05	-1.92408	-5.44374e-10
18775557	chr19:18775557:A:C	8.01907e-11	-1.7849	-1.20552	1.61123e-05	-1.82177	-1.21249	1.61157e-05	-1.82175	-1.2125
18775621	chr19:18775621:T:C	7.99703e-11	-1.79331	-1.19987	1.6084e-05	-1.82905	-1.20696	1.60874e-05	-1.82903	-1.20698
18775953	chr19:18775953:T:C	8.43954e-11	-1.79115	-1.14818	1.69244e-05	-1.82727	-1.15781	1.69279e-05	-1.82725	-1.15783
18776207	chr19:18776207:C:T	5.97815e-10	-4.09779e-10	-0.981553	0.000125176	-4.09779e-10	-0.984114	0.000125201	-4.09779e-10	-0.984123
18776867	chr19:18776867:T:C	7.82654e-11	-1.75258	-1.26215	1.58177e-05	-1.79401	-1.2587	1.58213e-05	-1.79399	-1.2587
18777340	chr19:18777340:C:T	2.61228e-10	-0.790153	-1.01929	7.82863e-05	-0.44282	-1.01065	7.82941e-05	-0.442871	-1.0107
18778467	chr19:18778467:T:G	4.4859e-10	-4.09779e-10	-1.26873	9.41714e-05	-4.09779e-10	-1.26872	9.41909e-05	-4.09779e-10	-1.26872
18778649	chr19:18778649:C:G	1.25343e-09	-0.241196	-5.44374e-10	0.000285517	-0.159535	-5.44374e-10	0.000285565	-0.159576	-5.44374e-10
18778892	chr19:18778892:C:T	9.03521e-11	-1.89975	-0.971367	1.94669e-05	-1.89393	-0.951195	1.9471e-05	-1.89392	-0.951206
18779014	chr19:18779014:T:G	5.59888e-10	-4.09779e-10	-1.0471	0.000115292	-4.09779e-10	-1.06637	0.000115317	-4.09779e-10	-1.06636
18779672	chr19:18779672:G:A	8.33011e-10	-4.09779e-10	-0.649788	0.000174535	-4.09779e-10	-0.651712	0.000174568	-4.09779e-10	-0.651731
18779704	chr19:18779704:C:T	4.48748e-10	-4.09779e-10	-1.26837	9.43136e-05	-4.09779e-10	-1.26721	9.43333e-05	-4.09779e-10	-1.26721
18780437	chr19:18780437:C:A	5.09863e-10	-4.09779e-10	-1.14069	0.000107	-4.09779e-10	-1.14101	0.000107022	-4.09779e-10	-1.14101
18780641	chr19:18780641:G:A	4.56731e-10	-4.09779e-10	-1.25074	9.60862e-05	-4.09779e-10	-1.24859	9.61058e-05	-4.09779e-10	-1.2486
18780862	chr19:18780862:C:T	4.4904e-10	-4.09779e-10	-1.26772	9.44174e-05	-4.09779e-10	-1.26611	9.44371e-05	-4.09779e-10	-1.26611
18781318	chr19:18781318:AC:A	1.37561e-09	-4.09779e-10	-0.148185	0.000301951	-4.09779e-10	-0.103573	0.000302006	-4.09779e-10	-0.103599
18781414	chr19:18781414:T:C	7.77155e-11	-1.83531	-1.18646	1.57529e-05	-1.86356	-1.19325	1.57561e-05	-1.86355	-1.19327
18781710	chr19:18781710:C:T	2.38459e-10	-1.90064	-5.44374e-10	4.88885e-05	-1.9243	-5.44374e-10	4.88986e-05	-1.9243	-5.44374e-10
18781918	chr19:18781918:C:A	8.39503e-11	-1.81084	-1.13377	1.8272e-05	-1.7899	-1.11857	1.82761e-05	-1.78987	-1.11858
18782308	chr19:18782308:G:A	7.37631e-11	-1.82622	-1.24776	1.43743e-05	-1.89793	-1.25046	1.43773e-05	-1.89793	-1.25047
18782520	chr19:18782520:TG:T	2.34568e-09	-4.09779e-10	0.385498	0.000522475	-4.09779e-10	0.444738	0.000522632	-4.09779e-10	0.444833
18782525	chr19:18782525:C:T	2.3288e-10	-1.92431	-5.44374e-10	4.95467e-05	-1.91092	-5.44374e-10	4.95568e-05	-1.91093	-5.44374e-10
18782823	chr19:18782823:C:T	5.64608e-10	-4.09779e-10	-1.0387	0.000117636	-4.09779e-10	-1.04624	0.000117659	-4.09779e-10	-1.04625
18782914	chr19:18782914:C:G	2.15729e-09	-4.09779e-10	0.301776	0.000478873	-4.09779e-10	0.357597	0.000479016	-4.09779e-10	0.357689
18782922	chr19:18782922:T:C	1.96569e-09	-4.09779e-10	0.208766	0.000436064	-4.09779e-10	0.263951	0.000436193	-4.09779e-10	0.264041
18783046	chr19:18783046:C:T	9.31237e-10	-4.09779e-10	-0.53832	0.000195183	-4.09779e-10	-0.539902	0.000195219	-4.09779e-10	-0.539925
18783680	chr19:18783680:A:G	7.15027e-11	-1.84812	-1.25698	1.46539e-05	-1.87555	-1.25358	1.46572e-05	-1.87554	-1.25358
18784093	chr19:18784093:G:A	9.12415e-11	-1.82191	-1.03942	1.89163e-05	-1.85447	-1.01934	1.89208e-05	-1.85446	-1.01932
18784322	chr19:18784322:G:A	4.81792e-10	-4.09779e-10	-1.19732	0.000101699	-4.09779e-10	-1.19182	0.000101719	-4.09779e-10	-1.19183
18784408	chr19:18784408:G:A	9.43664e-11	-1.77784	-1.04981	2.10299e-05	-1.73815	-1.02974	2.10348e-05	-1.73812	-1.02974
18784560	chr19:18784560:G:A	2.47458e-09	0.351583	0.0874095	0.000703982	0.650817	0.0920981	0.000704042	0.650798	0.091994
18785055	chr19:18785055:C:T	3.06631e-10	-1.43938	-0.20981	5.02782e-05	-1.67575	-0.220512	5.02917e-05	-1.67577	-0.220432
18785235	chr19:18785235:C:A	5.60194e-10	-4.09779e-10	-1.04655	0.000119373	-4.09779e-10	-1.03159	0.0001194	-4.09779e-10	-1.03157
18785277	chr19:18785277:C:G	8.29633e-11	-1.78594	-1.1705	1.86545e-05	-1.73245	-1.1553	1.86595e-05	-1.73241	-1.15528
18785417	chr19:18785417:C:T	4.62628e-10	-4.09779e-10	-1.23791	9.7912e-05	-4.09779e-10	-1.22977	9.79319e-05	-4.09779e-10	-1.22977
18786370	chr19:18786370:C:T	1.94867e-09	-4.09779e-10	0.200068	0.00043023	-4.09779e-10	0.250482	0.000430306	-4.09779e-10	0.250451
18786630	chr19:18786630:T:C	2.58561e-10	-1.8197	-5.44374e-10	6.27182e-05	-1.67519	-5.44374e-10	6.27287e-05	-1.67523	-5.44374e-10
18787186	chr19:18787186:G:A	1.52302e-09	-4.09779e-10	-0.0463831	0.000379172	-4.09779e-10	0.124152	0.00037922	-4.09779e-10	0.124072
18787977	chr19:18787977:G:C	9.72153e-10	-4.09779e-10	-0.495322	0.000212388	-4.09779e-10	-0.455424	0.000212445	-4.09779e-10	-0.455364
18788939	chr19:18788939:C:T	2.44725e-09	-4.09779e-10	0.427885	0.000540185	-4.09779e-10	0.478073	0.000540276	-4.09779e-10	0.478035
18789084	chr19:18789084:A:G	6.97917e-10	-0.826734	-5.44374e-10	0.000137739	-0.888477	-5.44374e-10	0.000137765	-0.888494	-5.44374e-10
18789177	chr19:18789177:C:T	5.17626e-10	-4.09779e-10	-1.12558	0.000111188	-4.09779e-10	-1.10262	0.000111214	-4.09779e-10	-1.10259
18789338	chr19:18789338:C:T	4.4856e-10	-4.09779e-10	-1.26879	9.41619e-05	-4.09779e-10	-1.26882	9.41814e-05	-4.09779e-10	-1.26882
18789478	chr19:18789478:C:T	6.44823e-10	-4.09779e-10	-0.905858	0.000140174	-4.09779e-10	-0.870955	0.000140212	-4.09779e-10	-0.870891
18790809	chr19:18790809:C:G	1.62515e-10	-1.64319	-0.640877	3.13948e-05	-1.78179	-0.585402	3.14019e-05	-1.78183	-0.585349
18791783	chr19:18791783:T:G	1.09084e-10	-1.92317	-0.759552	2.52707e-05	-1.87134	-0.712855	2.52784e-05	-1.87136	-0.712731
18792686	chr19:18792686:C:G	1.31931e-10	-1.90529	-0.587264	3.4298e-05	-1.70112	-0.577628	3.43059e-05	-1.70117	-0.577561
18792798	chr19:18792798:G:A	2.53048e-09	-4.09779e-10	0.461329	0.000554428	-4.09779e-10	0.504099	0.000554522	-4.09779e-10	0.504061
18792999	chr19:18792999:A:T	8.68789e-11	-1.92234	-0.987981	2.04601e-05	-1.81795	-0.977407	2.04646e-05	-1.81799	-0.977365
18793196	chr19:18793196:G:A	1.34759e-09	-4.09779e-10	-0.168763	0.000302303	-4.09779e-10	-0.102407	0.000302386	-4.09779e-10	-0.10234
18793640	chr19:18793640:G:A	8.33845e-10	-4.09779e-10	-0.648787	0.000178944	-4.09779e-10	-0.626764	0.000178988	-4.09779e-10	-0.626723
18793809	chr19:18793809:C:T	4.56456e-10	-4.09779e-10	-1.25134	9.5776e-05	-4.09779e-10	-1.25183	9.57957e-05	-4.09779e-10	-1.25183
18793838	chr19:18793838:C:T	2.63627e-09	-4.09779e-10	0.502287	0.000721829	-4.09779e-10	0.76795	0.000721914	-4.09779e-10	0.767862
18794146	chr19:18794146:A:G	4.63119e-10	-4.09779e-10	-1.23685	9.76032e-05	-4.09779e-10	-1.23293	9.7624e-05	-4.09779e-10	-1.23292
18794212	chr19:18794212:G:A	8.50525e-10	-4.09779e-10	-0.628981	0.00018138	-4.09779e-10	-0.613246	0.000181414	-4.09779e-10	-0.613264
18794246	chr19:18794246:G:A	4.72031e-10	-4.09779e-10	-1.21779	9.95748e-05	-4.09779e-10	-1.21293	9.95962e-05	-4.09779e-10	-1.21292
18794263	chr19:18794263:C:T	5.83892e-10	-4.09779e-10	-1.00512	0.000124275	-4.09779e-10	-0.991344	0.000124302	-4.09779e-10	-0.991332
18794670	chr19:18794670:A:T	2.38361e-10	-0.638032	-1.26302	5.65644e-05	-0.517499	-1.26096	5.65741e-05	-0.517539	-1.26095
18794744	chr19:18794744:C:T	2.77491e-09	-4.09779e-10	0.55354	0.000758352	-4.09779e-10	0.817309	0.00075844	-4.09779e-10	0.817219
18794811	chr19:18794811:C:T	5.12217e-10	-4.09779e-10	-1.13609	0.000109629	-4.09779e-10	-1.11674	0.000109653	-4.09779e-10	-1.11672
18795309	chr19:18795309:C:G	4.77735e-10	-4.09779e-10	-1.20578	0.00010102	-4.09779e-10	-1.19852	0.000101042	-4.09779e-10	-1.19851
18795407	chr19:18795407:T:C	2.77491e-09	-4.09779e-10	0.55354	0.000758352	-4.09779e-10	0.817309	0.00075844	-4.09779e-10	0.817219
18795410	chr19:18795410:T:G	2.79538e-09	-4.09779e-10	0.560891	0.00076435	-4.09779e-10	0.825188	0.000764439	-4.09779e-10	0.825098
18795725	chr19:18795725:T:C	8.16991e-11	-1.90505	-1.06675	1.71799e-05	-1.92428	-1.04582	1.7183e-05	-1.92428	-1.04585
18795736	chr19:18795736:A:G	4.80843e-09	-4.09779e-10	1.10329	0.00102527	-4.09779e-10	1.11887	0.00102548	-4.09779e-10	1.11887
18795739	chr19:18795739:A:G	3.90866e-10	-1.40647	-5.44374e-10	9.68143e-05	-1.24104	-5.44374e-10	9.68305e-05	-1.24108	-5.44374e-10
18795799	chr19:18795799:G:C	7.7234e-10	-4.09779e-10	-0.72541	0.000165629	-4.09779e-10	-0.704086	0.00016567	-4.09779e-10	-0.704047
18795828	chr19:18795828:C:T	2.47142e-10	-1.86487	-5.44374e-10	5.11742e-05	-1.8786	-5.44374e-10	5.1185e-05	-1.8786	-5.44374e-10
18796273	chr19:18796273:C:G	2.60571e-09	-4.09779e-10	0.490626	0.000709095	-4.09779e-10	0.750151	0.000709179	-4.09779e-10	0.750062
18796854	chr19:18796854:C:T	4.53403e-10	-4.09779e-10	-1.25805	9.54741e-05	-4.09779e-10	-1.25498	9.54944e-05	-4.09779e-10	-1.25498
18797309	chr19:18797309:G:A	7.63596e-10	-4.09779e-10	-0.736795	0.000164205	-4.09779e-10	-0.712724	0.000164241	-4.09779e-10	-0.712709
18797627	chr19:18797627:A:T	1.04284e-10	-1.92431	-0.803407	2.24415e-05	-1.91461	-0.788313	2.24469e-05	-1.91461	-0.788279
18797664	chr19:18797664:C:G	5.47979e-10	-4.09779e-10	-1.0686	0.000112973	-4.09779e-10	-1.08669	0.000112993	-4.09779e-10	-1.08672
18797789	chr19:18797789:A:G	4.59009e-10	-4.09779e-10	-1.24577	9.5822e-05	-4.09779e-10	-1.25135	9.58409e-05	-4.09779e-10	-1.25136
18797977	chr19:18797977:T:C	9.18168e-11	-1.88984	-0.9652	1.87163e-05	-1.91047	-0.97397	1.87215e-05	-1.91047	-0.973909
18798899	chr19:18798899:G:A	2.35749e-10	-1.91207	-5.44374e-10	4.90699e-05	-1.92059	-5.44374e-10	4.908e-05	-1.92059	-5.44374e-10
18799116	chr19:18799116:T:C	5.70819e-10	-4.09779e-10	-1.02776	0.000122325	-4.09779e-10	-1.00716	0.000122354	-4.09779e-10	-1.00713
18799394	chr19:18799394:A:G	6.84946e-10	-0.845494	-5.44374e-10	0.000165367	-0.705672	-5.44374e-10	0.000165403	-0.705663	-5.44374e-10
18799438	chr19:18799438:T:C	1.0756e-09	-4.09779e-10	-0.394199	0.000230129	-4.09779e-10	-0.375199	0.00023017	-4.09779e-10	-0.375226
18799872	chr19:18799872:T:C	7.31995e-11	-1.9231	-1.15854	1.5549e-05	-1.90983	-1.16002	1.55521e-05	-1.90983	-1.16002
18799983	chr19:18799983:G:A	6.70327e-10	-4.09779e-10	-0.867068	0.000144017	-4.09779e-10	-0.843908	0.000144049	-4.09779e-10	-0.843888
18800065	chr19:18800065:A:G	6.21202e-10	-4.09779e-10	-0.943177	0.000132811	-4.09779e-10	-0.924909	0.000132842	-4.09779e-10	-0.924882
18800095	chr19:18800095:T:G	2.46004e-10	-1.86948	-5.44374e-10	5.4811e-05	-1.80995	-5.44374e-10	5.48222e-05	-1.80995	-5.44374e-10
18800342	chr19:18800342:T:A	6.49747e-10	-1.76697	0.868715	0.000126372	-1.90671	0.932097	0.0001264	-1.9067	0.932107
18800572	chr19:18800572:C:T	2.24778e-10	-1.66621	-0.293508	3.95876e-05	-1.83253	-0.30279	3.95923e-05	-1.83251	-0.302898
18800605	chr19:18800605:T:C	4.62704e-10	-4.09779e-10	-1.23775	9.78859e-05	-4.09779e-10	-1.23004	9.79076e-05	-4.09779e-10	-1.23002
18800939	chr19:18800939:G:A	6.7525e-10	-4.09779e-10	-0.859752	0.000145107	-4.09779e-10	-0.836368	0.00014514	-4.09779e-10	-0.836348
18801051	chr19:18801051:G:A	6.72984e-10	-0.863112	-5.44374e-10	0.000161813	-0.727397	-5.44374e-10	0.000161848	-0.727388	-5.44374e-10
18801275	chr19:18801275:TATC:T	7.71211e-10	-4.09779e-10	-0.726873	0.000165831	-4.09779e-10	-0.702869	0.000165868	-4.09779e-10	-0.702853
18801779	chr19:18801779:A:G	5.60221e-10	-0.322161	-0.724342	0.000119084	-0.287195	-0.746812	0.000119112	-0.287113	-0.74687
18802137	chr19:18802137:G:C	5.56775e-10	-4.09779e-10	-1.05267	0.000120278	-4.09779e-10	-1.02403	0.000120307	-4.09779e-10	-1.024
18802333	chr19:18802333:T:C	5.90459e-10	-4.09779e-10	-0.993933	0.000127723	-4.09779e-10	-0.963974	0.000127753	-4.09779e-10	-0.963943
18802729	chr19:18802729:T:C	7.95077e-10	-4.09779e-10	-0.696395	0.000172355	-4.09779e-10	-0.664284	0.000172393	-4.09779e-10	-0.664266
18803228	chr19:18803228:C:T	2.53009e-10	-1.84141	-5.44374e-10	5.59995e-05	-1.7885	-5.44374e-10	5.60099e-05	-1.78852	-5.44374e-10
18803516	chr19:18803516:A:G	1.10341e-10	-1.91834	-0.75291	2.3351e-05	-1.92246	-0.740739	2.33559e-05	-1.92246	-0.740734
18803621	chr19:18803621:G:A	4.49862e-10	-4.09779e-10	-1.26589	9.45217e-05	-4.09779e-10	-1.26501	9.45411e-05	-4.09779e-10	-1.26501
18803805	chr19:18803805:G:A	8.11883e-11	-1.92393	-1.05413	1.73389e-05	-1.91816	-1.04272	1.7343e-05	-1.91816	-1.04269
18803893	chr19:18803893:G:A	7.54275e-11	-1.92014	-1.13152	1.59053e-05	-1.91416	-1.13302	1.59084e-05	-1.91416	-1.13303
18804062	chr19:18804062:C:T	5.79468e-09	-4.09779e-10	1.28986	0.00165638	-4.09779e-10	1.59855	0.00165656	-4.09779e-10	1.59845
18804342	chr19:18804342:C:A	4.85166e-10	-4.09779e-10	-1.19034	0.000102641	-4.09779e-10	-1.18261	0.000102663	-4.09779e-10	-1.18259
18804558	chr19:18804558:T:A	1.20828e-10	-1.4733	-1.10717	1.92411e-05	-1.74989	-1.1069	1.92469e-05	-1.74985	-1.10685
18804848	chr19:18804848:G:A	4.6163e-10	-4.09779e-10	-1.24007	9.63562e-05	-4.09779e-10	-1.24579	9.63749e-05	-4.09779e-10	-1.2458
18804972	chr19:18804972:T:A	4.49939e-10	-4.09779e-10	-1.26572	9.43544e-05	-4.09779e-10	-1.26678	9.43741e-05	-4.09779e-10	-1.26678
18805004	chr19:18805004:T:C	1.52635e-10	-1.52961	-0.817177	2.51455e-05	-1.78298	-0.806185	2.51539e-05	-1.78294	-0.806094
18805179	chr19:18805179:A:G	9.21183e-11	-1.72393	-1.12783	1.59025e-05	-1.92264	-1.12472	1.59046e-05	-1.92265	-1.12478
18805479	chr19:18805479:G:C	4.50128e-10	-4.09779e-10	-1.2653	9.46445e-05	-4.09779e-10	-1.26371	9.46644e-05	-4.09779e-10	-1.26371
18805486	chr19:18805486:A:G	1.36302e-10	-1.39816	-1.0618	2.14039e-05	-1.69368	-1.05658	2.14107e-05	-1.69364	-1.05651
18805867	chr19:18805867:C:T	4.52639e-10	-4.09779e-10	-1.25974	9.52688e-05	-4.09779e-10	-1.25714	9.52882e-05	-4.09779e-10	-1.25714
18806119	chr19:18806119:G:A	5.72089e-10	-4.09779e-10	-1.02554	0.000117688	-4.09779e-10	-1.0458	0.000117711	-4.09779e-10	-1.04581
18806121	chr19:18806121:T:A	2.73154e-10	-1.7648	-5.44374e-10	6.13727e-05	-1.69687	-5.44374e-10	6.13838e-05	-1.6969	-5.44374e-10
18806383	chr19:18806383:C:T	4.5804e-10	-4.09779e-10	-1.24788	9.64393e-05	-4.09779e-10	-1.24492	9.64589e-05	-4.09779e-10	-1.24493
18806543	chr19:18806543:G:A	7.9608e-11	-1.92255	-1.07517	1.68848e-05	-1.917	-1.07042	1.68888e-05	-1.917	-1.0704
18806732	chr19:18806732:G:A	7.84224e-10	-4.09779e-10	-0.71014	0.000167705	-4.09779e-10	-0.691632	0.00016774	-4.09779e-10	-0.691628
18806950	chr19:18806950:A:C	1.37932e-10	-1.9117	-0.536377	2.90372e-05	-1.91992	-0.525346	2.9045e-05	-1.91992	-0.525282
18807099	chr19:18807099:C:T	4.03187e-10	-1.37543	-5.44374e-10	7.66036e-05	-1.47519	-5.44374e-10	7.6621e-05	-1.47517	-5.44374e-10
18807242	chr19:18807242:A:G	2.75576e-10	-1.75597	-5.44374e-10	6.76508e-05	-1.59948	-5.44374e-10	6.76623e-05	-1.59952	-5.44374e-10
18807339	chr19:18807339:A:T	1.60216e-10	-1.86602	-0.432287	3.17684e-05	-1.92268	-0.432689	3.17735e-05	-1.92268	-0.432732
18807571	chr19:18807571:C:T	7.91991e-11	-1.88286	-1.12001	1.66004e-05	-1.91135	-1.09306	1.66045e-05	-1.91136	-1.09301
18807710	chr19:18807710:A:T	1.68954e-10	-1.87115	-0.374063	3.37774e-05	-1.92158	-0.372462	3.37827e-05	-1.92159	-0.372509
18808042	chr19:18808042:C:T	3.65023e-10	-1.47487	-5.44374e-10	7.28596e-05	-1.5253	-5.44374e-10	7.28754e-05	-1.52529	-5.44374e-10
18808502	chr19:18808502:T:C	2.78173e-10	-1.78818	0.041589	5.7867e-05	-1.90904	0.153351	5.78878e-05	-1.90903	0.153491
18809435	chr19:18809435:C:A	7.56204e-11	-1.88293	-1.16617	1.7177e-05	-1.80954	-1.16072	1.71811e-05	-1.80955	-1.16068
18809783	chr19:18809783:T:C	9.1667e-11	-1.78786	-1.06882	1.80564e-05	-1.89537	-1.02496	1.80609e-05	-1.89537	-1.02493
18809908	chr19:18809908:G:A	9.12984e-11	-1.73525	-1.12545	1.84901e-05	-1.81026	-1.08634	1.84945e-05	-1.81028	-1.08629
18810211	chr19:18810211:C:G	7.83104e-11	-1.74628	-1.26788	1.45396e-05	-1.86935	-1.26761	1.45429e-05	-1.86933	-1.26761
18810243	chr19:18810243:C:G	5.39893e-10	-4.09779e-10	-1.08346	0.000112027	-4.09779e-10	-1.0951	0.000112048	-4.09779e-10	-1.09512
18810285	chr19:18810285:C:T	6.99286e-10	-4.09779e-10	-0.824774	0.000144744	-4.09779e-10	-0.838869	0.000144777	-4.09779e-10	-0.838853
18810295	chr19:18810295:C:A	2.17192e-09	-4.09779e-10	0.308532	0.000462267	-4.09779e-10	0.322305	0.00046236	-4.09779e-10	0.322299
18810402	chr19:18810402:CCAA:C	1.34884e-10	-1.91632	-0.554098	2.84614e-05	-1.92357	-0.541716	2.84692e-05	-1.92357	-0.54165
18810525	chr19:18810525:C:T	8.95539e-11	-1.7225	-1.15749	1.79921e-05	-1.80062	-1.12329	1.79963e-05	-1.80064	-1.12324
18810530	chr19:18810530:C:T	6.1694e-10	-4.09779e-10	-0.950063	0.000128449	-4.09779e-10	-0.958302	0.000128474	-4.09779e-10	-0.958317
18810580	chr19:18810580:CT:C	7.25213e-11	-1.88368	-1.20727	1.45251e-05	-1.92351	-1.21445	1.45276e-05	-1.92351	-1.21449
18810623	chr19:18810623:G:A	1.38497e-10	-1.91786	-0.526118	2.92802e-05	-1.92397	-0.512959	2.92882e-05	-1.92397	-0.512892
18810692	chr19:18810692:G:A	3.30821e-10	-1.57326	-5.44374e-10	7.82351e-05	-1.45412	-5.44374e-10	7.8249e-05	-1.45415	-5.44374e-10
18810720	chr19:18810720:T:G	5.54703e-10	-4.09779e-10	-1.0564	0.000115017	-4.09779e-10	-1.06876	0.000115039	-4.09779e-10	-1.06878
18810841	chr19:18810841:T:C	5.4383e-10	-4.09779e-10	-1.0762	0.000112813	-4.09779e-10	-1.0881	0.000112835	-4.09779e-10	-1.08812
18811635	chr19:18811635:C:T	1.54832e-10	-1.92169	-0.41081	3.21411e-05	-1.92273	-0.420978	3.21436e-05	-1.92272	-0.421107
18811797	chr19:18811797:G:A	6.07438e-10	-4.09779e-10	-0.965584	0.00012641	-4.09779e-10	-0.974307	0.000126434	-4.09779e-10	-0.974322
18812193	chr19:18812193:G:A	7.78432e-11	-1.77636	-1.24378	1.56124e-05	-1.83476	-1.23102	1.56156e-05	-1.83477	-1.231
18812430	chr19:18812430:GTTC:G	3.10621e-10	-1.63626	-5.44374e-10	7.24685e-05	-1.53069	-5.44374e-10	7.24816e-05	-1.53071	-5.44374e-10
18812473	chr19:18812473:G:A	6.13334e-10	-4.09779e-10	-0.955924	0.000127672	-4.09779e-10	-0.964374	0.000127697	-4.09779e-10	-0.964388
18812838	chr19:18812838:C:A	4.61044e-10	-4.09779e-10	-1.24134	9.72882e-05	-4.09779e-10	-1.23616	9.7309e-05	-4.09779e-10	-1.23615
18813042	chr19:18813042:C:T	1.74829e-10	-1.78277	-0.42826	3.49119e-05	-1.83619	-0.424824	3.49209e-05	-1.83618	-0.424776
18813053	chr19:18813053:C:T	5.01365e-10	-4.09779e-10	-1.1575	0.000105658	-4.09779e-10	-1.15363	0.000105679	-4.09779e-10	-1.15364
18813159	chr19:18813159:A:G	2.27243e-09	-4.09779e-10	0.353772	0.000564958	-4.09779e-10	0.522914	0.000565019	-4.09779e-10	0.522814
18813466	chr19:18813466:G:A	5.63507e-10	-4.09779e-10	-1.04066	0.000117881	-4.09779e-10	-1.04416	0.000117905	-4.09779e-10	-1.04417
18813579	chr19:18813579:AC:A	1.8411e-10	-1.90457	-0.254727	4.15011e-05	-1.92417	-0.163947	4.15148e-05	-1.92417	-0.163822
18813739	chr19:18813739:C:A	2.00446e-09	-4.09779e-10	0.228298	0.000421214	-4.09779e-10	0.229303	0.000421332	-4.09779e-10	0.229377
18814171	chr19:18814171:G:A	6.63312e-09	-4.09779e-10	1.425	0.0014099	-4.09779e-10	1.43744	0.00141032	-4.09779e-10	1.43753
18814567	chr19:18814567:C:T	1.13305e-10	-1.92136	-0.723388	2.62358e-05	-1.80129	-0.745419	2.62438e-05	-1.80131	-0.745305
18814620	chr19:18814620:A:AT	1.48524e-10	-1.6538	-0.720289	2.93008e-05	-1.71948	-0.716739	2.93077e-05	-1.71948	-0.716715
18815135	chr19:18815135:AT:A	5.3703e-10	-4.09779e-10	-1.08878	0.000115765	-4.09779e-10	-1.06228	0.000115791	-4.09779e-10	-1.06226
18815169	chr19:18815169:C:T	2.54424e-10	-1.83583	-5.44374e-10	6.04501e-05	-1.71202	-5.44374e-10	6.0461e-05	-1.71205	-5.44374e-10
18815185	chr19:18815185:C:T	8.86444e-11	-1.7679	-1.1223	1.80373e-05	-1.83898	-1.08241	1.80417e-05	-1.839	-1.08236
18815276	chr19:18815276:G:A	1.66918e-10	-1.91631	-0.341028	3.52372e-05	-1.9234	-0.328333	3.52471e-05	-1.9234	-0.328258
18815309	chr19:18815309:C:T	2.98176e-10	-1.67715	-5.44374e-10	6.22851e-05	-1.68212	-5.44374e-10	6.22982e-05	-1.68211	-5.44374e-10
18815687	chr19:18815687:GAT:G	5.9512e-10	-4.09779e-10	-0.986072	0.000125989	-4.09779e-10	-0.977643	0.000126014	-4.09779e-10	-0.977655
18815877	chr19:18815877:C:T	1.03929e-10	-1.69006	-1.04107	1.86866e-05	-1.83379	-1.05224	1.86895e-05	-1.83376	-1.05232
18815896	chr19:18815896:G:A	8.15162e-11	-1.83984	-1.1342	1.76852e-05	-1.80237	-1.13875	1.76872e-05	-1.8024	-1.1388
18816027	chr19:18816027:A:G	9.22445e-11	-1.67685	-1.17354	1.65374e-05	-1.82557	-1.18264	1.65405e-05	-1.82555	-1.18268
18816348	chr19:18816348:T:C	1.22742e-10	-1.88445	-0.680296	2.51857e-05	-1.9219	-0.665662	2.51942e-05	-1.9219	-0.665537
18816499	chr19:18816499:G:A	7.39263e-10	-0.76918	-5.44374e-10	7.9567e-05	-1.43724	-5.44374e-10	7.95978e-05	-1.43706	-5.44374e-10
18816916	chr19:18816916:G:A	4.72965e-10	-4.09779e-10	-1.21581	9.98219e-05	-4.09779e-10	-1.21045	9.98416e-05	-4.09779e-10	-1.21046
18817159	chr19:18817159:A:T	4.83521e-10	-4.09779e-10	-1.19374	0.000102007	-4.09779e-10	-1.18879	0.000102027	-4.09779e-10	-1.1888
18817423	chr19:18817423:C:T	4.99258e-10	-4.09779e-10	-1.16171	0.000105295	-4.09779e-10	-1.15707	0.000105316	-4.09779e-10	-1.15708
18817456	chr19:18817456:A:G	5.3117e-10	-1.09975	-5.44374e-10	0.00011701	-1.05158	-5.44374e-10	0.000117038	-1.05155	-5.44374e-10
18817557	chr19:18817557:C:T	6.25963e-10	-4.09779e-10	-0.935543	0.000130797	-4.09779e-10	-0.940191	0.000130822	-4.09779e-10	-0.940206
18817671	chr19:18817671:C:T	1.09845e-10	-1.57458	-1.10118	1.81648e-05	-1.8185	-1.09586	1.81692e-05	-1.81847	-1.09585
18817826	chr19:18817826:G:T	3.95551e-10	-1.87587	0.481314	8.56065e-05	-1.92229	0.558208	8.56305e-05	-1.92229	0.558286
18817862	chr19:18817862:T:C	3.7743e-10	-1.21447	-0.226978	7.60617e-05	-1.33691	-0.145383	7.6084e-05	-1.33696	-0.145251
18818004	chr19:18818004:G:A	1.9094e-10	-1.81142	-0.311453	3.84304e-05	-1.91632	-0.24867	3.84415e-05	-1.91631	-0.2486
18818056	chr19:18818056:G:A	7.57033e-10	-4.09779e-10	-0.745427	0.000159748	-4.09779e-10	-0.740242	0.000159775	-4.09779e-10	-0.740276
18818220	chr19:18818220:A:G	6.74932e-11	-1.92417	-1.23864	1.57192e-05	-1.82646	-1.23249	1.5722e-05	-1.8265	-1.23248
18818357	chr19:18818357:C:T	9.1801e-11	-1.81437	-1.04085	1.83932e-05	-1.89319	-1.00866	1.8398e-05	-1.89319	-1.00861
18818752	chr19:18818752:G:A	1.98657e-10	-1.1766	-0.906651	4.85025e-05	-1.01225	-0.919971	4.851e-05	-1.01228	-0.919994
18818970	chr19:18818970:G:A	1.17198e-10	-1.4775	-1.13347	2.51467e-05	-1.45508	-1.13403	2.51508e-05	-1.4551	-1.13405
18819147	chr19:18819147:T:C	4.67498e-10	-4.09779e-10	-1.22744	9.83109e-05	-4.09779e-10	-1.2257	9.83319e-05	-4.09779e-10	-1.2257
18819601	chr19:18819601:T:C	2.74104e-10	-1.76133	-5.44374e-10	5.90065e-05	-1.73619	-5.44374e-10	5.90201e-05	-1.73617	-5.44374e-10
18819756	chr19:18819756:G:A	7.41315e-10	-4.09779e-10	-0.766409	0.000152161	-4.09779e-10	-0.788898	0.000152195	-4.09779e-10	-0.788881
18819949	chr19:18819949:T:C	1.96318e-10	-1.52023	-0.574869	3.28105e-05	-1.74777	-0.575319	3.28167e-05	-1.74774	-0.575372
18820264	chr19:18820264:G:A	2.50743e-10	-1.85041	-5.44374e-10	5.19124e-05	-1.86428	-5.44374e-10	5.19237e-05	-1.86427	-5.44374e-10
18820471	chr19:18820471:A:G	8.87116e-10	-4.09779e-10	-0.586859	0.00018819	-4.09779e-10	-0.576388	0.000188234	-4.09779e-10	-0.576357
18820501	chr19:18820501:G:A	5.59434e-10	-4.09779e-10	-1.04791	0.000117764	-4.09779e-10	-1.04516	0.000117785	-4.09779e-10	-1.04519
18820829	chr19:18820829:A:G	2.18877e-10	-0.826904	-1.15942	5.08385e-05	-0.726885	-1.1583	5.08495e-05	-0.726908	-1.15827
18820896	chr19:18820896:G:T	1.19444e-10	-1.75021	-0.841775	2.56163e-05	-1.76892	-0.801689	2.56202e-05	-1.76893	-0.801736
18821373	chr19:18821373:A:G	7.64407e-11	-1.85165	-1.18667	1.58148e-05	-1.8654	-1.1875	1.58177e-05	-1.8654	-1.18751
18821555	chr19:18821555:G:A	3.10559e-10	-1.34306	-0.293398	5.17691e-05	-1.56746	-0.299581	5.17788e-05	-1.56742	-0.299641
18821805	chr19:18821805:C:A	6.93416e-11	-1.86696	-1.26883	1.44405e-05	-1.87497	-1.26883	1.44435e-05	-1.87498	-1.26883
18822139	chr19:18822139:T:C	1.45202e-09	-4.09779e-10	-0.0941214	0.0003646	-4.09779e-10	0.084963	0.000364656	-4.09779e-10	0.0849082
18822338	chr19:18822338:C:G	8.55155e-11	-1.82938	-1.09676	1.76529e-05	-1.84518	-1.09776	1.76562e-05	-1.84519	-1.09777
18822650	chr19:18822650:G:A	1.18677e-10	-1.4532	-1.14522	2.44118e-05	-1.46836	-1.15041	2.44166e-05	-1.46836	-1.15042
18822764	chr19:18822764:G:A	4.76664e-10	-4.09779e-10	-1.20802	0.000100691	-4.09779e-10	-1.20178	0.000100711	-4.09779e-10	-1.20179
18823022	chr19:18823022:A:T	9.84511e-11	-1.90094	-0.884334	2.15668e-05	-1.85923	-0.883453	2.15714e-05	-1.85924	-0.88344
18823118	chr19:18823118:G:C	7.99906e-11	-1.7513	-1.24163	1.63825e-05	-1.7749	-1.24273	1.63856e-05	-1.7749	-1.24274
18823283	chr19:18823283:G:A	3.86605e-10	-1.41743	-5.44374e-10	9.50281e-05	-1.25967	-5.44374e-10	9.50441e-05	-1.2597	-5.44374e-10
18823472	chr19:18823472:A:T	4.84377e-10	-4.09779e-10	-1.19197	0.000104907	-4.09779e-10	-1.16076	0.00010493	-4.09779e-10	-1.16075
18823626	chr19:18823626:A:C	1.2134e-09	-4.09779e-10	-0.273652	0.000249895	-4.09779e-10	-0.292795	0.000249936	-4.09779e-10	-0.292838
18823799	chr19:18823799:G:C	7.79576e-11	-1.7674	-1.25127	1.59764e-05	-1.79051	-1.25221	1.59795e-05	-1.79052	-1.25222
18823940	chr19:18823940:C:T	4.54965e-10	-4.09779e-10	-1.25462	9.62027e-05	-4.09779e-10	-1.24738	9.62233e-05	-4.09779e-10	-1.24737
18823965	chr19:18823965:C:A	1.15158e-09	-4.09779e-10	-0.325942	0.000240473	-4.09779e-10	-0.331229	0.00024053	-4.09779e-10	-0.331201
18823992	chr19:18823992:C:T	3.2146e-10	-1.9218	0.319841	7.04469e-05	-1.92423	0.365251	7.04634e-05	-1.92423	0.365278
18824282	chr19:18824282:C:T	2.56226e-10	-0.74277	-1.08601	6.03616e-05	-0.628939	-1.08455	6.0375e-05	-0.628963	-1.08451
18824412	chr19:18824412:G:A	7.99664e-11	-1.7857	-1.20752	1.64459e-05	-1.80464	-1.20912	1.6449e-05	-1.80465	-1.20913
18824464	chr19:18824464:C:T	8.50768e-11	-1.92431	-1.00697	1.80299e-05	-1.91362	-1.00819	1.80338e-05	-1.91362	-1.00818
18824793	chr19:18824793:C:T	7.86436e-11	-1.79163	-1.21828	1.61832e-05	-1.81021	-1.21965	1.61863e-05	-1.81022	-1.21966
18824922	chr19:18824922:TC:T	5.42649e-10	-4.09779e-10	-1.07837	0.000113684	-4.09779e-10	-1.08041	0.000113705	-4.09779e-10	-1.08044
18825201	chr19:18825201:C:T	1.54202e-09	-4.09779e-10	-0.0339885	0.000388731	-4.09779e-10	0.149049	0.000388791	-4.09779e-10	0.148996
18825237	chr19:18825237:T:C	7.66848e-11	-1.81528	-1.21985	1.58061e-05	-1.83227	-1.22117	1.58091e-05	-1.83228	-1.22118
18825240	chr19:18825240:A:T	4.59076e-10	-4.09779e-10	-1.24562	9.70226e-05	-4.09779e-10	-1.23889	9.70437e-05	-4.09779e-10	-1.23888
18825265	chr19:18825265:A:G	1.26213e-10	-1.44796	-1.0889	2.63021e-05	-1.45571	-1.08848	2.63075e-05	-1.45572	-1.08847
18826736	chr19:18826736:T:C	5.18054e-10	-4.09779e-10	-1.12476	0.000109427	-4.09779e-10	-1.11858	0.000109448	-4.09779e-10	-1.11859
18826737	chr19:18826737:G:A	5.17671e-10	-4.09779e-10	-1.12549	0.000109346	-4.09779e-10	-1.11932	0.000109368	-4.09779e-10	-1.11933
18826743	chr19:18826743:A:G	5.18613e-10	-4.09779e-10	-1.12368	0.000109547	-4.09779e-10	-1.11748	0.000109569	-4.09779e-10	-1.11749
18826752	chr19:18826752:T:C	5.19429e-10	-4.09779e-10	-1.1221	0.000109723	-4.09779e-10	-1.11587	0.000109745	-4.09779e-10	-1.11588
18826753	chr19:18826753:A:G	5.19801e-10	-4.09779e-10	-1.12139	0.000109804	-4.09779e-10	-1.11514	0.000109826	-4.09779e-10	-1.11515
18826769	chr19:18826769:C:A	4.64838e-10	-4.09779e-10	-1.23315	9.68182e-05	-4.09779e-10	-1.241	9.6837e-05	-4.09779e-10	-1.24102
18826968	chr19:18826968:A:G	7.87926e-11	-1.82388	-1.18414	1.62323e-05	-1.84092	-1.18591	1.62353e-05	-1.84093	-1.18593
18827240	chr19:18827240:G:A	1.10792e-09	-4.09779e-10	-0.364594	0.00027268	-4.09779e-10	-0.205537	0.000272724	-4.09779e-10	-0.205585
18827511	chr19:18827511:G:A	7.95993e-11	-1.80923	-1.1886	1.63659e-05	-1.82833	-1.19031	1.6369e-05	-1.82833	-1.19032
18827959	chr19:18827959:G:A	3.95112e-10	-1.39567	-5.44374e-10	6.9223e-05	-1.57651	-5.44374e-10	6.92404e-05	-1.57646	-5.44374e-10
18828500	chr19:18828500:C:T	5.34996e-10	-4.09779e-10	-1.09257	0.000112045	-4.09779e-10	-1.09494	0.000112065	-4.09779e-10	-1.09497
18828602	chr19:18828602:T:C	7.03626e-11	-1.91589	-1.20529	1.47966e-05	-1.91263	-1.20681	1.47994e-05	-1.91264	-1.20682
18828669	chr19:18828669:A:G	4.50378e-10	-4.09779e-10	-1.26475	9.44511e-05	-4.09779e-10	-1.26576	9.44708e-05	-4.09779e-10	-1.26575
18829145	chr19:18829145:T:C	2.6597e-10	-0.768738	-1.02271	6.26717e-05	-0.654957	-1.02097	6.2686e-05	-0.654981	-1.02093
18829737	chr19:18829737:A:G	8.18283e-11	-1.80068	-1.16953	1.68146e-05	-1.81981	-1.17178	1.68177e-05	-1.81982	-1.1718
18829888	chr19:18829888:T:C	9.28962e-11	-1.90279	-0.940557	2.03185e-05	-1.86242	-0.939887	2.03228e-05	-1.86242	-0.939877
18830531	chr19:18830531:C:T	4.48879e-10	-4.09779e-10	-1.26808	9.41837e-05	-4.09779e-10	-1.26859	9.42032e-05	-4.09779e-10	-1.26859
18830650	chr19:18830650:C:T	6.33479e-10	-4.09779e-10	-0.923607	0.000133229	-4.09779e-10	-0.921768	0.000133259	-4.09779e-10	-0.921751
18832940	chr19:18832940:C:T	2.62927e-10	-0.78511	-1.01785	6.13982e-05	-0.680967	-1.01549	6.14123e-05	-0.68099	-1.01545
18833216	chr19:18833216:A:G	7.86253e-11	-1.91104	-1.0991	1.68025e-05	-1.8679	-1.12441	1.68057e-05	-1.86792	-1.12441
18833363	chr19:18833363:G:A	2.32894e-10	-1.92425	-5.44374e-10	5.06408e-05	-1.88908	-5.44374e-10	5.06504e-05	-1.8891	-5.44374e-10
18833637	chr19:18833637:TCA:T	4.65362e-10	-4.09779e-10	-1.23202	9.65923e-05	-4.09779e-10	-1.24334	9.66114e-05	-4.09779e-10	-1.24335
18834211	chr19:18834211:C:A	4.91299e-10	-4.09779e-10	-1.17778	0.000104034	-4.09779e-10	-1.16912	0.000104055	-4.09779e-10	-1.16912
18835313	chr19:18835313:C:T	7.35864e-11	-1.90027	-1.17611	1.55102e-05	-1.8831	-1.18924	1.55139e-05	-1.88312	-1.18919
18835429	chr19:18835429:C:T	4.66374e-10	-4.09779e-10	-1.22985	9.74557e-05	-4.09779e-10	-1.23444	9.74763e-05	-4.09779e-10	-1.23444
18836104	chr19:18836104:C:T	2.34069e-10	-1.91922	-5.44374e-10	5.06566e-05	-1.88877	-5.44374e-10	5.06667e-05	-1.88878	-5.44374e-10
18836587	chr19:18836587:C:T	2.21622e-10	-0.868723	-1.10514	4.76291e-05	-0.843578	-1.10682	4.76371e-05	-0.843609	-1.10682
18837349	chr19:18837349:C:G	1.34922e-09	-4.09779e-10	-0.167553	0.000328474	-4.09779e-10	-0.0193792	0.000328524	-4.09779e-10	-0.0194357
18837644	chr19:18837644:G:C	2.55943e-10	-0.830349	-0.999533	5.96406e-05	-0.728075	-0.997427	5.96544e-05	-0.728097	-0.99738
18838420	chr19:18838420:A:T	2.90999e-10	-1.91795	0.216431	6.14697e-05	-1.92425	0.228952	6.14827e-05	-1.92425	0.228956
18838764	chr19:18838764:T:C	2.49992e-10	-0.852964	-1.00044	5.81342e-05	-0.752756	-0.998327	5.81477e-05	-0.752778	-0.998281
18839115	chr19:18839115:G:A	4.53749e-10	-4.09779e-10	-1.25729	9.5734e-05	-4.09779e-10	-1.25226	9.57546e-05	-4.09779e-10	-1.25226
18839836	chr19:18839836:A:G	1.16954e-10	-1.41835	-1.1947	2.55228e-05	-1.37667	-1.19759	2.55259e-05	-1.37672	-1.19764
18841366	chr19:18841366:A:G	5.22502e-09	-4.09779e-10	1.18638	0.00113034	-4.09779e-10	1.21643	0.00113056	-4.09779e-10	1.21642
18841717	chr19:18841717:A:T	1.94767e-10	-1.00636	-1.09667	4.17735e-05	-0.983367	-1.09821	4.17805e-05	-0.983396	-1.09822
18841811	chr19:18841811:C:T	5.55419e-10	-4.09779e-10	-1.05511	0.000115061	-4.09779e-10	-1.06837	0.000115086	-4.09779e-10	-1.06836
18841993	chr19:18841993:G:A	4.56613e-10	-4.09779e-10	-1.251	9.58514e-05	-4.09779e-10	-1.25104	9.58716e-05	-4.09779e-10	-1.25104
18843856	chr19:18843856:C:T	1.43173e-09	-4.09779e-10	-0.108197	0.000360016	-4.09779e-10	0.0723099	0.000360071	-4.09779e-10	0.0722567
18844203	chr19:18844203:G:T	6.12146e-10	-4.09779e-10	-0.957864	0.000126722	-4.09779e-10	-0.971844	0.000126749	-4.09779e-10	-0.971838
18845890	chr19:18845890:G:A	9.71721e-11	-1.59684	-1.20151	2.11795e-05	-1.55656	-1.20424	2.11823e-05	-1.5566	-1.20428
18846296	chr19:18846296:C:T	8.50983e-10	-4.09779e-10	-0.628442	0.000175751	-4.09779e-10	-0.644768	0.00017579	-4.09779e-10	-0.644753
18847122	chr19:18847122:G:C	4.63022e-10	-4.09779e-10	-1.23706	9.73568e-05	-4.09779e-10	-1.23546	9.73775e-05	-4.09779e-10	-1.23545
18847162	chr19:18847162:C:T	3.37817e-10	-1.55233	-5.44374e-10	7.92294e-05	-1.44149	-5.44374e-10	7.92438e-05	-1.44152	-5.44374e-10
18847661	chr19:18847661:C:T	2.13301e-09	-4.09779e-10	0.290457	0.000457903	-4.09779e-10	0.312819	0.000458016	-4.09779e-10	0.312859
18847753	chr19:18847753:A:T	6.59307e-10	-4.09779e-10	-0.883646	0.00013993	-4.09779e-10	-0.872694	0.000139959	-4.09779e-10	-0.872698
18848287	chr19:18848287:G:A	9.52315e-11	-1.83609	-0.982438	1.79437e-05	-1.92296	-1.00364	1.79491e-05	-1.92297	-1.00354
18848639	chr19:18848639:C:T	3.06364e-10	-0.84887	-0.801192	7.12091e-05	-0.74972	-0.798498	7.12266e-05	-0.749742	-0.798437
18849098	chr19:18849098:C:T	4.77083e-10	-4.09779e-10	-1.20714	9.94898e-05	-4.09779e-10	-1.21378	9.95108e-05	-4.09779e-10	-1.21378
18849469	chr19:18849469:C:T	4.83322e-10	-4.09779e-10	-1.19415	0.000103534	-4.09779e-10	-1.17394	0.000103557	-4.09779e-10	-1.17393
18851252	chr19:18851252:G:A	1.00517e-10	-1.60131	-1.1632	2.18066e-05	-1.56521	-1.16642	2.18092e-05	-1.56525	-1.16647
18851930	chr19:18851930:T:C	5.57539e-10	-4.09779e-10	-1.0513	0.000115738	-4.09779e-10	-1.06251	0.000115763	-4.09779e-10	-1.0625
18852609	chr19:18852609:C:T	1.86282e-09	-4.09779e-10	0.155011	0.000399026	-4.09779e-10	0.17519	0.000399123	-4.09779e-10	0.175226
18853428	chr19:18853428:T:C	5.70437e-10	-4.09779e-10	-1.02843	0.000121515	-4.09779e-10	-1.0138	0.00012154	-4.09779e-10	-1.0138
18853633	chr19:18853633:C:T	1.0025e-10	-1.63741	-1.12976	2.25114e-05	-1.58238	-1.11743	2.25158e-05	-1.58242	-1.11741
18853701	chr19:18853701:G:A	8.62429e-11	-1.65993	-1.25774	1.88378e-05	-1.61818	-1.2598	1.88407e-05	-1.61821	-1.25982
18853820	chr19:18853820:G:A	2.14108e-09	-4.09779e-10	0.29423	0.000449648	-4.09779e-10	0.294626	0.000449755	-4.09779e-10	0.294658
18854056	chr19:18854056:C:T	4.57263e-10	-1.24958	-5.44374e-10	9.70701e-05	-1.2384	-5.44374e-10	9.70897e-05	-1.23841	-5.44374e-10
18854146	chr19:18854146:G:T	3.3173e-10	-1.38951	-0.181006	7.91232e-05	-1.25866	-0.184171	7.91347e-05	-1.2587	-0.184192
18855350	chr19:18855350:G:A	2.52536e-10	-1.84328	-5.44374e-10	5.36227e-05	-1.83187	-5.44374e-10	5.36346e-05	-1.83185	-5.44374e-10
18855522	chr19:18855522:G:C	1.02424e-09	-4.09779e-10	-0.443124	0.000216263	-4.09779e-10	-0.437344	0.000216313	-4.09779e-10	-0.437319
18855651	chr19:18855651:G:A	5.71833e-10	-4.09779e-10	-1.02599	0.000118328	-4.09779e-10	-1.04038	0.000118354	-4.09779e-10	-1.04037
18856820	chr19:18856820:C:T	2.01324e-09	-4.09779e-10	0.232664	0.000429915	-4.09779e-10	0.249748	0.000430021	-4.09779e-10	0.249788
18856912	chr19:18856912:C:T	1.15333e-10	-1.77525	-0.851758	2.34518e-05	-1.79119	-0.867701	2.34558e-05	-1.7912	-0.867732
18857849	chr19:18857849:T:C	1.98135e-10	-1.92246	-0.163429	4.2082e-05	-1.92123	-0.152987	4.20908e-05	-1.92123	-0.152982
18857879	chr19:18857879:G:T	3.62116e-10	-1.48287	-5.44374e-10	6.03454e-05	-1.71375	-5.44374e-10	6.03603e-05	-1.71371	-5.44374e-10
18858008	chr19:18858008:A:G	8.0919e-11	-1.83761	-1.14377	1.84281e-05	-1.74888	-1.15108	1.84314e-05	-1.74889	-1.1511
18858780	chr19:18858780:C:T	2.61121e-10	-0.805123	-1.00473	6.08817e-05	-0.702081	-1.00282	6.08958e-05	-0.702103	-1.00278
18859018	chr19:18859018:C:T	1.31072e-09	-4.09779e-10	-0.196502	0.000318214	-4.09779e-10	-0.0511147	0.000318262	-4.09779e-10	-0.0511702
18859024	chr19:18859024:G:A	2.35844e-10	-1.91166	-5.44374e-10	5.16425e-05	-1.86949	-5.44374e-10	5.1654e-05	-1.86948	-5.44374e-10
18859531	chr19:18859531:C:T	4.5077e-10	-4.09779e-10	-1.26388	9.44794e-05	-4.09779e-10	-1.26546	9.4499e-05	-4.09779e-10	-1.26546
18859548	chr19:18859548:G:A	8.94901e-11	-1.90755	-0.973154	1.94809e-05	-1.87043	-0.973975	1.94851e-05	-1.87044	-0.97396
18859783	chr19:18859783:A:G	5.41684e-10	-4.09779e-10	-1.08015	0.000113222	-4.09779e-10	-1.08449	0.000113246	-4.09779e-10	-1.08448
18859923	chr19:18859923:A:G	1.18253e-10	-1.34251	-1.2595	2.66855e-05	-1.26996	-1.25976	2.66889e-05	-1.27002	-1.25978
18859971	chr19:18859971:C:T	2.77115e-10	-0.747968	-1.00244	6.4542e-05	-0.646004	-1.00052	6.4557e-05	-0.646026	-1.00047
18860385	chr19:18860385:C:T	2.81882e-10	-1.73335	-5.44374e-10	6.55305e-05	-1.63132	-5.44374e-10	6.55425e-05	-1.63135	-5.44374e-10
18860460	chr19:18860460:G:A	4.9751e-10	-4.09779e-10	-1.16522	0.00010528	-4.09779e-10	-1.15721	0.000105301	-4.09779e-10	-1.15722
18860513	chr19:18860513:T:C	8.41299e-11	-1.67616	-1.26631	1.83013e-05	-1.64165	-1.26522	1.83047e-05	-1.64168	-1.2652
18860665	chr19:18860665:C:T	2.40395e-10	-0.78477	-1.10778	5.61196e-05	-0.679788	-1.10656	5.61319e-05	-0.679811	-1.10653
18861071	chr19:18861071:G:A	1.80636e-10	-1.66197	-0.51638	3.64579e-05	-1.68103	-0.536653	3.64641e-05	-1.68103	-0.536685
18861199	chr19:18861199:A:G	2.1422e-10	-1.05669	-0.951138	4.58275e-05	-1.02755	-0.961404	4.58346e-05	-1.02758	-0.961423
18861373	chr19:18861373:C:T	7.24612e-10	-0.789198	-5.44374e-10	9.59459e-05	-1.25005	-5.44374e-10	9.59817e-05	-1.24989	-5.44374e-10
18861782	chr19:18861782:T:C	7.18861e-11	-1.92203	-1.17772	1.54151e-05	-1.90136	-1.17713	1.54183e-05	-1.90137	-1.17712
18862132	chr19:18862132:C:T	1.04435e-09	-4.09779e-10	-0.423681	0.000215469	-4.09779e-10	-0.441023	0.000215505	-4.09779e-10	-0.441063
18863056	chr19:18863056:AC:A	6.79394e-10	-4.09779e-10	-0.853633	0.000139897	-4.09779e-10	-0.872932	0.000139922	-4.09779e-10	-0.872961
18863192	chr19:18863192:C:T	1.93896e-09	0.19507	-5.44374e-10	0.00049848	0.397725	-5.44374e-10	0.000498533	0.397625	-5.44374e-10
18863250	chr19:18863250:G:C	8.70018e-11	-1.64008	-1.26882	1.91638e-05	-1.59206	-1.26876	1.91671e-05	-1.59209	-1.26876
18863391	chr19:18863391:A:G	2.31053e-10	-1.91705	-0.0151321	5.04254e-05	-1.91978	0.0264412	5.04362e-05	-1.91979	0.0264511
18865675	chr19:18865675:C:T	2.39389e-10	-1.89674	-5.44374e-10	5.45377e-05	-1.81495	-5.44374e-10	5.45471e-05	-1.81498	-5.44374e-10
18866179	chr19:18866179:G:A	1.00059e-10	-1.6808	-1.08827	2.03998e-05	-1.70064	-1.09768	2.04034e-05	-1.70064	-1.0977
18867441	chr19:18867441:C:T	9.42102e-11	-1.68507	-1.14424	1.9239e-05	-1.70467	-1.15222	1.92425e-05	-1.70468	-1.15224
18867671	chr19:18867671:A:C	2.78827e-10	-1.74424	-5.44374e-10	5.79396e-05	-1.75444	-5.44374e-10	5.79503e-05	-1.75446	-5.44374e-10
18868509	chr19:18868509:C:T	7.48947e-10	-4.09779e-10	-0.756166	0.000157683	-4.09779e-10	-0.75325	0.000157712	-4.09779e-10	-0.753272
18868515	chr19:18868515:A:C	3.07592e-10	-1.92425	0.278188	6.64108e-05	-1.91342	0.295446	6.6425e-05	-1.91343	0.295456
18868544	chr19:18868544:G:A	5.03954e-10	-4.09779e-10	-1.15235	0.000105704	-4.09779e-10	-1.15319	0.000105728	-4.09779e-10	-1.15318
18869231	chr19:18869231:C:T	9.36127e-10	-4.09779e-10	-0.533083	0.000202553	-4.09779e-10	-0.502838	0.000202591	-4.09779e-10	-0.502855
18869328	chr19:18869328:C:T	5.68299e-10	-4.09779e-10	-1.03219	0.000119805	-4.09779e-10	-1.02797	0.000119826	-4.09779e-10	-1.02801
18869363	chr19:18869363:G:A	7.11706e-11	-1.84392	-1.26584	1.5378e-05	-1.81629	-1.26461	1.5381e-05	-1.81631	-1.2646
18869489	chr19:18869489:G:A	2.79789e-10	-1.7408	-5.44374e-10	5.8231e-05	-1.74942	-5.44374e-10	5.82416e-05	-1.74945	-5.44374e-10
18869781	chr19:18869781:T:A	1.67249e-10	-1.65378	-0.601571	3.39227e-05	-1.66968	-0.620073	3.39285e-05	-1.66969	-0.620103
18869822	chr19:18869822:TGAC:T	1.26623e-09	-4.09779e-10	-0.231032	0.00030708	-4.09779e-10	-0.0867303	0.000307127	-4.09779e-10	-0.0867849
18870743	chr19:18870743:C:T	4.62047e-10	-4.09779e-10	-1.23917	9.65795e-05	-4.09779e-10	-1.24347	9.65998e-05	-4.09779e-10	-1.24347
18871890	chr19:18871890:G:A	5.86337e-10	-4.09779e-10	-1.00094	0.000121309	-4.09779e-10	-1.0155	0.000121335	-4.09779e-10	-1.01549
18873021	chr19:18873021:G:A	9.97036e-10	-4.09779e-10	-0.470047	0.000237771	-4.09779e-10	-0.342529	0.000237809	-4.09779e-10	-0.342578
18873488	chr19:18873488:G:C	7.46716e-10	-4.09779e-10	-0.759149	0.000153526	-4.09779e-10	-0.779967	0.000153553	-4.09779e-10	-0.779999
18873801	chr19:18873801:A:G	2.31245e-10	-1.86443	-0.0669284	5.00765e-05	-1.87537	-0.024919	5.00876e-05	-1.87537	-0.0249002
18873930	chr19:18873930:C:T	9.87073e-10	-4.09779e-10	-0.480091	0.000210411	-4.09779e-10	-0.464774	0.000210453	-4.09779e-10	-0.464784
18873940	chr19:18873940:G:A	5.00548e-10	-4.09779e-10	-1.15913	0.000104954	-4.09779e-10	-1.16031	0.000104975	-4.09779e-10	-1.16032
18874034	chr19:18874034:G:A	1.30451e-10	-1.81573	-0.688109	2.63029e-05	-1.86394	-0.680215	2.63084e-05	-1.86394	-0.680221
18874288	chr19:18874288:T:C	2.33122e-10	-1.92066	-0.00261574	5.08946e-05	-1.89752	0.0134339	5.09052e-05	-1.89752	0.0134413
18874414	chr19:18874414:C:T	5.443e-10	-4.09779e-10	-1.07533	0.000114672	-4.09779e-10	-1.07177	0.000114694	-4.09779e-10	-1.07178
18875273	chr19:18875273:C:T	2.7665e-10	-1.75208	-5.44374e-10	5.73775e-05	-1.76419	-5.44374e-10	5.7389e-05	-1.76419	-5.44374e-10
18875510	chr19:18875510:T:A	4.48661e-10	-4.09779e-10	-1.26857	9.41917e-05	-4.09779e-10	-1.26851	9.42111e-05	-4.09779e-10	-1.26851
18875924	chr19:18875924:C:T	9.21948e-10	-4.09779e-10	-0.548346	0.000191093	-4.09779e-10	-0.561077	0.000191126	-4.09779e-10	-0.561113
18876066	chr19:18876066:C:T	1.50623e-10	-1.26144	-1.09861	3.11958e-05	-1.27444	-1.09911	3.12021e-05	-1.27445	-1.09911
18876161	chr19:18876161:T:C	1.89597e-10	-1.74198	-0.387954	4.22855e-05	-1.66904	-0.400355	4.22968e-05	-1.66907	-0.400266
18877055	chr19:18877055:G:A	4.68527e-10	-4.09779e-10	-1.22524	9.78228e-05	-4.09779e-10	-1.23068	9.78435e-05	-4.09779e-10	-1.23068
18877409	chr19:18877409:C:T	3.10221e-10	-1.38229	-0.255263	6.59428e-05	-1.405	-0.220055	6.59567e-05	-1.40501	-0.220039
18877857	chr19:18877857:T:C	2.72581e-10	-1.66679	-0.100109	6.06575e-05	-1.56053	-0.14806	6.06644e-05	-1.56056	-0.148124
18877863	chr19:18877863:CCT:C	5.2029e-10	-4.09779e-10	-1.12045	0.000108214	-4.09779e-10	-1.12973	0.000108238	-4.09779e-10	-1.12972
18877890	chr19:18877890:T:C	1.23066e-10	-1.87174	-0.690366	2.45909e-05	-1.9017	-0.70976	2.45951e-05	-1.90169	-0.709803
18878136	chr19:18878136:C:T	6.61372e-10	-4.09779e-10	-0.880518	0.00013486	-4.09779e-10	-0.909599	0.000134882	-4.09779e-10	-0.909641
18878461	chr19:18878461:A:G	8.06484e-11	-1.91854	-1.0662	1.74791e-05	-1.8879	-1.06494	1.74829e-05	-1.8879	-1.06492
18878479	chr19:18878479:T:C	4.7961e-10	-4.09779e-10	-1.20186	9.96188e-05	-4.09779e-10	-1.21249	9.96405e-05	-4.09779e-10	-1.21248
18878511	chr19:18878511:T:C	8.0923e-11	-1.9205	-1.06083	1.74667e-05	-1.89492	-1.05862	1.74705e-05	-1.89492	-1.05861
18878681	chr19:18878681:G:A	4.53645e-10	-4.09779e-10	-1.25752	9.52442e-05	-4.09779e-10	-1.25739	9.52636e-05	-4.09779e-10	-1.2574
18878909	chr19:18878909:T:C	8.88958e-10	-4.09779e-10	-0.584784	0.000192958	-4.09779e-10	-0.551363	0.000192994	-4.09779e-10	-0.551388
18879163	chr19:18879163:C:T	4.76629e-10	-4.09779e-10	-1.2081	9.97246e-05	-4.09779e-10	-1.21143	9.97443e-05	-4.09779e-10	-1.21143
18879789	chr19:18879789:C:G	8.43762e-10	-4.09779e-10	-0.636963	0.000175223	-4.09779e-10	-0.647776	0.000175254	-4.09779e-10	-0.647809
18879928	chr19:18879928:C:T	4.89773e-10	-4.09779e-10	-1.18089	0.000102902	-4.09779e-10	-1.18006	0.000102922	-4.09779e-10	-1.18007
18880571	chr19:18880571:C:T	4.48865e-10	-4.09779e-10	-1.26811	9.44242e-05	-4.09779e-10	-1.26604	9.44436e-05	-4.09779e-10	-1.26604
18880803	chr19:18880803:T:C	9.95181e-11	-1.5245	-1.24999	2.10341e-05	-1.51643	-1.25127	2.10383e-05	-1.51644	-1.25126
18881378	chr19:18881378:G:A	2.73349e-10	-1.76408	-5.44374e-10	7.98672e-05	-1.43347	-5.44374e-10	7.98729e-05	-1.43361	-5.44374e-10
18881575	chr19:18881575:A:T	3.64101e-09	-4.09779e-10	0.825182	0.000768592	-4.09779e-10	0.830723	0.000768813	-4.09779e-10	0.830803
18881710	chr19:18881710:C:A	1.32805e-10	-1.26312	-1.22284	3.02994e-05	-1.19117	-1.21154	3.03052e-05	-1.1912	-1.21153
18882541	chr19:18882541:G:A	5.17472e-10	-4.09779e-10	-1.12588	0.000111709	-4.09779e-10	-1.09794	0.000111731	-4.09779e-10	-1.09795
18882868	chr19:18882868:T:A	4.7295e-10	-4.09779e-10	-1.21584	9.97562e-05	-4.09779e-10	-1.21111	9.9776e-05	-4.09779e-10	-1.21112
18883223	chr19:18883223:C:G	5.06856e-10	-4.09779e-10	-1.14661	0.000106639	-4.09779e-10	-1.14439	0.00010666	-4.09779e-10	-1.1444
18883753	chr19:18883753:C:G	2.3355e-10	-1.92144	-5.44374e-10	5.22066e-05	-1.85863	-5.44374e-10	5.22161e-05	-1.85865	-5.44374e-10
18884392	chr19:18884392:C:T	2.19279e-10	-0.813299	-1.17119	5.56669e-05	-0.632256	-1.1622	5.56763e-05	-0.63229	-1.1622
18884569	chr19:18884569:G:A	5.15402e-10	-4.09779e-10	-1.12989	0.000109091	-4.09779e-10	-1.12166	0.000109112	-4.09779e-10	-1.12167
18884840	chr19:18884840:A:C	5.45286e-10	-4.09779e-10	-1.07352	0.000112906	-4.09779e-10	-1.08728	0.000112927	-4.09779e-10	-1.0873
18885233	chr19:18885233:T:C	1.7789e-10	-0.93856	-1.25511	4.51172e-05	-0.751007	-1.25357	4.51247e-05	-0.751047	-1.25357
18885241	chr19:18885241:C:A	1.80356e-10	-1.69632	-0.483584	4.24459e-05	-1.64606	-0.419547	4.24577e-05	-1.64611	-0.419429
18885374	chr19:18885374:TC:T	4.58131e-10	-1.24768	-5.44374e-10	7.11577e-05	-1.54894	-5.44374e-10	7.11801e-05	-1.54883	-5.44374e-10
18885425	chr19:18885425:G:A	8.09615e-11	-1.77532	-1.20554	1.79654e-05	-1.73164	-1.19375	1.7969e-05	-1.73166	-1.19374
18885503	chr19:18885503:C:T	6.13447e-10	-4.09779e-10	-0.95574	0.000126765	-4.09779e-10	-0.971501	0.000126788	-4.09779e-10	-0.971528
18885762	chr19:18885762:G:A	5.24826e-10	-4.09779e-10	-1.11177	0.000110824	-4.09779e-10	-1.1059	0.000110844	-4.09779e-10	-1.10592
18885770	chr19:18885770:C:T	1.66654e-09	-4.09779e-10	0.0436677	0.000352188	-4.09779e-10	0.0503256	0.000352284	-4.09779e-10	0.0503921
18886094	chr19:18886094:GCCA:G	6.81275e-10	-4.09779e-10	-0.850869	0.000152723	-4.09779e-10	-0.785215	0.000152751	-4.09779e-10	-0.785234
18886115	chr19:18886115:CTATGCTCTGGA:C	4.68665e-10	-4.09779e-10	-1.22495	0.000100533	-4.09779e-10	-1.20336	0.000100553	-4.09779e-10	-1.20336
18886264	chr19:18886264:C:G	2.62559e-10	-1.80436	-5.44374e-10	4.88885e-05	-1.9243	-5.44374e-10	4.88986e-05	-1.9243	-5.44374e-10
18886276	chr19:18886276:G:A	5.07221e-10	-4.09779e-10	-1.14589	0.00010664	-4.09779e-10	-1.14438	0.000106659	-4.09779e-10	-1.1444
18886298	chr19:18886298:C:T	6.688e-11	-1.91573	-1.2562	1.45829e-05	-1.88532	-1.24867	1.45857e-05	-1.88533	-1.24867
18886377	chr19:18886377:G:A	1.91726e-10	-1.67432	-0.444446	4.59576e-05	-1.59658	-0.389544	4.59694e-05	-1.59657	-0.389502
18886484	chr19:18886484:C:T	4.88212e-10	-4.09779e-10	-1.18408	0.000101577	-4.09779e-10	-1.19302	0.000101597	-4.09779e-10	-1.19303
18886489	chr19:18886489:G:A	4.48588e-10	-4.09779e-10	-1.26873	9.4205e-05	-4.09779e-10	-1.26837	9.42245e-05	-4.09779e-10	-1.26836
18886514	chr19:18886514:C:T	1.19903e-10	-1.4909	-1.09726	2.50034e-05	-1.49233	-1.1025	2.50085e-05	-1.49233	-1.10249
18887028	chr19:18887028:T:C	5.13864e-10	-4.09779e-10	-1.13288	0.000110125	-4.09779e-10	-1.11222	0.000110147	-4.09779e-10	-1.11223
18887182	chr19:18887182:T:C	5.0274e-10	-4.09779e-10	-1.15476	0.000104831	-4.09779e-10	-1.16149	0.000104852	-4.09779e-10	-1.1615
18887190	chr19:18887190:G:A	4.01008e-10	-0.12565	-1.2552	0.000119327	0.222534	-1.2545	0.000119346	0.222473	-1.25449
18887509	chr19:18887509:T:C	5.00356e-10	-4.09779e-10	-1.15952	0.000104383	-4.09779e-10	-1.16577	0.000104404	-4.09779e-10	-1.16578
18887675	chr19:18887675:C:T	1.76813e-10	-1.85415	-0.345588	3.75877e-05	-1.83503	-0.352134	3.75986e-05	-1.83504	-0.352037
18887761	chr19:18887761:A:G	5.20017e-10	-4.09779e-10	-1.12097	0.000111443	-4.09779e-10	-1.10033	0.000111465	-4.09779e-10	-1.10034
18887983	chr19:18887983:C:T	1.26958e-09	-4.09779e-10	-0.228394	0.000263245	-4.09779e-10	-0.240751	0.000263288	-4.09779e-10	-0.240796
18888035	chr19:18888035:C:A	8.20486e-11	-1.75995	-1.20757	1.73026e-05	-1.76012	-1.20287	1.73066e-05	-1.76014	-1.20282
18888047	chr19:18888047:C:T	1.00575e-10	-1.84031	-0.923622	2.17065e-05	-1.81748	-0.918742	2.17112e-05	-1.81748	-0.918736
18888238	chr19:18888238:A:T	4.48629e-10	-4.09779e-10	-1.26864	9.42105e-05	-4.09779e-10	-1.26831	9.423e-05	-4.09779e-10	-1.26831
18888893	chr19:18888893:T:C	8.63823e-11	-1.67648	-1.23957	2.38222e-05	-1.41208	-1.23114	2.38277e-05	-1.41206	-1.23114
18889343	chr19:18889343:C:T	1.3928e-10	-1.84978	-0.588564	3.147e-05	-1.8081	-0.556706	3.14792e-05	-1.80809	-0.55663
18890504	chr19:18890504:G:C	1.07895e-10	-1.43022	-1.26346	1.90477e-05	-1.59949	-1.26741	1.90517e-05	-1.59948	-1.26741
18892042	chr19:18892042:C:T	1.43859e-10	-1.65536	-0.750647	2.46865e-05	-1.84529	-0.762288	2.46955e-05	-1.84528	-0.76215
18892400	chr19:18892400:A:G	1.36659e-10	-1.43991	-1.01744	2.35206e-05	-1.65387	-1.00209	2.35283e-05	-1.65381	-1.00203
18892410	chr19:18892410:T:C	1.37119e-10	-1.44145	-1.01254	2.36074e-05	-1.65524	-0.997042	2.36151e-05	-1.65518	-0.996981
18892442	chr19:18892442:G:A	1.21116e-10	-1.44474	-1.13334	2.11704e-05	-1.6402	-1.12103	2.11775e-05	-1.64013	-1.12097
18892451	chr19:18892451:A:G	8.46945e-10	-4.09779e-10	-0.633199	0.000179381	-4.09779e-10	-0.624327	0.000179415	-4.09779e-10	-0.624342
18892583	chr19:18892583:T:C	4.48545e-10	-4.09779e-10	-1.26883	9.43786e-05	-4.09779e-10	-1.26652	9.43981e-05	-4.09779e-10	-1.26652
18892904	chr19:18892904:C:T	3.64539e-09	-1.14625	1.97264	0.000516083	-1.54323	1.97566	0.000516158	-1.54315	1.97552
18892979	chr19:18892979:C:T	5.941e-10	-4.09779e-10	-0.987787	0.000127151	-4.09779e-10	-0.968462	0.000127181	-4.09779e-10	-0.968432
18893638	chr19:18893638:G:A	4.57421e-10	-4.09779e-10	-1.24923	9.55686e-05	-4.09779e-10	-1.25399	9.5589e-05	-4.09779e-10	-1.25399
18893813	chr19:18893813:C:T	6.9285e-10	-4.09779e-10	-0.834021	0.000146492	-4.09779e-10	-0.826867	0.000146517	-4.09779e-10	-0.826905
18894573	chr19:18894573:G:A	7.13074e-11	-1.92352	-1.18431	1.55167e-05	-1.90268	-1.16924	1.552e-05	-1.90268	-1.16924
18894641	chr19:18894641:G:A	1.15013e-09	-4.09779e-10	-0.327202	0.00023479	-4.09779e-10	-0.355148	0.000234846	-4.09779e-10	-0.355116
18895151	chr19:18895151:G:A	5.11664e-10	-4.09779e-10	-1.13717	0.000108383	-4.09779e-10	-1.12817	0.000108405	-4.09779e-10	-1.12817
18895646	chr19:18895646:A:G	1.17812e-10	-1.68564	-0.920104	2.49644e-05	-1.68168	-0.914712	2.49696e-05	-1.68168	-0.914704
18895650	chr19:18895650:T:C	6.48938e-10	-4.09779e-10	-0.899497	0.000134053	-4.09779e-10	-0.9156	0.000134078	-4.09779e-10	-0.91562
18895839	chr19:18895839:A:G	8.18914e-11	-1.91735	-1.05209	1.78872e-05	-1.91	-1.01975	1.78919e-05	-1.91002	-1.01968
18895857	chr19:18895857:G:C	1.51038e-10	-1.49934	-0.857958	2.4011e-05	-1.7757	-0.859624	2.40176e-05	-1.77568	-0.859584
18896992	chr19:18896992:C:T	1.41772e-10	-1.73641	-0.684204	2.79563e-05	-1.85103	-0.632168	2.79665e-05	-1.85099	-0.632044
18898073	chr19:18898073:G:A	9.51433e-10	-0.516865	-5.44374e-10	0.000572497	0.536169	-5.44374e-10	0.000572397	0.535787	-5.44374e-10
18898102	chr19:18898102:C:A	4.78732e-10	-4.09779e-10	-1.20369	0.000101457	-4.09779e-10	-1.1942	0.000101477	-4.09779e-10	-1.19421
18898661	chr19:18898661:T:C	4.33414e-10	-0.102781	-1.20036	7.79303e-05	-0.266092	-1.19193	7.79563e-05	-0.265999	-1.1919
18898744	chr19:18898744:C:T	6.12997e-10	-4.09779e-10	-0.956475	0.000129453	-4.09779e-10	-0.950518	0.000129477	-4.09779e-10	-0.950538
18898799	chr19:18898799:G:A	6.62502e-10	-4.09779e-10	-0.878811	0.000139818	-4.09779e-10	-0.873493	0.000139842	-4.09779e-10	-0.873532
18898818	chr19:18898818:C:T	7.06806e-10	-4.09779e-10	-0.814079	0.000159356	-4.09779e-10	-0.742699	0.000159389	-4.09779e-10	-0.742699
18899236	chr19:18899236:T:C	5.29227e-10	-4.09779e-10	-1.10342	0.000111767	-4.09779e-10	-1.09742	0.000111788	-4.09779e-10	-1.09744
18900124	chr19:18900124:GC:G	1.71629e-10	-1.59731	-0.632189	3.24571e-05	-1.74725	-0.586665	3.24701e-05	-1.7472	-0.586525
18900139	chr19:18900139:G:A	4.50499e-10	-4.09779e-10	-1.26448	9.488e-05	-4.09779e-10	-1.26123	9.49003e-05	-4.09779e-10	-1.26122
18900435	chr19:18900435:T:C	2.13482e-10	-0.918151	-1.09313	5.09348e-05	-0.811525	-1.07177	5.09456e-05	-0.811549	-1.07174
18900575	chr19:18900575:G:A	1.07391e-09	-4.09779e-10	-0.395775	0.000224816	-4.09779e-10	-0.398558	0.000224856	-4.09779e-10	-0.398585
18900970	chr19:18900970:T:C	9.83204e-10	-4.09779e-10	-0.484018	0.000205985	-4.09779e-10	-0.486036	0.000206027	-4.09779e-10	-0.48604
18901056	chr19:18901056:T:C	1.41678e-10	-1.5555	-0.865779	2.55056e-05	-1.731	-0.843934	2.55143e-05	-1.73095	-0.843856
18901250	chr19:18901250:T:C	5.09799e-10	-4.09779e-10	-1.14082	0.000106939	-4.09779e-10	-1.14158	0.00010696	-4.09779e-10	-1.14159
18901413	chr19:18901413:C:T	1.07391e-09	-4.09779e-10	-0.395775	0.000224816	-4.09779e-10	-0.398558	0.000224856	-4.09779e-10	-0.398585
18901444	chr19:18901444:A:G	7.15281e-10	-4.09779e-10	-0.80216	0.000147319	-4.09779e-10	-0.821238	0.000147347	-4.09779e-10	-0.821258
18901549	chr19:18901549:G:A	1.50855e-10	-1.6468	-0.711713	2.90499e-05	-1.78788	-0.65694	2.90607e-05	-1.78784	-0.656821
18901682	chr19:18901682:A:T	2.40939e-10	-1.89029	-5.44374e-10	5.11051e-05	-1.87995	-5.44374e-10	5.11163e-05	-1.87994	-5.44374e-10
18901796	chr19:18901796:G:A	5.89537e-10	-4.09779e-10	-0.995496	0.000124707	-4.09779e-10	-0.987868	0.00012473	-4.09779e-10	-0.987897
18901906	chr19:18901906:C:T	6.12527e-10	-4.09779e-10	-0.957242	0.000129625	-4.09779e-10	-0.949192	0.000129648	-4.09779e-10	-0.949223
18902996	chr19:18902996:G:A	7.77025e-10	-4.09779e-10	-0.719361	0.000161288	-4.09779e-10	-0.730644	0.000161327	-4.09779e-10	-0.730611
18904000	chr19:18904000:T:C	1.29905e-10	-1.80032	-0.707706	3.02276e-05	-1.69576	-0.709323	3.02375e-05	-1.69577	-0.709187
18904334	chr19:18904334:G:A	4.50358e-10	-4.09779e-10	-1.26479	9.47455e-05	-4.09779e-10	-1.26264	9.4765e-05	-4.09779e-10	-1.26265
18904682	chr19:18904682:C:T	1.22093e-10	-1.30758	-1.26247	2.07568e-05	-1.51473	-1.26624	2.0761e-05	-1.51473	-1.26624
18904736	chr19:18904736:C:T	4.63262e-10	-4.09779e-10	-1.23654	9.92404e-05	-4.09779e-10	-1.21629	9.92616e-05	-4.09779e-10	-1.21629
18905093	chr19:18905093:A:G	4.48577e-10	-4.09779e-10	-1.26875	9.41676e-05	-4.09779e-10	-1.26876	9.41871e-05	-4.09779e-10	-1.26876
18905299	chr19:18905299:A:G	2.5085e-10	-0.653873	-1.1961	5.61086e-05	-0.602205	-1.18434	5.61268e-05	-0.602127	-1.18431
18905475	chr19:18905475:A:G	9.28715e-10	-4.09779e-10	-0.541032	0.00019002	-4.09779e-10	-0.566711	0.000190055	-4.09779e-10	-0.566734
18905641	chr19:18905641:G:A	7.7015e-11	-1.91831	-1.11252	1.59948e-05	-1.92397	-1.1176	1.59976e-05	-1.92397	-1.11763
18905892	chr19:18905892:T:C	4.74433e-10	-4.09779e-10	-1.21271	9.92892e-05	-4.09779e-10	-1.2158	9.93096e-05	-4.09779e-10	-1.2158
18905939	chr19:18905939:G:A	1.34697e-10	-1.66717	-0.804639	2.83503e-05	-1.67047	-0.79873	2.83563e-05	-1.67048	-0.798721
18905976	chr19:18905976:G:A	1.36891e-10	-1.66427	-0.791376	2.54172e-05	-1.80942	-0.768996	2.54257e-05	-1.80937	-0.768912
18906169	chr19:18906169:G:A	1.11458e-10	-1.39875	-1.26244	1.93888e-05	-1.58298	-1.26616	1.93929e-05	-1.58298	-1.26616
18906763	chr19:18906763:T:C	4.82797e-10	0.0615645	-1.2568	8.64685e-05	-0.0967094	-1.25735	8.64967e-05	-0.0966081	-1.25733
18906852	chr19:18906852:C:T	4.59788e-10	-4.09779e-10	-1.24407	9.70942e-05	-4.09779e-10	-1.23816	9.71134e-05	-4.09779e-10	-1.23817
18906902	chr19:18906902:G:A	4.88232e-10	-4.09779e-10	-1.18404	0.000104136	-4.09779e-10	-1.16814	0.000104156	-4.09779e-10	-1.16815
18907024	chr19:18907024:A:G	8.32137e-10	-4.09779e-10	-0.650838	0.00017712	-4.09779e-10	-0.637012	0.000177153	-4.09779e-10	-0.63703
18907053	chr19:18907053:G:A	1.04999e-10	-1.83615	-0.884729	2.10994e-05	-1.90094	-0.863652	2.11057e-05	-1.90092	-0.863575
18907191	chr19:18907191:G:C	7.70936e-10	-4.09779e-10	-0.727229	0.000160071	-4.09779e-10	-0.738222	0.000160109	-4.09779e-10	-0.738189
18907442	chr19:18907442:C:T	4.88232e-10	-4.09779e-10	-1.18404	0.000104136	-4.09779e-10	-1.16814	0.000104156	-4.09779e-10	-1.16815
18907487	chr19:18907487:T:A	5.76565e-10	-4.09779e-10	-1.01775	0.000121974	-4.09779e-10	-1.01003	0.000121995	-4.09779e-10	-1.01006
18907502	chr19:18907502:A:C	1.12116e-10	-1.41277	-1.24253	1.9383e-05	-1.59834	-1.2511	1.9387e-05	-1.59834	-1.2511
18907549	chr19:18907549:G:A	7.43811e-10	-4.09779e-10	-0.763047	0.000154494	-4.09779e-10	-0.773683	0.000154531	-4.09779e-10	-0.773651
18907667	chr19:18907667:G:A	4.79926e-10	-4.09779e-10	-1.2012	0.000102193	-4.09779e-10	-1.18697	0.000102213	-4.09779e-10	-1.18698
18907762	chr19:18907762:G:A	4.77471e-10	-4.09779e-10	-1.20633	0.000101651	-4.09779e-10	-1.19229	0.000101671	-4.09779e-10	-1.1923
18907805	chr19:18907805:C:T	1.48002e-10	-1.58276	-0.794849	2.69895e-05	-1.74651	-0.77188	2.69987e-05	-1.74646	-0.771795
18908025	chr19:18908025:G:C	1.29381e-10	-1.65101	-0.861066	2.72494e-05	-1.65355	-0.855253	2.72552e-05	-1.65356	-0.855245
18908034	chr19:18908034:A:C	1.14355e-09	-4.09779e-10	-0.332944	0.000235709	-4.09779e-10	-0.35124	0.000235766	-4.09779e-10	-0.351203
18908057	chr19:18908057:A:G	1.49414e-10	-1.78017	-0.587947	3.4726e-05	-1.67731	-0.589041	3.47378e-05	-1.67732	-0.588893
18908153	chr19:18908153:C:T	1.18533e-10	-1.36974	-1.2299	2.03874e-05	-1.56843	-1.23048	2.03911e-05	-1.56844	-1.23051
18908991	chr19:18908991:G:A	3.08884e-09	-1.70446	2.36518	0.000531866	-1.8865	2.34905	0.000531913	-1.88647	2.3489
18909051	chr19:18909051:G:A	5.98909e-10	-4.09779e-10	-0.979724	0.000131044	-4.09779e-10	-0.938307	0.000131075	-4.09779e-10	-0.938274
18909060	chr19:18909060:T:G	6.89455e-10	-4.09779e-10	-0.838933	0.000143209	-4.09779e-10	-0.849536	0.000143243	-4.09779e-10	-0.849505
18909143	chr19:18909143:T:G	7.51446e-10	-4.09779e-10	-0.752835	0.000156059	-4.09779e-10	-0.763601	0.000156097	-4.09779e-10	-0.763569
18909647	chr19:18909647:T:C	1.46994e-10	-1.62007	-0.764371	3.58323e-05	-1.469	-0.765988	3.58435e-05	-1.46902	-0.765858
18909906	chr19:18909906:G:A	1.13616e-09	-4.09779e-10	-0.339421	0.000230717	-4.09779e-10	-0.372647	0.000230758	-4.09779e-10	-0.372673
18909934	chr19:18909934:T:C	5.62541e-10	-4.09779e-10	-1.04237	0.000117745	-4.09779e-10	-1.04532	0.000117767	-4.09779e-10	-1.04534
18909935	chr19:18909935:A:G	4.5952e-10	-4.09779e-10	-1.24465	9.64917e-05	-4.09779e-10	-1.24438	9.65122e-05	-4.09779e-10	-1.24438
18910201	chr19:18910201:C:T	1.59643e-10	-1.71823	-0.583666	3.16558e-05	-1.83599	-0.522926	3.16675e-05	-1.83595	-0.522799
18910303	chr19:18910303:G:A	8.49874e-10	-4.09779e-10	-0.629747	0.000173559	-4.09779e-10	-0.657323	0.000173599	-4.09779e-10	-0.657299
18910415	chr19:18910415:G:A	4.60354e-10	-4.09779e-10	-1.24284	9.72289e-05	-4.09779e-10	-1.23677	9.72481e-05	-4.09779e-10	-1.23678
18910645	chr19:18910645:T:C	8.42632e-11	-1.68861	-1.25228	1.61712e-05	-1.78328	-1.24733	1.61749e-05	-1.78328	-1.24731
18911198	chr19:18911198:C:A	1.33118e-10	-1.75016	-0.733434	3.14858e-05	-1.62975	-0.734548	3.1496e-05	-1.62977	-0.734413
18911236	chr19:18911236:G:A	1.88399e-10	-1.31944	-0.816834	3.36269e-05	-1.51122	-0.787294	3.36336e-05	-1.51121	-0.787307
18911395	chr19:18911395:T:C	1.09714e-10	-1.45199	-1.22497	1.98069e-05	-1.61348	-1.21433	1.98109e-05	-1.61347	-1.21434
18911709	chr19:18911709:G:A	1.35429e-10	-1.65484	-0.811541	2.862e-05	-1.65384	-0.805891	2.8626e-05	-1.65385	-0.805883
18912309	chr19:18912309:T:C	3.60627e-10	-1.48699	-5.44374e-10	6.96859e-05	-1.56984	-5.44374e-10	6.97028e-05	-1.5698	-5.44374e-10
18912629	chr19:18912629:C:T	5.4955e-10	-4.09779e-10	-1.06574	0.000116198	-4.09779e-10	-1.05854	0.000116219	-4.09779e-10	-1.05857
18912764	chr19:18912764:A:G	1.20348e-10	-1.31845	-1.266	2.06003e-05	-1.52025	-1.26828	2.06046e-05	-1.52026	-1.26828
18913611	chr19:18913611:A:G	1.27772e-10	-1.57302	-0.951562	2.32787e-05	-1.71125	-0.955049	2.32872e-05	-1.7112	-0.954938
18914903	chr19:18914903:T:C	7.34616e-10	-4.09779e-10	-0.775487	0.000156394	-4.09779e-10	-0.761458	0.000156421	-4.09779e-10	-0.761493
18914941	chr19:18914941:T:C	4.9359e-10	-4.09779e-10	-1.17313	0.000105084	-4.09779e-10	-1.15908	0.000105104	-4.09779e-10	-1.15909
18915167	chr19:18915167:C:T	6.58802e-10	-4.09779e-10	-0.884411	0.00013596	-4.09779e-10	-0.901479	0.000135986	-4.09779e-10	-0.901494
18915683	chr19:18915683:T:C	2.13558e-09	-4.09779e-10	0.291657	0.000443031	-4.09779e-10	0.279802	0.000443148	-4.09779e-10	0.27986
18916042	chr19:18916042:A:G	9.79595e-11	-1.90708	-0.883201	2.24779e-05	-1.8656	-0.835702	2.24829e-05	-1.8656	-0.835689
18916093	chr19:18916093:G:A	4.51559e-10	-4.09779e-10	-1.26213	9.4968e-05	-4.09779e-10	-1.2603	9.4988e-05	-4.09779e-10	-1.26029
18917832	chr19:18917832:C:T	5.33629e-10	-4.09779e-10	-1.09513	0.000112657	-4.09779e-10	-1.08949	0.000112678	-4.09779e-10	-1.08951
18918734	chr19:18918734:G:GT	2.47578e-10	-1.86311	-5.44374e-10	4.90744e-05	-1.9205	-5.44374e-10	4.90847e-05	-1.9205	-5.44374e-10
18919311	chr19:18919311:G:C	1.6254e-10	-1.20083	-1.08308	3.70043e-05	-1.13122	-1.07158	3.70131e-05	-1.13117	-1.0716
18919492	chr19:18919492:C:A	4.88167e-10	-4.09779e-10	-1.18418	0.000100979	-4.09779e-10	-1.19893	0.000101001	-4.09779e-10	-1.19892
18919513	chr19:18919513:G:A	5.27463e-10	-4.09779e-10	-1.10676	0.000111782	-4.09779e-10	-1.09728	0.000111804	-4.09779e-10	-1.0973
18919621	chr19:18919621:TGGGACCACGCA:T	2.02347e-09	-4.09779e-10	0.237737	0.000434874	-4.09779e-10	0.261217	0.000434981	-4.09779e-10	0.261258
18919802	chr19:18919802:G:A	2.94968e-10	-1.68797	-5.44374e-10	6.77454e-05	-1.59808	-5.44374e-10	6.77579e-05	-1.5981	-5.44374e-10
18919880	chr19:18919880:C:G	5.0972e-10	-0.484552	-0.656421	7.8647e-05	-0.846803	-0.602065	7.86821e-05	-0.846679	-0.601951
18920278	chr19:18920278:C:G	1.45683e-09	-4.09779e-10	-0.0908148	0.000312264	-4.09779e-10	-0.0699902	0.00031234	-4.09779e-10	-0.0699541
18920457	chr19:18920457:G:A	5.27463e-10	-4.09779e-10	-1.10676	0.000111782	-4.09779e-10	-1.09728	0.000111804	-4.09779e-10	-1.0973
18920724	chr19:18920724:C:T	1.07424e-09	-0.395464	-5.44374e-10	0.000290606	-0.14187	-5.44374e-10	0.00029066	-0.141891	-5.44374e-10
18920943	chr19:18920943:C:A	1.46469e-09	-4.09779e-10	-0.0854337	0.000313975	-4.09779e-10	-0.0645263	0.000314051	-4.09779e-10	-0.0644901
18921125	chr19:18921125:G:A	4.61215e-10	-4.09779e-10	-1.24097	9.68692e-05	-4.09779e-10	-1.24048	9.68883e-05	-4.09779e-10	-1.24049
18921195	chr19:18921195:A:G	4.49336e-10	-4.09779e-10	-1.26706	9.43413e-05	-4.09779e-10	-1.26692	9.43606e-05	-4.09779e-10	-1.26692
18921415	chr19:18921415:G:T	7.57591e-11	-1.8981	-1.14917	1.60083e-05	-1.92247	-1.11826	1.60116e-05	-1.92247	-1.11825
18921752	chr19:18921752:C:T	6.5912e-10	-4.09779e-10	-0.883929	0.000139443	-4.09779e-10	-0.876183	0.000139468	-4.09779e-10	-0.876213
18921871	chr19:18921871:T:C	4.49482e-10	-4.09779e-10	-1.26674	9.4457e-05	-4.09779e-10	-1.26569	9.44764e-05	-4.09779e-10	-1.26569
18922280	chr19:18922280:G:A	4.19678e-10	-0.471257	-0.86409	6.33948e-05	-0.848353	-0.816103	6.34227e-05	-0.84822	-0.816004
18922578	chr19:18922578:G:A	4.33655e-10	-0.539768	-0.762817	6.72152e-05	-0.902692	-0.703247	6.72451e-05	-0.902564	-0.703138
18922633	chr19:18922633:G:A	7.39996e-10	-4.09779e-10	-0.768189	0.000164063	-4.09779e-10	-0.713586	0.000164105	-4.09779e-10	-0.71354
18922814	chr19:18922814:G:A	1.45683e-09	-4.09779e-10	-0.0908148	0.000312264	-4.09779e-10	-0.0699902	0.00031234	-4.09779e-10	-0.0699541
18923262	chr19:18923262:C:T	3.62141e-10	-1.4828	-5.44374e-10	7.72792e-05	-1.46641	-5.44374e-10	7.72947e-05	-1.46642	-5.44374e-10
18923388	chr19:18923388:G:A	4.48653e-10	-4.09779e-10	-1.26858	9.41653e-05	-4.09779e-10	-1.26879	9.41849e-05	-4.09779e-10	-1.26879
18923477	chr19:18923477:A:G	5.55614e-10	-4.09779e-10	-1.05476	0.000117393	-4.09779e-10	-1.04831	0.000117421	-4.09779e-10	-1.04828
18923749	chr19:18923749:G:A	9.09135e-11	-1.61631	-1.24861	2.03163e-05	-1.55342	-1.249	2.03201e-05	-1.55345	-1.24898
18924137	chr19:18924137:G:A	1.09727e-10	-1.70115	-0.975685	2.4467e-05	-1.64184	-0.974671	2.44728e-05	-1.64187	-0.974615
18924350	chr19:18924350:CT:C	1.08134e-10	-1.9219	-0.769567	2.2693e-05	-1.92298	-0.768798	2.27011e-05	-1.92299	-0.768645
18924522	chr19:18924522:A:G	4.48587e-10	-4.09779e-10	-1.26873	9.42764e-05	-4.09779e-10	-1.26761	9.42958e-05	-4.09779e-10	-1.26761
18924545	chr19:18924545:G:T	1.52811e-10	-1.40468	-0.940959	2.87692e-05	-1.5064	-0.948129	2.87782e-05	-1.50638	-0.948045
18924546	chr19:18924546:C:T	1.53585e-10	-1.39962	-0.940959	2.89e-05	-1.50187	-0.948129	2.8909e-05	-1.50185	-0.948045
18924608	chr19:18924608:C:T	5.06197e-10	-4.09779e-10	-1.14791	0.000107496	-4.09779e-10	-1.13638	0.000107519	-4.09779e-10	-1.13637
18924619	chr19:18924619:G:T	9.25342e-11	-1.85342	-0.993838	2.13923e-05	-1.76225	-0.988557	2.13982e-05	-1.76225	-0.988488
18924728	chr19:18924728:G:T	5.98346e-10	-4.09779e-10	-0.980665	0.000128711	-4.09779e-10	-0.956269	0.000128734	-4.09779e-10	-0.956297
18925301	chr19:18925301:A:G	6.37652e-09	-0.196102	1.58164	0.000756613	-0.807853	1.62287	0.000756853	-0.807694	1.62282
18925351	chr19:18925351:C:T	1.39956e-09	-4.09779e-10	-0.130925	0.000305186	-4.09779e-10	-0.0929176	0.000305235	-4.09779e-10	-0.0929638
18926244	chr19:18926244:T:C	2.39046e-10	-0.829629	-1.06855	4.82326e-05	-0.853925	-1.08388	4.82433e-05	-0.853877	-1.08391
18926260	chr19:18926260:C:T	2.90832e-09	-4.09779e-10	0.600496	0.000566209	-4.09779e-10	0.525125	0.000566325	-4.09779e-10	0.525123
18926429	chr19:18926429:G:C	4.48545e-10	-4.09779e-10	-1.26883	9.43512e-05	-4.09779e-10	-1.26681	9.43705e-05	-4.09779e-10	-1.26682
18927089	chr19:18927089:AAAAAG:A	5.14634e-10	-4.09779e-10	-1.13138	0.000106198	-4.09779e-10	-1.14853	0.000106221	-4.09779e-10	-1.14852
18927932	chr19:18927932:C:T	1.43211e-09	-4.09779e-10	-0.107927	0.000280661	-4.09779e-10	-0.17669	0.000280716	-4.09779e-10	-0.1767
18928221	chr19:18928221:C:T	5.6025e-10	-4.09779e-10	-1.04645	0.000122275	-4.09779e-10	-1.00756	0.000122299	-4.09779e-10	-1.00757
18928271	chr19:18928271:G:A	5.00298e-10	-4.09779e-10	-1.15963	0.000108069	-4.09779e-10	-1.13107	0.000108093	-4.09779e-10	-1.13105
18928350	chr19:18928350:G:A	1.14115e-09	-4.09779e-10	-0.33504	0.00023151	-4.09779e-10	-0.369214	0.000231552	-4.09779e-10	-0.36924
18928489	chr19:18928489:T:C	2.07176e-10	-0.781295	-1.25997	4.33454e-05	-0.786248	-1.25839	4.3357e-05	-0.786187	-1.25839
18929056	chr19:18929056:T:C	5.10828e-10	-4.09779e-10	-1.1388	0.000104055	-4.09779e-10	-1.16891	0.000104075	-4.09779e-10	-1.16893
18929099	chr19:18929099:G:A	3.97946e-10	-1.12218	-0.266339	8.58434e-05	-1.10436	-0.256955	8.58526e-05	-1.10433	-0.257082
18930214	chr19:18930214:C:T	3.35518e-09	-0.760125	1.50355	0.000628857	-0.908793	1.53886	0.000628992	-0.908627	1.5387
18930451	chr19:18930451:G:A	7.42164e-11	-1.91901	-1.14884	1.59021e-05	-1.90658	-1.1408	1.5906e-05	-1.90658	-1.14076
18930572	chr19:18930572:A:C	5.1189e-10	-4.09779e-10	-1.13673	0.000110512	-4.09779e-10	-1.10871	0.000110538	-4.09779e-10	-1.10868
18930643	chr19:18930643:T:C	6.79486e-10	-4.09779e-10	-0.853497	0.000138807	-4.09779e-10	-0.880751	0.000138828	-4.09779e-10	-0.880807
18930653	chr19:18930653:T:C	4.94578e-10	-4.09779e-10	-1.17113	0.000102417	-4.09779e-10	-1.18478	0.00010244	-4.09779e-10	-1.18477
18930681	chr19:18930681:T:C	2.83975e-10	-0.563469	-1.16248	6.19307e-05	-0.524131	-1.16369	6.19472e-05	-0.524073	-1.16369
18930743	chr19:18930743:C:T	8.94337e-11	-1.92409	-0.957248	1.90039e-05	-1.92231	-0.946888	1.9009e-05	-1.92231	-0.946822
18930943	chr19:18930943:G:A	5.49739e-10	-4.09779e-10	-1.06539	0.00011313	-4.09779e-10	-1.0853	0.000113156	-4.09779e-10	-1.08528
18931146	chr19:18931146:C:A	4.78236e-10	-4.09779e-10	-1.20473	0.000102473	-4.09779e-10	-1.18424	0.000102493	-4.09779e-10	-1.18425
18931187	chr19:18931187:C:T	9.34233e-10	-4.09779e-10	-0.535109	0.000190434	-4.09779e-10	-0.564535	0.000190468	-4.09779e-10	-0.564559
18931228	chr19:18931228:C:T	4.55164e-10	-4.09779e-10	-1.25418	9.55723e-05	-4.09779e-10	-1.25396	9.55918e-05	-4.09779e-10	-1.25396
18931373	chr19:18931373:G:A	5.69153e-10	-4.09779e-10	-1.03069	0.000118666	-4.09779e-10	-1.03752	0.000118688	-4.09779e-10	-1.03755
18931442	chr19:18931442:C:T	9.64254e-10	-4.09779e-10	-0.503479	0.000209905	-4.09779e-10	-0.467182	0.000209944	-4.09779e-10	-0.467203
18931539	chr19:18931539:C:T	5.37367e-10	-4.09779e-10	-1.08815	0.000113355	-4.09779e-10	-1.08332	0.000113377	-4.09779e-10	-1.08333
18931578	chr19:18931578:A:G	2.14725e-09	-4.09779e-10	0.297109	0.000454008	-4.09779e-10	0.304277	0.000454069	-4.09779e-10	0.304204
18931799	chr19:18931799:C:T	7.84715e-10	-0.808988	0.0994745	0.000160644	-0.851441	0.116794	0.00016066	-0.851391	0.116636
18931879	chr19:18931879:T:C	2.78569e-09	-4.09779e-10	0.557417	0.000589895	-4.09779e-10	0.566106	0.000589971	-4.09779e-10	0.566028
18931904	chr19:18931904:G:A	2.34977e-10	-1.91535	-5.44374e-10	4.92939e-05	-1.91604	-5.44374e-10	4.93043e-05	-1.91603	-5.44374e-10
18931996	chr19:18931996:C:A	6.70338e-10	-4.09779e-10	-0.867052	0.00013803	-4.09779e-10	-0.886366	0.000138055	-4.09779e-10	-0.88639
18932045	chr19:18932045:G:A	4.67726e-09	-4.09779e-10	1.07563	0.000900674	-4.09779e-10	0.989305	0.000900858	-4.09779e-10	0.989303
18932654	chr19:18932654:G:A	1.05741e-09	-4.09779e-10	-0.411255	0.000230893	-4.09779e-10	-0.371886	0.000230935	-4.09779e-10	-0.371908
18933254	chr19:18933254:C:T	4.56546e-10	-4.09779e-10	-1.25114	9.57746e-05	-4.09779e-10	-1.25184	9.57944e-05	-4.09779e-10	-1.25184
18933351	chr19:18933351:T:G	1.58329e-09	-4.09779e-10	-0.00757192	0.00033549	-4.09779e-10	0.00175355	0.000335538	-4.09779e-10	0.00169022
18933532	chr19:18933532:G:T	8.52603e-10	-4.09779e-10	-0.62654	0.000174196	-4.09779e-10	-0.653657	0.000174228	-4.09779e-10	-0.653681
18933612	chr19:18933612:C:T	2.3309e-10	-1.92341	-5.44374e-10	4.9489e-05	-1.91209	-5.44374e-10	4.9499e-05	-1.91209	-5.44374e-10
18933749	chr19:18933749:G:A	5.01775e-10	-4.09779e-10	-1.15668	0.000103764	-4.09779e-10	-1.17172	0.000103787	-4.09779e-10	-1.1717
18934168	chr19:18934168:G:A	1.39331e-09	-4.09779e-10	-0.135397	0.000295585	-4.09779e-10	-0.124881	0.000295629	-4.09779e-10	-0.124938
18934193	chr19:18934193:C:T	5.7117e-10	-4.09779e-10	-1.02715	0.000118546	-4.09779e-10	-1.03854	0.000118569	-4.09779e-10	-1.03855
18934248	chr19:18934248:C:T	1.37234e-09	-4.09779e-10	-0.150559	0.000291107	-4.09779e-10	-0.140148	0.00029115	-4.09779e-10	-0.140207
18934530	chr19:18934530:GGAA:G	4.53807e-10	-4.09779e-10	-1.25716	9.5397e-05	-4.09779e-10	-1.25579	9.54163e-05	-4.09779e-10	-1.2558
18934833	chr19:18934833:T:C	4.53375e-10	-4.09779e-10	-1.25812	9.49785e-05	-4.09779e-10	-1.26019	9.49984e-05	-4.09779e-10	-1.26018
18935069	chr19:18935069:C:T	5.66323e-10	-4.09779e-10	-1.03567	0.000118378	-4.09779e-10	-1.03995	0.000118402	-4.09779e-10	-1.03996
18935853	chr19:18935853:C:CTGCTAAGAA	8.99073e-10	-0.57347	-5.44374e-10	9.87594e-05	-1.22115	-5.44374e-10	9.88002e-05	-1.22095	-5.44374e-10
18936039	chr19:18936039:T:C	1.1594e-10	-1.39584	-1.22592	2.74005e-05	-1.27182	-1.23146	2.74061e-05	-1.27184	-1.23144
18936081	chr19:18936081:C:T	5.54827e-10	-4.09779e-10	-1.05618	0.000115113	-4.09779e-10	-1.06793	0.000115139	-4.09779e-10	-1.06791
18936089	chr19:18936089:G:T	5.5709e-10	-4.09779e-10	-1.05211	0.000117552	-4.09779e-10	-1.04696	0.000117576	-4.09779e-10	-1.04696
18936111	chr19:18936111:C:T	5.80647e-10	-4.09779e-10	-1.01069	0.000121558	-4.09779e-10	-1.01345	0.000121585	-4.09779e-10	-1.01343
18936353	chr19:18936353:T:TA	5.16185e-10	-4.09779e-10	-1.12837	0.000111528	-4.09779e-10	-1.09956	0.000111554	-4.09779e-10	-1.09954
18936537	chr19:18936537:G:A	9.36124e-10	-4.09779e-10	-0.533086	0.000203822	-4.09779e-10	-0.496592	0.000203859	-4.09779e-10	-0.496615
18936711	chr19:18936711:C:T	4.81143e-10	-4.09779e-10	-1.19867	0.000103439	-4.09779e-10	-1.17485	0.000103462	-4.09779e-10	-1.17484
18936887	chr19:18936887:G:A	9.75841e-10	-0.491535	-5.44374e-10	8.97977e-05	-1.31628	-5.44374e-10	8.98383e-05	-1.31603	-5.44374e-10
18936977	chr19:18936977:T:G	2.43845e-10	-0.772227	-1.10607	3.31918e-05	-1.19945	-1.11209	3.32054e-05	-1.19934	-1.112
18937086	chr19:18937086:G:A	1.14961e-09	-0.327652	-5.44374e-10	0.00014257	-0.854006	-5.44374e-10	0.000142614	-0.853907	-5.44374e-10
18938092	chr19:18938092:T:C	2.77721e-10	-1.20489	-0.543326	4.02706e-05	-1.56164	-0.556579	4.02834e-05	-1.56159	-0.556513
18938124	chr19:18938124:G:A	1.66341e-09	-1.4073	1.44909	0.000265388	-1.70216	1.46951	0.000265449	-1.70209	1.46947
18938385	chr19:18938385:G:A	7.04936e-11	-1.8563	-1.26302	1.38414e-05	-1.92045	-1.26573	1.38442e-05	-1.92045	-1.26573
18938389	chr19:18938389:G:A	2.32107e-10	-1.64677	-0.280863	5.5007e-05	-1.5551	-0.251276	5.50105e-05	-1.5551	-0.251421
18938689	chr19:18938689:A:T	6.71245e-10	-4.09779e-10	-0.8657	0.000136361	-4.09779e-10	-0.898536	0.000136385	-4.09779e-10	-0.898564
18939159	chr19:18939159:C:T	4.76564e-10	-1.20823	-5.44374e-10	7.23805e-05	-1.5319	-5.44374e-10	7.23998e-05	-1.53184	-5.44374e-10
18939499	chr19:18939499:TAACTC:T	3.23098e-10	-1.59688	-5.44374e-10	6.82107e-05	-1.59124	-5.44374e-10	6.82243e-05	-1.59124	-5.44374e-10
18939596	chr19:18939596:C:T	5.5939e-10	-4.09779e-10	-1.04799	0.000121498	-4.09779e-10	-1.01394	0.000121521	-4.09779e-10	-1.01396
18939742	chr19:18939742:C:G	5.49251e-10	-4.09779e-10	-1.06628	0.000118994	-4.09779e-10	-1.03477	0.000119016	-4.09779e-10	-1.03479
18940030	chr19:18940030:G:A	4.61364e-10	-4.09779e-10	-1.24065	9.63523e-05	-4.09779e-10	-1.24583	9.63729e-05	-4.09779e-10	-1.24582
18940148	chr19:18940148:A:G	1.65538e-10	-1.90377	-0.36186	3.41124e-05	-1.92336	-0.360818	3.41152e-05	-1.92336	-0.360941
18940178	chr19:18940178:G:A	2.8531e-10	-1.72126	-5.44374e-10	5.80097e-05	-1.75323	-5.44374e-10	5.80205e-05	-1.75325	-5.44374e-10
18940707	chr19:18940707:T:C	1.30532e-09	-4.09779e-10	-0.200627	0.000266377	-4.09779e-10	-0.228925	0.000266426	-4.09779e-10	-0.22895
18941011	chr19:18941011:C:T	2.13591e-10	-0.829176	-1.1816	2.37623e-05	-1.46445	-1.18129	2.37668e-05	-1.46449	-1.18126
18941089	chr19:18941089:T:C	4.02841e-10	-0.11496	-1.26133	4.58038e-05	-0.731119	-1.25835	4.58217e-05	-0.730934	-1.25835
18942208	chr19:18942208:G:C	5.75681e-10	-4.09779e-10	-1.01928	0.00012093	-4.09779e-10	-1.01863	0.000120953	-4.09779e-10	-1.01864
18942509	chr19:18942509:C:T	9.80817e-10	-4.09779e-10	-0.486448	0.000207127	-4.09779e-10	-0.480505	0.000207158	-4.09779e-10	-0.480563
18942919	chr19:18942919:G:A	4.94947e-10	-4.09779e-10	-1.17038	0.000101933	-4.09779e-10	-1.18953	0.000101954	-4.09779e-10	-1.18952
18943339	chr19:18943339:C:T	2.7622e-10	-1.75364	-5.44374e-10	6.1761e-05	-1.69057	-5.44374e-10	6.17726e-05	-1.69059	-5.44374e-10
18943538	chr19:18943538:C:T	4.48577e-10	-4.09779e-10	-1.26875	9.42674e-05	-4.09779e-10	-1.2677	9.42871e-05	-4.09779e-10	-1.2677
18943775	chr19:18943775:C:T	7.45701e-10	-4.09779e-10	-0.76051	0.000152737	-4.09779e-10	-0.785123	0.000152766	-4.09779e-10	-0.785135
18943911	chr19:18943911:T:C	2.00573e-10	-1.6878	-0.385858	4.74694e-05	-1.54869	-0.405067	4.748e-05	-1.54868	-0.405062
18943935	chr19:18943935:G:A	5.33978e-10	-4.09779e-10	-1.09448	0.000114165	-4.09779e-10	-1.07619	0.000114188	-4.09779e-10	-1.0762
18943943	chr19:18943943:G:T	4.65429e-10	-4.09779e-10	-1.23187	9.97249e-05	-4.09779e-10	-1.21142	9.97457e-05	-4.09779e-10	-1.21142
18944314	chr19:18944314:AG:A	3.30323e-09	-4.09779e-10	0.727821	0.000686234	-4.09779e-10	0.717381	0.00068644	-4.09779e-10	0.717474
18944391	chr19:18944391:C:T	7.17925e-10	-0.854641	0.056171	0.000110092	-1.1851	0.0725795	0.000110116	-1.18497	0.0724607
18945344	chr19:18945344:A:G	1.04919e-10	-1.46296	-1.25869	1.97313e-05	-1.57578	-1.25585	1.97357e-05	-1.57576	-1.25585
18945819	chr19:18945819:C:T	6.77285e-10	-4.09779e-10	-0.856743	0.000146828	-4.09779e-10	-0.824575	0.000146867	-4.09779e-10	-0.824516
18946003	chr19:18946003:C:T	4.73255e-10	-4.09779e-10	-1.2152	9.9498e-05	-4.09779e-10	-1.2137	9.95178e-05	-4.09779e-10	-1.21371
18946084	chr19:18946084:T:C	6.66215e-10	-4.09779e-10	-0.873222	0.000141958	-4.09779e-10	-0.858306	0.00014199	-4.09779e-10	-0.858287
18946683	chr19:18946683:G:C	4.51341e-10	-4.09779e-10	-1.26261	9.50824e-05	-4.09779e-10	-1.25909	9.51017e-05	-4.09779e-10	-1.2591
18947123	chr19:18947123:A:G	6.61665e-10	-4.09779e-10	-0.880075	0.000147435	-4.09779e-10	-0.820452	0.000147466	-4.09779e-10	-0.82045
18947204	chr19:18947204:A:T	4.51375e-10	-4.09779e-10	-1.26254	9.47483e-05	-4.09779e-10	-1.26261	9.4768e-05	-4.09779e-10	-1.26261
18947307	chr19:18947307:G:A	8.39254e-10	-4.09779e-10	-0.642321	0.000173468	-4.09779e-10	-0.657847	0.000173504	-4.09779e-10	-0.657842
18947498	chr19:18947498:G:A	4.51273e-10	-4.09779e-10	-1.26276	9.47272e-05	-4.09779e-10	-1.26284	9.47469e-05	-4.09779e-10	-1.26284
18947834	chr19:18947834:T:C	4.84769e-10	-4.09779e-10	-1.19116	0.000100963	-4.09779e-10	-1.19908	0.000100985	-4.09779e-10	-1.19907
18947977	chr19:18947977:A:C	1.09956e-09	-4.09779e-10	-0.372173	0.000229918	-4.09779e-10	-0.376117	0.000229974	-4.09779e-10	-0.376078
18948356	chr19:18948356:G:A	1.2399e-09	-4.09779e-10	-0.252045	0.000257121	-4.09779e-10	-0.264291	0.000257182	-4.09779e-10	-0.264261
18949267	chr19:18949267:G:A	7.14269e-11	-1.85049	-1.25567	1.61743e-05	-1.76883	-1.26159	1.61777e-05	-1.76882	-1.26159
18949441	chr19:18949441:T:A	7.21258e-10	-4.09779e-10	-0.793838	0.000158063	-4.09779e-10	-0.750845	0.000158092	-4.09779e-10	-0.750865
18949498	chr19:18949498:G:T	7.54538e-10	-4.09779e-10	-0.748729	0.000172031	-4.09779e-10	-0.666166	0.000172064	-4.09779e-10	-0.66618
18949629	chr19:18949629:A:G	1.10712e-10	-1.9243	-0.743598	2.42002e-05	-1.9114	-0.716079	2.42071e-05	-1.9114	-0.716005
18949676	chr19:18949676:C:T	4.67415e-10	-1.22762	-5.44374e-10	4.96824e-05	-1.90819	-5.44374e-10	4.96944e-05	-1.90815	-5.44374e-10
18949681	chr19:18949681:C:T	8.3559e-11	-1.74916	-1.20012	1.68804e-05	-1.77403	-1.21366	1.68844e-05	-1.77401	-1.21365
18949768	chr19:18949768:C:T	1.72252e-09	0.076708	-5.44374e-10	0.000103102	-1.17812	-5.44374e-10	0.000103153	-1.17783	-5.44374e-10
18949832	chr19:18949832:C:T	7.27561e-11	-1.90785	-1.17987	1.5856e-05	-1.86673	-1.18356	1.58596e-05	-1.86673	-1.18354
18950148	chr19:18950148:G:A	2.01194e-09	-4.09779e-10	0.232021	0.000459755	-4.09779e-10	0.316856	0.000459841	-4.09779e-10	0.316837
18950329	chr19:18950329:T:C	6.69318e-11	-1.90506	-1.2661	1.37996e-05	-1.9218	-1.2674	1.38025e-05	-1.9218	-1.26739
18950967	chr19:18950967:G:A	4.63853e-10	-4.09779e-10	-1.23527	9.70565e-05	-4.09779e-10	-1.23854	9.70772e-05	-4.09779e-10	-1.23854
18950980	chr19:18950980:A:T	2.45576e-10	-1.86508	-0.00614854	4.70612e-05	-1.9232	-0.0391846	4.7075e-05	-1.92321	-0.0390913
18951752	chr19:18951752:C:T	4.48683e-10	-4.09779e-10	-1.26852	9.41959e-05	-4.09779e-10	-1.26846	9.42154e-05	-4.09779e-10	-1.26846
18951898	chr19:18951898:C:A	2.07217e-10	-1.78744	-0.253624	3.47471e-05	-1.91959	-0.346156	3.47565e-05	-1.91957	-0.346105
18952268	chr19:18952268:G:A	4.46051e-10	-0.013183	-1.26122	3.92364e-05	-0.883665	-1.26057	3.92465e-05	-0.883604	-1.26058
18952494	chr19:18952494:C:T	5.61083e-10	-4.09779e-10	-1.04497	0.000119904	-4.09779e-10	-1.02714	0.000119929	-4.09779e-10	-1.02714
18952750	chr19:18952750:G:A	1.20793e-10	-1.31194	-1.26882	1.37628e-05	-1.92323	-1.26864	1.37657e-05	-1.92323	-1.26864
18953125	chr19:18953125:G:A	1.15394e-09	-4.09779e-10	-0.323898	0.000266412	-4.09779e-10	-0.228796	0.000266457	-4.09779e-10	-0.228831
18953382	chr19:18953382:A:G	4.13909e-10	-0.330815	-1.01837	0.000295875	0.877595	-1.00149	0.000295885	0.877392	-1.00146
18953677	chr19:18953677:G:C	5.73849e-10	-4.09779e-10	-1.02247	0.00012277	-4.09779e-10	-1.00353	0.000122794	-4.09779e-10	-1.00354
18953889	chr19:18953889:A:G	4.5116e-10	-4.09779e-10	-1.26301	9.55636e-05	-4.09779e-10	-1.25405	9.55828e-05	-4.09779e-10	-1.25405
18954034	chr19:18954034:G:A	6.44054e-10	-4.09779e-10	-0.907052	0.000133289	-4.09779e-10	-0.921315	0.00013332	-4.09779e-10	-0.921296
18954084	chr19:18954084:T:G	3.08044e-10	-1.77718	0.132586	5.507e-05	-1.92076	0.115528	5.508e-05	-1.92077	0.115512
18955106	chr19:18955106:T:C	2.25488e-10	-1.04419	-0.912382	4.67915e-05	-1.05427	-0.913867	4.68128e-05	-1.05405	-0.913838
18955200	chr19:18955200:TCCATCCATCTGC:T	1.23692e-10	-1.87145	-0.685583	2.65725e-05	-1.91681	-0.617156	2.65778e-05	-1.91681	-0.617155
18955766	chr19:18955766:G:A	1.90915e-10	-1.19307	-0.929932	5.97993e-05	-0.829744	-0.893101	5.98168e-05	-0.829699	-0.893059
18955786	chr19:18955786:C:CAGAT	1.62933e-10	-1.35677	-0.924728	2.79587e-05	-1.54299	-0.940117	2.79666e-05	-1.54291	-0.940121
18955790	chr19:18955790:T:C	4.96333e-10	-4.09779e-10	-1.16759	0.000101068	-4.09779e-10	-1.19804	0.000101088	-4.09779e-10	-1.19806
18956125	chr19:18956125:T:TG	1.5783e-10	-1.40687	-0.906448	2.74005e-05	-1.58209	-0.92119	2.74081e-05	-1.58201	-0.921194
18956138	chr19:18956138:A:G	4.51391e-10	-4.09779e-10	-1.2625	9.5208e-05	-4.09779e-10	-1.25777	9.52268e-05	-4.09779e-10	-1.25778
18956209	chr19:18956209:G:A	1.66714e-10	-1.24166	-1.01689	5.12649e-05	-0.891183	-0.985649	5.12796e-05	-0.891139	-0.985613
18956504	chr19:18956504:G:A	9.02281e-11	-1.74529	-1.1272	1.56382e-05	-1.91196	-1.15216	1.56417e-05	-1.91195	-1.15215
18956509	chr19:18956509:A:G	1.61503e-09	-4.09779e-10	0.0122765	0.000321776	-4.09779e-10	-0.0399835	0.000321854	-4.09779e-10	-0.0399462
18956510	chr19:18956510:T:C	6.81711e-10	-4.09779e-10	-0.850229	0.000145227	-4.09779e-10	-0.83554	0.000145253	-4.09779e-10	-0.835568
18956520	chr19:18956520:C:T	4.48615e-10	-4.09779e-10	-1.26867	9.42979e-05	-4.09779e-10	-1.26738	9.43171e-05	-4.09779e-10	-1.26738
18956989	chr19:18956989:C:T	1.66037e-10	-1.31161	-0.951021	5.03809e-05	-0.979073	-0.915154	5.0395e-05	-0.979031	-0.915122
18957032	chr19:18957032:C:T	8.24411e-11	-1.73221	-1.23054	1.48036e-05	-1.89852	-1.22045	1.48066e-05	-1.89851	-1.22046
18957038	chr19:18957038:G:A	3.34716e-10	-0.37378	-1.18777	0.000165676	0.469024	-1.17283	0.000165679	0.468836	-1.17283
18957909	chr19:18957909:C:T	1.18367e-10	-1.65651	-0.944533	1.96485e-05	-1.91244	-0.923398	1.96535e-05	-1.91242	-0.923365
18958653	chr19:18958653:G:A	7.80327e-11	-1.75121	-1.2665	1.44737e-05	-1.87964	-1.26186	1.44772e-05	-1.87961	-1.26186
18958998	chr19:18958998:G:A	6.18427e-10	-4.09779e-10	-0.947655	0.000140931	-4.09779e-10	-0.865569	0.000140966	-4.09779e-10	-0.865529
18959051	chr19:18959051:G:A	1.07764e-09	-4.09779e-10	-0.392302	0.000240473	-4.09779e-10	-0.331232	0.000240521	-4.09779e-10	-0.331239
18959084	chr19:18959084:T:A	1.68867e-10	-1.92068	-0.32504	4.6575e-05	-1.62886	-0.343912	4.65791e-05	-1.62896	-0.34393
18959434	chr19:18959434:T:C	1.33232e-09	-4.09779e-10	-0.180159	0.000301275	-4.09779e-10	-0.105814	0.000301321	-4.09779e-10	-0.105868
18959787	chr19:18959787:T:C	4.49773e-10	-4.09779e-10	-1.26609	9.43355e-05	-4.09779e-10	-1.26698	9.4355e-05	-4.09779e-10	-1.26698
18960038	chr19:18960038:C:T	7.69727e-10	-4.09779e-10	-0.728799	0.000168396	-4.09779e-10	-0.687519	0.000168425	-4.09779e-10	-0.687555
18960056	chr19:18960056:C:T	1.78367e-09	0.111596	-5.44374e-10	0.000212234	-0.45615	-5.44374e-10	0.000212307	-0.45601	-5.44374e-10
18960162	chr19:18960162:T:TA	3.38322e-09	-4.09779e-10	0.751749	0.000801948	-4.09779e-10	0.873206	0.000802099	-4.09779e-10	0.873187
18960707	chr19:18960707:G:C	8.66139e-11	-1.6448	-1.26858	1.39625e-05	-1.91002	-1.26745	1.39657e-05	-1.91	-1.26744
18960820	chr19:18960820:A:G	7.22981e-11	-1.84432	-1.24972	1.8004e-05	-1.66935	-1.25389	1.80065e-05	-1.66942	-1.2539
18961113	chr19:18961113:G:A	2.41621e-10	-1.88746	-5.44374e-10	4.8939e-05	-1.92326	-5.44374e-10	4.8949e-05	-1.92327	-5.44374e-10
18961344	chr19:18961344:G:A	4.48552e-10	-4.09779e-10	-1.26881	9.4686e-05	-4.09779e-10	-1.26327	9.47061e-05	-4.09779e-10	-1.26327
18961445	chr19:18961445:A:G	3.95525e-10	-1.39462	-5.44374e-10	0.000113555	-1.08155	-5.44374e-10	0.000113571	-1.08162	-5.44374e-10
18961615	chr19:18961615:T:C	4.50145e-10	-4.09779e-10	-1.26526	9.50531e-05	-4.09779e-10	-1.2594	9.50725e-05	-4.09779e-10	-1.25941
18961780	chr19:18961780:A:AG	1.32184e-10	-1.59313	-0.897503	2.20311e-05	-1.88458	-0.836805	2.20361e-05	-1.88455	-0.836815
18962123	chr19:18962123:C:T	9.89647e-10	-4.09779e-10	-0.477486	0.000197935	-4.09779e-10	-0.525902	0.000197979	-4.09779e-10	-0.525885
18962989	chr19:18962989:T:A	1.81663e-10	-1.8257	-0.346979	6.13753e-05	-1.42537	-0.271459	6.13428e-05	-1.42579	-0.27178
18963188	chr19:18963188:G:T	4.70322e-10	-4.09779e-10	-1.22142	9.60584e-05	-4.09779e-10	-1.24888	9.60773e-05	-4.09779e-10	-1.24889
18964218	chr19:18964218:G:A	4.63746e-10	-4.09779e-10	-1.2355	9.86939e-05	-4.09779e-10	-1.22181	9.8715e-05	-4.09779e-10	-1.22181
18964251	chr19:18964251:T:C	1.06328e-10	-1.8486	-0.859706	2.28968e-05	-1.83082	-0.852022	2.29011e-05	-1.83088	-0.851976
18964527	chr19:18964527:G:A	4.62115e-10	-4.09779e-10	-1.23902	9.64416e-05	-4.09779e-10	-1.2449	9.6462e-05	-4.09779e-10	-1.2449
18964569	chr19:18964569:G:A	8.50893e-11	-1.71908	-1.21206	2.985e-05	-1.21817	-1.19949	2.9848e-05	-1.21842	-1.1995
18964646	chr19:18964646:T:C	1.00399e-10	-1.56005	-1.20562	3.94441e-05	-0.939254	-1.1997	3.9441e-05	-0.939547	-1.19969
18964724	chr19:18964724:G:A	6.8915e-11	-1.90987	-1.23209	1.93337e-05	-1.63066	-1.22133	1.93341e-05	-1.63084	-1.22134
18964832	chr19:18964832:G:A	5.01087e-10	-4.09779e-10	-1.15806	0.000105651	-4.09779e-10	-1.1537	0.000105676	-4.09779e-10	-1.15366
18964949	chr19:18964949:A:G	6.4514e-10	-4.09779e-10	-0.905368	0.000131753	-4.09779e-10	-0.932911	0.000131782	-4.09779e-10	-0.932895
18965183	chr19:18965183:G:A	4.96787e-10	-1.16667	-5.44374e-10	0.000131349	-0.935983	-5.44374e-10	0.000131367	-0.936051	-5.44374e-10
18965675	chr19:18965675:C:T	4.96008e-10	-4.09779e-10	-1.16824	0.000106503	-4.09779e-10	-1.14566	0.000106527	-4.09779e-10	-1.14565
18965813	chr19:18965813:G:A	4.86264e-10	-4.09779e-10	-1.18808	0.000100537	-4.09779e-10	-1.20331	0.000100559	-4.09779e-10	-1.20331
18965971	chr19:18965971:G:A	1.15678e-10	-1.54928	-1.07474	1.84059e-05	-1.87017	-1.03099	1.84102e-05	-1.87014	-1.031
18966100	chr19:18966100:G:C	4.49556e-10	-4.09779e-10	-1.26657	9.42477e-05	-4.09779e-10	-1.26791	9.42676e-05	-4.09779e-10	-1.26791
18966852	chr19:18966852:C:T	4.4879e-10	-4.09779e-10	-1.26828	9.41658e-05	-4.09779e-10	-1.26878	9.41854e-05	-4.09779e-10	-1.26878
18966921	chr19:18966921:C:T	4.67944e-10	-4.09779e-10	-1.22649	9.81393e-05	-4.09779e-10	-1.22745	9.81622e-05	-4.09779e-10	-1.22742
18967110	chr19:18967110:G:A	3.31573e-10	-1.57099	-5.44374e-10	5.99911e-05	-1.71964	-5.44374e-10	6.00071e-05	-1.71958	-5.44374e-10
18967153	chr19:18967153:G:GCCA	4.75235e-10	-4.09779e-10	-1.21102	9.67397e-05	-4.09779e-10	-1.24181	9.67586e-05	-4.09779e-10	-1.24183
18967491	chr19:18967491:A:T	1.93366e-10	-1.81758	-0.292669	7.30434e-05	-1.3082	-0.214586	7.30401e-05	-1.30846	-0.214572
18967598	chr19:18967598:G:T	1.18285e-10	-1.65199	-0.949742	2.04098e-05	-1.90451	-0.893317	2.04143e-05	-1.90449	-0.893324
18967783	chr19:18967783:T:C	1.67005e-10	-1.60592	-0.65089	6.99639e-05	-0.973657	-0.592202	6.996e-05	-0.973942	-0.59218
18967921	chr19:18967921:C:T	4.49242e-10	-4.09779e-10	-1.26727	9.42076e-05	-4.09779e-10	-1.26834	9.42273e-05	-4.09779e-10	-1.26833
18968499	chr19:18968499:A:T	3.15549e-10	-1.62052	-5.44374e-10	5.78975e-05	-1.75516	-5.44374e-10	5.79126e-05	-1.75511	-5.44374e-10
18968584	chr19:18968584:T:C	1.62515e-10	-1.64038	-0.643686	6.62857e-05	-1.03533	-0.584535	6.62826e-05	-1.0356	-0.584512
18968629	chr19:18968629:T:G	4.48839e-10	-4.09779e-10	-1.26817	9.41676e-05	-4.09779e-10	-1.26876	9.41871e-05	-4.09779e-10	-1.26876
18968797	chr19:18968797:T:A	7.64114e-10	-4.09779e-10	-0.736118	0.000146937	-4.09779e-10	-0.823837	0.000146963	-4.09779e-10	-0.823866
18968829	chr19:18968829:C:A	4.48549e-10	-4.09779e-10	-1.26882	9.42022e-05	-4.09779e-10	-1.26839	9.42214e-05	-4.09779e-10	-1.2684
18968834	chr19:18968834:G:A	4.51377e-10	-4.09779e-10	-1.26253	9.48848e-05	-4.09779e-10	-1.26117	9.49035e-05	-4.09779e-10	-1.26118
18968912	chr19:18968912:C:T	4.6514e-10	-4.09779e-10	-1.2325	9.81618e-05	-4.09779e-10	-1.22722	9.81817e-05	-4.09779e-10	-1.22723
18968914	chr19:18968914:A:G	4.55342e-10	-4.09779e-10	-1.25379	9.52071e-05	-4.09779e-10	-1.25778	9.5228e-05	-4.09779e-10	-1.25777
18969184	chr19:18969184:G:A	4.49626e-10	-4.09779e-10	-1.26642	9.42552e-05	-4.09779e-10	-1.26783	9.42751e-05	-4.09779e-10	-1.26783
18969306	chr19:18969306:T:C	4.66592e-10	-4.09779e-10	-1.22938	9.99784e-05	-4.09779e-10	-1.20888	9.9998e-05	-4.09779e-10	-1.2089
18969531	chr19:18969531:G:A	4.95583e-10	-4.09779e-10	-1.1691	0.000103864	-4.09779e-10	-1.17076	0.00010389	-4.09779e-10	-1.17071
18969585	chr19:18969585:C:T	3.25606e-10	-1.58915	-5.44374e-10	5.93267e-05	-1.73078	-5.44374e-10	5.93424e-05	-1.73072	-5.44374e-10
18969631	chr19:18969631:A:C	4.5454e-10	-4.09779e-10	-1.25555	9.63829e-05	-4.09779e-10	-1.24551	9.64024e-05	-4.09779e-10	-1.24551
18969858	chr19:18969858:T:G	4.55092e-10	-4.09779e-10	-1.25434	9.65368e-05	-4.09779e-10	-1.24391	9.65563e-05	-4.09779e-10	-1.24392
18969906	chr19:18969906:GTTA:G	4.49571e-10	-4.09779e-10	-1.26654	9.42484e-05	-4.09779e-10	-1.2679	9.42682e-05	-4.09779e-10	-1.2679
18970218	chr19:18970218:C:T	4.4881e-10	-4.09779e-10	-1.26823	9.43256e-05	-4.09779e-10	-1.26709	9.43452e-05	-4.09779e-10	-1.26709
18970305	chr19:18970305:T:C	4.66933e-10	-4.09779e-10	-1.22865	9.56245e-05	-4.09779e-10	-1.25341	9.56434e-05	-4.09779e-10	-1.25342
18970653	chr19:18970653:G:A	1.17725e-10	-1.84269	-0.763794	2.24538e-05	-1.92166	-0.780721	2.24583e-05	-1.92165	-0.780732
18970892	chr19:18970892:A:C	2.77279e-10	-1.74981	-5.44374e-10	0.000119899	-1.02719	-5.44374e-10	0.000119884	-1.02752	-5.44374e-10
18971274	chr19:18971274:C:T	2.3552e-10	-1.89499	-0.0180468	9.68448e-05	-1.31674	0.0760098	9.68166e-05	-1.31706	0.075829
18971450	chr19:18971450:G:A	4.61927e-10	-4.09779e-10	-1.23943	9.83526e-05	-4.09779e-10	-1.22528	9.83723e-05	-4.09779e-10	-1.22529
18971654	chr19:18971654:A:T	1.04095e-10	-1.6752	-1.05433	3.9601e-05	-1.11347	-1.02152	3.95965e-05	-1.11375	-1.02156
18971659	chr19:18971659:G:A	2.02694e-10	-1.56155	-0.501589	8.87751e-05	-0.889904	-0.437827	8.87692e-05	-0.890202	-0.437803
18971810	chr19:18971810:C:T	8.74982e-11	-1.91097	-0.992245	3.78593e-05	-1.19	-0.989963	3.78484e-05	-1.1904	-0.990054
18972089	chr19:18972089:C:T	1.13864e-10	-1.64517	-0.994662	3.69774e-05	-1.23237	-0.971159	3.69749e-05	-1.23261	-0.971199
18972184	chr19:18972184:T:C	4.49775e-10	-4.09779e-10	-1.26609	9.42781e-05	-4.09779e-10	-1.26759	9.4298e-05	-4.09779e-10	-1.26759
18972243	chr19:18972243:A:C	5.10256e-10	-4.09779e-10	-1.13992	0.00010702	-4.09779e-10	-1.14082	0.000107047	-4.09779e-10	-1.14078
18972294	chr19:18972294:A:G	4.54868e-10	-4.09779e-10	-1.25483	9.51057e-05	-4.09779e-10	-1.25885	9.51265e-05	-4.09779e-10	-1.25884
18972436	chr19:18972436:G:A	2.92198e-10	-1.6974	-5.44374e-10	5.83052e-05	-1.74815	-5.44374e-10	5.83161e-05	-1.74817	-5.44374e-10
18972611	chr19:18972611:G:A	1.48082e-10	-1.62331	-0.753755	8.29155e-05	-0.685413	-0.710603	8.29168e-05	-0.685606	-0.710601
18972629	chr19:18972629:G:A	4.64785e-10	-4.09779e-10	-1.23326	9.81026e-05	-4.09779e-10	-1.22782	9.81225e-05	-4.09779e-10	-1.22783
18972674	chr19:18972674:A:G	4.66844e-08	3.37633	-5.44374e-10	0.000188151	-0.576595	-5.44374e-10	0.000188166	-0.576719	-5.44374e-10
18972942	chr19:18972942:C:T	4.48796e-10	-4.09779e-10	-1.26827	9.42259e-05	-4.09779e-10	-1.26814	9.42453e-05	-4.09779e-10	-1.26814
18973075	chr19:18973075:G:T	4.56904e-10	-4.09779e-10	-1.25036	9.45109e-05	-4.09779e-10	-1.26512	9.45301e-05	-4.09779e-10	-1.26513
18973126	chr19:18973126:T:G	4.52419e-10	-4.09779e-10	-1.26023	9.56705e-05	-4.09779e-10	-1.25293	9.56907e-05	-4.09779e-10	-1.25292
18973432	chr19:18973432:G:C	1.09409e-10	-1.53524	-1.1445	1.62371e-05	-1.86492	-1.16162	1.62411e-05	-1.86489	-1.16161
18973554	chr19:18973554:G:A	4.48806e-10	-4.09779e-10	-1.26824	9.43351e-05	-4.09779e-10	-1.26698	9.4354e-05	-4.09779e-10	-1.26699
18973858	chr19:18973858:G:C	1.34018e-10	-1.73907	-0.737785	2.53674e-05	-1.8781	-0.702272	2.53725e-05	-1.87807	-0.702305
18973875	chr19:18973875:C:T	3.62473e-10	-1.90074	0.41886	0.000107085	-1.52809	0.38788	0.000107056	-1.52834	0.387652
18973898	chr19:18973898:C:T	4.48891e-10	-4.09779e-10	-1.26805	9.42478e-05	-4.09779e-10	-1.26791	9.42673e-05	-4.09779e-10	-1.26791
18974126	chr19:18974126:C:T	4.51041e-10	-4.09779e-10	-1.26328	9.44728e-05	-4.09779e-10	-1.26553	9.4493e-05	-4.09779e-10	-1.26552
18974227	chr19:18974227:G:A	8.24113e-10	-4.09779e-10	-0.660527	0.000165895	-4.09779e-10	-0.702485	0.000165932	-4.09779e-10	-0.702466
18974248	chr19:18974248:T:C	1.32411e-10	-1.23107	-1.25785	3.21441e-05	-1.08246	-1.26115	3.21532e-05	-1.08239	-1.26114
18974302	chr19:18974302:A:G	4.51228e-10	-4.09779e-10	-1.26286	9.45054e-05	-4.09779e-10	-1.26518	9.45257e-05	-4.09779e-10	-1.26517
18974412	chr19:18974412:G:C	1.43599e-09	-4.09779e-10	-0.105224	0.000294702	-4.09779e-10	-0.127873	0.000294754	-4.09779e-10	-0.127905
18975107	chr19:18975107:A:G	4.87552e-10	-1.18544	-5.44374e-10	0.000124752	-0.987513	-5.44374e-10	0.000124769	-0.987582	-5.44374e-10
18975482	chr19:18975482:C:T	8.09099e-11	-1.71431	-1.26719	1.44132e-05	-1.87764	-1.26806	1.44166e-05	-1.87761	-1.26806
18975485	chr19:18975485:A:T	4.6768e-10	-4.09779e-10	-1.22705	9.87473e-05	-4.09779e-10	-1.22127	9.87673e-05	-4.09779e-10	-1.22128
18975610	chr19:18975610:C:G	8.07463e-11	-1.77656	-1.20696	1.72537e-05	-1.74131	-1.2245	1.72575e-05	-1.74129	-1.22451
18975657	chr19:18975657:C:T	4.49522e-10	-4.09779e-10	-1.26665	9.45142e-05	-4.09779e-10	-1.26509	9.4533e-05	-4.09779e-10	-1.2651
18975720	chr19:18975720:T:C	4.49453e-10	-4.09779e-10	-1.2668	9.42371e-05	-4.09779e-10	-1.26802	9.4257e-05	-4.09779e-10	-1.26802
18976020	chr19:18976020:C:T	4.6182e-10	-4.09779e-10	-1.23966	9.66163e-05	-4.09779e-10	-1.24309	9.66371e-05	-4.09779e-10	-1.24308
18976350	chr19:18976350:C:T	8.33685e-11	-1.81914	-1.13242	1.75849e-05	-1.78873	-1.15806	1.75886e-05	-1.78871	-1.15808
18976488	chr19:18976488:G:A	2.57382e-10	-1.82427	-5.44374e-10	7.39513e-05	-1.51043	-5.44374e-10	7.39601e-05	-1.51052	-5.44374e-10
18976689	chr19:18976689:G:C	7.3505e-11	-1.92291	-1.15457	1.80319e-05	-1.75592	-1.16578	1.80348e-05	-1.75595	-1.16579
18976723	chr19:18976723:A:G	4.54192e-10	-4.09779e-10	-1.25631	9.5026e-05	-4.09779e-10	-1.25969	9.50467e-05	-4.09779e-10	-1.25968
18976814	chr19:18976814:A:G	4.51868e-10	-4.09779e-10	-1.26144	9.46273e-05	-4.09779e-10	-1.26389	9.46477e-05	-4.09779e-10	-1.26388
18977522	chr19:18977522:G:A	3.4762e-10	-1.52372	-5.44374e-10	7.90606e-05	-1.44362	-5.44374e-10	7.90714e-05	-1.44369	-5.44374e-10
18977532	chr19:18977532:A:G	2.34441e-10	-1.91763	-5.44374e-10	4.9013e-05	-1.92175	-5.44374e-10	4.9023e-05	-1.92176	-5.44374e-10
18977560	chr19:18977560:T:A	4.66213e-10	-1.64928	0.419084	0.000169807	-1.20396	0.524784	0.000169814	-1.2042	0.524857
18977573	chr19:18977573:T:A	6.08616e-10	-4.09779e-10	-0.963647	0.000130476	-4.09779e-10	-0.942649	0.000130506	-4.09779e-10	-0.942627
18977969	chr19:18977969:C:T	4.85977e-10	-4.09779e-10	-1.18867	0.000106638	-4.09779e-10	-1.1444	0.000106662	-4.09779e-10	-1.14438
18978097	chr19:18978097:G:A	4.612e-10	-4.09779e-10	-1.241	9.57754e-05	-4.09779e-10	-1.25183	9.57946e-05	-4.09779e-10	-1.25184
18978932	chr19:18978932:T:A	4.67757e-10	-4.09779e-10	-1.22689	9.94502e-05	-4.09779e-10	-1.21418	9.94677e-05	-4.09779e-10	-1.21421
18979599	chr19:18979599:G:A	4.61611e-10	-4.09779e-10	-1.24011	9.79412e-05	-4.09779e-10	-1.22947	9.79589e-05	-4.09779e-10	-1.2295
18979903	chr19:18979903:G:A	4.60152e-10	-4.09779e-10	-1.24328	9.76309e-05	-4.09779e-10	-1.23264	9.76487e-05	-4.09779e-10	-1.23267
18980026	chr19:18980026:C:A	3.57146e-10	-0.234476	-1.26221	8.55213e-05	-0.0982561	-1.26682	8.55485e-05	-0.0981518	-1.26681
18980277	chr19:18980277:A:G	9.20457e-10	-0.549965	-5.44374e-10	0.000122356	-1.00691	-5.44374e-10	0.000122391	-1.00682	-5.44374e-10
18980444	chr19:18980444:A:G	1.15413e-10	-1.73916	-0.887161	2.37134e-05	-1.74455	-0.903249	2.37149e-05	-1.74459	-0.903346
18980999	chr19:18980999:C:T	4.49491e-10	-4.09779e-10	-1.26672	9.42789e-05	-4.09779e-10	-1.26758	9.42988e-05	-4.09779e-10	-1.26758
18981074	chr19:18981074:AG:A	3.63808e-10	-1.16354	-0.314671	6.2334e-05	-1.33058	-0.350749	6.23433e-05	-1.33057	-0.350815
18981101	chr19:18981101:T:C	2.69777e-10	-1.55286	-0.224382	5.6888e-05	-1.53536	-0.237394	5.6904e-05	-1.53537	-0.237308
18981525	chr19:18981525:T:G	7.26432e-09	-4.09779e-10	1.51589	0.00178232	-4.09779e-10	1.67184	0.00178267	-4.09779e-10	1.67182
18981625	chr19:18981625:C:T	3.10099e-08	2.96723	-5.44374e-10	0.000110053	-1.11287	-5.44374e-10	0.000110064	-1.11298	-5.44374e-10
18981888	chr19:18981888:G:A	5.03914e-10	-4.09779e-10	-1.15243	0.000111624	-4.09779e-10	-1.09871	0.000111649	-4.09779e-10	-1.09868
18981994	chr19:18981994:G:A	9.72372e-10	-0.495096	-5.44374e-10	0.000171361	-0.670064	-5.44374e-10	0.000171407	-0.670007	-5.44374e-10
18982293	chr19:18982293:A:C	4.60151e-10	-4.09779e-10	-1.24328	9.59264e-05	-4.09779e-10	-1.25026	9.5945e-05	-4.09779e-10	-1.25027
18982359	chr19:18982359:A:C	4.48644e-10	-4.09779e-10	-1.2686	9.41785e-05	-4.09779e-10	-1.26865	9.41981e-05	-4.09779e-10	-1.26864
18982430	chr19:18982430:C:T	4.59143e-10	-4.09779e-10	-1.24547	9.96545e-05	-4.09779e-10	-1.21213	9.96766e-05	-4.09779e-10	-1.21211
18982571	chr19:18982571:T:C	2.08691e-10	-0.778338	-1.25564	5.90152e-05	-0.476695	-1.25935	5.9032e-05	-0.476601	-1.25936
18982810	chr19:18982810:G:A	8.97351e-11	-1.74428	-1.13369	1.71873e-05	-1.82886	-1.14081	1.71893e-05	-1.82889	-1.14087
18982812	chr19:18982812:A:G	1.23156e-10	-1.36229	-1.1991	8.42121e-05	-0.188957	-1.19154	8.41646e-05	-0.189659	-1.19161
18983327	chr19:18983327:G:A	4.91884e-10	-4.09779e-10	-1.17659	0.000109457	-4.09779e-10	-1.1183	0.000109483	-4.09779e-10	-1.11828
18983391	chr19:18983391:A:G	4.48612e-10	-4.09779e-10	-1.26868	9.41753e-05	-4.09779e-10	-1.26868	9.41949e-05	-4.09779e-10	-1.26868
18983563	chr19:18983563:C:T	6.32556e-10	-4.09779e-10	-0.925066	0.000130581	-4.09779e-10	-0.941844	0.00013061	-4.09779e-10	-0.941828
18985154	chr19:18985154:G:A	2.09836e-09	-0.646922	0.921002	0.00092713	0.0135286	1.00473	0.000927042	0.0131508	1.0048
18985320	chr19:18985320:A:G	5.28882e-10	-4.09779e-10	-1.10407	0.000117875	-4.09779e-10	-1.04422	0.000117903	-4.09779e-10	-1.04418
18985425	chr19:18985425:G:A	4.93169e-10	-4.09779e-10	-1.17398	0.000101018	-4.09779e-10	-1.19854	0.000101041	-4.09779e-10	-1.19852
18985697	chr19:18985697:C:T	6.18331e-10	-4.09779e-10	-0.947811	0.000140304	-4.09779e-10	-0.870024	0.000140328	-4.09779e-10	-0.870062
18985887	chr19:18985887:G:C	9.14101e-10	-4.09779e-10	-0.556893	0.000193435	-4.09779e-10	-0.548895	0.000193485	-4.09779e-10	-0.548845
18986025	chr19:18986025:G:A	3.45923e-10	-1.49107	-0.0375449	5.60682e-05	-1.79982	0.0125556	5.60834e-05	-1.79977	0.012565
18986388	chr19:18986388:T:G	1.14856e-10	-1.72194	-0.909215	1.98116e-05	-1.92208	-0.905494	1.9816e-05	-1.92207	-0.905486
18986450	chr19:18986450:C:T	4.50331e-10	-4.09779e-10	-1.26485	9.42809e-05	-4.09779e-10	-1.26756	9.43004e-05	-4.09779e-10	-1.26756
18987125	chr19:18987125:C:A	4.53928e-10	-4.09779e-10	-1.2569	9.47793e-05	-4.09779e-10	-1.26229	9.47988e-05	-4.09779e-10	-1.26229
18987210	chr19:18987210:C:T	6.75266e-10	-4.09779e-10	-0.859727	0.000137122	-4.09779e-10	-0.892964	0.000137154	-4.09779e-10	-0.892937
18987307	chr19:18987307:C:A	1.10213e-10	-1.76229	-0.910137	1.9749e-05	-1.92431	-0.906426	1.97532e-05	-1.92431	-0.906419
18987615	chr19:18987615:T:C	4.49055e-10	-4.09779e-10	-1.26769	9.41683e-05	-4.09779e-10	-1.26875	9.41878e-05	-4.09779e-10	-1.26875
18987689	chr19:18987689:C:T	4.49201e-10	-4.09779e-10	-1.26736	9.47218e-05	-4.09779e-10	-1.26289	9.47417e-05	-4.09779e-10	-1.26289
18987705	chr19:18987705:A:G	1.08318e-10	-1.72934	-0.960427	1.88062e-05	-1.92251	-0.957147	1.88104e-05	-1.9225	-0.957139
18988084	chr19:18988084:T:A	9.63301e-11	-1.88453	-0.922527	1.97863e-05	-1.91186	-0.916985	1.97896e-05	-1.91188	-0.917008
18988095	chr19:18988095:GGTCA:G	1.15675e-10	-1.80552	-0.818529	2.10315e-05	-1.92024	-0.84758	2.10355e-05	-1.92025	-0.847586
18988454	chr19:18988454:G:A	9.6901e-10	-4.09779e-10	-0.49856	0.000204996	-4.09779e-10	-0.490849	0.000205049	-4.09779e-10	-0.490798
18988529	chr19:18988529:GAGGCAGCA:G	4.53126e-10	-4.09779e-10	-1.25866	9.45458e-05	-4.09779e-10	-1.26475	9.45651e-05	-4.09779e-10	-1.26476
18988689	chr19:18988689:T:C	4.83914e-10	-4.09779e-10	-1.19293	0.000105293	-4.09779e-10	-1.15709	0.000105312	-4.09779e-10	-1.15711
18988736	chr19:18988736:T:C	4.49352e-10	-4.09779e-10	-1.26703	9.41903e-05	-4.09779e-10	-1.26852	9.42097e-05	-4.09779e-10	-1.26852
18988895	chr19:18988895:G:T	1.17958e-10	-1.77349	-0.831012	1.97297e-05	-1.92425	-0.907458	1.97349e-05	-1.92426	-0.907402
18988964	chr19:18988964:G:A	4.90982e-10	-4.09779e-10	-1.17843	0.000107181	-4.09779e-10	-1.13931	0.000107201	-4.09779e-10	-1.13934
18989213	chr19:18989213:T:G	6.78943e-10	-4.09779e-10	-0.854298	0.00015561	-4.09779e-10	-0.766485	0.000155636	-4.09779e-10	-0.766527
18989269	chr19:18989269:T:C	4.90352e-10	-4.09779e-10	-1.17971	0.000107017	-4.09779e-10	-1.14085	0.000107036	-4.09779e-10	-1.14088
18989306	chr19:18989306:A:C	1.40393e-10	-1.6307	-0.799687	2.25006e-05	-1.90494	-0.795356	2.2506e-05	-1.90492	-0.795347
18989327	chr19:18989327:C:T	6.63901e-10	-4.09779e-10	-0.876701	0.000134885	-4.09779e-10	-0.909418	0.00013491	-4.09779e-10	-0.909438
18989339	chr19:18989339:T:C	4.81151e-10	-4.09779e-10	-1.19865	0.000104578	-4.09779e-10	-1.1639	0.000104597	-4.09779e-10	-1.16393
18989345	chr19:18989345:A:G	8.35711e-10	-4.09779e-10	-0.646551	0.000171405	-4.09779e-10	-0.669808	0.000171447	-4.09779e-10	-0.66977
18989349	chr19:18989349:T:C	4.81493e-10	-4.09779e-10	-1.19794	0.00010467	-4.09779e-10	-1.16303	0.000104689	-4.09779e-10	-1.16305
18989494	chr19:18989494:G:A	5.04886e-10	-4.09779e-10	-1.1505	0.000104287	-4.09779e-10	-1.16669	0.000104308	-4.09779e-10	-1.16669
18989517	chr19:18989517:G:A	4.90352e-10	-4.09779e-10	-1.17971	0.000107017	-4.09779e-10	-1.14085	0.000107036	-4.09779e-10	-1.14088
18989566	chr19:18989566:C:T	4.86887e-10	-4.09779e-10	-1.1868	0.000101657	-4.09779e-10	-1.19223	0.00010168	-4.09779e-10	-1.19222
18989648	chr19:18989648:C:T	4.539e-10	-4.09779e-10	-1.25696	9.65802e-05	-4.09779e-10	-1.24346	9.6601e-05	-4.09779e-10	-1.24346
18989681	chr19:18989681:T:C	6.16461e-10	-4.09779e-10	-0.950839	0.000132119	-4.09779e-10	-0.930133	0.000132143	-4.09779e-10	-0.930158
18989867	chr19:18989867:C:G	1.71347e-10	-0.985171	-1.24597	5.80722e-05	-0.508978	-1.24317	5.80594e-05	-0.509399	-1.24318
18989978	chr19:18989978:C:A	3.45974e-10	-0.65458	-0.873891	6.00444e-05	-0.845253	-0.873501	6.00499e-05	-0.845407	-0.873463
18990264	chr19:18990264:C:A	6.95386e-10	-4.09779e-10	-0.830367	0.000159732	-4.09779e-10	-0.74034	0.000159758	-4.09779e-10	-0.740383
18990644	chr19:18990644:T:C	4.5047e-10	-4.09779e-10	-1.26454	9.49181e-05	-4.09779e-10	-1.26082	9.49379e-05	-4.09779e-10	-1.26082
18990809	chr19:18990809:A:T	4.69148e-10	-4.09779e-10	-1.22392	9.90257e-05	-4.09779e-10	-1.21846	9.9047e-05	-4.09779e-10	-1.21845
18990855	chr19:18990855:C:A	6.81473e-10	-4.09779e-10	-0.850578	0.000157553	-4.09779e-10	-0.754077	0.000157594	-4.09779e-10	-0.754021
18991780	chr19:18991780:A:C	4.67936e-10	-4.09779e-10	-1.2265	9.99029e-05	-4.09779e-10	-1.20964	9.99246e-05	-4.09779e-10	-1.20963
18991781	chr19:18991781:A:T	2.60531e-10	-1.37317	-0.438945	5.45042e-05	-1.36052	-0.455036	5.45134e-05	-1.36061	-0.454988
18991850	chr19:18991850:C:T	1.06372e-09	-4.09779e-10	-0.405303	0.000208439	-4.09779e-10	-0.474191	0.000208491	-4.09779e-10	-0.474149
18991873	chr19:18991873:A:G	4.87368e-10	-4.09779e-10	-1.18582	0.000106232	-4.09779e-10	-1.14822	0.000106251	-4.09779e-10	-1.14824
18991934	chr19:18991934:G:A	7.37002e-10	-4.09779e-10	-0.772244	0.000147315	-4.09779e-10	-0.821264	0.00014735	-4.09779e-10	-0.821237
18992244	chr19:18992244:G:T	3.60329e-10	-1.48782	-5.44374e-10	4.97363e-05	-1.9071	-5.44374e-10	4.97488e-05	-1.90706	-5.44374e-10
18992714	chr19:18992714:G:A	1.00025e-09	-4.09779e-10	-0.466827	0.000211581	-4.09779e-10	-0.459231	0.000211636	-4.09779e-10	-0.459179
18992802	chr19:18992802:A:C	4.85565e-10	-4.09779e-10	-1.18952	0.000105755	-4.09779e-10	-1.15271	0.000105774	-4.09779e-10	-1.15274
18992826	chr19:18992826:G:A	6.81899e-10	-4.09779e-10	-0.849953	0.00015766	-4.09779e-10	-0.753396	0.000157702	-4.09779e-10	-0.753341
18992878	chr19:18992878:C:T	1.22388e-10	-1.69678	-0.870852	2.06605e-05	-1.91879	-0.866821	2.06652e-05	-1.91878	-0.866813
18992881	chr19:18992881:G:C	4.85565e-10	-4.09779e-10	-1.18952	0.000105755	-4.09779e-10	-1.15271	0.000105774	-4.09779e-10	-1.15274
18992990	chr19:18992990:G:A	4.8892e-10	-4.09779e-10	-1.18263	0.000106644	-4.09779e-10	-1.14435	0.000106663	-4.09779e-10	-1.14437
18993217	chr19:18993217:T:C	4.85565e-10	-4.09779e-10	-1.18952	0.000105755	-4.09779e-10	-1.15271	0.000105774	-4.09779e-10	-1.15274
18994322	chr19:18994322:G:A	1.35053e-10	-1.67796	-0.791205	2.24654e-05	-1.91563	-0.786232	2.24706e-05	-1.91561	-0.786223
18994774	chr19:18994774:G:A	4.48545e-10	-4.09779e-10	-1.26883	9.42932e-05	-4.09779e-10	-1.26743	9.43129e-05	-4.09779e-10	-1.26743
18994964	chr19:18994964:G:A	1.71888e-10	-1.46693	-0.761064	3.51184e-05	-1.4452	-0.809918	3.5123e-05	-1.44529	-0.809905
18995492	chr19:18995492:C:T	4.60576e-10	-4.09779e-10	-1.24236	9.57531e-05	-4.09779e-10	-1.25207	9.5773e-05	-4.09779e-10	-1.25206
18995529	chr19:18995529:A:G	4.85565e-10	-4.09779e-10	-1.18952	0.000105755	-4.09779e-10	-1.15271	0.000105774	-4.09779e-10	-1.15274
18995827	chr19:18995827:T:C	1.06177e-10	-1.61924	-1.09048	1.64755e-05	-1.90371	-1.10826	1.64792e-05	-1.90368	-1.10827
18996639	chr19:18996639:G:A	4.76526e-10	-4.09779e-10	-1.20831	0.000101399	-4.09779e-10	-1.19478	0.000101421	-4.09779e-10	-1.19476
18996718	chr19:18996718:A:G	4.86371e-10	-4.09779e-10	-1.18786	0.000105969	-4.09779e-10	-1.15069	0.000105988	-4.09779e-10	-1.15072
18996740	chr19:18996740:C:T	1.88678e-10	-1.21192	-0.922868	2.36555e-05	-1.73166	-0.918588	2.36623e-05	-1.73158	-0.918581
18997287	chr19:18997287:A:G	4.99101e-10	-4.09779e-10	-1.16203	0.000103156	-4.09779e-10	-1.1776	0.000103178	-4.09779e-10	-1.17759
18997566	chr19:18997566:C:T	4.64411e-10	-0.433847	-0.800218	7.37553e-05	-0.655608	-0.857477	7.37561e-05	-0.655819	-0.857462
18998376	chr19:18998376:T:C	1.6444e-10	-1.65954	-0.61275	2.58427e-05	-1.91309	-0.64872	2.58482e-05	-1.91307	-0.648734
18998432	chr19:18998432:G:GT	1.45265e-10	-1.66452	-0.731753	2.3937e-05	-1.91309	-0.72532	2.39426e-05	-1.91307	-0.72531
18998502	chr19:18998502:T:A	4.85565e-10	-4.09779e-10	-1.18952	0.000105755	-4.09779e-10	-1.15271	0.000105774	-4.09779e-10	-1.15274
18998736	chr19:18998736:G:A	7.12309e-10	-0.219179	-0.587144	0.00011406	-0.469035	-0.608083	0.000114065	-0.469242	-0.608036
18998748	chr19:18998748:C:T	7.26835e-10	-4.09779e-10	-0.786135	0.00014536	-4.09779e-10	-0.834626	0.000145394	-4.09779e-10	-0.834598
18998837	chr19:18998837:A:G	6.17155e-10	-0.487089	-0.462625	0.000102948	-0.700521	-0.479092	0.000102945	-0.700734	-0.479113
18998847	chr19:18998847:A:G	4.85565e-10	-4.09779e-10	-1.18952	0.000105755	-4.09779e-10	-1.15271	0.000105774	-4.09779e-10	-1.15274
18999139	chr19:18999139:G:A	4.84617e-10	-4.09779e-10	-1.19147	0.000105513	-4.09779e-10	-1.155	0.000105532	-4.09779e-10	-1.15503
18999148	chr19:18999148:C:T	3.57174e-10	-1.49661	-5.44374e-10	5.88884e-05	-1.73819	-5.44374e-10	5.8903e-05	-1.73815	-5.44374e-10
18999280	chr19:18999280:C:T	5.65989e-10	-4.09779e-10	-1.03626	0.000117795	-4.09779e-10	-1.04489	0.000117822	-4.09779e-10	-1.04487
18999291	chr19:18999291:A:G	2.71942e-10	-1.41265	-0.356596	5.88884e-05	-1.36751	-0.370679	5.8898e-05	-1.36761	-0.37063
18999316	chr19:18999316:GC:G	8.55531e-10	-4.09779e-10	-0.623112	0.000196944	-4.09779e-10	-0.530917	0.000196975	-4.09779e-10	-0.530967
18999481	chr19:18999481:C:T	5.88764e-10	-4.09779e-10	-0.99681	0.000118928	-4.09779e-10	-1.03532	0.000118955	-4.09779e-10	-1.0353
18999720	chr19:18999720:C:T	1.8733e-10	-1.38035	-0.761617	4.0586e-05	-1.35583	-0.754584	4.05922e-05	-1.35592	-0.754554
19000003	chr19:19000003:G:A	5.82051e-10	-4.09779e-10	-1.00828	0.000117039	-4.09779e-10	-1.05133	0.000117067	-4.09779e-10	-1.0513
19001956	chr19:19001956:G:A	2.0921e-10	-0.949623	-1.08187	2.93598e-05	-1.33896	-1.09526	2.93633e-05	-1.33904	-1.09526
19002938	chr19:19002938:G:A	9.15381e-11	-1.71141	-1.14667	2.84089e-05	-1.33078	-1.13636	2.8408e-05	-1.33099	-1.13638
19003106	chr19:19003106:C:T	4.90352e-10	-4.09779e-10	-1.17971	0.000107017	-4.09779e-10	-1.14085	0.000107036	-4.09779e-10	-1.14088
19003431	chr19:19003431:G:A	7.07337e-10	-4.09779e-10	-0.813328	0.000152882	-4.09779e-10	-0.78417	0.000152903	-4.09779e-10	-0.78424
19003587	chr19:19003587:C:T	9.14101e-10	-4.09779e-10	-0.556893	0.000193435	-4.09779e-10	-0.548895	0.000193485	-4.09779e-10	-0.548845
19003818	chr19:19003818:G:A	7.44519e-10	-0.762096	-5.44374e-10	0.000115875	-1.06132	-5.44374e-10	0.000115909	-1.06124	-5.44374e-10
19003834	chr19:19003834:A:G	7.31233e-10	-4.09779e-10	-0.780103	0.000147883	-4.09779e-10	-0.817419	0.000147918	-4.09779e-10	-0.81739
19004096	chr19:19004096:C:T	8.56005e-10	-4.09779e-10	-0.622559	0.000175458	-4.09779e-10	-0.646438	0.000175501	-4.09779e-10	-0.646399
19004124	chr19:19004124:A:G	4.90235e-10	-4.09779e-10	-1.17995	0.000106986	-4.09779e-10	-1.14114	0.000107005	-4.09779e-10	-1.14117
19004193	chr19:19004193:T:C	6.81834e-10	-4.09779e-10	-0.850049	0.000156339	-4.09779e-10	-0.761809	0.000156365	-4.09779e-10	-0.761851
19004455	chr19:19004455:C:T	4.90454e-10	-4.09779e-10	-1.1795	0.000107044	-4.09779e-10	-1.1406	0.000107063	-4.09779e-10	-1.14062
19004457	chr19:19004457:C:T	5.93677e-10	-4.09779e-10	-0.988499	0.000139189	-4.09779e-10	-0.878003	0.000139223	-4.09779e-10	-0.877969
19004806	chr19:19004806:CAAT:C	4.68901e-10	-4.09779e-10	-1.22444	9.7942e-05	-4.09779e-10	-1.22946	9.79634e-05	-4.09779e-10	-1.22945
19004942	chr19:19004942:T:C	4.96268e-10	-4.09779e-10	-1.16772	0.000108553	-4.09779e-10	-1.1266	0.000108573	-4.09779e-10	-1.12662
19005052	chr19:19005052:A:G	1.25461e-10	-1.68629	-0.856554	2.03234e-05	-1.91813	-0.883933	2.03277e-05	-1.91812	-0.883939
19006593	chr19:19006593:G:A	1.5584e-10	-1.49737	-0.828637	3.41858e-05	-1.47398	-0.808048	3.41884e-05	-1.47407	-0.808085
19006750	chr19:19006750:G:A	4.89337e-10	-4.09779e-10	-1.18178	0.000109669	-4.09779e-10	-1.11637	0.000109694	-4.09779e-10	-1.11635
19006786	chr19:19006786:T:C	2.47506e-10	-0.671062	-1.19234	8.54903e-05	-0.174857	-1.19058	8.54593e-05	-0.175362	-1.19064
19007078	chr19:19007078:C:T	8.25687e-10	-4.09779e-10	-0.658619	0.000174538	-4.09779e-10	-0.651698	0.000174582	-4.09779e-10	-0.651652
19007086	chr19:19007086:C:T	4.7357e-10	-4.09779e-10	-1.21453	9.88619e-05	-4.09779e-10	-1.22011	9.88836e-05	-4.09779e-10	-1.2201
19007124	chr19:19007124:C:T	3.13143e-10	-1.4143	-0.213872	6.83007e-05	-1.36921	-0.220706	6.83122e-05	-1.36931	-0.220651
19007210	chr19:19007210:T:C	6.72385e-11	-1.90197	-1.26462	1.49312e-05	-1.84871	-1.26167	1.49338e-05	-1.84875	-1.26167
19007415	chr19:19007415:T:C	4.96359e-10	-4.09779e-10	-1.16753	0.000108576	-4.09779e-10	-1.12639	0.000108595	-4.09779e-10	-1.12642
19007572	chr19:19007572:C:T	8.24722e-10	-4.09779e-10	-0.659788	0.000174333	-4.09779e-10	-0.652873	0.000174377	-4.09779e-10	-0.652827
19007745	chr19:19007745:T:C	4.9985e-10	-4.09779e-10	-1.16053	0.000109576	-4.09779e-10	-1.11722	0.000109595	-4.09779e-10	-1.11725
19007752	chr19:19007752:A:G	1.48814e-10	-1.10342	-1.26871	4.37291e-05	-0.767152	-1.26867	4.37212e-05	-0.767538	-1.26868
19007953	chr19:19007953:T:C	4.83935e-10	-1.19288	-5.44374e-10	4.88882e-05	-1.9243	-5.44374e-10	4.88982e-05	-1.9243	-5.44374e-10
19008535	chr19:19008535:T:TCCCTGTAGCCTTG	4.90412e-10	-4.09779e-10	-1.17959	0.000107029	-4.09779e-10	-1.14074	0.000107048	-4.09779e-10	-1.14076
19008595	chr19:19008595:G:A	4.48561e-10	-4.09779e-10	-1.26879	9.41937e-05	-4.09779e-10	-1.26848	9.42132e-05	-4.09779e-10	-1.26848
19008809	chr19:19008809:C:T	4.52679e-10	-4.09779e-10	-1.25965	9.61957e-05	-4.09779e-10	-1.24745	9.62164e-05	-4.09779e-10	-1.24745
19009121	chr19:19009121:C:T	1.02386e-10	-1.6114	-1.13468	1.58296e-05	-1.90172	-1.15024	1.58331e-05	-1.90169	-1.15025
19009500	chr19:19009500:T:C	4.96268e-10	-4.09779e-10	-1.16772	0.000108553	-4.09779e-10	-1.1266	0.000108573	-4.09779e-10	-1.12662
19009706	chr19:19009706:G:A	4.69767e-10	-4.09779e-10	-1.2226	9.81038e-05	-4.09779e-10	-1.22781	9.81253e-05	-4.09779e-10	-1.2278
19009827	chr19:19009827:G:C	1.29174e-09	-4.09779e-10	-0.211093	0.00026835	-4.09779e-10	-0.221547	0.000268416	-4.09779e-10	-0.221508
19010028	chr19:19010028:T:C	5.10918e-10	-4.09779e-10	-1.13862	0.000105438	-4.09779e-10	-1.15571	0.00010546	-4.09779e-10	-1.15571
19010247	chr19:19010247:T:C	4.96268e-10	-4.09779e-10	-1.16772	0.000108553	-4.09779e-10	-1.1266	0.000108573	-4.09779e-10	-1.12662
19010493	chr19:19010493:G:A	9.51491e-10	-4.09779e-10	-0.516804	0.000215961	-4.09779e-10	-0.438742	0.000216009	-4.09779e-10	-0.438724
19010597	chr19:19010597:C:A	4.93997e-10	-4.09779e-10	-1.1723	0.000102181	-4.09779e-10	-1.1871	0.000102202	-4.09779e-10	-1.18709
19010686	chr19:19010686:C:T	8.40576e-10	-4.09779e-10	-0.640747	0.000177843	-4.09779e-10	-0.632935	0.000177888	-4.09779e-10	-0.632888
19010777	chr19:19010777:G:A	2.34637e-10	-1.91679	-5.44374e-10	5.0421e-05	-1.89343	-5.44374e-10	5.04315e-05	-1.89343	-5.44374e-10
19010843	chr19:19010843:A:AAC	4.95838e-10	-4.09779e-10	-1.16858	0.000108447	-4.09779e-10	-1.12758	0.000108466	-4.09779e-10	-1.12761
19011224	chr19:19011224:C:T	7.0689e-10	-4.09779e-10	-0.81396	0.000162656	-4.09779e-10	-0.722198	0.000162683	-4.09779e-10	-0.722242
19011349	chr19:19011349:T:C	4.92768e-10	-4.09779e-10	-1.1748	0.00010195	-4.09779e-10	-1.18935	0.000101972	-4.09779e-10	-1.18935
19011394	chr19:19011394:C:T	1.25813e-10	-1.70543	-0.834613	2.1704e-05	-1.92007	-0.816274	2.1709e-05	-1.92006	-0.816265
19011705	chr19:19011705:C:T	8.68214e-10	-4.09779e-10	-0.608397	0.000183661	-4.09779e-10	-0.600746	0.000183708	-4.09779e-10	-0.600698
19011761	chr19:19011761:C:T	6.87064e-10	-4.09779e-10	-0.842407	0.000139267	-4.09779e-10	-0.877446	0.000139299	-4.09779e-10	-0.877419
19012682	chr19:19012682:T:C	2.42102e-09	-4.09779e-10	0.417108	0.000535136	-4.09779e-10	0.468683	0.000535223	-4.09779e-10	0.468638
19013437	chr19:19013437:C:T	1.57752e-10	-1.4629	-0.850909	3.45941e-05	-1.43937	-0.830787	3.45967e-05	-1.43946	-0.830823
19013793	chr19:19013793:GC:G	9.12494e-10	-4.09779e-10	-0.558653	0.000210972	-4.09779e-10	-0.462114	0.000211004	-4.09779e-10	-0.462167
19014033	chr19:19014033:G:A	5.40534e-10	-4.09779e-10	-1.08228	0.000112917	-4.09779e-10	-1.08719	0.000112943	-4.09779e-10	-1.08717
19014623	chr19:19014623:C:T	2.50676e-10	-1.415	-0.435673	5.19767e-05	-1.40439	-0.45865	5.19866e-05	-1.40447	-0.458586
19015145	chr19:19015145:C:T	2.60171e-10	-1.48966	-0.323833	5.58145e-05	-1.46709	-0.324715	5.58195e-05	-1.46718	-0.324741
19015158	chr19:19015158:C:T	1.70283e-10	-1.45835	-0.779022	3.48085e-05	-1.43768	-0.826299	3.48131e-05	-1.43777	-0.826284
19015613	chr19:19015613:T:C	9.00844e-11	-1.74164	-1.13245	2.73178e-05	-1.38488	-1.12142	2.73172e-05	-1.38508	-1.12144
19015654	chr19:19015654:T:C	2.60997e-10	-1.49884	-0.311486	5.59243e-05	-1.47716	-0.312675	5.59294e-05	-1.47725	-0.312701
19015732	chr19:19015732:C:T	4.48694e-10	-4.09779e-10	-1.26849	9.41734e-05	-4.09779e-10	-1.2687	9.41929e-05	-4.09779e-10	-1.2687
19015900	chr19:19015900:C:T	4.48883e-10	-4.09779e-10	-1.26807	9.44184e-05	-4.09779e-10	-1.2661	9.4438e-05	-4.09779e-10	-1.2661
19016104	chr19:19016104:G:T	8.949e-11	-1.73404	-1.14667	2.72663e-05	-1.37183	-1.13636	2.72657e-05	-1.37203	-1.13638
19016161	chr19:19016161:T:C	4.86618e-10	-4.09779e-10	-1.18735	0.000106049	-4.09779e-10	-1.14994	0.000106068	-4.09779e-10	-1.14997
19016352	chr19:19016352:A:G	4.95166e-10	-4.09779e-10	-1.16994	0.000108274	-4.09779e-10	-1.12918	0.000108293	-4.09779e-10	-1.1292
19017178	chr19:19017178:C:T	4.13658e-10	-1.14754	-0.202258	9.53798e-05	-1.13289	-0.123078	9.53983e-05	-1.13299	-0.122999
19017378	chr19:19017378:G:A	7.00795e-10	-0.822619	-5.44374e-10	8.87987e-05	-1.32747	-5.44374e-10	8.88247e-05	-1.32738	-5.44374e-10
19017443	chr19:19017443:A:G	6.07968e-10	-4.09779e-10	-0.964712	0.000137636	-4.09779e-10	-0.889228	0.000137659	-4.09779e-10	-0.889266
19017588	chr19:19017588:A:G	2.66421e-10	-1.39196	-0.397792	5.52451e-05	-1.38526	-0.416795	5.52548e-05	-1.38535	-0.416745
19018041	chr19:19018041:C:T	4.83278e-10	-4.09779e-10	-1.19424	0.00010516	-4.09779e-10	-1.15835	0.000105179	-4.09779e-10	-1.15838
19018058	chr19:19018058:A:G	5.2792e-10	-4.09779e-10	-1.10589	0.000118514	-4.09779e-10	-1.03881	0.000118541	-4.09779e-10	-1.03878
19018199	chr19:19018199:TC:T	4.67451e-10	-4.09779e-10	-1.22754	9.76545e-05	-4.09779e-10	-1.2324	9.76758e-05	-4.09779e-10	-1.23239
19018247	chr19:19018247:G:A	8.20483e-11	-1.69888	-1.26864	1.38591e-05	-1.91739	-1.26751	1.38621e-05	-1.91737	-1.26751
19018391	chr19:19018391:TTTAATAAG:T	2.48623e-10	-1.8589	-5.44374e-10	7.75351e-05	-1.46311	-5.44374e-10	7.75231e-05	-1.46347	-5.44374e-10
19018414	chr19:19018414:G:A	5.1749e-10	-4.09779e-10	-1.12584	0.000114022	-4.09779e-10	-1.07745	0.000114042	-4.09779e-10	-1.07748
19018483	chr19:19018483:C:T	3.6888e-10	-1.46436	-5.44374e-10	6.18092e-05	-1.68979	-5.44374e-10	6.18242e-05	-1.68975	-5.44374e-10
19019247	chr19:19019247:G:A	3.90325e-10	-1.40785	-5.44374e-10	5.02432e-05	-1.89696	-5.44374e-10	5.02529e-05	-1.89698	-5.44374e-10
19019281	chr19:19019281:A:G	4.90029e-10	-4.09779e-10	-1.18037	0.000106931	-4.09779e-10	-1.14166	0.00010695	-4.09779e-10	-1.14168
19019445	chr19:19019445:C:T	5.85834e-10	-4.09779e-10	-1.0018	0.000132531	-4.09779e-10	-0.927019	0.000132565	-4.09779e-10	-0.926975
19019953	chr19:19019953:A:C	1.76749e-10	-1.33631	-0.863792	3.84381e-05	-1.31926	-0.845531	3.84404e-05	-1.31937	-0.845566
19020276	chr19:19020276:A:G	4.59295e-10	-4.09779e-10	-1.24514	9.60669e-05	-4.09779e-10	-1.24879	9.60876e-05	-4.09779e-10	-1.24879
19020389	chr19:19020389:G:A	1.00235e-10	-1.81942	-0.9479	1.92066e-05	-1.87112	-0.987458	1.92095e-05	-1.87116	-0.987476
19020480	chr19:19020480:G:A	9.69306e-10	-4.09779e-10	-0.498254	0.000205059	-4.09779e-10	-0.490539	0.000205112	-4.09779e-10	-0.490488
19020604	chr19:19020604:C:A	1.03371e-09	-4.09779e-10	-0.433924	0.000218668	-4.09779e-10	-0.426283	0.000218725	-4.09779e-10	-0.42623
19020886	chr19:19020886:A:T	4.63181e-10	-4.09779e-10	-1.23672	9.68173e-05	-4.09779e-10	-1.24101	9.68383e-05	-4.09779e-10	-1.241
19020986	chr19:19020986:C:T	4.57814e-10	-4.09779e-10	-1.24837	9.69224e-05	-4.09779e-10	-1.23993	9.69427e-05	-4.09779e-10	-1.23993
19021273	chr19:19021273:T:C	4.8476e-10	-4.09779e-10	-1.19118	0.000102099	-4.09779e-10	-1.18789	0.00010212	-4.09779e-10	-1.1879
19021688	chr19:19021688:G:T	4.82836e-10	-4.09779e-10	-1.19516	0.000105043	-4.09779e-10	-1.15947	0.000105062	-4.09779e-10	-1.1595
19021730	chr19:19021730:G:A	2.37346e-10	-1.90532	-5.44374e-10	4.92303e-05	-1.91733	-5.44374e-10	4.92401e-05	-1.91734	-5.44374e-10
19021842	chr19:19021842:T:G	2.4853e-10	-1.38217	-0.477098	5.15866e-05	-1.37075	-0.499822	5.15953e-05	-1.37084	-0.499776
19021950	chr19:19021950:C:T	2.58348e-10	-1.45247	-0.368057	5.34315e-05	-1.44338	-0.39206	5.34419e-05	-1.44346	-0.391993
19022109	chr19:19022109:C:T	4.49284e-10	-4.09779e-10	-1.26718	9.41629e-05	-4.09779e-10	-1.26881	9.41824e-05	-4.09779e-10	-1.26881
19022206	chr19:19022206:G:A	5.2034e-10	-4.09779e-10	-1.12035	0.000108308	-4.09779e-10	-1.12886	0.000108333	-4.09779e-10	-1.12883
19022266	chr19:19022266:G:A	8.97064e-10	-4.09779e-10	-0.575707	0.000189653	-4.09779e-10	-0.568643	0.000189701	-4.09779e-10	-0.568595
19022354	chr19:19022354:C:G	1.69799e-10	-1.44793	-0.792293	3.45496e-05	-1.42651	-0.844935	3.4554e-05	-1.4266	-0.844923
19022605	chr19:19022605:A:G	2.64584e-10	-0.571011	-1.22566	9.26724e-05	-0.060394	-1.22437	9.26389e-05	-0.0609144	-1.22442
19022963	chr19:19022963:A:G	1.52689e-10	-1.45912	-0.88731	3.3446e-05	-1.43532	-0.868585	3.34485e-05	-1.43542	-0.868619
19023024	chr19:19023024:T:C	4.90352e-10	-4.09779e-10	-1.17971	0.000107017	-4.09779e-10	-1.14085	0.000107036	-4.09779e-10	-1.14088
19023106	chr19:19023106:G:A	9.12494e-10	-4.09779e-10	-0.558653	0.000210972	-4.09779e-10	-0.462114	0.000211004	-4.09779e-10	-0.462167
19023733	chr19:19023733:A:C	7.40052e-11	-1.87475	-1.19595	1.65045e-05	-1.79639	-1.21382	1.65067e-05	-1.79645	-1.21383
19023818	chr19:19023818:TAGG:T	4.5468e-10	-4.09779e-10	-1.25524	9.52642e-05	-4.09779e-10	-1.25718	9.52826e-05	-4.09779e-10	-1.2572
19024154	chr19:19024154:G:A	2.14378e-10	-1.52373	-0.483366	4.64881e-05	-1.47649	-0.498155	4.64972e-05	-1.47656	-0.498095
19024223	chr19:19024223:A:G	1.72857e-10	-1.63233	-0.590044	3.6798e-05	-1.6085	-0.599899	3.68029e-05	-1.60856	-0.599908
19024224	chr19:19024224:A:C	1.73634e-10	-1.62838	-0.589503	3.70036e-05	-1.60359	-0.599234	3.70085e-05	-1.60365	-0.599243
19024693	chr19:19024693:A:G	4.61555e-10	-4.09779e-10	-1.24023	9.67584e-05	-4.09779e-10	-1.24162	9.67802e-05	-4.09779e-10	-1.2416
19024992	chr19:19024992:T:C	4.49327e-10	-4.09779e-10	-1.26708	9.4164e-05	-4.09779e-10	-1.2688	9.41835e-05	-4.09779e-10	-1.2688
19025567	chr19:19025567:T:G	4.60028e-10	-4.09779e-10	-1.24355	9.62007e-05	-4.09779e-10	-1.2474	9.62209e-05	-4.09779e-10	-1.2474
19025732	chr19:19025732:C:T	1.42165e-10	-1.59974	-0.818107	3.15506e-05	-1.56263	-0.799617	3.15541e-05	-1.5627	-0.799645
19025962	chr19:19025962:C:G	4.48577e-10	-4.09779e-10	-1.26875	9.41903e-05	-4.09779e-10	-1.26852	9.42098e-05	-4.09779e-10	-1.26852
19026593	chr19:19026593:C:T	4.90352e-10	-4.09779e-10	-1.17971	0.000107017	-4.09779e-10	-1.14085	0.000107036	-4.09779e-10	-1.14088
19027105	chr19:19027105:C:A	4.81367e-10	-4.09779e-10	-1.19821	0.000102528	-4.09779e-10	-1.18371	0.00010255	-4.09779e-10	-1.18369
19027715	chr19:19027715:G:A	4.52999e-10	-4.09779e-10	-1.25894	9.49376e-05	-4.09779e-10	-1.26062	9.49572e-05	-4.09779e-10	-1.26062
19027933	chr19:19027933:G:A	2.67149e-10	-1.78703	-5.44374e-10	5.69536e-05	-1.7716	-5.44374e-10	5.69636e-05	-1.77163	-5.44374e-10
19028242	chr19:19028242:A:G	1.39733e-10	-1.67863	-0.756479	2.32791e-05	-1.91609	-0.750195	2.32845e-05	-1.91607	-0.750186
19028536	chr19:19028536:C:T	6.26034e-10	-4.09779e-10	-0.93543	0.000142797	-4.09779e-10	-0.852414	0.000142834	-4.09779e-10	-0.852365
19028586	chr19:19028586:G:A	4.87987e-10	-4.09779e-10	-1.18455	0.000106397	-4.09779e-10	-1.14666	0.000106416	-4.09779e-10	-1.14669
19028659	chr19:19028659:T:C	5.67303e-10	-4.09779e-10	-1.03394	0.00011433	-4.09779e-10	-1.07475	0.000114357	-4.09779e-10	-1.07472
19029173	chr19:19029173:G:A	7.48975e-10	-4.09779e-10	-0.756129	0.000149544	-4.09779e-10	-0.806247	0.000149579	-4.09779e-10	-0.806218
19029696	chr19:19029696:C:T	4.7736e-10	-4.09779e-10	-1.20656	0.000103576	-4.09779e-10	-1.17353	0.000103595	-4.09779e-10	-1.17356
19029929	chr19:19029929:CA:C	4.84662e-10	-4.09779e-10	-1.19138	0.000105593	-4.09779e-10	-1.15425	0.000105612	-4.09779e-10	-1.15428
19030052	chr19:19030052:C:T	1.51371e-10	-1.4915	-0.863603	3.3098e-05	-1.46129	-0.853081	3.31035e-05	-1.46135	-0.853056
19030235	chr19:19030235:A:G	4.91181e-10	-4.09779e-10	-1.17802	0.000107234	-4.09779e-10	-1.13883	0.000107253	-4.09779e-10	-1.13885
19030343	chr19:19030343:A:C	2.55791e-09	-4.09779e-10	0.472111	0.000600109	-4.09779e-10	0.583272	0.000600204	-4.09779e-10	0.583224
19030426	chr19:19030426:G:A	6.99376e-10	-4.09779e-10	-0.824645	0.000140129	-4.09779e-10	-0.871278	0.000140161	-4.09779e-10	-0.871252
19030464	chr19:19030464:A:C	6.83774e-10	-4.09779e-10	-0.847207	0.000156834	-4.09779e-10	-0.758653	0.000156859	-4.09779e-10	-0.758695
19030467	chr19:19030467:T:C	4.48572e-10	-4.09779e-10	-1.26876	9.41882e-05	-4.09779e-10	-1.26854	9.42077e-05	-4.09779e-10	-1.26854
19030563	chr19:19030563:G:A	4.92678e-10	-4.09779e-10	-1.17498	0.000107606	-4.09779e-10	-1.13537	0.000107625	-4.09779e-10	-1.13539
19030581	chr19:19030581:A:G	4.95089e-10	-4.09779e-10	-1.1701	0.000108252	-4.09779e-10	-1.12938	0.000108271	-4.09779e-10	-1.12941
19030723	chr19:19030723:G:T	4.89504e-10	-4.09779e-10	-1.18144	0.000106795	-4.09779e-10	-1.14293	0.000106814	-4.09779e-10	-1.14296
19030887	chr19:19030887:C:T	6.81834e-10	-4.09779e-10	-0.850049	0.000156339	-4.09779e-10	-0.761809	0.000156365	-4.09779e-10	-0.761851
19032301	chr19:19032301:G:A	4.9364e-10	-4.09779e-10	-1.17303	0.000107871	-4.09779e-10	-1.1329	0.000107891	-4.09779e-10	-1.13293
19032411	chr19:19032411:G:A	4.87015e-10	-4.09779e-10	-1.18654	0.00010614	-4.09779e-10	-1.14908	0.000106159	-4.09779e-10	-1.1491
19032500	chr19:19032500:A:G	4.48721e-10	-4.09779e-10	-1.26843	9.41876e-05	-4.09779e-10	-1.26855	9.42071e-05	-4.09779e-10	-1.26855
19032823	chr19:19032823:T:C	6.81733e-10	-4.09779e-10	-0.850196	0.000156334	-4.09779e-10	-0.761844	0.00015636	-4.09779e-10	-0.761887
19032878	chr19:19032878:A:G	4.91406e-10	-4.09779e-10	-1.17756	0.000107287	-4.09779e-10	-1.13833	0.000107306	-4.09779e-10	-1.13836
19033267	chr19:19033267:G:A	4.49726e-10	-4.09779e-10	-1.26619	9.49011e-05	-4.09779e-10	-1.261	9.4921e-05	-4.09779e-10	-1.261
19034212	chr19:19034212:G:A	9.14101e-10	-4.09779e-10	-0.556893	0.000193435	-4.09779e-10	-0.548895	0.000193485	-4.09779e-10	-0.548845
19034384	chr19:19034384:G:A	7.44491e-11	-1.84329	-1.22143	2.09611e-05	-1.5562	-1.21497	2.09619e-05	-1.55635	-1.21498
19034434	chr19:19034434:A:G	4.01652e-10	-1.37925	-5.44374e-10	5.09557e-05	-1.88288	-5.44374e-10	5.09697e-05	-1.88281	-5.44374e-10
19034536	chr19:19034536:T:C	4.48667e-10	-4.09779e-10	-1.26855	9.42226e-05	-4.09779e-10	-1.26818	9.42421e-05	-4.09779e-10	-1.26818
19034547	chr19:19034547:C:G	5.31362e-10	-4.09779e-10	-1.09939	0.00011753	-4.09779e-10	-1.04715	0.00011755	-4.09779e-10	-1.04718
19034627	chr19:19034627:C:T	4.48819e-10	-4.09779e-10	-1.26821	9.41744e-05	-4.09779e-10	-1.26869	9.4194e-05	-4.09779e-10	-1.26869
19034693	chr19:19034693:C:T	2.93057e-10	-0.434518	-1.25995	0.000143765	0.417609	-1.26327	0.00014377	0.417443	-1.26327
19034789	chr19:19034789:A:C	1.41885e-10	-1.60931	-0.81051	2.88842e-05	-1.588	-0.862544	2.88889e-05	-1.58806	-0.862522
19034986	chr19:19034986:C:T	5.08057e-10	-4.09779e-10	-1.14424	0.000111597	-4.09779e-10	-1.09894	0.000111616	-4.09779e-10	-1.09898
19035091	chr19:19035091:C:A	6.25004e-10	-4.09779e-10	-0.937076	0.000137871	-4.09779e-10	-0.887521	0.000137895	-4.09779e-10	-0.887553
19035195	chr19:19035195:A:G	2.04446e-10	-1.58327	-0.471259	4.24513e-05	-1.57035	-0.495127	4.2461e-05	-1.57041	-0.495051
19035766	chr19:19035766:C:CA	1.28164e-10	-1.58514	-0.936384	2.80838e-05	-1.5592	-0.919448	2.8087e-05	-1.55927	-0.919469
19035920	chr19:19035920:C:T	1.65978e-10	-1.6526	-0.610377	2.59422e-05	-1.91156	-0.646405	2.59477e-05	-1.91154	-0.646419
19036057	chr19:19036057:T:TG	5.17798e-10	-4.09779e-10	-1.12525	0.000114088	-4.09779e-10	-1.07687	0.000114107	-4.09779e-10	-1.0769
19036125	chr19:19036125:A:G	3.08049e-10	-1.64457	-5.44374e-10	7.44148e-05	-1.50418	-5.44374e-10	7.44252e-05	-1.50425	-5.44374e-10
19036234	chr19:19036234:A:G	4.70722e-10	-4.09779e-10	-1.22057	0.000101597	-4.09779e-10	-1.19283	0.000101616	-4.09779e-10	-1.19285
19036940	chr19:19036940:T:C	4.69903e-10	-4.09779e-10	-1.22231	0.000101366	-4.09779e-10	-1.1951	0.000101385	-4.09779e-10	-1.19512
19037055	chr19:19037055:G:A	1.37083e-10	-1.21083	-1.24342	4.06595e-05	-0.86487	-1.24374	4.06544e-05	-0.865232	-1.24371
19037172	chr19:19037172:G:A	4.69383e-10	-4.09779e-10	-1.22341	0.000101234	-4.09779e-10	-1.19641	0.000101252	-4.09779e-10	-1.19643
19037617	chr19:19037617:C:T	4.63529e-10	-4.09779e-10	-1.23597	9.68781e-05	-4.09779e-10	-1.24038	9.68985e-05	-4.09779e-10	-1.24038
19037678	chr19:19037678:C:T	4.48555e-10	-4.09779e-10	-1.2688	9.42073e-05	-4.09779e-10	-1.26834	9.42268e-05	-4.09779e-10	-1.26834
19038288	chr19:19038288:T:C	1.4822e-10	-1.64439	-0.731753	2.40376e-05	-1.9089	-0.72532	2.40433e-05	-1.90888	-0.72531
19038817	chr19:19038817:A:G	1.44551e-09	-0.0986167	-5.44374e-10	0.000479386	0.358668	-5.44374e-10	0.000479426	0.358545	-5.44374e-10
19039041	chr19:19039041:C:T	4.71559e-10	-4.09779e-10	-1.21879	0.000101805	-4.09779e-10	-1.19078	0.000101824	-4.09779e-10	-1.1908
19039183	chr19:19039183:G:A	8.39177e-11	-1.80043	-1.14457	2.39963e-05	-1.48176	-1.15418	2.39962e-05	-1.48194	-1.15421
19039374	chr19:19039374:C:T	2.46794e-10	-1.55112	-0.315159	5.77243e-05	-1.5142	-0.24396	5.77382e-05	-1.51426	-0.24387
19039706	chr19:19039706:T:C	8.0386e-10	-4.09779e-10	-0.68541	0.000151244	-4.09779e-10	-0.794946	0.000151275	-4.09779e-10	-0.794948
19039795	chr19:19039795:C:T	6.14149e-10	-4.09779e-10	-0.954596	0.000123514	-4.09779e-10	-0.997483	0.000123542	-4.09779e-10	-0.99746
19039936	chr19:19039936:G:GC	5.74879e-10	-4.09779e-10	-1.02068	0.000119495	-4.09779e-10	-1.03057	0.000119523	-4.09779e-10	-1.03054
19040155	chr19:19040155:C:T	4.5687e-10	-4.09779e-10	-1.25044	9.56071e-05	-4.09779e-10	-1.25359	9.56276e-05	-4.09779e-10	-1.25358
19040245	chr19:19040245:T:C	1.46912e-10	-1.65054	-0.734462	2.39385e-05	-1.91033	-0.728023	2.39441e-05	-1.91031	-0.728013
19040435	chr19:19040435:A:T	5.06642e-10	-4.09779e-10	-1.14703	0.000111185	-4.09779e-10	-1.10264	0.000111204	-4.09779e-10	-1.10268
19040466	chr19:19040466:G:A	7.19515e-10	-4.09779e-10	-0.796258	0.000167233	-4.09779e-10	-0.694451	0.000167277	-4.09779e-10	-0.694393
19040512	chr19:19040512:G:A	4.71932e-10	-4.09779e-10	-1.218	0.000101922	-4.09779e-10	-1.18963	0.000101941	-4.09779e-10	-1.18965
19040636	chr19:19040636:T:C	1.13984e-10	-1.74081	-0.897968	2.08568e-05	-1.90269	-0.873462	2.08611e-05	-1.90267	-0.873488
19040883	chr19:19040883:T:C	1.76706e-10	-1.60696	-0.593386	3.75716e-05	-1.58212	-0.605472	3.75766e-05	-1.58218	-0.605479
19041125	chr19:19041125:A:G	2.15383e-10	-0.918244	-1.08417	3.00555e-05	-1.3133	-1.0975	3.0059e-05	-1.31339	-1.0975
19041530	chr19:19041530:G:A	1.33282e-10	-1.58316	-0.899204	2.73167e-05	-1.56055	-0.945791	2.73211e-05	-1.56061	-0.945771
19042342	chr19:19042342:C:T	4.73227e-10	-4.09779e-10	-1.21526	0.000102269	-4.09779e-10	-1.18623	0.000102288	-4.09779e-10	-1.18625
19042537	chr19:19042537:G:A	2.10235e-10	-0.929283	-1.09733	2.9412e-05	-1.3221	-1.11033	2.94155e-05	-1.32219	-1.11033
19042958	chr19:19042958:TG:T	1.06661e-09	-4.09779e-10	-0.402594	0.000226586	-4.09779e-10	-0.390714	0.000226645	-4.09779e-10	-0.390659
19042992	chr19:19042992:G:GC	7.63089e-11	-1.84472	-1.19533	2.15443e-05	-1.55595	-1.18777	2.15451e-05	-1.55611	-1.18778
19043016	chr19:19043016:C:G	3.10443e-10	-1.69782	0.0609857	5.40554e-05	-1.91746	0.0936333	5.40745e-05	-1.91745	0.0937637
19043338	chr19:19043338:A:G	6.13646e-10	-4.09779e-10	-0.955416	0.000123417	-4.09779e-10	-0.998268	0.000123446	-4.09779e-10	-0.998245
19043590	chr19:19043590:G:A	1.13201e-09	-4.09779e-10	-0.34308	0.000275359	-4.09779e-10	-0.195762	0.000275437	-4.09779e-10	-0.195686
19043759	chr19:19043759:C:T	6.98739e-10	-4.09779e-10	-0.825557	0.000161873	-4.09779e-10	-0.727025	0.000161916	-4.09779e-10	-0.726969
19044041	chr19:19044041:C:T	4.53665e-10	-4.09779e-10	-1.25748	9.49811e-05	-4.09779e-10	-1.26016	9.5001e-05	-4.09779e-10	-1.26016
19044651	chr19:19044651:G:A	6.55929e-10	-4.09779e-10	-0.888782	0.00014086	-4.09779e-10	-0.866074	0.000140885	-4.09779e-10	-0.866101
19044736	chr19:19044736:G:A	2.08653e-10	-0.954773	-1.07939	2.93476e-05	-1.34159	-1.09303	2.93511e-05	-1.34168	-1.09303
19044752	chr19:19044752:T:C	4.4896e-10	-4.09779e-10	-1.2679	9.41649e-05	-4.09779e-10	-1.26879	9.41844e-05	-4.09779e-10	-1.26879
19044863	chr19:19044863:G:A	6.91122e-08	3.76865	-5.44374e-10	0.000149461	-0.806803	-5.44374e-10	0.000149472	-0.806936	-5.44374e-10
19044900	chr19:19044900:C:T	1.59437e-09	-4.09779e-10	-0.000600479	0.000343602	-4.09779e-10	0.0256457	0.000343693	-4.09779e-10	0.0257028
19044952	chr19:19044952:G:A	6.75572e-10	-4.09779e-10	-0.859275	0.000154576	-4.09779e-10	-0.773152	0.000154602	-4.09779e-10	-0.773194
19045024	chr19:19045024:C:T	4.66225e-10	-4.09779e-10	-1.23017	0.00010033	-4.09779e-10	-1.20537	0.000100349	-4.09779e-10	-1.20539
19045120	chr19:19045120:C:T	6.14215e-10	-4.09779e-10	-0.954489	0.00012352	-4.09779e-10	-0.997432	0.000123549	-4.09779e-10	-0.997409
19045154	chr19:19045154:A:G	7.5209e-11	-1.81848	-1.23608	2.16535e-05	-1.50764	-1.23103	2.16542e-05	-1.50781	-1.23104
19045302	chr19:19045302:A:G	4.59926e-10	-4.09779e-10	-1.24377	9.85567e-05	-4.09779e-10	-1.22321	9.85755e-05	-4.09779e-10	-1.22322
19046026	chr19:19046026:C:T	1.03362e-09	-4.09779e-10	-0.434015	0.000240881	-4.09779e-10	-0.329534	0.000240917	-4.09779e-10	-0.329591
19046131	chr19:19046131:G:A	6.15283e-10	-4.09779e-10	-0.952751	0.000123733	-4.09779e-10	-0.995714	0.000123761	-4.09779e-10	-0.995691
19046449	chr19:19046449:G:A	6.90936e-10	-4.09779e-10	-0.836787	0.000158476	-4.09779e-10	-0.748232	0.000158502	-4.09779e-10	-0.748276
19047116	chr19:19047116:G:A	6.11849e-10	-4.09779e-10	-0.95835	0.000123077	-4.09779e-10	-1.00103	0.000123105	-4.09779e-10	-1.001
19047391	chr19:19047391:T:C	4.66093e-10	-4.09779e-10	-1.23045	0.000100295	-4.09779e-10	-1.20573	0.000100313	-4.09779e-10	-1.20575
19047849	chr19:19047849:C:T	7.36883e-10	-4.09779e-10	-0.772405	0.000171621	-4.09779e-10	-0.668549	0.000171666	-4.09779e-10	-0.668491
19048506	chr19:19048506:G:A	1.05903e-09	-4.09779e-10	-0.409726	0.000227084	-4.09779e-10	-0.388516	0.000227143	-4.09779e-10	-0.388466
19048856	chr19:19048856:T:C	1.00251e-09	-4.09779e-10	-0.464572	0.000233161	-4.09779e-10	-0.362111	0.000233196	-4.09779e-10	-0.362167
19049146	chr19:19049146:G:A	6.67317e-10	-4.09779e-10	-0.871569	0.000153929	-4.09779e-10	-0.777348	0.000153969	-4.09779e-10	-0.777294
19049349	chr19:19049349:C:T	1.28738e-10	-1.66722	-0.849838	2.05249e-05	-1.91472	-0.877485	2.05293e-05	-1.9147	-0.877491
19050233	chr19:19050233:C:T	9.14101e-10	-4.09779e-10	-0.556893	0.000193435	-4.09779e-10	-0.548895	0.000193485	-4.09779e-10	-0.548845
19050371	chr19:19050371:C:T	4.66106e-10	-4.09779e-10	-1.23042	0.000100299	-4.09779e-10	-1.20568	0.000100318	-4.09779e-10	-1.2057
19051248	chr19:19051248:G:T	1.57925e-10	-1.63492	-0.677797	2.54353e-05	-1.90665	-0.671049	2.54414e-05	-1.90663	-0.671039
19051313	chr19:19051313:T:C	1.01736e-09	-4.09779e-10	-0.449873	0.000236821	-4.09779e-10	-0.346534	0.000236857	-4.09779e-10	-0.346591
19052268	chr19:19052268:G:A	4.48571e-10	-4.09779e-10	-1.26877	9.41879e-05	-4.09779e-10	-1.26855	9.42074e-05	-4.09779e-10	-1.26855
19052423	chr19:19052423:A:G	4.60113e-10	-4.09779e-10	-1.24336	9.62263e-05	-4.09779e-10	-1.24714	9.62465e-05	-4.09779e-10	-1.24713
19052611	chr19:19052611:C:T	2.02789e-10	-1.46977	-0.592898	4.2543e-05	-1.45481	-0.608507	4.25515e-05	-1.45488	-0.608451
19052631	chr19:19052631:G:A	7.71104e-10	-4.09779e-10	-0.727011	0.000178822	-4.09779e-10	-0.627448	0.00017885	-4.09779e-10	-0.627498
19053225	chr19:19053225:T:A	7.15962e-10	-4.09779e-10	-0.801208	0.000166344	-4.09779e-10	-0.699779	0.000166388	-4.09779e-10	-0.699721
19053410	chr19:19053410:C:T	1.34566e-10	-1.66443	-0.808348	2.13733e-05	-1.9141	-0.837596	2.1378e-05	-1.91408	-0.837602
19053418	chr19:19053418:G:C	1.77821e-10	-1.59104	-0.60302	3.77898e-05	-1.56664	-0.615158	3.77948e-05	-1.56671	-0.615166
19053468	chr19:19053468:C:A	3.74383e-10	-1.44956	-5.44374e-10	8.03531e-05	-1.42741	-5.44374e-10	8.03675e-05	-1.42743	-5.44374e-10
19053474	chr19:19053474:G:A	3.74205e-10	-1.45003	-5.44374e-10	8.03104e-05	-1.42794	-5.44374e-10	8.03248e-05	-1.42797	-5.44374e-10
19053967	chr19:19053967:C:A	1.94723e-09	-4.09779e-10	0.199328	0.000422018	-4.09779e-10	0.231211	0.000422132	-4.09779e-10	0.231273
19054028	chr19:19054028:G:T	1.4805e-10	-1.63418	-0.74311	2.38228e-05	-1.90644	-0.736756	2.38285e-05	-1.90642	-0.736746
19054542	chr19:19054542:T:C	4.61324e-10	-4.09779e-10	-1.24073	9.89653e-05	-4.09779e-10	-1.21907	9.89841e-05	-4.09779e-10	-1.21909
19054915	chr19:19054915:C:T	6.24276e-10	-4.09779e-10	-0.938242	0.000125386	-4.09779e-10	-0.982445	0.000125414	-4.09779e-10	-0.982421
19055086	chr19:19055086:T:C	6.78535e-10	-4.09779e-10	-0.854899	0.00014381	-4.09779e-10	-0.845348	0.000143838	-4.09779e-10	-0.845359
19055467	chr19:19055467:A:G	4.61942e-10	-4.09779e-10	-1.23939	9.9133e-05	-4.09779e-10	-1.21738	9.91518e-05	-4.09779e-10	-1.21739
19055728	chr19:19055728:T:C	6.24762e-10	-4.09779e-10	-0.937463	0.000141262	-4.09779e-10	-0.863221	0.000141286	-4.09779e-10	-0.86326
19055977	chr19:19055977:G:A	1.24886e-09	-4.09779e-10	-0.244851	0.00025404	-4.09779e-10	-0.276347	0.000254104	-4.09779e-10	-0.276301
19056081	chr19:19056081:A:G	1.04406e-10	-1.59187	-1.13468	1.59157e-05	-1.89629	-1.15024	1.59193e-05	-1.89626	-1.15025
19056269	chr19:19056269:T:TG	7.07404e-10	-4.09779e-10	-0.813232	0.000162636	-4.09779e-10	-0.722325	0.000162662	-4.09779e-10	-0.72237
19056560	chr19:19056560:A:C	7.01692e-10	-4.09779e-10	-0.821341	0.000162769	-4.09779e-10	-0.721507	0.000162812	-4.09779e-10	-0.72145
19056653	chr19:19056653:T:C	1.1249e-10	-1.50125	-1.15072	2.4632e-05	-1.47209	-1.1377	2.46346e-05	-1.47217	-1.13773
19056688	chr19:19056688:A:G	4.63266e-10	-4.09779e-10	-1.23653	9.95181e-05	-4.09779e-10	-1.2135	9.9537e-05	-4.09779e-10	-1.21352
19056781	chr19:19056781:G:T	1.01416e-09	-4.09779e-10	-0.453023	0.000236057	-4.09779e-10	-0.349763	0.000236093	-4.09779e-10	-0.34982
19056906	chr19:19056906:C:G	1.50574e-10	-1.64515	-0.715235	2.44402e-05	-1.90907	-0.708543	2.4446e-05	-1.90905	-0.708533
19057038	chr19:19057038:G:A	7.34529e-10	-4.09779e-10	-0.775605	0.000169568	-4.09779e-10	-0.680586	0.000169595	-4.09779e-10	-0.68063
19057076	chr19:19057076:G:A	5.03878e-10	-4.09779e-10	-1.1525	0.000106165	-4.09779e-10	-1.14884	0.000106187	-4.09779e-10	-1.14884
19057189	chr19:19057189:C:T	1.65465e-10	-1.44648	-0.819598	3.50545e-05	-1.42813	-0.828807	3.50606e-05	-1.42819	-0.828773
19057374	chr19:19057374:C:T	1.60768e-10	-1.5245	-0.770377	3.37131e-05	-1.51044	-0.785512	3.37196e-05	-1.5105	-0.785463
19057864	chr19:19057864:G:A	6.24348e-10	-4.09779e-10	-0.938127	0.000141752	-4.09779e-10	-0.859759	0.000141776	-4.09779e-10	-0.859796
19058042	chr19:19058042:A:G	1.02711e-10	-1.59275	-1.15017	2.87886e-05	-1.28714	-1.16671	2.87923e-05	-1.28723	-1.16671
19058142	chr19:19058142:A:G	4.63885e-10	-4.09779e-10	-1.2352	9.96696e-05	-4.09779e-10	-1.21198	9.96885e-05	-4.09779e-10	-1.21199
19058228	chr19:19058228:C:T	1.4869e-10	-1.65773	-0.715235	2.43719e-05	-1.91186	-0.708543	2.43777e-05	-1.91184	-0.708533
19058466	chr19:19058466:G:A	3.51897e-10	-1.5115	-5.44374e-10	0.000104651	-1.1632	-5.44374e-10	0.000104653	-1.1634	-5.44374e-10
19058640	chr19:19058640:G:A	2.3432e-10	-1.91814	-5.44374e-10	5.22457e-05	-1.85788	-5.44374e-10	5.22555e-05	-1.8579	-5.44374e-10
19058728	chr19:19058728:CT:C	1.61394e-10	-1.46651	-0.824478	3.41801e-05	-1.44856	-0.833636	3.41861e-05	-1.44862	-0.833602
19058848	chr19:19058848:G:A	5.61594e-10	-1.04406	-5.44374e-10	0.000100544	-1.20324	-5.44374e-10	0.000100565	-1.20324	-5.44374e-10
19059059	chr19:19059059:G:A	7.40374e-11	-1.80424	-1.26602	2.16035e-05	-1.4772	-1.26378	2.16041e-05	-1.47737	-1.26379
19059135	chr19:19059135:C:T	1.49582e-09	-4.09779e-10	-0.0644057	0.000321738	-4.09779e-10	-0.0400995	0.000321823	-4.09779e-10	-0.0400434
19059136	chr19:19059136:T:C	7.4388e-11	-1.80215	-1.26339	2.17724e-05	-1.47281	-1.26038	2.1773e-05	-1.47299	-1.26039
19059312	chr19:19059312:G:A	6.28096e-10	-4.09779e-10	-0.932141	0.00012607	-4.09779e-10	-0.977003	0.000126099	-4.09779e-10	-0.976979
19059922	chr19:19059922:G:A	1.01926e-09	-4.09779e-10	-0.447999	0.000237114	-4.09779e-10	-0.345298	0.00023715	-4.09779e-10	-0.345352
19060228	chr19:19060228:C:T	5.00638e-10	-4.09779e-10	-1.15895	0.000103768	-4.09779e-10	-1.17168	0.000103791	-4.09779e-10	-1.17166
19060312	chr19:19060312:G:A	1.69767e-10	-1.49379	-0.746617	3.55864e-05	-1.4795	-0.76237	3.55933e-05	-1.47957	-0.76232
19060388	chr19:19060388:G:A	1.40941e-09	-4.09779e-10	-0.123911	0.000303471	-4.09779e-10	-0.0985519	0.00030355	-4.09779e-10	-0.0984989
19060572	chr19:19060572:G:A	6.28515e-10	-4.09779e-10	-0.931475	0.00012617	-4.09779e-10	-0.976206	0.000126199	-4.09779e-10	-0.976182
19060754	chr19:19060754:C:G	6.9726e-10	-4.09779e-10	-0.827676	0.000160005	-4.09779e-10	-0.738633	0.000160031	-4.09779e-10	-0.738676
19060849	chr19:19060849:C:T	5.23383e-10	-4.09779e-10	-1.11452	0.00011033	-4.09779e-10	-1.11036	0.000110353	-4.09779e-10	-1.11036
19061437	chr19:19061437:G:A	4.60331e-10	-4.09779e-10	-1.24289	9.65756e-05	-4.09779e-10	-1.24351	9.65954e-05	-4.09779e-10	-1.24351
19061452	chr19:19061452:T:C	7.074e-10	-4.09779e-10	-0.813238	0.000152736	-4.09779e-10	-0.785127	0.000152757	-4.09779e-10	-0.785197
19061655	chr19:19061655:A:C	6.28515e-10	-4.09779e-10	-0.931475	0.00012617	-4.09779e-10	-0.976206	0.000126199	-4.09779e-10	-0.976182
19061975	chr19:19061975:C:T	4.556e-10	-4.09779e-10	-1.25322	9.53419e-05	-4.09779e-10	-1.25637	9.53619e-05	-4.09779e-10	-1.25637
19062065	chr19:19062065:A:C	6.9526e-10	-4.09779e-10	-0.830548	0.000159497	-4.09779e-10	-0.741815	0.000159523	-4.09779e-10	-0.741857
19062609	chr19:19062609:T:G	1.4439e-10	-1.54508	-0.857238	3.09533e-05	-1.51783	-0.863523	3.09569e-05	-1.51791	-0.863541
19062747	chr19:19062747:C:A	1.05253e-10	-1.58379	-1.13468	1.59628e-05	-1.89333	-1.15024	1.59665e-05	-1.8933	-1.15025
19063253	chr19:19063253:G:A	1.59437e-09	-4.09779e-10	-0.000600479	0.000343602	-4.09779e-10	0.0256457	0.000343693	-4.09779e-10	0.0257028
19063414	chr19:19063414:T:G	5.09881e-10	-1.14066	-5.44374e-10	0.000239191	-0.336577	-5.44374e-10	0.000239102	-0.337154	-5.44374e-10
19063428	chr19:19063428:C:T	2.03652e-10	-1.40672	-0.651701	4.46733e-05	-1.35441	-0.660051	4.46808e-05	-1.35449	-0.660011
19063903	chr19:19063903:C:T	5.14541e-10	-4.09779e-10	-1.13156	0.000111316	-4.09779e-10	-1.10146	0.000111341	-4.09779e-10	-1.10145
19064943	chr19:19064943:T:G	4.64414e-10	-4.09779e-10	-1.23406	9.98264e-05	-4.09779e-10	-1.21041	9.98453e-05	-4.09779e-10	-1.21042
19065024	chr19:19065024:C:T	4.67005e-10	-4.09779e-10	-1.2285	0.000100536	-4.09779e-10	-1.20333	0.000100554	-4.09779e-10	-1.20335
19065160	chr19:19065160:C:T	4.50338e-10	-4.09779e-10	-1.26484	9.42854e-05	-4.09779e-10	-1.26751	9.43049e-05	-4.09779e-10	-1.26751
19065309	chr19:19065309:CT:C	4.63013e-10	-4.09779e-10	-1.23708	9.69938e-05	-4.09779e-10	-1.23919	9.70137e-05	-4.09779e-10	-1.23919
19065375	chr19:19065375:C:T	5.62649e-10	-4.09779e-10	-1.04218	0.000117925	-4.09779e-10	-1.04379	0.000117953	-4.09779e-10	-1.04376
19065562	chr19:19065562:C:T	1.4163e-10	-1.70644	-0.715173	2.41587e-05	-1.92083	-0.70836	2.41642e-05	-1.92082	-0.70835
19065761	chr19:19065761:ATAT:A	5.50276e-10	-4.09779e-10	-1.06442	0.000112655	-4.09779e-10	-1.08951	0.000112677	-4.09779e-10	-1.08952
19065803	chr19:19065803:G:A	1.85185e-09	0.149104	-5.44374e-10	0.000138707	-0.881477	-5.44374e-10	0.000138727	-0.881534	-5.44374e-10
19065900	chr19:19065900:A:G	4.59843e-10	-4.09779e-10	-1.24395	9.56094e-05	-4.09779e-10	-1.25357	9.56294e-05	-4.09779e-10	-1.25356
19066174	chr19:19066174:G:GA	4.49704e-10	-4.09779e-10	-1.26625	9.43233e-05	-4.09779e-10	-1.26711	9.43428e-05	-4.09779e-10	-1.26711
19066720	chr19:19066720:G:A	5.15162e-10	-4.09779e-10	-1.13035	0.000105761	-4.09779e-10	-1.15266	0.000105783	-4.09779e-10	-1.15265
19067000	chr19:19067000:C:T	4.75265e-10	-4.09779e-10	-1.21096	0.000102976	-4.09779e-10	-1.17934	0.000102995	-4.09779e-10	-1.17937
19067184	chr19:19067184:T:A	1.41565e-10	-1.72697	-0.695102	2.45986e-05	-1.92298	-0.688167	2.46041e-05	-1.92298	-0.688157
19067436	chr19:19067436:T:C	5.11697e-10	-4.09779e-10	-1.1371	0.000105109	-4.09779e-10	-1.15884	0.000105132	-4.09779e-10	-1.15883
19068424	chr19:19068424:T:G	5.24991e-10	-4.09779e-10	-1.11145	0.000114518	-4.09779e-10	-1.07311	0.000114538	-4.09779e-10	-1.07314
19068427	chr19:19068427:G:A	4.42989e-10	-1.28129	-5.44374e-10	7.43136e-05	-1.50554	-5.44374e-10	7.43322e-05	-1.5055	-5.44374e-10
19068731	chr19:19068731:G:A	4.65722e-10	-4.09779e-10	-1.23125	0.00010019	-4.09779e-10	-1.20677	0.000100209	-4.09779e-10	-1.20679
19068754	chr19:19068754:T:C	4.58919e-10	-4.09779e-10	-1.24596	9.82868e-05	-4.09779e-10	-1.22595	9.83057e-05	-4.09779e-10	-1.22596
19069010	chr19:19069010:G:A	1.18967e-10	-1.5675	-1.02849	2.57124e-05	-1.54509	-1.02178	2.57168e-05	-1.54514	-1.02176
19069401	chr19:19069401:G:A	3.01815e-10	-1.66502	-5.44374e-10	7.28112e-05	-1.52597	-5.44374e-10	7.28214e-05	-1.52603	-5.44374e-10
19069852	chr19:19069852:CTCT:C	1.09725e-09	-4.09779e-10	-0.374273	0.000232143	-4.09779e-10	-0.366483	0.000232204	-4.09779e-10	-0.366428
19070125	chr19:19070125:C:CT	7.21828e-10	-4.09779e-10	-0.793048	0.000168242	-4.09779e-10	-0.688436	0.000168287	-4.09779e-10	-0.688377
19070139	chr19:19070139:G:A	7.45323e-11	-1.79479	-1.26881	2.1916e-05	-1.45826	-1.26836	2.19166e-05	-1.45844	-1.26836
19070142	chr19:19070142:C:T	7.47158e-11	-1.79238	-1.26877	2.20237e-05	-1.45351	-1.2682	2.20243e-05	-1.45369	-1.26821
19070499	chr19:19070499:C:T	7.21821e-11	-1.82682	-1.26882	2.05841e-05	-1.52072	-1.2686	2.0585e-05	-1.52088	-1.2686
19070617	chr19:19070617:A:G	4.66916e-10	-4.09779e-10	-1.22868	0.000100511	-4.09779e-10	-1.20357	0.00010053	-4.09779e-10	-1.20359
19070651	chr19:19070651:G:A	5.67563e-10	-4.09779e-10	-1.03348	0.000114323	-4.09779e-10	-1.07481	0.00011435	-4.09779e-10	-1.07478
19070907	chr19:19070907:T:C	7.42691e-11	-1.7991	-1.26804	2.17132e-05	-1.46722	-1.2687	2.17139e-05	-1.46739	-1.2687
19071061	chr19:19071061:T:C	4.57713e-10	-4.09779e-10	-1.24859	9.79353e-05	-4.09779e-10	-1.22953	9.79541e-05	-4.09779e-10	-1.22955
19071163	chr19:19071163:A:T	7.62267e-11	-1.7726	-1.26853	2.28083e-05	-1.41909	-1.26763	2.28088e-05	-1.41927	-1.26763
19071701	chr19:19071701:G:A	5.03319e-10	-4.09779e-10	-1.15361	0.000109198	-4.09779e-10	-1.12068	0.000109217	-4.09779e-10	-1.12071
19071727	chr19:19071727:A:G	7.42973e-11	-1.79805	-1.26871	2.17893e-05	-1.46438	-1.26804	2.17899e-05	-1.46455	-1.26805
19071994	chr19:19071994:G:A	7.48529e-11	-1.92091	-1.1384	2.03056e-05	-1.63969	-1.16325	2.03077e-05	-1.63979	-1.16326
19072105	chr19:19072105:A:G	4.49117e-10	-4.09779e-10	-1.26755	9.41613e-05	-4.09779e-10	-1.26883	9.41808e-05	-4.09779e-10	-1.26883
19072229	chr19:19072229:C:T	5.5969e-10	-4.09779e-10	-1.04745	0.00011987	-4.09779e-10	-1.02743	0.000119892	-4.09779e-10	-1.02745
19072425	chr19:19072425:TG:T	7.03718e-10	-4.09779e-10	-0.818457	0.00016356	-4.09779e-10	-0.716657	0.000163603	-4.09779e-10	-0.7166
19072759	chr19:19072759:G:C	7.00795e-10	-4.09779e-10	-0.822619	0.000162813	-4.09779e-10	-0.721234	0.000162856	-4.09779e-10	-0.721177
19072854	chr19:19072854:G:A	7.06713e-10	-4.09779e-10	-0.814209	0.000164299	-4.09779e-10	-0.712148	0.000164343	-4.09779e-10	-0.712091
19072987	chr19:19072987:A:G	5.14706e-10	-4.09779e-10	-1.13124	0.000114975	-4.09779e-10	-1.06912	0.000115002	-4.09779e-10	-1.0691
19073062	chr19:19073062:A:G	7.05937e-10	-4.09779e-10	-0.815309	0.000164137	-4.09779e-10	-0.713135	0.000164181	-4.09779e-10	-0.713078
19073217	chr19:19073217:T:C	6.28515e-10	-4.09779e-10	-0.931475	0.00012617	-4.09779e-10	-0.976206	0.000126199	-4.09779e-10	-0.976182
19073420	chr19:19073420:G:A	5.20195e-10	-4.09779e-10	-1.12063	0.000113341	-4.09779e-10	-1.08344	0.000113361	-4.09779e-10	-1.08347
19073517	chr19:19073517:T:C	3.90793e-10	-1.40666	-5.44374e-10	0.000114123	-1.07656	-5.44374e-10	0.000114137	-1.07664	-5.44374e-10
19073891	chr19:19073891:A:G	5.14932e-10	-4.09779e-10	-1.1308	0.000111411	-4.09779e-10	-1.10062	0.000111435	-4.09779e-10	-1.1006
19074023	chr19:19074023:G:T	4.81072e-10	-4.09779e-10	-1.19882	0.00010133	-4.09779e-10	-1.19546	0.000101351	-4.09779e-10	-1.19546
19074090	chr19:19074090:A:C	7.03718e-10	-4.09779e-10	-0.818457	0.00016356	-4.09779e-10	-0.716657	0.000163603	-4.09779e-10	-0.7166
19074549	chr19:19074549:G:A	4.69433e-10	-4.09779e-10	-1.22331	0.000101196	-4.09779e-10	-1.19678	0.000101215	-4.09779e-10	-1.1968
19074616	chr19:19074616:T:G	4.74486e-10	-4.09779e-10	-1.2126	0.000102562	-4.09779e-10	-1.18337	0.000102581	-4.09779e-10	-1.18339
19074829	chr19:19074829:G:C	9.84552e-11	-1.78093	-1.0043	1.8429e-05	-1.91523	-0.984684	1.84326e-05	-1.91522	-0.984709
19075269	chr19:19075269:C:T	6.30121e-10	-4.09779e-10	-0.928923	0.000126474	-4.09779e-10	-0.973799	0.000126503	-4.09779e-10	-0.973775
19075455	chr19:19075455:C:T	5.48658e-10	-4.09779e-10	-1.06736	0.00011088	-4.09779e-10	-1.10539	0.000110906	-4.09779e-10	-1.10536
19075522	chr19:19075522:G:A	1.06047e-09	-4.09779e-10	-0.408364	0.000247236	-4.09779e-10	-0.303497	0.000247273	-4.09779e-10	-0.303552
19075561	chr19:19075561:C:T	1.17454e-10	-1.75529	-0.853493	2.02597e-05	-1.92431	-0.88089	2.02638e-05	-1.92431	-0.880896
19075896	chr19:19075896:G:A	9.30792e-11	-1.74752	-1.09387	2.73719e-05	-1.40239	-1.10193	2.73736e-05	-1.40255	-1.10191
19075962	chr19:19075962:G:C	4.78531e-10	-4.09779e-10	-1.20411	9.89003e-05	-4.09779e-10	-1.21973	9.89211e-05	-4.09779e-10	-1.21972
19077526	chr19:19077526:C:A	3.07034e-10	-1.64788	-5.44374e-10	5.48719e-05	-1.80884	-5.44374e-10	5.48791e-05	-1.80891	-5.44374e-10
19077624	chr19:19077624:A:C	1.14198e-09	-4.09779e-10	-0.334316	0.000255824	-4.09779e-10	-0.26935	0.000255884	-4.09779e-10	-0.269319
19077675	chr19:19077675:G:A	5.1652e-10	-4.09779e-10	-1.12772	0.000112423	-4.09779e-10	-1.09157	0.000112443	-4.09779e-10	-1.0916
19077708	chr19:19077708:C:T	8.04106e-11	-1.8786	-1.10908	1.85929e-05	-1.7921	-1.09895	1.85987e-05	-1.79208	-1.09887
19078040	chr19:19078040:C:A	5.09446e-10	-4.09779e-10	-1.14151	0.000110655	-4.09779e-10	-1.10742	0.000110674	-4.09779e-10	-1.10745
19078145	chr19:19078145:G:A	9.12964e-10	-4.09779e-10	-0.558138	0.000193185	-4.09779e-10	-0.550191	0.000193234	-4.09779e-10	-0.550142
19078507	chr19:19078507:T:C	2.25424e-10	-0.699141	-1.25771	8.03205e-05	-0.169826	-1.25799	8.02998e-05	-0.17031	-1.25797
19078540	chr19:19078540:G:A	5.11568e-10	-4.09779e-10	-1.13735	0.000104465	-4.09779e-10	-1.16499	0.000104487	-4.09779e-10	-1.16498
19078913	chr19:19078913:G:A	5.61028e-10	-4.09779e-10	-1.04506	0.000113072	-4.09779e-10	-1.08581	0.000113099	-4.09779e-10	-1.08578
19079159	chr19:19079159:G:A	9.71264e-10	-4.09779e-10	-0.496236	0.000208984	-4.09779e-10	-0.471582	0.000209037	-4.09779e-10	-0.471532
19079479	chr19:19079479:G:C	8.00941e-11	-1.75882	-1.23282	2.48368e-05	-1.37355	-1.22796	2.48375e-05	-1.37374	-1.22795
19079596	chr19:19079596:T:C	4.52075e-10	-4.09779e-10	-1.26099	9.44258e-05	-4.09779e-10	-1.26602	9.44451e-05	-4.09779e-10	-1.26603
19079622	chr19:19079622:T:C	4.6243e-10	-4.09779e-10	-1.23834	9.9245e-05	-4.09779e-10	-1.21625	9.92639e-05	-4.09779e-10	-1.21626
19079630	chr19:19079630:G:A	4.62201e-10	-4.09779e-10	-1.23884	9.59913e-05	-4.09779e-10	-1.24958	9.60113e-05	-4.09779e-10	-1.24958
19079913	chr19:19079913:A:G	7.39033e-11	-1.8034	-1.26868	2.15401e-05	-1.47511	-1.26881	2.15409e-05	-1.47529	-1.26881
19080035	chr19:19080035:C:A	3.92801e-10	-1.40153	-5.44374e-10	5.06435e-05	-1.88903	-5.44374e-10	5.06571e-05	-1.88897	-5.44374e-10
19080097	chr19:19080097:C:T	1.36227e-10	-1.61006	-0.850452	2.13112e-05	-1.90086	-0.85375	2.13163e-05	-1.90083	-0.853744
19081323	chr19:19081323:G:A	5.60654e-10	-1.04573	-5.44374e-10	0.000163396	-0.717664	-5.44374e-10	0.000163415	-0.717754	-5.44374e-10
19081518	chr19:19081518:G:A	4.765e-10	-4.09779e-10	-1.20837	0.000101418	-4.09779e-10	-1.19459	0.00010144	-4.09779e-10	-1.19458
19082000	chr19:19082000:A:G	3.71019e-10	-1.45858	-5.44374e-10	0.000153874	-0.777701	-5.44374e-10	0.000153829	-0.778202	-5.44374e-10
19082734	chr19:19082734:C:T	1.36172e-10	-1.70556	-0.755356	2.31945e-05	-1.92046	-0.749459	2.31998e-05	-1.92045	-0.74945
19082809	chr19:19082809:A:G	1.65701e-10	-1.03842	-1.22623	5.07524e-05	-0.660888	-1.22599	5.07452e-05	-0.661278	-1.22595
19082975	chr19:19082975:C:T	7.65963e-10	-0.733701	-5.44374e-10	0.000246614	-0.306015	-5.44374e-10	0.000246639	-0.306118	-5.44374e-10
19083143	chr19:19083143:A:G	1.87271e-10	-0.88457	-1.25771	6.22446e-05	-0.424778	-1.25799	6.22308e-05	-0.425227	-1.25797
19083852	chr19:19083852:C:A	2.33374e-10	-1.92219	-5.44374e-10	4.99484e-05	-1.90285	-5.44374e-10	4.99588e-05	-1.90285	-5.44374e-10
19083859	chr19:19083859:G:A	7.04999e-10	-4.09779e-10	-0.816639	0.000163883	-4.09779e-10	-0.714684	0.000163926	-4.09779e-10	-0.714627
19084345	chr19:19084345:G:A	4.78531e-10	-4.09779e-10	-1.20411	9.89003e-05	-4.09779e-10	-1.21973	9.89211e-05	-4.09779e-10	-1.21972
19084710	chr19:19084710:C:G	9.33061e-11	-1.70554	-1.1334	1.55448e-05	-1.92113	-1.14898	1.5548e-05	-1.92112	-1.14899
19084795	chr19:19084795:T:C	7.04548e-10	-4.09779e-10	-0.817278	0.000163772	-4.09779e-10	-0.715362	0.000163815	-4.09779e-10	-0.715304
19084918	chr19:19084918:G:A	6.09486e-10	-4.09779e-10	-0.962218	0.000122684	-4.09779e-10	-1.00423	0.000122711	-4.09779e-10	-1.00421
19085248	chr19:19085248:G:A	6.23099e-10	-4.09779e-10	-0.940128	0.000134057	-4.09779e-10	-0.915572	0.000134082	-4.09779e-10	-0.915591
19085880	chr19:19085880:G:A	4.61109e-10	-4.09779e-10	-1.2412	9.64276e-05	-4.09779e-10	-1.24505	9.64484e-05	-4.09779e-10	-1.24504
19086130	chr19:19086130:T:A	2.34418e-10	-1.91773	-5.44374e-10	5.04143e-05	-1.89356	-5.44374e-10	5.04249e-05	-1.89356	-5.44374e-10
19086300	chr19:19086300:A:T	6.75757e-10	0.324497	-1.1835	5.94536e-05	-0.556458	-1.17219	5.9473e-05	-0.556338	-1.17218
19086375	chr19:19086375:C:T	6.71264e-10	-4.09779e-10	-0.865671	0.000154701	-4.09779e-10	-0.772344	0.000154741	-4.09779e-10	-0.772291
19086438	chr19:19086438:GAA:G	4.50258e-10	-4.09779e-10	-1.26501	9.42235e-05	-4.09779e-10	-1.26817	9.42428e-05	-4.09779e-10	-1.26817
19086449	chr19:19086449:G:A	4.98834e-10	-4.09779e-10	-1.16256	0.000102354	-4.09779e-10	-1.1854	0.000102376	-4.09779e-10	-1.18539
19086617	chr19:19086617:G:A	2.86215e-10	-1.71809	-5.44374e-10	7.05859e-05	-1.55701	-5.44374e-10	7.05989e-05	-1.55703	-5.44374e-10
19086689	chr19:19086689:G:A	2.33288e-10	-1.92256	-5.44374e-10	5.49658e-05	-1.80713	-5.44374e-10	5.49752e-05	-1.80716	-5.44374e-10
19087255	chr19:19087255:A:G	2.34745e-10	-1.91633	-5.44374e-10	5.05607e-05	-1.89066	-5.44374e-10	5.05712e-05	-1.89066	-5.44374e-10
19087591	chr19:19087591:C:T	1.05941e-09	-4.09779e-10	-0.409365	0.000239724	-4.09779e-10	-0.334349	0.000239764	-4.09779e-10	-0.334392
19087763	chr19:19087763:A:C	4.54178e-10	-4.09779e-10	-1.25634	9.50711e-05	-4.09779e-10	-1.25921	9.5091e-05	-4.09779e-10	-1.25921
19088449	chr19:19088449:G:A	7.20814e-10	-4.09779e-10	-0.794453	0.000167944	-4.09779e-10	-0.690208	0.000167989	-4.09779e-10	-0.690149
19088585	chr19:19088585:G:A	6.87989e-10	-4.09779e-10	-0.841062	0.000139461	-4.09779e-10	-0.876053	0.000139487	-4.09779e-10	-0.876073
19088673	chr19:19088673:A:AT	5.14667e-10	-4.09779e-10	-1.13131	0.000111975	-4.09779e-10	-1.09556	0.000111995	-4.09779e-10	-1.09559
19088714	chr19:19088714:G:T	1.32515e-10	-1.68895	-0.799193	2.22484e-05	-1.9182	-0.793364	2.22535e-05	-1.91819	-0.793356
19089156	chr19:19089156:G:C	7.2329e-10	-4.09779e-10	-0.791024	0.000167937	-4.09779e-10	-0.690248	0.000167982	-4.09779e-10	-0.69019
19089279	chr19:19089279:G:C	6.36145e-10	-4.09779e-10	-0.919408	0.000127802	-4.09779e-10	-0.963354	0.000127831	-4.09779e-10	-0.963334
19089312	chr19:19089312:G:A	5.14106e-10	-4.09779e-10	-1.1324	0.000105136	-4.09779e-10	-1.15858	0.000105159	-4.09779e-10	-1.15857
19089421	chr19:19089421:A:G	7.17466e-10	-4.09779e-10	-0.799109	0.000166602	-4.09779e-10	-0.698229	0.000166646	-4.09779e-10	-0.698172
19089426	chr19:19089426:G:T	2.19443e-09	-4.09779e-10	0.318843	0.000517291	-4.09779e-10	0.434768	0.000517393	-4.09779e-10	0.434757
19089605	chr19:19089605:C:T	8.57358e-11	-1.81107	-1.1125	2.40028e-05	-1.51637	-1.11929	2.40048e-05	-1.51652	-1.11927
19089630	chr19:19089630:G:C	4.78531e-10	-4.09779e-10	-1.20411	9.89003e-05	-4.09779e-10	-1.21973	9.89211e-05	-4.09779e-10	-1.21972
19090009	chr19:19090009:T:C	9.14101e-10	-4.09779e-10	-0.556893	0.000193435	-4.09779e-10	-0.548895	0.000193485	-4.09779e-10	-0.548845
19090180	chr19:19090180:C:T	1.20701e-10	-1.54275	-1.03876	2.61877e-05	-1.51647	-1.03208	2.61921e-05	-1.51653	-1.03206
19090319	chr19:19090319:T:C	5.04604e-10	-4.09779e-10	-1.15106	0.000109468	-4.09779e-10	-1.11821	0.000109487	-4.09779e-10	-1.11824
19090425	chr19:19090425:GC:G	7.24617e-11	-1.82406	-1.26771	2.07342e-05	-1.51577	-1.26628	2.0735e-05	-1.51594	-1.26629
19090482	chr19:19090482:T:C	4.66079e-10	-4.09779e-10	-1.23048	9.89475e-05	-4.09779e-10	-1.21925	9.89688e-05	-4.09779e-10	-1.21924
19090712	chr19:19090712:A:G	1.01793e-10	-1.78465	-0.967252	2.99224e-05	-1.46614	-0.949089	2.99241e-05	-1.4663	-0.949084
19091182	chr19:19091182:C:T	8.6566e-10	-4.09779e-10	-0.611343	0.000182843	-4.09779e-10	-0.60521	0.000182889	-4.09779e-10	-0.605165
19091500	chr19:19091500:T:C	4.59602e-10	-4.09779e-10	-1.24447	9.55702e-05	-4.09779e-10	-1.25398	9.55901e-05	-4.09779e-10	-1.25398
19091541	chr19:19091541:A:G	7.4654e-11	-1.79553	-1.26644	2.20028e-05	-1.45823	-1.26444	2.20033e-05	-1.45841	-1.26444
19091592	chr19:19091592:T:C	3.62024e-10	-1.48312	-5.44374e-10	0.000144508	-0.840502	-5.44374e-10	0.000144469	-0.84098	-5.44374e-10
19091597	chr19:19091597:C:T	4.78531e-10	-4.09779e-10	-1.20411	9.89003e-05	-4.09779e-10	-1.21973	9.89211e-05	-4.09779e-10	-1.21972
19091684	chr19:19091684:C:T	8.73013e-11	-1.78843	-1.11704	2.49697e-05	-1.47249	-1.12369	2.49715e-05	-1.47264	-1.12367
19091847	chr19:19091847:A:G	6.57676e-10	-4.09779e-10	-0.886122	0.000151784	-4.09779e-10	-0.791383	0.000151823	-4.09779e-10	-0.79133
19092202	chr19:19092202:C:T	4.54837e-10	-4.09779e-10	-1.2549	9.76524e-05	-4.09779e-10	-1.23242	9.76738e-05	-4.09779e-10	-1.23241
19092803	chr19:19092803:C:T	4.48547e-10	-4.09779e-10	-1.26882	9.42675e-05	-4.09779e-10	-1.2677	9.42871e-05	-4.09779e-10	-1.2677
19092956	chr19:19092956:C:T	5.25227e-10	-4.09779e-10	-1.111	0.000107591	-4.09779e-10	-1.1355	0.000107615	-4.09779e-10	-1.13548
19093114	chr19:19093114:T:G	2.26725e-10	-0.693384	-1.25771	7.8278e-05	-0.195583	-1.25799	7.8258e-05	-0.196067	-1.25797
19093490	chr19:19093490:G:A	8.74858e-11	-1.77258	-1.13078	2.53087e-05	-1.44557	-1.13711	2.53104e-05	-1.44573	-1.1371
19093716	chr19:19093716:C:T	2.78545e-10	-1.74526	-5.44374e-10	6.33043e-05	-1.66589	-5.44374e-10	6.33139e-05	-1.66594	-5.44374e-10
19093955	chr19:19093955:C:T	6.57676e-10	-4.09779e-10	-0.886122	0.000151784	-4.09779e-10	-0.791383	0.000151823	-4.09779e-10	-0.79133
19094925	chr19:19094925:T:C	2.73499e-10	-1.76354	-5.44374e-10	6.19209e-05	-1.68798	-5.44374e-10	6.19304e-05	-1.68803	-5.44374e-10
19095108	chr19:19095108:C:T	4.52068e-10	-4.09779e-10	-1.261	9.66517e-05	-4.09779e-10	-1.24272	9.66728e-05	-4.09779e-10	-1.24271
19095663	chr19:19095663:G:A	1.45311e-10	-1.54048	-0.855481	3.06429e-05	-1.52704	-0.864399	3.06484e-05	-1.5271	-0.864367
19095719	chr19:19095719:G:A	4.5917e-10	-4.09779e-10	-1.24541	9.60522e-05	-4.09779e-10	-1.24895	9.60728e-05	-4.09779e-10	-1.24894
19096212	chr19:19096212:A:ACCCCGGCCTCCTGGGATGGGTGTTCTCCTGGGG	4.79615e-10	-4.09779e-10	-1.20185	9.90961e-05	-4.09779e-10	-1.21775	9.91169e-05	-4.09779e-10	-1.21774
19096419	chr19:19096419:T:C	7.14156e-11	-1.84175	-1.26457	2.00539e-05	-1.55341	-1.26201	2.00547e-05	-1.55356	-1.26202
19096420	chr19:19096420:G:A	2.35988e-09	1.52068	-1.12915	1.84644e-05	-1.7232	-1.17479	1.84696e-05	-1.72317	-1.17475
19097149	chr19:19097149:G:A	5.2854e-10	-4.09779e-10	-1.10472	0.000115355	-4.09779e-10	-1.06582	0.000115376	-4.09779e-10	-1.06585
19097267	chr19:19097267:G:A	1.692e-10	-1.0122	-1.23155	2.4229e-05	-1.38963	-1.23666	2.42318e-05	-1.38971	-1.23667
19097431	chr19:19097431:C:T	8.85955e-11	-1.77538	-1.11537	2.55499e-05	-1.45102	-1.12218	2.55517e-05	-1.45118	-1.12216
19097834	chr19:19097834:G:A	5.94874e-10	-4.09779e-10	-0.986484	0.000123281	-4.09779e-10	-0.999371	0.000123309	-4.09779e-10	-0.999355
19098534	chr19:19098534:TG:T	8.81557e-11	-1.77429	-1.12144	2.54692e-05	-1.44821	-1.12816	2.54709e-05	-1.44836	-1.12814
19098636	chr19:19098636:T:C	7.4269e-11	-1.80684	-1.2603	2.16581e-05	-1.48175	-1.2567	2.16587e-05	-1.48193	-1.25671
19098646	chr19:19098646:C:T	4.71013e-10	-4.09779e-10	-1.21995	9.58988e-05	-4.09779e-10	-1.25054	9.59186e-05	-4.09779e-10	-1.25054
19099342	chr19:19099342:G:A	6.59971e-10	-4.09779e-10	-0.882639	0.000152379	-4.09779e-10	-0.787467	0.000152419	-4.09779e-10	-0.787413
19099373	chr19:19099373:T:C	5.736e-10	-4.09779e-10	-1.0229	0.00013385	-4.09779e-10	-0.91712	0.000133881	-4.09779e-10	-0.91709
19099414	chr19:19099414:A:C	9.11363e-10	-4.09779e-10	-0.559893	0.00019285	-4.09779e-10	-0.551926	0.000192899	-4.09779e-10	-0.551877
19099541	chr19:19099541:A:G	6.59108e-10	-4.09779e-10	-0.883947	0.000152155	-4.09779e-10	-0.788937	0.000152195	-4.09779e-10	-0.788883
19100050	chr19:19100050:A:G	1.91286e-10	-0.856936	-1.26413	6.37936e-05	-0.393896	-1.26429	6.37787e-05	-0.394349	-1.26428
19100063	chr19:19100063:C:T	1.06634e-09	-4.09779e-10	-0.402851	0.000248382	-4.09779e-10	-0.298869	0.00024842	-4.09779e-10	-0.298924
19100321	chr19:19100321:G:A	4.49207e-10	-4.09779e-10	-1.26735	9.41616e-05	-4.09779e-10	-1.26883	9.41811e-05	-4.09779e-10	-1.26883
19100428	chr19:19100428:G:C	4.78531e-10	-4.09779e-10	-1.20411	9.89003e-05	-4.09779e-10	-1.21973	9.89211e-05	-4.09779e-10	-1.21972
19100429	chr19:19100429:C:T	8.59645e-11	-1.78994	-1.13096	2.44888e-05	-1.47829	-1.13733	2.44906e-05	-1.47844	-1.13731
19100612	chr19:19100612:C:T	8.57842e-10	-4.09779e-10	-0.620415	0.000157492	-4.09779e-10	-0.754461	0.000157526	-4.09779e-10	-0.754456
19101489	chr19:19101489:C:T	1.01532e-10	-1.74146	-1.013	1.82402e-05	-1.91839	-0.991814	1.82436e-05	-1.91839	-0.991842
19102075	chr19:19102075:C:G	1.10328e-10	-1.80346	-0.86792	2.11946e-05	-1.9184	-0.841692	2.11986e-05	-1.91839	-0.841722
19102109	chr19:19102109:C:T	6.57124e-10	-4.09779e-10	-0.886962	0.000151644	-4.09779e-10	-0.792301	0.000151684	-4.09779e-10	-0.792248
19102553	chr19:19102553:A:G	4.70384e-10	-4.09779e-10	-1.22129	9.82446e-05	-4.09779e-10	-1.22638	9.8266e-05	-4.09779e-10	-1.22637
19102706	chr19:19102706:C:T	4.78143e-10	-4.09779e-10	-1.20493	9.88302e-05	-4.09779e-10	-1.22044	9.8851e-05	-4.09779e-10	-1.22043
19102968	chr19:19102968:G:A	1.0718e-09	-4.09779e-10	-0.397744	0.000230795	-4.09779e-10	-0.372309	0.000230855	-4.09779e-10	-0.372256
19103507	chr19:19103507:CCTT:C	4.78531e-10	-4.09779e-10	-1.20411	9.89003e-05	-4.09779e-10	-1.21973	9.89211e-05	-4.09779e-10	-1.21972
19103706	chr19:19103706:C:T	2.83779e-10	-1.72664	-5.44374e-10	6.06108e-05	-1.70936	-5.44374e-10	6.06211e-05	-1.7094	-5.44374e-10
19104322	chr19:19104322:G:A	1.23908e-09	-4.09779e-10	-0.252708	0.000291315	-4.09779e-10	-0.139432	0.000291358	-4.09779e-10	-0.139491
19104700	chr19:19104700:G:C	4.58969e-10	-4.09779e-10	-1.24585	9.60119e-05	-4.09779e-10	-1.24937	9.60325e-05	-4.09779e-10	-1.24936
19104883	chr19:19104883:C:T	6.41015e-10	-4.09779e-10	-0.911782	0.000147344	-4.09779e-10	-0.821066	0.000147382	-4.09779e-10	-0.821014
19105304	chr19:19105304:C:T	2.34374e-10	-1.91792	-5.44374e-10	5.04204e-05	-1.89344	-5.44374e-10	5.04309e-05	-1.89344	-5.44374e-10
19105810	chr19:19105810:C:G	6.31048e-10	-4.09779e-10	-0.927453	0.000144435	-4.09779e-10	-0.841007	0.000144472	-4.09779e-10	-0.840958
19105919	chr19:19105919:A:G	8.25628e-11	-1.83321	-1.12807	1.90025e-05	-1.75048	-1.11879	1.90085e-05	-1.75044	-1.11872
19106088	chr19:19106088:A:G	4.55942e-10	-4.09779e-10	-1.25247	9.49959e-05	-4.09779e-10	-1.26	9.50156e-05	-4.09779e-10	-1.26
19106205	chr19:19106205:C:T	4.99279e-10	-4.09779e-10	-1.16167	0.000107576	-4.09779e-10	-1.13564	0.0001076	-4.09779e-10	-1.13563
19106640	chr19:19106640:T:C	5.20661e-10	-4.09779e-10	-1.11974	0.000113382	-4.09779e-10	-1.08307	0.000113402	-4.09779e-10	-1.0831
19106857	chr19:19106857:C:T	6.46645e-10	-4.09779e-10	-0.903038	0.000148784	-4.09779e-10	-0.811341	0.000148823	-4.09779e-10	-0.811289
19106918	chr19:19106918:G:A	7.77346e-11	-1.7896	-1.23193	2.18158e-05	-1.4959	-1.23531	2.18172e-05	-1.49604	-1.2353
19107274	chr19:19107274:G:A	7.60939e-10	0.523444	-1.26373	6.30506e-05	-0.409397	-1.2605	6.30716e-05	-0.409271	-1.2605
19108387	chr19:19108387:C:T	2.34753e-10	-1.9163	-5.44374e-10	5.69071e-05	-1.77242	-5.44374e-10	5.69165e-05	-1.77246	-5.44374e-10
19108654	chr19:19108654:A:T	4.78531e-10	-4.09779e-10	-1.20411	9.89003e-05	-4.09779e-10	-1.21973	9.89211e-05	-4.09779e-10	-1.21972
19108711	chr19:19108711:A:G	1.83283e-10	-0.930415	-1.23339	2.51871e-05	-1.34906	-1.23844	2.519e-05	-1.34915	-1.23845
19109324	chr19:19109324:G:T	2.25612e-09	-4.09779e-10	0.346567	0.000499346	-4.09779e-10	0.399462	0.000499427	-4.09779e-10	0.399416
19109454	chr19:19109454:G:A	9.16673e-11	-1.83587	-1.0208	1.80922e-05	-1.86375	-1.05461	1.8095e-05	-1.86379	-1.05462
19110244	chr19:19110244:G:A	6.27678e-10	-4.09779e-10	-0.932807	0.000134936	-4.09779e-10	-0.909034	0.000134956	-4.09779e-10	-0.909094
19110355	chr19:19110355:T:A	4.76864e-10	-4.09779e-10	-1.2076	0.000103215	-4.09779e-10	-1.17702	0.000103234	-4.09779e-10	-1.17704
19110990	chr19:19110990:A:G	1.05691e-09	-4.09779e-10	-0.411725	0.000223031	-4.09779e-10	-0.406526	0.000223074	-4.09779e-10	-0.406541
19111254	chr19:19111254:G:A	4.78531e-10	-4.09779e-10	-1.20411	9.89003e-05	-4.09779e-10	-1.21973	9.89211e-05	-4.09779e-10	-1.21972
19111261	chr19:19111261:C:T	8.79563e-11	-1.8518	-1.0462	2.35811e-05	-1.59876	-1.05464	2.35834e-05	-1.59888	-1.05462
19111319	chr19:19111319:G:A	4.49704e-10	-4.09779e-10	-1.26625	9.43232e-05	-4.09779e-10	-1.26711	9.43427e-05	-4.09779e-10	-1.26711
19112443	chr19:19112443:C:G	2.34285e-10	-1.9183	-5.44374e-10	5.03867e-05	-1.89411	-5.44374e-10	5.03972e-05	-1.89411	-5.44374e-10
19112601	chr19:19112601:G:A	1.07771e-09	-4.09779e-10	-0.392239	0.000251216	-4.09779e-10	-0.287524	0.000251255	-4.09779e-10	-0.287577
19112666	chr19:19112666:T:A	1.2318e-10	-1.61431	-0.946879	1.9413e-05	-1.90439	-0.943503	1.94177e-05	-1.90437	-0.943495
19113359	chr19:19113359:C:T	5.9341e-10	-4.09779e-10	-0.988949	0.000131419	-4.09779e-10	-0.93545	0.00013144	-4.09779e-10	-0.935492
19113534	chr19:19113534:T:C	7.02573e-11	-1.8556	-1.26707	1.90821e-05	-1.59977	-1.26531	1.90833e-05	-1.59991	-1.26532
19113569	chr19:19113569:A:G	4.78769e-10	-4.09779e-10	-1.20362	9.89428e-05	-4.09779e-10	-1.2193	9.89636e-05	-4.09779e-10	-1.21929
19113581	chr19:19113581:G:A	4.58347e-10	-4.09779e-10	-1.24721	9.59059e-05	-4.09779e-10	-1.25047	9.59265e-05	-4.09779e-10	-1.25046
19114126	chr19:19114126:G:A	1.0379e-09	-4.09779e-10	-0.429877	0.000219708	-4.09779e-10	-0.42154	0.000219765	-4.09779e-10	-0.421486
19114222	chr19:19114222:G:A	5.82505e-10	-4.09779e-10	-1.0075	0.000117584	-4.09779e-10	-1.04669	0.00011761	-4.09779e-10	-1.04667
19114350	chr19:19114350:G:A	7.1709e-10	-4.09779e-10	-0.799633	0.000167026	-4.09779e-10	-0.695686	0.000167071	-4.09779e-10	-0.695627
19114430	chr19:19114430:G:GTTT	4.78549e-10	-4.09779e-10	-1.20408	9.89036e-05	-4.09779e-10	-1.21969	9.89244e-05	-4.09779e-10	-1.21969
19114888	chr19:19114888:T:C	7.08759e-11	-1.85425	-1.25966	1.89805e-05	-1.60863	-1.2618	1.89815e-05	-1.60877	-1.26181
19115248	chr19:19115248:C:T	6.44366e-09	-4.09779e-10	1.39602	0.0015275	-4.09779e-10	1.51755	0.00152777	-4.09779e-10	1.51752
19115525	chr19:19115525:T:C	9.0872e-10	-4.09779e-10	-0.562798	0.000192436	-4.09779e-10	-0.554072	0.000192486	-4.09779e-10	-0.554023
19115923	chr19:19115923:A:G	1.42141e-10	-1.61439	-0.803631	2.24513e-05	-1.9029	-0.799592	2.24567e-05	-1.90287	-0.799584
19116592	chr19:19116592:G:A	1.19493e-09	-4.09779e-10	-0.288995	0.000280543	-4.09779e-10	-0.177113	0.000280585	-4.09779e-10	-0.177169
19116882	chr19:19116882:A:G	5.36161e-10	-4.09779e-10	-1.0904	0.00011722	-4.09779e-10	-1.04979	0.00011724	-4.09779e-10	-1.04982
19117077	chr19:19117077:C:G	7.87181e-10	-4.09779e-10	-0.706377	0.000184089	-4.09779e-10	-0.598416	0.000184139	-4.09779e-10	-0.598355
19117143	chr19:19117143:C:A	6.8534e-11	-1.90943	-1.23807	1.70685e-05	-1.74461	-1.23199	1.707e-05	-1.74471	-1.23201
19117327	chr19:19117327:G:A	7.48657e-11	-1.80266	-1.25647	2.14617e-05	-1.49003	-1.25754	2.1463e-05	-1.49018	-1.25753
19117371	chr19:19117371:G:A	1.0655e-09	-4.09779e-10	-0.403634	0.000197946	-4.09779e-10	-0.525842	0.000197985	-4.09779e-10	-0.525856
19117665	chr19:19117665:T:C	8.00253e-11	-1.72624	-1.26625	3.1255e-05	-1.11113	-1.26053	3.12505e-05	-1.11148	-1.26053
19117706	chr19:19117706:A:G	7.84826e-11	-1.74595	-1.266	3.04676e-05	-1.13731	-1.25987	3.04633e-05	-1.13765	-1.25988
19117799	chr19:19117799:C:T	4.49286e-10	-4.09779e-10	-1.26718	9.50393e-05	-4.09779e-10	-1.25955	9.50581e-05	-4.09779e-10	-1.25956
19117859	chr19:19117859:C:A	2.01942e-10	-0.80684	-1.26002	3.85767e-05	-0.910028	-1.25116	3.85843e-05	-0.910028	-1.25117
19117871	chr19:19117871:G:A	1.05658e-10	-1.49672	-1.21791	1.5154e-05	-1.86752	-1.22806	1.51576e-05	-1.86748	-1.22806
19117968	chr19:19117968:C:A	8.18649e-10	-0.325844	-0.341335	0.00011673	-0.732875	-0.321102	0.000116746	-0.73294	-0.321102
19118020	chr19:19118020:T:C	1.53407e-10	-1.26934	-1.07241	4.07174e-05	-1.02618	-1.081	4.0717e-05	-1.02639	-1.08101
19118252	chr19:19118252:G:T	1.93464e-10	-0.901016	-1.20873	5.65027e-05	-0.565935	-1.21361	5.64991e-05	-0.566203	-1.21362
19118262	chr19:19118262:G:C	4.51108e-10	-4.09779e-10	-1.26313	9.58182e-05	-4.09779e-10	-1.25139	9.58369e-05	-4.09779e-10	-1.2514
19118298	chr19:19118298:C:T	5.34121e-10	-4.09779e-10	-1.09421	0.000108236	-4.09779e-10	-1.12952	0.000108262	-4.09779e-10	-1.12949
19118323	chr19:19118323:A:C	5.24299e-10	-4.09779e-10	-1.11277	0.000113601	-4.09779e-10	-1.08115	0.000113626	-4.09779e-10	-1.08113
19118442	chr19:19118442:T:C	1.21788e-10	-1.32858	-1.24396	1.46346e-05	-1.87587	-1.25458	1.46384e-05	-1.87582	-1.25458
19118604	chr19:19118604:C:T	1.46709e-10	-1.48865	-0.897735	2.0593e-05	-1.86338	-0.925509	2.0598e-05	-1.86334	-0.925515
19118737	chr19:19118737:C:T	4.54481e-10	-4.09779e-10	-1.25568	9.75786e-05	-4.09779e-10	-1.23318	9.76e-05	-4.09779e-10	-1.23317
19119050	chr19:19119050:C:G	1.19282e-09	-4.09779e-10	-0.290756	0.000271342	-4.09779e-10	-0.210458	0.000271386	-4.09779e-10	-0.210503
19119311	chr19:19119311:T:G	9.72637e-10	-0.528159	0.0333354	0.000147506	-0.885025	0.065059	0.000147528	-0.885089	0.0650641
19119673	chr19:19119673:T:C	6.5768e-11	-1.92424	-1.26447	1.59452e-05	-1.78218	-1.2625	1.59472e-05	-1.78227	-1.26249
19120007	chr19:19120007:T:C	6.39219e-10	-0.157001	-0.757586	6.18274e-05	-0.913586	-0.775906	6.18311e-05	-0.913714	-0.775924
19120059	chr19:19120059:A:G	6.83634e-11	-1.91112	-1.23887	1.80032e-05	-1.6773	-1.24599	1.80052e-05	-1.67741	-1.24597
19120074	chr19:19120074:C:T	6.62842e-10	-4.09779e-10	-0.878297	0.000129109	-4.09779e-10	-0.953181	0.000129135	-4.09779e-10	-0.953186
19120395	chr19:19120395:A:C	6.77951e-11	-1.89442	-1.26392	1.88441e-05	-1.61728	-1.26036	1.88454e-05	-1.61741	-1.26036
19120438	chr19:19120438:C:T	5.42891e-10	-4.09779e-10	-1.07793	0.000120344	-4.09779e-10	-1.02349	0.000120368	-4.09779e-10	-1.02349
19120523	chr19:19120523:C:T	3.77556e-10	-0.460571	-0.980546	4.39904e-05	-1.01232	-1.01754	4.39981e-05	-1.01236	-1.01753
19121124	chr19:19121124:C:T	4.59776e-10	-4.09779e-10	-1.2441	9.55964e-05	-4.09779e-10	-1.2537	9.56163e-05	-4.09779e-10	-1.2537
19121325	chr19:19121325:C:T	4.71145e-10	-4.09779e-10	-1.21967	9.83802e-05	-4.09779e-10	-1.225	9.84017e-05	-4.09779e-10	-1.22499
19121551	chr19:19121551:G:A	5.82711e-10	-4.09779e-10	-1.00714	0.00013037	-4.09779e-10	-0.943462	0.000130396	-4.09779e-10	-0.943467
19121857	chr19:19121857:C:T	4.60626e-10	-0.391331	-0.850917	5.20169e-05	-0.96773	-0.89454	5.20259e-05	-0.967773	-0.89453
19121930	chr19:19121930:T:C	6.12865e-10	-4.09779e-10	-0.95669	0.000131355	-4.09779e-10	-0.935933	0.000131379	-4.09779e-10	-0.935959
19122665	chr19:19122665:C:A	6.44451e-10	-4.09779e-10	-0.906435	0.000145803	-4.09779e-10	-0.83158	0.000145833	-4.09779e-10	-0.831585
19123343	chr19:19123343:G:T	5.95475e-10	-4.09779e-10	-0.985475	0.000133544	-4.09779e-10	-0.919405	0.000133571	-4.09779e-10	-0.919411
19123617	chr19:19123617:A:G	6.5982e-11	-1.92399	-1.26146	1.54133e-05	-1.81847	-1.26015	1.54153e-05	-1.81853	-1.26015
19123837	chr19:19123837:A:G	3.63591e-10	-0.277162	-1.20164	2.61747e-05	-1.32982	-1.21923	2.61849e-05	-1.32964	-1.21922
19124306	chr19:19124306:T:G	9.83505e-10	-0.701632	0.21792	0.000139552	-1.20245	0.327042	0.000139572	-1.20249	0.327026
19124509	chr19:19124509:A:C	5.67418e-10	-4.09779e-10	-1.03374	0.000126503	-4.09779e-10	-0.973571	0.000126529	-4.09779e-10	-0.973576
19124546	chr19:19124546:A:T	4.78716e-10	-4.09779e-10	-1.20373	9.86463e-05	-4.09779e-10	-1.2223	9.86675e-05	-4.09779e-10	-1.22229
19124816	chr19:19124816:G:A	4.65504e-10	-4.09779e-10	-1.23171	9.65578e-05	-4.09779e-10	-1.2437	9.6578e-05	-4.09779e-10	-1.24369
19125115	chr19:19125115:C:T	1.09918e-09	-4.09779e-10	-0.372511	0.000204216	-4.09779e-10	-0.494658	0.000204255	-4.09779e-10	-0.494676
19125897	chr19:19125897:G:A	8.94584e-10	-0.711285	0.132809	0.000126688	-1.21206	0.239954	0.000126707	-1.21211	0.239937
19125956	chr19:19125956:C:T	5.79392e-10	-4.09779e-10	-1.01286	0.000129556	-4.09779e-10	-0.949726	0.000129579	-4.09779e-10	-0.949755
19126279	chr19:19126279:CACTT:C	6.50914e-10	-4.09779e-10	-0.896457	0.000154976	-4.09779e-10	-0.770566	0.000155014	-4.09779e-10	-0.770529
19126355	chr19:19126355:G:C	7.11356e-10	-4.09779e-10	-0.807662	0.000142853	-4.09779e-10	-0.852021	0.000142884	-4.09779e-10	-0.852009
19126464	chr19:19126464:A:G	1.69736e-10	-0.988248	-1.25234	5.45414e-05	-0.562599	-1.25228	5.45315e-05	-0.563012	-1.25225
19126978	chr19:19126978:CA:C	1.58339e-10	-1.24914	-1.06095	4.082e-05	-1.05005	-1.05461	4.08206e-05	-1.05024	-1.05462
19126984	chr19:19126984:T:G	1.77165e-10	-1.16629	-1.03146	4.6241e-05	-0.955396	-1.02457	4.62411e-05	-0.955598	-1.02458
19127464	chr19:19127464:T:C	2.4183e-10	-0.642217	-1.24438	7.91855e-05	-0.197916	-1.24413	7.91682e-05	-0.198372	-1.2441
19127531	chr19:19127531:C:T	4.7856e-10	-4.09779e-10	-1.20405	9.89077e-05	-4.09779e-10	-1.21965	9.89297e-05	-4.09779e-10	-1.21964
19127568	chr19:19127568:C:T	3.4595e-10	-0.692071	-0.836468	4.62866e-05	-1.19388	-0.785104	4.62931e-05	-1.19393	-0.785123
19127588	chr19:19127588:C:T	8.63183e-11	-1.64811	-1.26868	1.3777e-05	-1.92403	-1.26681	1.37799e-05	-1.92402	-1.26681
19127645	chr19:19127645:T:C	1.22044e-10	-1.55315	-1.0173	3.92883e-05	-1.17527	-0.967639	3.92869e-05	-1.17552	-0.967632
19127837	chr19:19127837:G:A	1.12332e-09	-4.09779e-10	-0.350793	0.000287458	-4.09779e-10	-0.152761	0.000287534	-4.09779e-10	-0.152706
19127873	chr19:19127873:A:C	8.73898e-10	-4.09779e-10	-0.601871	0.000172874	-4.09779e-10	-0.661274	0.000172914	-4.09779e-10	-0.661253
19127923	chr19:19127923:G:C	8.94801e-10	-4.09779e-10	-0.578233	0.000223372	-4.09779e-10	-0.405	0.000223428	-4.09779e-10	-0.404954
19129524	chr19:19129524:C:T	6.84472e-11	-1.92428	-1.22449	1.71274e-05	-1.73482	-1.23834	1.71292e-05	-1.73493	-1.23833
19129570	chr19:19129570:A:C	1.01546e-09	-4.09779e-10	-0.451734	0.000211982	-4.09779e-10	-0.457336	0.000212039	-4.09779e-10	-0.457277
19129661	chr19:19129661:A:T	2.51402e-10	-1.77314	-0.0746461	4.71267e-05	-1.90738	-0.0536172	4.71379e-05	-1.90736	-0.0536047
19130392	chr19:19130392:C:T	4.48683e-10	-4.09779e-10	-1.26852	9.44442e-05	-4.09779e-10	-1.26583	9.44638e-05	-4.09779e-10	-1.26583
19130786	chr19:19130786:T:C	1.45991e-10	-1.16379	-1.2275	4.0291e-05	-0.884698	-1.23301	4.02889e-05	-0.884949	-1.23302
19131051	chr19:19131051:C:G	1.78649e-10	-1.07334	-1.11607	2.51595e-05	-1.50852	-1.08008	2.51639e-05	-1.50855	-1.08009
19131463	chr19:19131463:T:C	1.84398e-10	-1.04753	-1.1102	2.57887e-05	-1.49038	-1.07352	2.57932e-05	-1.49041	-1.07353
19131576	chr19:19131576:A:G	6.57263e-10	-4.09779e-10	-0.886751	0.000128247	-4.09779e-10	-0.959877	0.000128271	-4.09779e-10	-0.959903
19132041	chr19:19132041:A:G	1.47415e-09	-4.09779e-10	-0.0789958	0.000298222	-4.09779e-10	-0.116	0.000298301	-4.09779e-10	-0.115943
19132366	chr19:19132366:C:T	2.8966e-10	-1.72878	0.0226487	5.27565e-05	-1.89102	0.0428677	5.27697e-05	-1.89099	0.0428851
19133000	chr19:19133000:A:AG	6.8705e-10	-0.842427	-5.44374e-10	0.000306436	-0.0888305	-5.44374e-10	0.000306335	-0.0893647	-5.44374e-10
19133040	chr19:19133040:C:T	2.48151e-10	-1.8608	-5.44374e-10	6.7072e-05	-1.60807	-5.44374e-10	6.70816e-05	-1.60813	-5.44374e-10
19133224	chr19:19133224:C:T	9.38467e-11	-1.61813	-1.21504	1.41814e-05	-1.91858	-1.24333	1.41844e-05	-1.91857	-1.24334
19133621	chr19:19133621:G:A	4.67399e-10	-4.09779e-10	-1.22765	9.64685e-05	-4.09779e-10	-1.24462	9.64884e-05	-4.09779e-10	-1.24462
19133668	chr19:19133668:C:T	4.9644e-10	-4.09779e-10	-1.16737	0.000100046	-4.09779e-10	-1.2082	0.000100066	-4.09779e-10	-1.20822
19133724	chr19:19133724:G:A	4.83916e-10	-4.09779e-10	-1.19292	9.90606e-05	-4.09779e-10	-1.21811	9.90809e-05	-4.09779e-10	-1.21811
19133768	chr19:19133768:G:A	4.81827e-10	-4.09779e-10	-1.19725	9.87286e-05	-4.09779e-10	-1.22146	9.87488e-05	-4.09779e-10	-1.22147
19133855	chr19:19133855:G:A	1.00086e-10	-1.56974	-1.19906	1.49854e-05	-1.92291	-1.18386	1.49882e-05	-1.92291	-1.18387
19134978	chr19:19134978:G:C	5.66743e-10	-4.09779e-10	-1.03493	0.000126961	-4.09779e-10	-0.96996	0.000126984	-4.09779e-10	-0.969982
19135326	chr19:19135326:G:C	1.78699e-10	-1.20359	-0.985542	6.00912e-05	-0.698933	-1.01904	6.00802e-05	-0.699299	-1.01907
19135572	chr19:19135572:T:A	1.05419e-09	-4.09779e-10	-0.414309	0.000233409	-4.09779e-10	-0.361045	0.000233455	-4.09779e-10	-0.361056
19135871	chr19:19135871:C:T	1.1297e-09	-0.345127	-5.44374e-10	8.87388e-05	-1.32814	-5.44374e-10	8.87607e-05	-1.3281	-5.44374e-10
19135951	chr19:19135951:A:G	4.82149e-10	-4.09779e-10	-1.19658	9.87473e-05	-4.09779e-10	-1.22127	9.87675e-05	-4.09779e-10	-1.22128
19136173	chr19:19136173:A:G	1.05081e-10	-1.76515	-0.954955	2.84608e-05	-1.4757	-0.989614	2.84591e-05	-1.47594	-0.989642
19136408	chr19:19136408:C:G	6.9024e-10	-4.09779e-10	-0.837795	0.000144788	-4.09779e-10	-0.838566	0.000144824	-4.09779e-10	-0.838525
19136547	chr19:19136547:T:C	9.51594e-10	-4.09779e-10	-0.516696	0.00019042	-4.09779e-10	-0.564604	0.000190465	-4.09779e-10	-0.564577
19137298	chr19:19137298:C:T	9.8174e-11	-1.89065	-0.897447	2.60128e-05	-1.64927	-0.905982	2.6012e-05	-1.64946	-0.906025
19137441	chr19:19137441:C:T	4.79805e-10	-4.09779e-10	-1.20146	9.83475e-05	-4.09779e-10	-1.22533	9.83676e-05	-4.09779e-10	-1.22533
19137744	chr19:19137744:C:T	1.21985e-09	-4.09779e-10	-0.268348	0.000220048	-4.09779e-10	-0.419995	0.00022009	-4.09779e-10	-0.420007
19137984	chr19:19137984:C:T	1.47886e-09	-4.09779e-10	-0.0758102	0.000347686	-4.09779e-10	0.037463	0.000347746	-4.09779e-10	0.0374269
19138429	chr19:19138429:G:A	1.09291e-10	-1.77867	-0.902153	2.93153e-05	-1.49688	-0.938851	2.93136e-05	-1.49711	-0.938882
19138918	chr19:19138918:C:G	2.39108e-10	-1.68504	-0.212881	8.67339e-05	-1.16138	-0.189615	8.67061e-05	-1.16177	-0.189751
19139184	chr19:19139184:A:G	8.60039e-11	-1.73464	-1.1858	1.62485e-05	-1.82134	-1.20449	1.62524e-05	-1.82132	-1.20448
19139336	chr19:19139336:G:C	9.91613e-11	-1.91967	-0.858416	2.40137e-05	-1.79356	-0.841652	2.40151e-05	-1.79368	-0.841685
19139353	chr19:19139353:G:A	6.63801e-11	-1.91797	-1.26147	1.53036e-05	-1.82025	-1.2655	1.53063e-05	-1.82028	-1.2655
19139407	chr19:19139407:T:G	4.51087e-10	-4.09779e-10	-1.26317	9.4479e-05	-4.09779e-10	-1.26546	9.44987e-05	-4.09779e-10	-1.26546
19139483	chr19:19139483:C:T	5.63524e-10	-4.09779e-10	-1.04062	0.000117632	-4.09779e-10	-1.04628	0.000117659	-4.09779e-10	-1.04625
19139610	chr19:19139610:C:T	5.03938e-10	-4.09779e-10	-1.15238	0.000110885	-4.09779e-10	-1.10534	0.000110906	-4.09779e-10	-1.10536
19140112	chr19:19140112:G:A	7.05457e-10	-4.09779e-10	-0.815989	0.000131933	-4.09779e-10	-0.931543	0.000131961	-4.09779e-10	-0.93154
19140375	chr19:19140375:T:G	5.26312e-10	-4.09779e-10	-1.10894	0.000117004	-4.09779e-10	-1.05163	0.000117026	-4.09779e-10	-1.05165
19140634	chr19:19140634:C:G	4.54123e-10	-4.09779e-10	-1.25647	9.58223e-05	-4.09779e-10	-1.25134	9.58416e-05	-4.09779e-10	-1.25135
19140645	chr19:19140645:C:T	4.55066e-10	-4.09779e-10	-1.25439	9.54597e-05	-4.09779e-10	-1.25513	9.54801e-05	-4.09779e-10	-1.25513
19140646	chr19:19140646:G:A	1.50586e-10	-1.11301	-1.24729	7.10976e-05	-0.299758	-1.25003	7.1072e-05	-0.300358	-1.24999
19140688	chr19:19140688:A:G	7.67255e-11	-1.86587	-1.16873	2.56599e-05	-1.44067	-1.12824	2.56467e-05	-1.44132	-1.12831
19140932	chr19:19140932:G:C	8.97419e-11	-1.91305	-0.964846	2.1356e-05	-1.77338	-0.979122	2.13542e-05	-1.77359	-0.979204
19141165	chr19:19141165:G:A	5.29261e-10	-4.09779e-10	-1.10335	0.00010376	-4.09779e-10	-1.17176	0.000103782	-4.09779e-10	-1.17175
19141521	chr19:19141521:G:T	8.84309e-11	-1.73993	-1.15268	2.56855e-05	-1.42855	-1.13936	2.56725e-05	-1.42932	-1.1393
19141705	chr19:19141705:AC:A	2.48449e-10	-0.740345	-1.11925	1.80677e-05	-1.82487	-1.09484	1.80719e-05	-1.82475	-1.09494
19141710	chr19:19141710:G:A	4.5005e-10	-4.09779e-10	-1.26547	9.47796e-05	-4.09779e-10	-1.26228	9.47989e-05	-4.09779e-10	-1.26229
19141719	chr19:19141719:A:G	1.12626e-09	-4.09779e-10	-0.34818	0.000197346	-4.09779e-10	-0.528879	0.000197389	-4.09779e-10	-0.528869
19141779	chr19:19141779:G:A	4.85944e-10	-4.09779e-10	-1.18874	0.000104868	-4.09779e-10	-1.16114	0.000104888	-4.09779e-10	-1.16115
19141868	chr19:19141868:C:T	9.30169e-10	0.728097	-1.26757	0.000202933	0.732834	-1.2338	0.000202989	0.732895	-1.23379
19142121	chr19:19142121:G:A	4.92821e-10	-4.09779e-10	-1.17469	0.000108005	-4.09779e-10	-1.13166	0.000108027	-4.09779e-10	-1.13167
19142388	chr19:19142388:A:G	1.27293e-10	-1.68069	-0.847656	2.26158e-05	-1.8488	-0.846384	2.26223e-05	-1.84871	-0.846401
19142521	chr19:19142521:G:T	5.78485e-10	-4.09779e-10	-1.01442	0.000118003	-4.09779e-10	-1.04312	0.000118032	-4.09779e-10	-1.04309
19142584	chr19:19142584:G:A	2.31026e-10	-0.820329	-1.11197	1.77998e-05	-1.84819	-1.08646	1.78036e-05	-1.84808	-1.08656
19142626	chr19:19142626:C:T	4.48738e-10	-4.09779e-10	-1.26839	9.42964e-05	-4.09779e-10	-1.2674	9.43156e-05	-4.09779e-10	-1.2674
19142671	chr19:19142671:G:C	4.50495e-10	-4.09779e-10	-1.26449	9.4351e-05	-4.09779e-10	-1.26682	9.43706e-05	-4.09779e-10	-1.26681
19142808	chr19:19142808:A:G	8.62192e-10	-4.09779e-10	-0.615357	0.000179845	-4.09779e-10	-0.621742	0.000179886	-4.09779e-10	-0.62172
19142911	chr19:19142911:A:G	1.23161e-10	-1.30562	-1.25573	1.41363e-05	-1.90694	-1.25815	1.414e-05	-1.9069	-1.25813
19142992	chr19:19142992:G:A	1.48797e-10	-1.10666	-1.26559	1.46218e-05	-1.86463	-1.26669	1.4626e-05	-1.86456	-1.26668
19143235	chr19:19143235:A:G	1.35534e-10	-1.67018	-0.795434	2.39294e-05	-1.84435	-0.794383	2.39362e-05	-1.84425	-0.794402
19143362	chr19:19143362:C:T	1.23855e-10	-1.30091	-1.25481	1.41633e-05	-1.90587	-1.25732	1.4167e-05	-1.90583	-1.2573
19143382	chr19:19143382:G:A	4.97289e-10	-4.09779e-10	-1.16566	0.000109602	-4.09779e-10	-1.11698	0.000109623	-4.09779e-10	-1.117
19143464	chr19:19143464:C:T	4.56753e-10	-4.09779e-10	-1.25069	9.74139e-05	-4.09779e-10	-1.23487	9.74339e-05	-4.09779e-10	-1.23487
19143703	chr19:19143703:G:C	5.54373e-10	-4.09779e-10	-1.057	0.00011342	-4.09779e-10	-1.08274	0.000113447	-4.09779e-10	-1.08271
19143785	chr19:19143785:A:G	1.00357e-10	-1.51864	-1.24746	1.38739e-05	-1.9217	-1.26213	1.3877e-05	-1.92169	-1.26212
19143890	chr19:19143890:C:A	5.05187e-10	-4.09779e-10	-1.14991	0.000109663	-4.09779e-10	-1.11643	0.000109684	-4.09779e-10	-1.11644
19144046	chr19:19144046:G:C	5.07041e-10	-4.09779e-10	-1.14624	0.000110086	-4.09779e-10	-1.11258	0.000110107	-4.09779e-10	-1.11259
19144492	chr19:19144492:T:TC	1.06356e-10	-1.44124	-1.2668	1.40487e-05	-1.91248	-1.25883	1.4052e-05	-1.91245	-1.25883
19144545	chr19:19144545:G:A	7.10309e-10	-0.809134	-5.44374e-10	0.000216864	-0.434568	-5.44374e-10	0.000216895	-0.434633	-5.44374e-10
19144602	chr19:19144602:A:G	4.96201e-10	-4.09779e-10	-1.16785	0.000107442	-4.09779e-10	-1.13689	0.000107462	-4.09779e-10	-1.1369
19145071	chr19:19145071:C:A	1.02278e-10	-1.87489	-0.872254	2.16287e-05	-1.89261	-0.847211	2.16332e-05	-1.89261	-0.847205
19145102	chr19:19145102:G:A	4.88355e-10	-4.09779e-10	-1.18379	9.80406e-05	-4.09779e-10	-1.22846	9.80599e-05	-4.09779e-10	-1.22847
19145811	chr19:19145811:C:T	4.54765e-10	-4.09779e-10	-1.25505	9.68689e-05	-4.09779e-10	-1.24048	9.68877e-05	-4.09779e-10	-1.24049
19146061	chr19:19146061:G:A	7.63329e-11	-1.90767	-1.13206	2.83353e-05	-1.38595	-1.08378	2.83362e-05	-1.38609	-1.08381
19146116	chr19:19146116:G:C	4.48825e-10	-4.09779e-10	-1.2682	9.41621e-05	-4.09779e-10	-1.26882	9.41816e-05	-4.09779e-10	-1.26882
19146118	chr19:19146118:C:T	1.32628e-09	-4.09779e-10	-0.184699	0.000378889	-4.09779e-10	0.123405	0.000378994	-4.09779e-10	0.123476
19146672	chr19:19146672:G:A	5.0201e-10	-4.09779e-10	-1.15621	0.000108839	-4.09779e-10	-1.12397	0.00010886	-4.09779e-10	-1.12399
19146829	chr19:19146829:T:C	6.99906e-10	-4.09779e-10	-0.823888	0.000141346	-4.09779e-10	-0.862631	0.000141371	-4.09779e-10	-0.862658
19146871	chr19:19146871:C:T	1.54642e-09	-4.09779e-10	-0.0311364	0.000419169	-4.09779e-10	0.224435	0.000419294	-4.09779e-10	0.224527
19147576	chr19:19147576:A:G	6.72996e-11	-1.89685	-1.26883	1.39118e-05	-1.9123	-1.2688	1.39146e-05	-1.91231	-1.2688
19147847	chr19:19147847:G:A	1.84916e-10	-0.962533	-1.1924	1.58232e-05	-1.8803	-1.17206	1.58265e-05	-1.88022	-1.17214
19148240	chr19:19148240:G:A	4.99956e-10	-4.09779e-10	-1.16031	0.00010848	-4.09779e-10	-1.12727	0.000108501	-4.09779e-10	-1.12728
19148453	chr19:19148453:A:C	5.74798e-10	0.0652788	-1.08609	9.20312e-05	-0.127276	-1.16443	9.20537e-05	-0.127234	-1.16444
19148869	chr19:19148869:A:G	1.23088e-10	-1.29391	-1.26803	1.71564e-05	-1.70303	-1.26843	1.71534e-05	-1.70341	-1.26843
19149002	chr19:19149002:G:A	4.53062e-10	-4.09779e-10	-1.2588	9.63309e-05	-4.09779e-10	-1.24605	9.63497e-05	-4.09779e-10	-1.24606
19149056	chr19:19149056:C:T	5.35818e-10	-4.09779e-10	-1.09104	0.000109767	-4.09779e-10	-1.11548	0.000109793	-4.09779e-10	-1.11545
19149179	chr19:19149179:C:T	4.8076e-10	-4.09779e-10	-1.19947	0.000103568	-4.09779e-10	-1.17361	0.000103587	-4.09779e-10	-1.17363
19149553	chr19:19149553:G:A	4.49958e-10	-4.09779e-10	-1.26568	9.42132e-05	-4.09779e-10	-1.26828	9.42326e-05	-4.09779e-10	-1.26828
19149657	chr19:19149657:C:G	2.53362e-10	-1.84001	-5.44374e-10	9.42914e-05	-1.26745	-5.44374e-10	9.42674e-05	-1.26791	-5.44374e-10
19149777	chr19:19149777:T:TA	7.43525e-11	-1.89556	-1.17045	1.98599e-05	-1.62904	-1.1961	1.9859e-05	-1.62927	-1.19612
19149838	chr19:19149838:G:A	4.51817e-10	-4.09779e-10	-1.26156	9.43901e-05	-4.09779e-10	-1.2664	9.44097e-05	-4.09779e-10	-1.2664
19149908	chr19:19149908:T:C	6.92746e-11	-1.92116	-1.2156	1.59039e-05	-1.85966	-1.18761	1.59059e-05	-1.85976	-1.1876
19149974	chr19:19149974:G:A	1.0755e-10	-1.8281	-0.868775	2.32155e-05	-1.89788	-0.771133	2.32178e-05	-1.89791	-0.771214
19149999	chr19:19149999:C:T	3.25691e-07	5.79922	-0.480349	6.87898e-05	-1.37109	-0.211693	6.88279e-05	-1.37053	-0.211907
19150256	chr19:19150256:G:A	1.30617e-09	0.484532	-0.684512	0.000196046	-0.10975	-0.42574	0.000196118	-0.109626	-0.425702
19150312	chr19:19150312:G:A	5.94349e-10	-4.09779e-10	-0.987367	0.000114039	-4.09779e-10	-1.0773	0.00011406	-4.09779e-10	-1.07732
19150346	chr19:19150346:G:A	4.78223e-10	-4.09779e-10	-1.20476	9.91381e-05	-4.09779e-10	-1.21732	9.91636e-05	-4.09779e-10	-1.21727
19150370	chr19:19150370:C:A	3.14259e-10	-0.452792	-1.17183	1.57491e-05	-1.86545	-1.19161	1.57538e-05	-1.86536	-1.19161
19150980	chr19:19150980:G:A	6.18012e-10	-4.09779e-10	-0.948327	0.000129169	-4.09779e-10	-0.952715	0.0001292	-4.09779e-10	-0.952685
19151024	chr19:19151024:A:G	6.52859e-10	0.239767	-1.13324	1.89868e-05	-1.72028	-1.14982	1.89941e-05	-1.7201	-1.14981
19151042	chr19:19151042:T:C	3.40382e-09	1.39774	-0.639914	3.10343e-05	-1.80734	-0.571406	3.10427e-05	-1.80729	-0.571394
19151491	chr19:19151491:C:T	2.72554e-09	1.79825	-1.26266	1.74494e-05	-1.70048	-1.25405	1.74544e-05	-1.70041	-1.25405
19151889	chr19:19151889:G:A	2.73003e-09	1.70512	-1.16789	1.82985e-05	-1.72352	-1.1835	1.83034e-05	-1.72345	-1.18351
19152180	chr19:19152180:C:T	3.61745e-09	1.3846	-0.565905	3.34305e-05	-1.81211	-0.492261	3.34394e-05	-1.81206	-0.492252
19152188	chr19:19152188:C:T	1.08453e-10	-1.51099	-1.17753	1.74781e-05	-1.8144	-1.13849	1.74796e-05	-1.81453	-1.13848
19152339	chr19:19152339:T:C	8.85598e-10	-4.09779e-10	-0.588571	0.0001995	-4.09779e-10	-0.518024	0.000199543	-4.09779e-10	-0.518014
19152358	chr19:19152358:G:A	8.91544e-11	-1.81952	-1.06494	1.85274e-05	-1.86608	-1.02851	1.85303e-05	-1.86612	-1.02852
19152635	chr19:19152635:C:T	5.73808e-10	-4.09779e-10	-1.02254	0.000121088	-4.09779e-10	-1.01732	0.000121116	-4.09779e-10	-1.0173
19152646	chr19:19152646:G:C	1.59694e-09	-4.09779e-10	0.00100708	0.00032326	-4.09779e-10	-0.0353819	0.000323358	-4.09779e-10	-0.0352863
19152873	chr19:19152873:C:T	5.73661e-10	-4.09779e-10	-1.0228	0.000121057	-4.09779e-10	-1.01757	0.000121085	-4.09779e-10	-1.01755
19153130	chr19:19153130:G:A	4.95476e-10	-4.09779e-10	-1.16932	0.000107164	-4.09779e-10	-1.13948	0.000107184	-4.09779e-10	-1.1395
19153313	chr19:19153313:A:G	2.9516e-09	1.46407	-0.848803	2.49709e-05	-1.79482	-0.801311	2.49775e-05	-1.79476	-0.801308
19153447	chr19:19153447:T:C	2.99056e-09	1.46256	-0.834178	2.53415e-05	-1.79549	-0.785902	2.53482e-05	-1.79544	-0.785898
19153549	chr19:19153549:C:T	7.46242e-10	-4.09779e-10	-0.759785	0.000153271	-4.09779e-10	-0.781632	0.000153309	-4.09779e-10	-0.78159
19153613	chr19:19153613:C:T	4.83761e-10	-4.09779e-10	-1.19324	0.000101557	-4.09779e-10	-1.19322	0.000101578	-4.09779e-10	-1.19322
19153867	chr19:19153867:C:T	2.82928e-09	1.41206	-0.839112	2.49004e-05	-1.80782	-0.791131	2.4907e-05	-1.80777	-0.791127
19154031	chr19:19154031:G:A	7.429e-11	-1.92217	-1.14469	1.59973e-05	-1.91671	-1.12471	1.60013e-05	-1.91668	-1.12469
19154124	chr19:19154124:T:C	2.72024e-09	1.40259	-0.868952	2.40844e-05	-1.80951	-0.822762	2.40907e-05	-1.80946	-0.822758
19154357	chr19:19154357:T:C	2.65751e-10	-0.894462	-0.897813	1.93951e-05	-1.9215	-0.927319	1.93996e-05	-1.92148	-0.927316
19154404	chr19:19154404:C:T	4.88653e-10	-4.09779e-10	-1.18318	0.000105474	-4.09779e-10	-1.15538	0.000105493	-4.09779e-10	-1.1554
19154793	chr19:19154793:C:T	1.2503e-09	-4.09779e-10	-0.243698	0.000273862	-4.09779e-10	-0.201214	0.000273913	-4.09779e-10	-0.201236
19154921	chr19:19154921:C:T	5.07861e-10	-4.09779e-10	-1.14463	0.000110395	-4.09779e-10	-1.10977	0.000110415	-4.09779e-10	-1.1098
19155518	chr19:19155518:A:T	1.59819e-09	-4.09779e-10	0.00178967	0.000477376	-4.09779e-10	0.354467	0.00047751	-4.09779e-10	0.354541
19156063	chr19:19156063:G:A	1.2503e-09	-4.09779e-10	-0.243698	0.000273862	-4.09779e-10	-0.201214	0.000273913	-4.09779e-10	-0.201236
19156592	chr19:19156592:A:G	7.8397e-11	-1.76806	-1.24499	1.47642e-05	-1.89068	-1.23095	1.47666e-05	-1.89071	-1.23096
19156649	chr19:19156649:C:T	1.79243e-09	1.38392	-1.26743	1.55666e-05	-1.79988	-1.26883	1.55707e-05	-1.79983	-1.26883
19156691	chr19:19156691:G:A	6.06622e-10	-4.09779e-10	-0.966928	0.000125324	-4.09779e-10	-0.98294	0.000125354	-4.09779e-10	-0.982907
19156993	chr19:19156993:A:G	9.78583e-11	-1.8296	-0.961714	2.0825e-05	-1.85901	-0.918677	2.08281e-05	-1.85905	-0.918694
19157101	chr19:19157101:G:A	1.86279e-09	1.42021	-1.26521	1.56842e-05	-1.79282	-1.26837	1.56883e-05	-1.79276	-1.26837
19157181	chr19:19157181:C:T	5.81797e-10	-0.102554	-0.90616	2.22127e-05	-1.7997	-0.913473	2.22202e-05	-1.79956	-0.91348
19157305	chr19:19157305:T:C	2.28266e-09	1.30572	-0.947459	2.17484e-05	-1.83042	-0.903881	2.1754e-05	-1.83037	-0.903878
19157654	chr19:19157654:C:A	1.28583e-09	-4.09779e-10	-0.215673	0.00036816	-4.09779e-10	0.0946782	0.00036826	-4.09779e-10	0.0947441
19157666	chr19:19157666:A:G	3.32084e-10	-0.602664	-0.966783	1.901e-05	-1.89607	-0.972805	1.9015e-05	-1.89601	-0.97281
19157886	chr19:19157886:T:C	1.44263e-10	-1.89416	-0.50904	2.93617e-05	-1.87304	-0.561106	2.93669e-05	-1.87308	-0.561096
19157890	chr19:19157890:T:C	5.49722e-09	1.21117	0.0259882	5.79254e-05	-1.8397	0.0850224	5.79433e-05	-1.83966	0.085081
19158065	chr19:19158065:G:A	2.28994e-09	1.31214	-0.950697	2.17097e-05	-1.82807	-0.908005	2.17153e-05	-1.82803	-0.908001
19158108	chr19:19158108:A:G	2.33082e-10	-0.919502	-1.00394	1.75048e-05	-1.92355	-1.02782	1.75086e-05	-1.92354	-1.02782
19158163	chr19:19158163:T:C	3.05644e-10	-0.815149	-0.837264	2.11193e-05	-1.91925	-0.844406	2.11241e-05	-1.91922	-0.844413
19158221	chr19:19158221:G:A	6.05786e-10	-4.09779e-10	-0.968307	0.000136078	-4.09779e-10	-0.900607	0.000136103	-4.09779e-10	-0.900634
19158538	chr19:19158538:A:G	4.82159e-09	1.296	-0.189975	4.67343e-05	-1.83217	-0.137191	4.67486e-05	-1.83212	-0.137139
19158555	chr19:19158555:C:CA	5.13967e-10	-4.09779e-10	-1.13268	0.000106032	-4.09779e-10	-1.1501	0.000106062	-4.09779e-10	-1.15002
19158619	chr19:19158619:G:T	3.38937e-09	1.80947	-1.05591	0.000501721	1.56575	-1.16154	0.000501846	1.56579	-1.16154
19158867	chr19:19158867:G:A	5.16364e-10	-4.09779e-10	-1.12802	0.000112171	-4.09779e-10	-1.09382	0.000112192	-4.09779e-10	-1.09383
19159098	chr19:19159098:A:G	6.17686e-10	-4.09779e-10	-0.948855	0.000127534	-4.09779e-10	-0.965459	0.000127564	-4.09779e-10	-0.965425
19159501	chr19:19159501:AG:A	1.29791e-09	-4.09779e-10	-0.206325	0.000373165	-4.09779e-10	0.108184	0.000373268	-4.09779e-10	0.108252
19160159	chr19:19160159:G:A	5.42904e-10	-4.09779e-10	-1.0779	0.000111634	-4.09779e-10	-1.09861	0.000111667	-4.09779e-10	-1.09852
19160689	chr19:19160689:C:G	3.70106e-10	-1.18605	-0.274992	4.30826e-05	-1.78081	-0.269912	4.30945e-05	-1.78083	-0.26982
19161024	chr19:19161024:C:T	5.12328e-10	-4.09779e-10	-1.13587	0.000111183	-4.09779e-10	-1.10266	0.000111204	-4.09779e-10	-1.10268
19161028	chr19:19161028:C:T	2.70144e-09	0.526707	-5.44374e-10	0.000397022	0.170154	-5.44374e-10	0.000397113	0.170176	-5.44374e-10
19161106	chr19:19161106:C:T	3.63607e-10	-1.47876	-5.44374e-10	0.000103362	-1.17561	-5.44374e-10	0.000103376	-1.17567	-5.44374e-10
19161382	chr19:19161382:C:T	7.40047e-11	-1.80926	-1.26145	1.45907e-05	-1.86917	-1.26428	1.45932e-05	-1.86921	-1.26428
19161428	chr19:19161428:T:C	4.49809e-10	-4.09779e-10	-1.26601	9.44612e-05	-4.09779e-10	-1.26565	9.44804e-05	-4.09779e-10	-1.26565
19162095	chr19:19162095:C:G	4.53103e-10	-4.09779e-10	-1.25872	9.44867e-05	-4.09779e-10	-1.26538	9.45064e-05	-4.09779e-10	-1.26538
19162314	chr19:19162314:G:T	7.61963e-11	-1.77476	-1.26676	1.43287e-05	-1.88344	-1.26814	1.43312e-05	-1.88347	-1.26813
19162479	chr19:19162479:T:G	7.34289e-11	-1.81181	-1.26671	1.46449e-05	-1.86165	-1.26809	1.46474e-05	-1.86169	-1.26809
19162528	chr19:19162528:C:T	4.35393e-09	1.86203	-0.858029	2.75811e-05	-1.58444	-0.912263	2.75896e-05	-1.58436	-0.91225
19162730	chr19:19162730:C:T	1.05033e-10	-1.51693	-1.20363	2.03111e-05	-1.58109	-1.22158	2.03038e-05	-1.58167	-1.22156
19163283	chr19:19163283:G:A	3.69142e-09	1.68914	-0.850212	2.64454e-05	-1.63398	-0.904775	2.64533e-05	-1.6339	-0.904763
19163647	chr19:19163647:TTC:T	4.5186e-10	-1.26146	-5.44374e-10	6.04244e-05	-1.71245	-5.44374e-10	6.0406e-05	-1.71296	-5.44374e-10
19163732	chr19:19163732:C:A	2.32931e-10	-1.92409	-5.44374e-10	8.36972e-05	-1.38663	-5.44374e-10	8.36669e-05	-1.3872	-5.44374e-10
19164060	chr19:19164060:G:A	2.57951e-09	1.41732	-0.936798	2.25343e-05	-1.7059	-0.992897	2.25407e-05	-1.70583	-0.992888
19164105	chr19:19164105:C:T	8.55607e-11	-1.92401	-1.0016	2.89463e-05	-1.47953	-0.968868	2.89491e-05	-1.47967	-0.968835
19164233	chr19:19164233:G:A	3.31899e-09	1.61768	-0.885101	2.49809e-05	-1.65385	-0.941879	2.49882e-05	-1.65377	-0.941868
19164504	chr19:19164504:C:T	2.44217e-09	1.68833	-1.26252	1.84759e-05	-1.64379	-1.25358	1.84813e-05	-1.6437	-1.25358
19164542	chr19:19164542:G:A	4.20049e-10	-1.33446	-5.44374e-10	6.24685e-05	-1.67918	-5.44374e-10	6.24474e-05	-1.67972	-5.44374e-10
19164545	chr19:19164545:G:A	5.84736e-10	-4.09779e-10	-1.00367	0.000121425	-4.09779e-10	-1.01454	0.000121453	-4.09779e-10	-1.01452
19164895	chr19:19164895:CCT:C	1.3059e-09	-0.200187	-5.44374e-10	0.00049039	0.381364	-5.44374e-10	0.000490434	0.381246	-5.44374e-10
19164926	chr19:19164926:C:T	3.29481e-09	1.6017	-0.876426	2.51023e-05	-1.65704	-0.933839	2.51097e-05	-1.65696	-0.933828
19165055	chr19:19165055:C:T	4.49659e-10	-4.09779e-10	-1.26635	9.45057e-05	-4.09779e-10	-1.26518	9.45249e-05	-4.09779e-10	-1.26518
19165226	chr19:19165226:C:T	3.32e-09	1.69069	-0.957804	2.37646e-05	-1.6332	-1.01244	2.37717e-05	-1.63312	-1.01244
19165333	chr19:19165333:C:T	1.09417e-09	-4.09779e-10	-0.377086	0.000227935	-4.09779e-10	-0.384778	0.000227998	-4.09779e-10	-0.38471
19165475	chr19:19165475:A:C	5.45031e-10	-4.09779e-10	-1.07399	0.000106389	-4.09779e-10	-1.14674	0.000106409	-4.09779e-10	-1.14676
19165550	chr19:19165550:A:G	8.53015e-11	-1.79811	-1.13054	5.09137e-05	-0.796617	-1.08709	5.09093e-05	-0.796919	-1.08708
19166183	chr19:19166183:G:A	4.50851e-10	-4.09779e-10	-1.2637	9.67806e-05	-4.09779e-10	-1.24139	9.67995e-05	-4.09779e-10	-1.2414
19166191	chr19:19166191:G:A	3.08086e-10	-0.425632	-1.21882	1.70535e-05	-1.73794	-1.23954	1.7059e-05	-1.73784	-1.23953
19166487	chr19:19166487:G:A	1.70115e-10	-1.92388	-0.314478	3.9864e-05	-1.68603	-0.44233	3.98692e-05	-1.68612	-0.442323
19166593	chr19:19166593:C:T	1.95677e-10	-1.76294	-0.335433	2.99569e-05	-1.92148	-0.492597	2.99651e-05	-1.92149	-0.492524
19166686	chr19:19166686:G:A	5.99148e-10	-4.09779e-10	-0.979326	0.000144623	-4.09779e-10	-0.83971	0.000144646	-4.09779e-10	-0.839759
19166707	chr19:19166707:C:T	7.96852e-11	-1.78646	-1.21029	1.45548e-05	-1.91644	-1.21948	1.45576e-05	-1.91645	-1.21948
19166708	chr19:19166708:A:G	1.30916e-10	-1.87708	-0.623203	3.04941e-05	-1.69137	-0.704929	3.04956e-05	-1.69152	-0.704943
19166970	chr19:19166970:A:G	1.51991e-09	0.976835	-1.02526	1.8933e-05	-1.79532	-1.07761	1.89383e-05	-1.79526	-1.07759
19167062	chr19:19167062:G:T	7.04356e-10	-4.09779e-10	-0.817551	0.000158428	-4.09779e-10	-0.748539	0.000158456	-4.09779e-10	-0.748567
19167299	chr19:19167299:C:T	1.23653e-10	-1.92428	-0.633076	2.44777e-05	-1.88787	-0.728205	2.44839e-05	-1.88785	-0.72818
19167375	chr19:19167375:AG:A	2.27319e-10	-0.710843	-1.23764	1.56961e-05	-1.80989	-1.25053	1.57007e-05	-1.80981	-1.25052
19167747	chr19:19167747:A:G	5.05513e-10	-4.09779e-10	-1.14926	0.000116889	-4.09779e-10	-1.05261	0.000116917	-4.09779e-10	-1.05258
19168273	chr19:19168273:T:C	4.48578e-10	-4.09779e-10	-1.26875	9.41867e-05	-4.09779e-10	-1.26856	9.42062e-05	-4.09779e-10	-1.26856
19168344	chr19:19168344:G:A	8.15196e-10	0.264306	-0.935712	1.86563e-05	-1.90586	-0.981799	1.86603e-05	-1.90583	-0.981813
19168558	chr19:19168558:C:A	1.94181e-10	-0.869624	-1.23642	1.49356e-05	-1.86066	-1.24943	1.49397e-05	-1.8606	-1.24943
19168600	chr19:19168600:G:T	1.90016e-10	-1.8254	-0.302325	4.21774e-05	-1.76441	-0.307543	4.21772e-05	-1.76454	-0.307626
19168936	chr19:19168936:A:C	1.09909e-10	-1.90365	-0.771536	2.29741e-05	-1.81844	-0.861028	2.29801e-05	-1.8184	-0.861011
19168984	chr19:19168984:A:G	1.02827e-10	-1.91894	-0.822848	1.9969e-05	-1.912	-0.907655	1.99737e-05	-1.91199	-0.907638
19169515	chr19:19169515:C:T	2.43329e-10	-1.88042	-5.44374e-10	4.89965e-05	-1.92209	-5.44374e-10	4.90064e-05	-1.92209	-5.44374e-10
19169690	chr19:19169690:T:C	1.01503e-10	-1.92423	-0.830515	2.03357e-05	-1.88703	-0.914437	2.03406e-05	-1.887	-0.91442
19170398	chr19:19170398:A:C	1.18878e-10	-1.88527	-0.71147	3.03903e-05	-1.65828	-0.741435	3.039e-05	-1.65845	-0.741485
19170715	chr19:19170715:C:A	7.35296e-10	-4.09779e-10	-0.774562	0.00015247	-4.09779e-10	-0.78687	0.000152506	-4.09779e-10	-0.786841
19170863	chr19:19170863:C:T	8.30233e-11	-1.92344	-1.03227	1.718e-05	-1.87777	-1.09232	1.71841e-05	-1.87775	-1.09231
19170968	chr19:19170968:G:T	2.59585e-10	-1.81575	-5.44374e-10	5.35012e-05	-1.83413	-5.44374e-10	5.35145e-05	-1.83409	-5.44374e-10
19171212	chr19:19171212:A:G	9.38197e-10	-4.09779e-10	-0.530875	0.000205584	-4.09779e-10	-0.487984	0.000205632	-4.09779e-10	-0.487955
19171376	chr19:19171376:T:G	2.06674e-10	-0.776898	-1.26679	1.4996e-05	-1.83723	-1.26882	1.50002e-05	-1.83716	-1.26882
19171788	chr19:19171788:A:G	8.96852e-11	-1.92398	-0.954548	1.80431e-05	-1.89676	-1.02432	1.80474e-05	-1.89674	-1.0243
19171961	chr19:19171961:C:A	1.97475e-10	-0.828931	-1.26029	1.48255e-05	-1.85113	-1.26635	1.48296e-05	-1.85107	-1.26635
19172264	chr19:19172264:G:A	7.04372e-10	-4.09779e-10	-0.817528	0.000157655	-4.09779e-10	-0.753432	0.000157682	-4.09779e-10	-0.753462
19172395	chr19:19172395:T:G	2.82127e-10	-1.73248	-5.44374e-10	9.43155e-05	-1.26719	-5.44374e-10	9.42495e-05	-1.2681	-5.44374e-10
19172459	chr19:19172459:C:T	1.43176e-09	1.05406	-1.16223	1.50908e-05	-1.9198	-1.17995	1.50939e-05	-1.91979	-1.17997
19172468	chr19:19172468:C:T	2.02586e-10	-0.849913	-1.21376	1.52564e-05	-1.85696	-1.23188	1.52607e-05	-1.8569	-1.23187
19172742	chr19:19172742:A:G	8.91924e-11	-1.92026	-0.963778	1.76624e-05	-1.90987	-1.03253	1.76665e-05	-1.90985	-1.03252
19172837	chr19:19172837:T:C	7.6987e-11	-1.91586	-1.11534	2.34324e-05	-1.48755	-1.17217	2.34323e-05	-1.48776	-1.17217
19172895	chr19:19172895:C:G	8.0059e-10	0.363571	-1.05306	1.70064e-05	-1.89362	-1.08663	1.70102e-05	-1.89359	-1.08664
19172913	chr19:19172913:A:T	8.22196e-10	0.39454	-1.05739	1.70013e-05	-1.88996	-1.09059	1.70052e-05	-1.88993	-1.0906
19172994	chr19:19172994:G:A	9.36396e-10	-4.09779e-10	-0.532796	0.000205182	-4.09779e-10	-0.489942	0.00020523	-4.09779e-10	-0.489912
19173085	chr19:19173085:T:C	2.77365e-10	-1.7495	-5.44374e-10	9.74749e-05	-1.23424	-5.44374e-10	9.74046e-05	-1.23517	-5.44374e-10
19173090	chr19:19173090:G:A	4.92224e-10	-4.09779e-10	-1.1759	0.000112867	-4.09779e-10	-1.08763	0.000112893	-4.09779e-10	-1.0876
19173322	chr19:19173322:A:G	9.39946e-11	-1.92192	-0.90968	1.85838e-05	-1.90733	-0.984214	1.85882e-05	-1.90732	-0.984199
19173851	chr19:19173851:C:T	5.79325e-10	-4.09779e-10	-1.01297	0.000124102	-4.09779e-10	-0.992737	0.000124127	-4.09779e-10	-0.992742
19174009	chr19:19174009:C:T	1.9037e-10	-0.921773	-1.20409	1.56229e-05	-1.84636	-1.21875	1.56267e-05	-1.8463	-1.21877
19174111	chr19:19174111:T:C	1.37567e-10	-1.8772	-0.57352	3.51132e-05	-1.67989	-0.575372	3.51122e-05	-1.68005	-0.575446
19174891	chr19:19174891:T:C	4.79995e-10	-4.09779e-10	-1.20106	0.000101468	-4.09779e-10	-1.19409	0.000101497	-4.09779e-10	-1.19402
19174905	chr19:19174905:T:C	1.61038e-09	-4.09779e-10	0.00938864	0.000263482	-4.09779e-10	-0.239852	0.00026354	-4.09779e-10	-0.239841
19175099	chr19:19175099:G:A	2.18248e-10	-0.755207	-1.234	1.53994e-05	-1.83148	-1.24803	1.54038e-05	-1.83141	-1.24802
19175180	chr19:19175180:A:T	8.91337e-11	-1.92422	-0.960482	1.7991e-05	-1.89429	-1.02968	1.79953e-05	-1.89427	-1.02967
19175878	chr19:19175878:G:A	3.50825e-10	-0.289587	-1.22496	1.87875e-05	-1.67577	-1.20488	1.87934e-05	-1.67565	-1.20489
19176263	chr19:19176263:A:G	9.74763e-11	-1.89608	-0.899146	2.61393e-05	-1.62883	-0.921567	2.6139e-05	-1.62901	-0.92161
19176673	chr19:19176673:C:T	5.21668e-10	-4.09779e-10	-1.1178	0.000113697	-4.09779e-10	-1.0803	0.000113717	-4.09779e-10	-1.08033
19176681	chr19:19176681:G:A	2.60417e-10	-1.81255	-5.44374e-10	0.000183828	-0.599838	-5.44374e-10	0.000183701	-0.600734	-5.44374e-10
19176920	chr19:19176920:A:G	8.14582e-10	-4.09779e-10	-0.67216	0.000168859	-4.09779e-10	-0.684775	0.000168899	-4.09779e-10	-0.684742
19177002	chr19:19177002:T:C	5.60931e-10	-4.09779e-10	-1.04524	0.000136517	-4.09779e-10	-0.897391	0.000136535	-4.09779e-10	-0.897466
19177119	chr19:19177119:A:G	2.01786e-10	-0.834261	-1.23337	1.50887e-05	-1.8523	-1.24759	1.50929e-05	-1.85224	-1.24758
19177749	chr19:19177749:AAAAG:A	2.39823e-10	-1.89493	-5.44374e-10	4.90533e-05	-1.92093	-5.44374e-10	4.90636e-05	-1.92093	-5.44374e-10
19177906	chr19:19177906:C:T	8.08396e-10	-4.09779e-10	-0.679782	0.000177781	-4.09779e-10	-0.633285	0.000177816	-4.09779e-10	-0.633298
19178044	chr19:19178044:C:T	2.41569e-10	-0.672823	-1.21486	1.60341e-05	-1.80657	-1.23255	1.60389e-05	-1.80649	-1.23254
19178151	chr19:19178151:C:T	8.20613e-10	0.391134	-1.05592	1.70185e-05	-1.89014	-1.08939	1.70224e-05	-1.89011	-1.0894
19178371	chr19:19178371:G:A	6.76221e-10	-4.09779e-10	-0.858315	0.000150916	-4.09779e-10	-0.797114	0.000150943	-4.09779e-10	-0.797142
19178436	chr19:19178436:G:A	4.67134e-10	-4.09779e-10	-1.22822	9.8594e-05	-4.09779e-10	-1.22283	9.862e-05	-4.09779e-10	-1.22277
19179145	chr19:19179145:G:A	1.21257e-09	-0.27434	-5.44374e-10	0.000140542	-0.868332	-5.44374e-10	0.000140586	-0.868225	-5.44374e-10
19179491	chr19:19179491:G:A	5.09865e-10	-4.09779e-10	-1.14069	0.000107472	-4.09779e-10	-1.13661	0.000107487	-4.09779e-10	-1.13668
19179628	chr19:19179628:G:A	6.32901e-10	0.334106	-1.25863	1.41576e-05	-1.89866	-1.26493	1.41609e-05	-1.89863	-1.26493
19180186	chr19:19180186:C:T	5.12994e-10	-4.09779e-10	-1.13457	0.000119412	-4.09779e-10	-1.03126	0.00011944	-4.09779e-10	-1.03123
19180352	chr19:19180352:T:G	4.67134e-10	-4.09779e-10	-1.22822	9.8594e-05	-4.09779e-10	-1.22283	9.862e-05	-4.09779e-10	-1.22277
19180375	chr19:19180375:G:A	1.09417e-09	-4.09779e-10	-0.377086	0.000227935	-4.09779e-10	-0.384778	0.000227998	-4.09779e-10	-0.38471
19180795	chr19:19180795:A:T	4.48562e-10	-4.09779e-10	-1.26879	9.41972e-05	-4.09779e-10	-1.26845	9.42167e-05	-4.09779e-10	-1.26845
19181046	chr19:19181046:T:C	6.45781e-10	-0.904374	-5.44374e-10	5.5979e-05	-1.78886	-5.44374e-10	5.5965e-05	-1.78932	-5.44374e-10
19181238	chr19:19181238:A:G	8.92971e-11	-1.92334	-0.959527	1.78348e-05	-1.9033	-1.02938	1.7839e-05	-1.90329	-1.02937
19181596	chr19:19181596:A:T	9.94626e-11	-1.92284	-0.852209	1.97124e-05	-1.90158	-0.931013	1.97165e-05	-1.90156	-0.931031
19181865	chr19:19181865:T:C	9.36529e-11	-1.90499	-0.930244	2.62238e-05	-1.59505	-0.952122	2.62233e-05	-1.59524	-0.952163
19182443	chr19:19182443:G:A	3.71092e-10	-1.45839	-5.44374e-10	7.93752e-05	-1.43965	-5.44374e-10	7.93952e-05	-1.43961	-5.44374e-10
19183202	chr19:19183202:G:A	9.27588e-11	-1.92417	-0.920665	1.84891e-05	-1.89771	-0.998942	1.84935e-05	-1.8977	-0.998929
19183282	chr19:19183282:C:T	1.00775e-10	-1.92093	-0.841022	2.04703e-05	-1.86677	-0.928093	2.04754e-05	-1.86674	-0.928078
19183428	chr19:19183428:T:C	7.23298e-11	-1.92417	-1.16943	1.52965e-05	-1.88536	-1.20086	1.53002e-05	-1.88533	-1.20084
19183583	chr19:19183583:T:A	1.28728e-09	0.966936	-1.18148	1.47847e-05	-1.92283	-1.19742	1.47877e-05	-1.92282	-1.19743
19184495	chr19:19184495:G:A	5.02205e-10	-4.09779e-10	-1.15583	0.00010651	-4.09779e-10	-1.1456	0.000106541	-4.09779e-10	-1.14551
19184747	chr19:19184747:G:A	8.31524e-10	0.26394	-0.915514	1.92075e-05	-1.90414	-0.954403	1.92117e-05	-1.90411	-0.954414
19184910	chr19:19184910:C:T	9.88105e-11	-1.91531	-0.866319	1.90184e-05	-1.91692	-0.95151	1.90222e-05	-1.91691	-0.951528
19185066	chr19:19185066:A:G	8.50684e-10	0.290336	-0.91913	1.9197e-05	-1.90157	-0.95751	1.92013e-05	-1.90155	-0.957522
19185172	chr19:19185172:G:A	4.70745e-10	-4.09779e-10	-1.22052	0.000101049	-4.09779e-10	-1.19823	0.000101068	-4.09779e-10	-1.19825
19185412	chr19:19185412:G:A	3.25065e-10	-1.59081	-5.44374e-10	7.84142e-05	-1.45183	-5.44374e-10	7.83695e-05	-1.45261	-5.44374e-10
19185592	chr19:19185592:G:A	1.00388e-10	-1.92404	-0.841754	1.97488e-05	-1.899	-0.931746	1.97536e-05	-1.89898	-0.931732
19186245	chr19:19186245:G:C	6.74368e-10	-4.09779e-10	-0.861059	0.000144058	-4.09779e-10	-0.84362	0.000144083	-4.09779e-10	-0.843652
19186483	chr19:19186483:T:C	9.49451e-11	-1.92415	-0.897386	1.88558e-05	-1.89844	-0.978573	1.88604e-05	-1.89842	-0.978559
19186580	chr19:19186580:C:T	7.69382e-10	0.263817	-0.993063	1.77903e-05	-1.90409	-1.03109	1.77942e-05	-1.90407	-1.0311
19186612	chr19:19186612:G:C	7.0273e-10	-4.09779e-10	-0.819861	0.000157227	-4.09779e-10	-0.75615	0.000157254	-4.09779e-10	-0.75618
19186758	chr19:19186758:T:C	7.50644e-11	-1.92264	-1.13385	1.6087e-05	-1.86476	-1.17107	1.60911e-05	-1.86473	-1.17106
19186781	chr19:19186781:T:A	7.0273e-10	-4.09779e-10	-0.819861	0.000157227	-4.09779e-10	-0.75615	0.000157254	-4.09779e-10	-0.75618
19187027	chr19:19187027:G:A	7.87936e-10	-4.09779e-10	-0.705417	0.000165673	-4.09779e-10	-0.703822	0.000165712	-4.09779e-10	-0.703795
19187219	chr19:19187219:G:A	8.40719e-10	0.273482	-0.914059	1.92475e-05	-1.90324	-0.953214	1.92517e-05	-1.90322	-0.953225
19187562	chr19:19187562:CAG:C	4.70009e-10	-4.09779e-10	-1.22208	0.000100916	-4.09779e-10	-1.19955	0.000100934	-4.09779e-10	-1.19958
19187620	chr19:19187620:C:A	6.94878e-10	-4.09779e-10	-0.831099	0.000157045	-4.09779e-10	-0.757308	0.000157067	-4.09779e-10	-0.757374
19188098	chr19:19188098:T:C	8.70589e-10	-4.09779e-10	-0.605665	0.000199147	-4.09779e-10	-0.519794	0.000199181	-4.09779e-10	-0.51983
19188141	chr19:19188141:C:T	3.43352e-10	-0.372937	-1.16314	1.60253e-05	-1.92204	-1.11763	1.6028e-05	-1.92208	-1.11763
19188270	chr19:19188270:C:T	1.68473e-10	-1.92293	-0.325133	2.93526e-05	-1.81703	-0.617431	2.93559e-05	-1.81714	-0.617408
19188320	chr19:19188320:G:A	6.12186e-10	-4.09779e-10	-0.957798	0.000121628	-4.09779e-10	-1.01287	0.000121673	-4.09779e-10	-1.01271
19188496	chr19:19188496:C:T	1.10317e-10	-1.63337	-1.03811	1.99348e-05	-1.69558	-1.12579	1.99319e-05	-1.69602	-1.1257
19188622	chr19:19188622:C:T	1.45673e-09	1.04055	-1.13144	2.11718e-05	-1.59143	-1.16974	2.11856e-05	-1.591	-1.16972
19188652	chr19:19188652:G:A	1.65314e-09	1.28467	-1.24907	2.22022e-05	-1.49738	-1.21627	2.22171e-05	-1.49691	-1.21627
19188677	chr19:19188677:T:TG	1.31967e-09	0.965291	-1.15499	1.99396e-05	-1.61106	-1.21008	1.99521e-05	-1.61065	-1.21006
19188726	chr19:19188726:A:C	7.86349e-11	-1.75875	-1.25127	1.50441e-05	-1.91871	-1.18414	1.50477e-05	-1.91868	-1.18414
19188892	chr19:19188892:T:C	1.01505e-10	-1.71707	-1.03766	1.86134e-05	-1.89618	-0.993776	1.86184e-05	-1.89612	-0.993774
19189128	chr19:19189128:C:T	1.27671e-09	-4.09779e-10	-0.222795	0.000211166	-4.09779e-10	-0.461196	0.000211204	-4.09779e-10	-0.461219
19189152	chr19:19189152:C:A	1.2906e-07	5.35469	-0.961486	0.000154926	0.317114	-1.088	0.000155042	0.317603	-1.08795
19189350	chr19:19189350:C:T	4.85819e-10	-4.09779e-10	-1.189	0.00011248	-4.09779e-10	-1.09107	0.000112506	-4.09779e-10	-1.09104
19189383	chr19:19189383:C:T	4.05217e-10	-0.158348	-1.21206	3.87264e-05	-0.95484	-1.20248	3.87334e-05	-0.954844	-1.2025
19189462	chr19:19189462:C:T	6.50178e-10	-4.09779e-10	-0.897588	0.000129071	-4.09779e-10	-0.953479	0.000129095	-4.09779e-10	-0.953499
19189485	chr19:19189485:C:G	2.34485e-10	-1.91744	-5.44374e-10	5.24368e-05	-1.85423	-5.44374e-10	5.24469e-05	-1.85424	-5.44374e-10
19189604	chr19:19189604:A:G	4.96176e-10	-4.09779e-10	-1.1679	0.000107003	-4.09779e-10	-1.14098	0.00010703	-4.09779e-10	-1.14093
19189622	chr19:19189622:G:C	4.96254e-10	-4.09779e-10	-1.16775	0.000107014	-4.09779e-10	-1.14088	0.000107041	-4.09779e-10	-1.14084
19189627	chr19:19189627:T:C	4.93944e-10	-4.09779e-10	-1.17241	0.000106456	-4.09779e-10	-1.1461	0.000106483	-4.09779e-10	-1.14606
19189696	chr19:19189696:G:T	6.51071e-10	-4.09779e-10	-0.896216	0.000122745	-4.09779e-10	-1.00373	0.00012277	-4.09779e-10	-1.00373
19190006	chr19:19190006:T:C	5.30183e-10	-4.09779e-10	-1.10161	0.000132734	-4.09779e-10	-0.925492	0.000132766	-4.09779e-10	-0.925455
19190041	chr19:19190041:G:A	4.52613e-10	-4.09779e-10	-1.2598	9.43129e-05	-4.09779e-10	-1.26722	9.43328e-05	-4.09779e-10	-1.26722
19190377	chr19:19190377:G:A	2.6648e-09	1.1817	-0.668652	8.28947e-05	-0.689568	-0.706699	8.29229e-05	-0.689386	-0.706747
19190423	chr19:19190423:T:C	1.56296e-08	2.6615	-0.37941	0.000527465	0.871221	-0.416976	0.000527761	0.871551	-0.416952
19190680	chr19:19190680:C:T	7.05552e-11	-1.89566	-1.22278	1.66091e-05	-1.79913	-1.20476	1.66122e-05	-1.79915	-1.20476
19190784	chr19:19190784:G:A	4.52245e-10	-4.09779e-10	-1.26061	9.43029e-05	-4.09779e-10	-1.26733	9.43228e-05	-4.09779e-10	-1.26732
19191696	chr19:19191696:T:C	4.95943e-10	-4.09779e-10	-1.16837	0.000106924	-4.09779e-10	-1.14172	0.000106951	-4.09779e-10	-1.14168
19191974	chr19:19191974:GCAGTT:G	4.52449e-10	-4.09779e-10	-1.26016	9.42906e-05	-4.09779e-10	-1.26746	9.43105e-05	-4.09779e-10	-1.26745
19192186	chr19:19192186:T:C	5.31091e-10	-4.09779e-10	-1.0999	0.000133064	-4.09779e-10	-0.923007	0.000133097	-4.09779e-10	-0.92297
19192338	chr19:19192338:C:A	4.60972e-10	-4.09779e-10	-1.2415	9.53985e-05	-4.09779e-10	-1.25578	9.54192e-05	-4.09779e-10	-1.25576
19192464	chr19:19192464:A:T	4.99777e-10	-4.09779e-10	-1.16067	0.000107877	-4.09779e-10	-1.13284	0.000107905	-4.09779e-10	-1.1328
19192475	chr19:19192475:C:T	6.1092e-10	-0.959869	-5.44374e-10	5.9887e-05	-1.72138	-5.44374e-10	5.98663e-05	-1.72193	-5.44374e-10
19192730	chr19:19192730:C:T	4.97606e-10	-4.09779e-10	-1.16503	0.000107346	-4.09779e-10	-1.13778	0.000107373	-4.09779e-10	-1.13773
19192993	chr19:19192993:T:C	1.92601e-09	1.19982	-1.01145	3.64738e-05	-1.26081	-0.956436	3.65004e-05	-1.26029	-0.956432
19193562	chr19:19193562:C:G	4.53127e-10	-4.09779e-10	-1.25866	9.43583e-05	-4.09779e-10	-1.26674	9.43777e-05	-4.09779e-10	-1.26674
19194090	chr19:19194090:G:C	4.30051e-10	-0.0996159	-1.21132	4.05108e-05	-0.910603	-1.20167	4.05181e-05	-0.910607	-1.20169
19194156	chr19:19194156:A:G	1.9813e-09	1.14975	-0.933074	3.89176e-05	-1.28258	-0.86981	3.89457e-05	-1.28207	-0.869806
19194318	chr19:19194318:T:C	4.96049e-10	-4.09779e-10	-1.16816	0.000106975	-4.09779e-10	-1.14125	0.000107002	-4.09779e-10	-1.1412
19194341	chr19:19194341:T:C	5.31728e-10	-4.09779e-10	-1.0987	0.000133281	-4.09779e-10	-0.921382	0.000133313	-4.09779e-10	-0.921345
19194456	chr19:19194456:G:A	7.53821e-11	-1.87589	-1.17638	1.82226e-05	-1.75958	-1.1516	1.8226e-05	-1.7596	-1.15159
19194796	chr19:19194796:C:T	4.9522e-10	-4.09779e-10	-1.16983	0.000103718	-4.09779e-10	-1.17216	0.000103742	-4.09779e-10	-1.17214
19195120	chr19:19195120:G:A	9.45336e-10	-4.09779e-10	-0.523294	0.000210888	-4.09779e-10	-0.462512	0.000210928	-4.09779e-10	-0.462529
19195123	chr19:19195123:A:G	1.33173e-09	-0.180601	-5.44374e-10	0.000155883	-0.764734	-5.44374e-10	0.000155931	-0.764631	-5.44374e-10
19195190	chr19:19195190:C:T	5.05572e-10	-4.09779e-10	-1.14914	0.00012409	-4.09779e-10	-0.992827	0.00012412	-4.09779e-10	-0.992794
19195804	chr19:19195804:C:T	2.67261e-10	-1.78661	-5.44374e-10	6.4982e-05	-1.63973	-5.44374e-10	6.49647e-05	-1.6402	-5.44374e-10
19196400	chr19:19196400:T:A	1.31266e-09	0.928678	-1.12371	2.842e-05	-1.38695	-1.07979	2.84393e-05	-1.38648	-1.07979
19196407	chr19:19196407:A:G	4.57084e-10	-4.09779e-10	-1.24997	9.47882e-05	-4.09779e-10	-1.26219	9.48086e-05	-4.09779e-10	-1.26218
19196467	chr19:19196467:T:G	5.31706e-10	-4.09779e-10	-1.09874	0.000133276	-4.09779e-10	-0.921414	0.000133309	-4.09779e-10	-0.921378
19196685	chr19:19196685:C:T	4.49407e-10	-4.09779e-10	-1.26691	9.45892e-05	-4.09779e-10	-1.26429	9.46085e-05	-4.09779e-10	-1.2643
19196988	chr19:19196988:C:T	2.27649e-10	-0.720935	-1.22609	2.10472e-05	-1.53171	-1.23536	2.10533e-05	-1.53162	-1.23537
19197385	chr19:19197385:T:C	4.8368e-10	-4.09779e-10	-1.19341	0.000103878	-4.09779e-10	-1.17062	0.000103904	-4.09779e-10	-1.17058
19197947	chr19:19197947:G:A	2.41319e-10	-1.88872	-5.44374e-10	5.15484e-05	-1.87132	-5.44374e-10	5.15574e-05	-1.87135	-5.44374e-10
19198571	chr19:19198571:G:A	4.53251e-10	-4.09779e-10	-1.25839	9.43794e-05	-4.09779e-10	-1.26652	9.43994e-05	-4.09779e-10	-1.26651
19198861	chr19:19198861:A:G	4.55127e-10	-4.09779e-10	-1.25426	9.45462e-05	-4.09779e-10	-1.26475	9.45664e-05	-4.09779e-10	-1.26474
19199055	chr19:19199055:T:C	4.58753e-10	-4.09779e-10	-1.24632	9.49748e-05	-4.09779e-10	-1.26023	9.49954e-05	-4.09779e-10	-1.26022
19199100	chr19:19199100:C:A	4.49271e-10	-4.09779e-10	-1.26721	9.41963e-05	-4.09779e-10	-1.26846	9.42158e-05	-4.09779e-10	-1.26846
19199120	chr19:19199120:C:T	4.59935e-10	-4.09779e-10	-1.24375	9.52282e-05	-4.09779e-10	-1.25756	9.52489e-05	-4.09779e-10	-1.25755
19199238	chr19:19199238:A:G	4.97318e-10	-4.09779e-10	-1.16561	0.000101079	-4.09779e-10	-1.19794	0.000101102	-4.09779e-10	-1.19791
19199589	chr19:19199589:G:A	4.80564e-10	-4.09779e-10	-1.19987	9.83396e-05	-4.09779e-10	-1.22541	9.8362e-05	-4.09779e-10	-1.22539
19199693	chr19:19199693:C:A	4.75606e-10	-4.09779e-10	-1.21024	9.75228e-05	-4.09779e-10	-1.23375	9.75447e-05	-4.09779e-10	-1.23373
19199718	chr19:19199718:A:G	3.49709e-09	1.43485	-0.65	5.92509e-05	-1.19602	-0.536034	5.92957e-05	-1.19547	-0.536039
19200427	chr19:19200427:T:C	4.82693e-10	-4.09779e-10	-1.19545	9.86725e-05	-4.09779e-10	-1.22203	9.8695e-05	-4.09779e-10	-1.22201
19200581	chr19:19200581:G:A	4.64573e-10	-4.09779e-10	-1.23372	9.58825e-05	-4.09779e-10	-1.25072	9.59035e-05	-4.09779e-10	-1.2507
19202777	chr19:19202777:G:A	4.57184e-10	-4.09779e-10	-1.24975	9.50493e-05	-4.09779e-10	-1.25944	9.5068e-05	-4.09779e-10	-1.25945
19203309	chr19:19203309:T:C	4.86665e-10	-4.09779e-10	-1.18726	9.95512e-05	-4.09779e-10	-1.21317	9.95742e-05	-4.09779e-10	-1.21314
19203717	chr19:19203717:A:G	2.38101e-10	-0.645143	-1.257	1.98587e-05	-1.558	-1.26719	1.98597e-05	-1.55815	-1.2672
19204254	chr19:19204254:G:A	7.57345e-10	-4.09779e-10	-0.745016	0.000165178	-4.09779e-10	-0.706814	0.000165212	-4.09779e-10	-0.706817
19204371	chr19:19204371:G:A	9.64448e-09	2.69479	-0.895485	0.000130444	-0.00571491	-0.937176	0.0001305	-0.00545914	-0.937209
19204471	chr19:19204471:T:C	4.78024e-10	-4.09779e-10	-1.20517	9.78929e-05	-4.09779e-10	-1.22996	9.7915e-05	-4.09779e-10	-1.22994
19204793	chr19:19204793:C:T	1.54984e-09	-0.0289275	-5.44374e-10	0.000177714	-0.633665	-5.44374e-10	0.000177767	-0.633572	-5.44374e-10
19204794	chr19:19204794:G:A	2.31179e-09	1.27619	-0.905246	3.31252e-05	-1.612	-0.701545	3.31445e-05	-1.61149	-0.701679
19204841	chr19:19204841:C:T	4.7963e-10	-4.09779e-10	-1.20182	9.81489e-05	-4.09779e-10	-1.22735	9.81712e-05	-4.09779e-10	-1.22733
19205095	chr19:19205095:G:A	4.30718e-10	-0.0596893	-1.24969	3.99959e-05	-0.880764	-1.2443	4.00034e-05	-0.88077	-1.24431
19205298	chr19:19205298:C:A	7.45721e-11	-1.91382	-1.14925	1.51508e-05	-1.92089	-1.1749	1.51537e-05	-1.92088	-1.17491
19205642	chr19:19205642:G:A	2.83617e-10	-1.72721	-5.44374e-10	7.84367e-05	-1.45155	-5.44374e-10	7.84474e-05	-1.45162	-5.44374e-10
19205885	chr19:19205885:G:A	1.7523e-09	-4.09779e-10	0.0938492	0.000281296	-4.09779e-10	-0.17443	0.000281354	-4.09779e-10	-0.174433
19206018	chr19:19206018:G:A	9.80648e-11	-1.58965	-1.19956	2.70306e-05	-1.32217	-1.1947	2.70349e-05	-1.32223	-1.19469
19206086	chr19:19206086:T:TC	3.0031e-10	-1.67002	-5.44374e-10	8.34181e-05	-1.38997	-5.44374e-10	8.34301e-05	-1.39004	-5.44374e-10
19206628	chr19:19206628:A:C	1.1607e-09	-4.09779e-10	-0.318059	0.00015802	-4.09779e-10	-0.751116	0.000158047	-4.09779e-10	-0.751153
19206866	chr19:19206866:G:A	4.59453e-10	-4.09779e-10	-1.2448	9.59196e-05	-4.09779e-10	-1.25033	9.59375e-05	-4.09779e-10	-1.25035
19207080	chr19:19207080:GTGT:G	9.46703e-11	-1.57892	-1.24551	2.62011e-05	-1.30805	-1.23999	2.62051e-05	-1.30811	-1.23998
19207180	chr19:19207180:G:C	1.66702e-09	-4.09779e-10	0.0439558	0.000266627	-4.09779e-10	-0.227988	0.000266686	-4.09779e-10	-0.227972
19207349	chr19:19207349:A:G	2.93234e-09	1.70872	-1.1	2.83002e-05	-1.45634	-1.01463	2.83232e-05	-1.45574	-1.01462
19207656	chr19:19207656:G:A	2.07834e-09	1.3852	-1.12071	2.37158e-05	-1.52652	-1.12118	2.37333e-05	-1.52595	-1.12121
19208473	chr19:19208473:G:A	1.1609e-10	-1.37639	-1.24408	1.51265e-05	-1.84615	-1.25124	1.51303e-05	-1.8461	-1.25124
19209865	chr19:19209865:C:T	2.72949e-09	-4.09779e-10	0.537036	0.000404758	-4.09779e-10	0.189451	0.000404827	-4.09779e-10	0.189414
19212233	chr19:19212233:G:A	2.5371e-10	-1.83864	-5.44374e-10	4.92077e-05	-1.91779	-5.44374e-10	4.92182e-05	-1.91778	-5.44374e-10
19212791	chr19:19212791:C:T	3.85697e-09	-4.09779e-10	0.882803	0.000587933	-4.09779e-10	0.562775	0.000588031	-4.09779e-10	0.562735
19213188	chr19:19213188:G:A	3.70804e-10	-1.45916	-5.44374e-10	5.95488e-05	-1.72704	-5.44374e-10	5.95635e-05	-1.727	-5.44374e-10
19213449	chr19:19213449:C:T	1.99511e-10	-0.858386	-1.22058	2.78219e-05	-1.32938	-1.15864	2.77874e-05	-1.33061	-1.15886
19213923	chr19:19213923:T:C	4.48577e-10	-4.09779e-10	-1.26875	9.42331e-05	-4.09779e-10	-1.26807	9.42525e-05	-4.09779e-10	-1.26807
19213997	chr19:19213997:C:G	9.47901e-11	-1.72012	-1.10305	2.06105e-05	-1.72344	-1.0646	2.06124e-05	-1.72354	-1.06461
19214923	chr19:19214923:G:A	5.18112e-10	-4.09779e-10	-1.12464	0.00010655	-4.09779e-10	-1.14522	0.000106574	-4.09779e-10	-1.14521
19215830	chr19:19215830:A:G	4.52987e-10	-4.09779e-10	-1.25897	9.46684e-05	-4.09779e-10	-1.26346	9.46882e-05	-4.09779e-10	-1.26346
19216344	chr19:19216344:C:A	2.1368e-10	-0.80178	-1.20857	2.59785e-05	-1.41346	-1.14311	2.59485e-05	-1.41459	-1.14334
19218057	chr19:19218057:T:G	1.97708e-10	-0.87783	-1.21021	2.71131e-05	-1.36821	-1.14561	2.70806e-05	-1.36939	-1.14584
19218213	chr19:19218213:G:A	5.14171e-10	-4.09779e-10	-1.13228	0.000106486	-4.09779e-10	-1.14582	0.000106503	-4.09779e-10	-1.14587
19218349	chr19:19218349:C:T	5.40868e-10	-4.09779e-10	-1.08166	0.000111236	-4.09779e-10	-1.10219	0.000111259	-4.09779e-10	-1.10218
19219213	chr19:19219213:G:A	1.62086e-09	-4.09779e-10	0.0158763	0.000204551	-4.09779e-10	-0.493022	0.000204583	-4.09779e-10	-0.49307
19219346	chr19:19219346:G:A	2.16502e-10	-0.795572	-1.20166	1.49644e-05	-1.88092	-1.22724	1.49635e-05	-1.88117	-1.22726
19219348	chr19:19219348:C:T	4.68693e-10	-4.09779e-10	-1.22489	0.000102593	-4.09779e-10	-1.18307	0.000102617	-4.09779e-10	-1.18305
19219404	chr19:19219404:A:C	2.17241e-10	-0.831955	-1.16187	1.58694e-05	-1.86819	-1.18126	1.58679e-05	-1.86847	-1.18128
19219466	chr19:19219466:G:A	4.80907e-10	-4.09779e-10	-1.19916	9.94812e-05	-4.09779e-10	-1.21387	9.95032e-05	-4.09779e-10	-1.21385
19220014	chr19:19220014:G:A	1.02856e-09	-0.438922	-5.44374e-10	0.000459515	0.316332	-5.44374e-10	0.000459554	0.316211	-5.44374e-10
19220023	chr19:19220023:T:C	3.72703e-10	-0.287778	-1.16628	1.49515e-05	-1.92426	-1.18477	1.49542e-05	-1.92427	-1.18479
19220102	chr19:19220102:G:A	4.49111e-10	-4.09779e-10	-1.26756	9.45299e-05	-4.09779e-10	-1.26492	9.45493e-05	-4.09779e-10	-1.26492
19220738	chr19:19220738:A:G	2.83517e-10	-0.561277	-1.16629	1.63548e-05	-1.87049	-1.14883	1.63536e-05	-1.87077	-1.14883
19220908	chr19:19220908:G:A	3.40185e-10	-0.49108	-1.05426	1.83179e-05	-1.87534	-1.03062	1.83168e-05	-1.87561	-1.03061
19221038	chr19:19221038:G:A	7.46327e-11	-1.8744	-1.18785	2.67486e-05	-1.35673	-1.17063	2.67506e-05	-1.35685	-1.17063
19221049	chr19:19221049:A:G	6.76668e-11	-1.90003	-1.26021	1.53894e-05	-1.81152	-1.26863	1.53921e-05	-1.81156	-1.26863
19221185	chr19:19221185:G:A	5.45416e-10	-4.09779e-10	-1.07329	0.000112204	-4.09779e-10	-1.09352	0.000112227	-4.09779e-10	-1.09352
19221522	chr19:19221522:T:C	2.39585e-10	-0.817614	-1.07831	1.97082e-05	-1.73203	-1.10078	1.96999e-05	-1.73262	-1.10081
19221715	chr19:19221715:G:A	4.80418e-10	-4.09779e-10	-1.20018	9.5555e-05	-4.09779e-10	-1.25414	9.55743e-05	-4.09779e-10	-1.25414
19221805	chr19:19221805:G:A	4.76284e-10	-4.09779e-10	-1.20882	0.000104649	-4.09779e-10	-1.16323	0.000104673	-4.09779e-10	-1.1632
19222469	chr19:19222469:G:A	1.95352e-10	-0.874764	-1.22527	3.96239e-05	-0.9687	-1.1657	3.95565e-05	-0.970408	-1.16591
19223109	chr19:19223109:AAAAATAAATAAAAT:A	2.40384e-10	-1.8926	-5.44374e-10	8.79477e-05	-1.3371	-5.44374e-10	8.79019e-05	-1.33782	-5.44374e-10
19223473	chr19:19223473:T:A	3.12987e-10	-1.62867	-5.44374e-10	4.89224e-05	-1.9236	-5.44374e-10	4.89328e-05	-1.9236	-5.44374e-10
19223771	chr19:19223771:A:C	2.16707e-10	-0.976435	-1.01985	2.18666e-05	-1.74153	-0.987346	2.18597e-05	-1.74205	-0.98735
19224274	chr19:19224274:A:G	2.40995e-09	1.61423	-1.2017	1.6129e-05	-1.82026	-1.21296	1.61376e-05	-1.81991	-1.21298
19224942	chr19:19224942:C:T	7.37347e-11	-1.89109	-1.18327	1.65994e-05	-1.79208	-1.21239	1.66025e-05	-1.79211	-1.21238
19225799	chr19:19225799:C:T	2.59465e-05	10.8562	-1.15945	0.000513427	1.52918	-1.10191	0.000513419	1.529	-1.10195
19225840	chr19:19225840:C:T	4.49098e-10	-4.09779e-10	-1.26759	9.4193e-05	-4.09779e-10	-1.26849	9.42125e-05	-4.09779e-10	-1.26849
19228133	chr19:19228133:G:A	4.50081e-10	-4.09779e-10	-1.26541	9.45862e-05	-4.09779e-10	-1.26433	9.46062e-05	-4.09779e-10	-1.26432
19229409	chr19:19229409:A:G	7.40116e-11	-1.90405	-1.16656	1.63743e-05	-1.85444	-1.16368	1.63781e-05	-1.85447	-1.16363
19229456	chr19:19229456:G:A	6.85614e-11	-1.92426	-1.22284	1.47076e-05	-1.90811	-1.21737	1.4711e-05	-1.90812	-1.21733
19229575	chr19:19229575:G:A	6.74024e-10	-4.09779e-10	-0.861568	0.000151176	-4.09779e-10	-0.795394	0.000151202	-4.09779e-10	-0.795431
19229598	chr19:19229598:C:A	8.0468e-11	-1.91209	-1.07488	1.7766e-05	-1.86926	-1.06729	1.77706e-05	-1.86928	-1.06722
19229670	chr19:19229670:G:A	5.28698e-10	-4.09779e-10	-1.10442	0.000109191	-4.09779e-10	-1.12074	0.000109215	-4.09779e-10	-1.12072
19229851	chr19:19229851:G:A	1.5631e-09	-4.09779e-10	-0.0204057	0.000244679	-4.09779e-10	-0.313892	0.000244724	-4.09779e-10	-0.313915
19229936	chr19:19229936:A:G	4.77555e-10	-4.09779e-10	-1.20616	9.77359e-05	-4.09779e-10	-1.23157	9.77581e-05	-4.09779e-10	-1.23155
19230351	chr19:19230351:C:T	1.00164e-09	-0.932755	0.467316	0.000258933	-0.914929	0.657659	0.000258309	-0.916687	0.6568
19230532	chr19:19230532:G:A	7.99416e-11	-1.92404	-1.0695	1.63195e-05	-1.88087	-1.14061	1.63233e-05	-1.88089	-1.14056
19230637	chr19:19230637:A:G	8.42008e-11	-1.91804	-1.02359	1.75047e-05	-1.85222	-1.09915	1.75088e-05	-1.85225	-1.09909
19231041	chr19:19231041:G:A	2.35687e-10	-1.91233	-5.44374e-10	4.91755e-05	-1.91844	-5.44374e-10	4.91859e-05	-1.91844	-5.44374e-10
19231047	chr19:19231047:T:A	7.86945e-11	-1.89773	-1.11153	1.75882e-05	-1.84201	-1.1046	1.75925e-05	-1.84204	-1.10454
19231646	chr19:19231646:C:G	2.36574e-10	-1.90857	-5.44374e-10	5.38073e-05	-1.82843	-5.44374e-10	5.38171e-05	-1.82845	-5.44374e-10
19231894	chr19:19231894:C:T	4.48577e-10	-4.09779e-10	-1.26875	9.54657e-05	-4.09779e-10	-1.25507	9.54863e-05	-4.09779e-10	-1.25506
19232376	chr19:19232376:G:A	5.96612e-10	-4.09779e-10	-0.983567	0.000130664	-4.09779e-10	-0.941205	0.000130694	-4.09779e-10	-0.94119
19232745	chr19:19232745:C:T	4.89634e-10	-4.09779e-10	-1.18118	0.000100651	-4.09779e-10	-1.20218	0.000100673	-4.09779e-10	-1.20217
19232984	chr19:19232984:G:A	5.27226e-10	-1.10721	-5.44374e-10	0.000165345	-0.705803	-5.44374e-10	0.000165059	-0.707742	-5.44374e-10
19233716	chr19:19233716:C:T	9.16568e-11	-1.91801	-0.93877	1.88153e-05	-1.85197	-1.0272	1.88199e-05	-1.852	-1.02713
19233770	chr19:19233770:C:T	9.16047e-11	-1.91694	-0.940411	1.88545e-05	-1.84848	-1.0286	1.88591e-05	-1.84851	-1.02854
19234690	chr19:19234690:G:A	4.67228e-10	-4.09779e-10	-1.22802	9.61534e-05	-4.09779e-10	-1.24789	9.61748e-05	-4.09779e-10	-1.24788
19234993	chr19:19234993:C:T	7.37949e-11	-1.92064	-1.1529	1.56052e-05	-1.86136	-1.20487	1.56085e-05	-1.86139	-1.20484
19235328	chr19:19235328:G:C	4.51182e-10	-4.09779e-10	-1.26296	9.43891e-05	-4.09779e-10	-1.26641	9.4409e-05	-4.09779e-10	-1.26641
19235401	chr19:19235401:G:A	4.60493e-10	-4.09779e-10	-1.24254	9.59824e-05	-4.09779e-10	-1.24967	9.60005e-05	-4.09779e-10	-1.24969
19235588	chr19:19235588:T:A	2.32926e-10	-1.92411	-5.44374e-10	5.87769e-05	-1.74009	-5.44374e-10	5.87853e-05	-1.74015	-5.44374e-10
19236492	chr19:19236492:T:C	8.62942e-11	-1.89638	-1.02069	1.93549e-05	-1.8394	-1.01149	1.93598e-05	-1.83943	-1.01142
19237502	chr19:19237502:T:A	4.46218e-10	-1.92325	0.649223	9.3591e-05	-1.91545	0.640547	9.36107e-05	-1.91545	0.640551
19238138	chr19:19238138:T:C	2.6686e-10	-1.78811	-5.44374e-10	6.4508e-05	-1.64705	-5.44374e-10	6.452e-05	-1.64707	-5.44374e-10
19238189	chr19:19238189:G:A	3.35135e-10	-1.5603	-5.44374e-10	9.742e-05	-1.23481	-5.44374e-10	9.74342e-05	-1.23487	-5.44374e-10
19238568	chr19:19238568:A:G	2.42601e-10	-1.88342	-5.44374e-10	4.94324e-05	-1.91323	-5.44374e-10	4.94421e-05	-1.91324	-5.44374e-10
19239108	chr19:19239108:G:A	8.44256e-11	-1.89321	-1.04575	1.88375e-05	-1.83577	-1.04222	1.88422e-05	-1.8358	-1.04215
19239162	chr19:19239162:A:G	9.9933e-11	-1.87919	-0.891146	2.25388e-05	-1.81428	-0.88432	2.25449e-05	-1.81431	-0.884223
19239171	chr19:19239171:C:T	7.61965e-09	2.47835	-0.914702	2.21963e-05	-1.89131	-0.8226	2.21981e-05	-1.89107	-0.822966
19239294	chr19:19239294:G:A	9.64594e-11	-1.5377	-1.26802	1.38767e-05	-1.91484	-1.26879	1.38793e-05	-1.91486	-1.26879
19240544	chr19:19240544:T:C	7.69445e-11	-1.91281	-1.11894	1.52325e-05	-1.91876	-1.17164	1.52361e-05	-1.91877	-1.17161
19240593	chr19:19240593:G:A	5.05529e-10	-4.09779e-10	-1.14923	0.000101115	-4.09779e-10	-1.19758	0.000101138	-4.09779e-10	-1.19756
19240622	chr19:19240622:G:A	7.53239e-10	-0.750452	-5.44374e-10	0.000134208	-0.914449	-5.44374e-10	0.000133988	-0.916296	-5.44374e-10
19240847	chr19:19240847:C:T	4.53668e-10	-4.09779e-10	-1.25747	9.93907e-05	-4.09779e-10	-1.21478	9.9413e-05	-4.09779e-10	-1.21476
19241159	chr19:19241159:G:A	1.6817e-10	-1.92388	-0.325977	8.22535e-05	-1.20489	-0.199137	8.22457e-05	-1.2052	-0.199139
19241224	chr19:19241224:T:C	4.7649e-10	-4.09779e-10	-1.20839	9.75599e-05	-4.09779e-10	-1.23337	9.75821e-05	-4.09779e-10	-1.23335
19241256	chr19:19241256:C:G	6.77501e-11	-1.89021	-1.2688	1.37758e-05	-1.92427	-1.26666	1.37786e-05	-1.92427	-1.26666
19241346	chr19:19241346:T:C	9.85452e-11	-1.53071	-1.25361	1.42163e-05	-1.91579	-1.24366	1.42192e-05	-1.91581	-1.24365
19241842	chr19:19241842:T:C	7.03632e-11	-1.91518	-1.20598	1.42309e-05	-1.91695	-1.24147	1.4234e-05	-1.91695	-1.24145
19241909	chr19:19241909:C:G	7.02612e-11	-1.91666	-1.20595	1.42541e-05	-1.91537	-1.24143	1.42572e-05	-1.91538	-1.24141
19242010	chr19:19242010:T:C	7.04751e-10	0.421079	-1.23807	1.44347e-05	-1.92168	-1.22253	1.44367e-05	-1.92173	-1.22254
19242174	chr19:19242174:A:G	5.53528e-10	-4.09779e-10	-1.05852	0.000113617	-4.09779e-10	-1.08101	0.000113641	-4.09779e-10	-1.081
19242191	chr19:19242191:T:A	4.58775e-10	-4.09779e-10	-1.24627	9.48631e-05	-4.09779e-10	-1.2614	9.48837e-05	-4.09779e-10	-1.26139
19243170	chr19:19243170:G:T	1.22729e-10	-1.64645	-0.918401	6.29698e-05	-0.78539	-0.885793	6.29725e-05	-0.785582	-0.885765
19243821	chr19:19243821:T:A	2.49984e-10	-1.85344	-5.44374e-10	7.513e-05	-1.49462	-5.44374e-10	7.51392e-05	-1.4947	-5.44374e-10
19244025	chr19:19244025:AC:A	4.54053e-10	-4.09779e-10	-1.25662	9.58094e-05	-4.09779e-10	-1.25148	9.5829e-05	-4.09779e-10	-1.25148
19244128	chr19:19244128:T:C	8.92547e-11	-1.70712	-1.17622	1.61267e-05	-1.79711	-1.23625	1.61255e-05	-1.79738	-1.23627
19244676	chr19:19244676:C:T	5.14886e-09	2.26746	-1.09576	3.05803e-05	-1.43513	-0.958349	3.05882e-05	-1.43512	-0.95831
19245099	chr19:19245099:A:G	6.81557e-09	2.72042	-1.26829	2.94443e-05	-1.20378	-1.22756	2.9398e-05	-1.20552	-1.2276
19245157	chr19:19245157:G:A	2.33051e-10	-1.92358	-5.44374e-10	5.17073e-05	-1.86824	-5.44374e-10	5.17172e-05	-1.86826	-5.44374e-10
19245807	chr19:19245807:T:A	4.51268e-10	-4.09779e-10	-1.26277	9.60281e-05	-4.09779e-10	-1.2492	9.60468e-05	-4.09779e-10	-1.24921
19245948	chr19:19245948:G:A	4.63436e-10	-4.09779e-10	-1.23617	9.90785e-05	-4.09779e-10	-1.21793	9.90983e-05	-4.09779e-10	-1.21793
19246183	chr19:19246183:G:A	4.37509e-10	-0.0686797	-1.22506	4.46691e-05	-0.782618	-1.23194	4.45979e-05	-0.784371	-1.23199
19246286	chr19:19246286:C:T	3.81486e-10	-1.43076	-5.44374e-10	0.000114953	-1.06931	-5.44374e-10	0.000114968	-1.06939	-5.44374e-10
19246319	chr19:19246319:T:C	4.97736e-10	-4.09779e-10	-1.16476	0.000109089	-4.09779e-10	-1.12168	0.000109108	-4.09779e-10	-1.12171
19246706	chr19:19246706:T:C	4.6505e-10	-4.09779e-10	-1.23269	9.90141e-05	-4.09779e-10	-1.21858	9.90331e-05	-4.09779e-10	-1.21859
19246803	chr19:19246803:A:G	1.27237e-10	-1.26036	-1.26843	1.38684e-05	-1.92268	-1.26155	1.38709e-05	-1.92269	-1.26156
19247277	chr19:19247277:G:A	1.22864e-10	-1.33379	-1.22997	1.39194e-05	-1.92343	-1.25713	1.39225e-05	-1.92344	-1.2571
19247398	chr19:19247398:C:T	1.21982e-10	-1.397	-1.17396	1.45052e-05	-1.9189	-1.22043	1.45087e-05	-1.91892	-1.22037
19247523	chr19:19247523:A:G	8.51953e-11	-1.78131	-1.14858	2.85482e-05	-1.42877	-1.03348	2.8534e-05	-1.42949	-1.03346
19247589	chr19:19247589:C:T	4.48665e-10	-4.09779e-10	-1.26856	9.44355e-05	-4.09779e-10	-1.26592	9.44546e-05	-4.09779e-10	-1.26593
19247863	chr19:19247863:A:C	9.85673e-11	-1.62045	-1.16364	2.13373e-05	-1.6957	-1.05768	2.13318e-05	-1.69619	-1.05766
19247928	chr19:19247928:G:C	4.50889e-10	-4.09779e-10	-1.26361	9.41613e-05	-4.09779e-10	-1.26883	9.41808e-05	-4.09779e-10	-1.26883
19248010	chr19:19248010:C:T	1.11532e-10	-1.65845	-1.00208	1.80772e-05	-1.83231	-1.08688	1.80813e-05	-1.8324	-1.08677
19248139	chr19:19248139:C:T	6.55066e-10	-0.890099	-5.44374e-10	0.000303406	-0.0987671	-5.44374e-10	0.000303419	-0.0989313	-5.44374e-10
19248611	chr19:19248611:C:T	4.60574e-10	-4.09779e-10	-1.24236	9.45966e-05	-4.09779e-10	-1.26422	9.4617e-05	-4.09779e-10	-1.26421
19248662	chr19:19248662:T:C	4.59467e-10	-4.09779e-10	-1.24477	9.5919e-05	-4.09779e-10	-1.25033	9.59392e-05	-4.09779e-10	-1.25033
19248691	chr19:19248691:C:G	1.06807e-10	-1.63142	-1.0724	1.68407e-05	-1.84641	-1.14363	1.68443e-05	-1.84649	-1.14354
19248920	chr19:19248920:T:C	5.51782e-10	-4.09779e-10	-1.06168	0.000120778	-4.09779e-10	-1.01988	0.000120803	-4.09779e-10	-1.01988
19249551	chr19:19249551:G:A	4.66462e-10	-4.09779e-10	-1.22966	9.94396e-05	-4.09779e-10	-1.21429	9.94587e-05	-4.09779e-10	-1.2143
19249773	chr19:19249773:T:G	4.51057e-10	-4.09779e-10	-1.26324	9.41909e-05	-4.09779e-10	-1.26851	9.42106e-05	-4.09779e-10	-1.26851
19250343	chr19:19250343:C:G	6.34215e-10	-0.922447	-5.44374e-10	7.12369e-05	-1.54783	-5.44374e-10	7.12585e-05	-1.54773	-5.44374e-10
19250452	chr19:19250452:C:T	1.79513e-09	-4.09779e-10	0.117996	0.000270976	-4.09779e-10	-0.211807	0.000271026	-4.09779e-10	-0.211829
19250795	chr19:19250795:A:G	4.97819e-10	-4.09779e-10	-1.1646	0.000102664	-4.09779e-10	-1.18238	0.000102686	-4.09779e-10	-1.18237
19250926	chr19:19250926:G:A	1.03322e-10	-1.67087	-1.06612	1.7282e-05	-1.82386	-1.14031	1.72856e-05	-1.82395	-1.14022
19251635	chr19:19251635:G:C	4.54424e-10	-4.09779e-10	-1.2558	9.46979e-05	-4.09779e-10	-1.26315	9.47177e-05	-4.09779e-10	-1.26314
19251982	chr19:19251982:G:A	4.5319e-10	-4.09779e-10	-1.25852	9.4352e-05	-4.09779e-10	-1.26681	9.43719e-05	-4.09779e-10	-1.2668
19252970	chr19:19252970:G:A	4.54792e-10	-4.09779e-10	-1.25499	9.50403e-05	-4.09779e-10	-1.25954	9.50603e-05	-4.09779e-10	-1.25953
19253003	chr19:19253003:T:A	1.06946e-10	-1.66308	-1.03943	1.75959e-05	-1.82834	-1.11784	1.75996e-05	-1.82843	-1.11774
19253431	chr19:19253431:A:T	1.11505e-10	-1.63181	-1.02896	1.74308e-05	-1.84599	-1.10961	1.74347e-05	-1.84607	-1.10951
19253510	chr19:19253510:A:G	1.1247e-10	-1.61516	-1.03699	1.71609e-05	-1.85423	-1.11697	1.71648e-05	-1.85431	-1.11687
19253515	chr19:19253515:G:A	4.88821e-10	-4.09779e-10	-1.18284	0.000110734	-4.09779e-10	-1.10671	0.00011076	-4.09779e-10	-1.10668
19253522	chr19:19253522:T:G	1.50378e-09	-4.09779e-10	-0.0590945	0.000232557	-4.09779e-10	-0.364704	0.0002326	-4.09779e-10	-0.364726
19254591	chr19:19254591:C:T	4.49699e-10	-4.09779e-10	-1.26626	9.64418e-05	-4.09779e-10	-1.2449	9.64629e-05	-4.09779e-10	-1.24489
19254710	chr19:19254710:A:G	5.66234e-10	-4.09779e-10	-1.03583	0.000124136	-4.09779e-10	-0.99246	0.000124162	-4.09779e-10	-0.992461
19254808	chr19:19254808:G:A	4.51476e-10	-4.09779e-10	-1.26231	9.92679e-05	-4.09779e-10	-1.21602	9.92899e-05	-4.09779e-10	-1.216
19255373	chr19:19255373:T:C	5.40559e-10	-4.09779e-10	-1.08223	0.000106968	-4.09779e-10	-1.14131	0.000106994	-4.09779e-10	-1.14127
19255417	chr19:19255417:C:T	4.63713e-10	-4.09779e-10	-1.23557	9.90785e-05	-4.09779e-10	-1.21793	9.91015e-05	-4.09779e-10	-1.2179
19255598	chr19:19255598:T:A	4.58422e-10	-4.09779e-10	-1.24705	0.000100548	-4.09779e-10	-1.2032	0.000100571	-4.09779e-10	-1.20318
19255834	chr19:19255834:G:A	1.68185e-10	-1.08761	-1.16215	1.44976e-05	-1.92251	-1.21735	1.45012e-05	-1.9225	-1.21731
19256504	chr19:19256504:C:T	3.03411e-10	-1.65974	-5.44374e-10	5.08449e-05	-1.88506	-5.44374e-10	5.08566e-05	-1.88504	-5.44374e-10
19256510	chr19:19256510:C:G	1.24708e-10	-1.49277	-1.05609	1.61062e-05	-1.8735	-1.16113	1.61095e-05	-1.87357	-1.16107
19257376	chr19:19257376:G:A	5.44245e-10	-4.09779e-10	-1.07543	0.000111742	-4.09779e-10	-1.09765	0.000111767	-4.09779e-10	-1.09762
19257455	chr19:19257455:G:A	1.74432e-10	-1.08917	-1.12413	1.48534e-05	-1.92263	-1.19298	1.48573e-05	-1.92262	-1.19294
19257501	chr19:19257501:G:A	1.72055e-10	-1.0846	-1.14242	1.47052e-05	-1.92239	-1.20325	1.4709e-05	-1.92238	-1.20321
19257673	chr19:19257673:G:A	7.23683e-10	-0.79048	-5.44374e-10	0.00034586	0.0321971	-5.44374e-10	0.000345873	0.0320272	-5.44374e-10
19257952	chr19:19257952:G:A	4.69676e-10	-4.09779e-10	-1.22279	9.421e-05	-4.09779e-10	-1.26831	9.42294e-05	-4.09779e-10	-1.26831
19258441	chr19:19258441:G:T	2.31829e-08	2.67634	-5.44374e-10	8.5662e-05	-1.36343	-5.44374e-10	8.56815e-05	-1.36341	-5.44374e-10
19258460	chr19:19258460:A:G	4.60341e-10	-4.09779e-10	-1.24287	9.49521e-05	-4.09779e-10	-1.26047	9.49725e-05	-4.09779e-10	-1.26046
19258626	chr19:19258626:A:G	3.54421e-10	-1.22132	-0.283031	3.24431e-05	-1.81688	-0.517472	3.24374e-05	-1.81725	-0.517486
19258680	chr19:19258680:T:C	1.47408e-09	-4.09779e-10	-0.0790447	0.000235134	-4.09779e-10	-0.353684	0.000235188	-4.09779e-10	-0.353662
19259212	chr19:19259212:C:T	3.36342e-10	-1.55671	-5.44374e-10	0.000106384	-1.14678	-5.44374e-10	0.000106397	-1.14686	-5.44374e-10
19259796	chr19:19259796:A:C	2.83709e-08	2.87828	-5.44374e-10	9.19266e-05	-1.29285	-5.44374e-10	9.19477e-05	-1.29283	-5.44374e-10
19260223	chr19:19260223:T:G	4.56614e-10	-4.09779e-10	-1.251	9.45221e-05	-4.09779e-10	-1.265	9.45422e-05	-4.09779e-10	-1.265
19260247	chr19:19260247:C:T	5.24531e-10	-4.09779e-10	-1.11233	0.000104325	-4.09779e-10	-1.16633	0.00010435	-4.09779e-10	-1.1663
19260249	chr19:19260249:C:T	5.30973e-10	-4.09779e-10	-1.10012	0.000105365	-4.09779e-10	-1.15641	0.000105391	-4.09779e-10	-1.15637
19260400	chr19:19260400:A:G	4.72993e-10	-4.09779e-10	-1.21575	9.66261e-05	-4.09779e-10	-1.24299	9.66475e-05	-4.09779e-10	-1.24298
19260561	chr19:19260561:A:T	1.34502e-10	-1.45232	-1.02094	1.62784e-05	-1.88574	-1.13825	1.6282e-05	-1.8858	-1.13819
19261341	chr19:19261341:C:T	1.57161e-10	-1.60638	-0.71119	2.08402e-05	-1.83555	-0.941402	2.08455e-05	-1.83564	-0.941267
19261376	chr19:19261376:G:C	1.49906e-10	-1.60869	-0.75614	2.0167e-05	-1.83405	-0.975736	2.0172e-05	-1.83414	-0.975608
19261620	chr19:19261620:C:T	4.65958e-10	-4.09779e-10	-1.23074	9.55686e-05	-4.09779e-10	-1.25399	9.55896e-05	-4.09779e-10	-1.25398
19261914	chr19:19261914:T:C	5.74267e-10	-1.02174	-5.44374e-10	6.59347e-05	-1.62517	-5.44374e-10	6.59542e-05	-1.62508	-5.44374e-10
19262673	chr19:19262673:A:G	1.72193e-08	2.37895	-5.44374e-10	7.70666e-05	-1.46917	-5.44374e-10	7.70838e-05	-1.46915	-5.44374e-10
19262880	chr19:19262880:A:G	7.9046e-08	4.8886	-0.985649	2.57284e-05	-1.85676	-0.709487	2.5739e-05	-1.85652	-0.709517
19263033	chr19:19263033:C:G	1.75195e-08	2.39624	-5.44374e-10	7.74554e-05	-1.46414	-5.44374e-10	7.74728e-05	-1.46412	-5.44374e-10
19263135	chr19:19263135:C:T	2.04565e-09	0.248638	-5.44374e-10	0.000173876	-0.655495	-5.44374e-10	0.000173443	-0.658197	-5.44374e-10
19263252	chr19:19263252:C:T	0.00166701	15.0429	-1.1834	2.90139e-05	-1.6904	-0.755665	2.9033e-05	-1.68978	-0.755835
19263259	chr19:19263259:T:C	0.00164018	15.0402	-1.19699	2.80364e-05	-1.69068	-0.78966	2.8055e-05	-1.69005	-0.789824
19263411	chr19:19263411:G:A	4.63381e-10	-4.09779e-10	-1.23628	9.63721e-05	-4.09779e-10	-1.24562	9.63923e-05	-4.09779e-10	-1.24562
19264015	chr19:19264015:C:A	7.17044e-10	-4.09779e-10	-0.799697	0.000158679	-4.09779e-10	-0.746955	0.000158706	-4.09779e-10	-0.746991
19264264	chr19:19264264:C:T	5.05474e-10	-4.09779e-10	-1.14934	0.000101591	-4.09779e-10	-1.19288	0.000101614	-4.09779e-10	-1.19286
19264283	chr19:19264283:C:T	4.63771e-10	-4.09779e-10	-1.23544	9.57268e-05	-4.09779e-10	-1.25234	9.57477e-05	-4.09779e-10	-1.25233
19264562	chr19:19264562:C:T	4.9939e-10	-4.09779e-10	-1.16145	9.59044e-05	-4.09779e-10	-1.25049	9.59236e-05	-4.09779e-10	-1.25049
19264563	chr19:19264563:G:A	1.79739e-10	-0.951007	-1.23232	1.40561e-05	-1.90952	-1.26126	1.40597e-05	-1.90948	-1.26125
19265074	chr19:19265074:T:C	1.73087e-07	5.01771	-0.330993	5.74604e-05	-1.83084	0.0681012	5.74899e-05	-1.83057	0.0681355
19265389	chr19:19265389:T:G	2.56678e-10	-1.82701	-5.44374e-10	5.13177e-05	-1.8758	-5.44374e-10	5.1328e-05	-1.87581	-5.44374e-10
19265850	chr19:19265850:G:A	2.15145e-08	2.60165	-5.44374e-10	8.29126e-05	-1.39605	-5.44374e-10	8.29313e-05	-1.39603	-5.44374e-10
19265915	chr19:19265915:A:C	5.73525e-10	-4.09779e-10	-1.02303	0.000112254	-4.09779e-10	-1.09307	0.000112282	-4.09779e-10	-1.09303
19265917	chr19:19265917:T:C	4.81201e-10	-4.09779e-10	-1.19855	9.76717e-05	-4.09779e-10	-1.23223	9.76938e-05	-4.09779e-10	-1.23221
19266787	chr19:19266787:G:A	9.07006e-10	-4.09779e-10	-0.564685	0.000212754	-4.09779e-10	-0.4537	0.000212795	-4.09779e-10	-0.453715
19267607	chr19:19267607:C:T	1.12558e-09	-0.348782	-5.44374e-10	8.86399e-05	-1.32926	-5.44374e-10	8.86517e-05	-1.32933	-5.44374e-10
19267862	chr19:19267862:A:G	2.06896e-10	-0.805274	-1.23735	1.42782e-05	-1.89164	-1.26346	1.4282e-05	-1.89159	-1.26345
19268278	chr19:19268278:T:C	4.53219e-10	-4.09779e-10	-1.25846	9.58904e-05	-4.09779e-10	-1.25063	9.59097e-05	-4.09779e-10	-1.25064
19268388	chr19:19268388:TAG:T	7.6818e-10	-4.09779e-10	-0.73081	0.000155412	-4.09779e-10	-0.767759	0.000155452	-4.09779e-10	-0.767705
19268740	chr19:19268740:C:T	0.00974584	16.31	-0.684756	0.000766769	1.40729	-0.578946	0.000766637	1.4069	-0.578931
19268993	chr19:19268993:A:C	4.55441e-10	-4.09779e-10	-1.25357	9.63513e-05	-4.09779e-10	-1.24584	9.63704e-05	-4.09779e-10	-1.24585
19269270	chr19:19269270:T:C	4.6125e-10	-4.09779e-10	-1.24089	9.49775e-05	-4.09779e-10	-1.2602	9.49981e-05	-4.09779e-10	-1.26019
19269519	chr19:19269519:G:A	4.73453e-10	-4.09779e-10	-1.21478	9.8062e-05	-4.09779e-10	-1.22824	9.80831e-05	-4.09779e-10	-1.22823
19269787	chr19:19269787:G:T	1.32731e-10	-1.52133	-0.965178	1.74683e-05	-1.86217	-1.09128	1.74719e-05	-1.86224	-1.09121
19269837	chr19:19269837:T:C	3.21391e-07	5.8446	-0.539023	4.93848e-05	-1.73783	-0.176365	4.9408e-05	-1.73744	-0.17649
19269864	chr19:19269864:C:T	5.0507e-10	-4.09779e-10	-1.15014	9.60211e-05	-4.09779e-10	-1.24927	9.60401e-05	-4.09779e-10	-1.24928
19269876	chr19:19269876:A:G	1.89047e-10	-1.20274	-0.930104	1.681e-05	-1.92336	-1.06851	1.68147e-05	-1.92336	-1.06843
19270184	chr19:19270184:G:A	4.48546e-10	-4.09779e-10	-1.26882	9.44833e-05	-4.09779e-10	-1.26541	9.45024e-05	-4.09779e-10	-1.26542
19270187	chr19:19270187:G:T	0.00127689	14.8063	-1.21345	2.46003e-05	-1.78891	-0.82217	2.46109e-05	-1.7884	-0.822455
19270596	chr19:19270596:G:A	4.50978e-10	-4.09779e-10	-1.26342	9.56002e-05	-4.09779e-10	-1.25366	9.56205e-05	-4.09779e-10	-1.25366
19270630	chr19:19270630:G:C	2.80074e-10	-1.73978	-5.44374e-10	5.1772e-05	-1.86699	-5.44374e-10	5.17829e-05	-1.86699	-5.44374e-10
19270946	chr19:19270946:C:T	3.3931e-07	5.92921	-0.569371	4.81251e-05	-1.72521	-0.21482	4.81485e-05	-1.72481	-0.214943
19271209	chr19:19271209:C:A	5.41068e-08	3.52388	-5.44374e-10	0.000112174	-1.09378	-5.44374e-10	0.0001122	-1.09376	-5.44374e-10
19271210	chr19:19271210:T:C	5.42988e-08	3.52742	-5.44374e-10	0.00011233	-1.0924	-5.44374e-10	0.000112355	-1.09238	-5.44374e-10
19271742	chr19:19271742:GCTGGTCTCGAACTCCTGAC:G	2.84127e-10	-1.72541	-5.44374e-10	5.22097e-05	-1.85857	-5.44374e-10	5.22206e-05	-1.85857	-5.44374e-10
19272489	chr19:19272489:C:T	1.66325e-10	-1.28064	-0.980248	1.62527e-05	-1.91821	-1.10737	1.62568e-05	-1.91823	-1.1073
19272758	chr19:19272758:C:G	7.0152e-10	-4.09779e-10	-0.821584	0.000160995	-4.09779e-10	-0.732468	0.000161026	-4.09779e-10	-0.73248
19273657	chr19:19273657:CAG:C	1.88629e-09	-4.09779e-10	0.167532	0.000226767	-4.09779e-10	-0.389916	0.000226809	-4.09779e-10	-0.389937
19274087	chr19:19274087:C:T	4.60285e-10	-4.09779e-10	-1.24299	9.47876e-05	-4.09779e-10	-1.2622	9.48081e-05	-4.09779e-10	-1.26219
19274602	chr19:19274602:T:C	3.77631e-07	6.00428	-0.537442	5.08024e-05	-1.71314	-0.172755	5.08275e-05	-1.71272	-0.172882
19274841	chr19:19274841:A:T	2.35122e-10	-1.91473	-5.44374e-10	4.96834e-05	-1.90817	-5.44374e-10	4.96931e-05	-1.90818	-5.44374e-10
19275174	chr19:19275174:TCTTTG:T	6.21568e-10	-4.09779e-10	-0.942589	0.000126004	-4.09779e-10	-0.977524	0.000126033	-4.09779e-10	-0.977504
19275206	chr19:19275206:A:G	4.22748e-07	6.07982	-0.500125	5.3695e-05	-1.70088	-0.129634	5.37221e-05	-1.70046	-0.129764
19275873	chr19:19275873:G:A	4.49185e-10	-4.09779e-10	-1.2674	9.94307e-05	-4.09779e-10	-1.21438	9.94523e-05	-4.09779e-10	-1.21437
19275976	chr19:19275976:C:T	5.50904e-10	-1.06327	-5.44374e-10	7.57305e-05	-1.48666	-5.44374e-10	7.57515e-05	-1.48659	-5.44374e-10
19276003	chr19:19276003:C:T	4.85363e-10	-4.09779e-10	-1.18994	9.94716e-05	-4.09779e-10	-1.21397	9.94933e-05	-4.09779e-10	-1.21396
19276340	chr19:19276340:T:C	2.83703e-07	5.90819	-0.727336	3.9456e-05	-1.72797	-0.41068	3.94755e-05	-1.72757	-0.410792
19276376	chr19:19276376:A:G	1.89315e-10	-1.12285	-1.00857	2.05174e-05	-1.75513	-1.03744	2.05232e-05	-1.75506	-1.03743
19276547	chr19:19276547:C:T	1.53983e-10	-1.13547	-1.20252	1.40907e-05	-1.92416	-1.24416	1.4094e-05	-1.92416	-1.24414
19277691	chr19:19277691:A:T	0.00211881	15.2108	-1.11149	0.000148859	0.457659	-1.2685	0.000148838	0.457311	-1.26849
19278079	chr19:19278079:T:C	2.73466e-10	-1.76366	-5.44374e-10	5.12956e-05	-1.87623	-5.44374e-10	5.13063e-05	-1.87623	-5.44374e-10
19279125	chr19:19279125:C:T	6.59887e-10	-4.09779e-10	-0.882766	0.000132806	-4.09779e-10	-0.924947	0.000132836	-4.09779e-10	-0.924933
19279433	chr19:19279433:G:C	5.52558e-10	-4.09779e-10	-1.06028	0.000121012	-4.09779e-10	-1.01794	0.000121037	-4.09779e-10	-1.01795
19279439	chr19:19279439:C:T	1.55596e-10	-1.0964	-1.23117	1.72984e-05	-1.72513	-1.2381	1.73033e-05	-1.72505	-1.2381
19279492	chr19:19279492:G:A	5.30986e-10	-4.09779e-10	-1.1001	0.000115001	-4.09779e-10	-1.0689	0.000115024	-4.09779e-10	-1.06891
19279731	chr19:19279731:A:C	4.41532e-08	3.32059	-5.44374e-10	0.00010405	-1.16897	-5.44374e-10	0.000104073	-1.16895	-5.44374e-10
19279940	chr19:19279940:G:A	4.15751e-07	6.05834	-0.495333	5.38251e-05	-1.70434	-0.12376	5.38518e-05	-1.70392	-0.123893
19280236	chr19:19280236:G:A	2.83398e-10	-1.72798	-5.44374e-10	5.21782e-05	-1.85917	-5.44374e-10	5.21892e-05	-1.85917	-5.44374e-10
19280492	chr19:19280492:G:A	1.90134e-09	-4.09779e-10	0.175479	0.000359004	-4.09779e-10	0.0694961	0.000359094	-4.09779e-10	0.0695382
19280593	chr19:19280593:C:T	4.76157e-07	6.19576	-0.497088	5.49128e-05	-1.68016	-0.127929	5.49414e-05	-1.67972	-0.128059
19281029	chr19:19281029:C:T	2.82045e-10	-1.73277	-5.44374e-10	5.19907e-05	-1.86277	-5.44374e-10	5.20016e-05	-1.86277	-5.44374e-10
19281042	chr19:19281042:C:T	1.23759e-10	-1.59889	-0.957611	1.81314e-05	-1.82609	-1.0901	1.81348e-05	-1.82618	-1.09003
19281520	chr19:19281520:C:A	5.26797e-10	-4.09779e-10	-1.10802	0.000113708	-4.09779e-10	-1.0802	0.000113731	-4.09779e-10	-1.08021
19281592	chr19:19281592:T:C	5.05217e-07	6.25591	-0.497997	5.54217e-05	-1.66999	-0.128879	5.54511e-05	-1.66953	-0.12901
19282524	chr19:19282524:G:A	9.93985e-10	-4.09779e-10	-0.473112	0.000199721	-4.09779e-10	-0.516916	0.000199769	-4.09779e-10	-0.516882
19282723	chr19:19282723:A:G	3.7425e-08	4.13514	-0.979884	5.91263e-05	-0.820181	-0.913982	5.9121e-05	-0.820145	-0.914314
19282808	chr19:19282808:C:T	6.06217e-10	-4.09779e-10	-0.967596	0.000121657	-4.09779e-10	-1.01264	0.000121685	-4.09779e-10	-1.01261
19282848	chr19:19282848:T:C	1.68406e-10	-1.26843	-0.980032	1.66606e-05	-1.92035	-1.08045	1.66647e-05	-1.92036	-1.08039
19282874	chr19:19282874:G:A	7.37039e-11	-1.80684	-1.26794	1.83747e-05	-1.63952	-1.26335	1.83757e-05	-1.63967	-1.26335
19282905	chr19:19282905:G:A	0.930071	21.1076	-0.923925	1.45123e-05	-1.87669	-1.26215	1.45204e-05	-1.87636	-1.26213
19283001	chr19:19283001:C:T	4.52872e-10	-4.09779e-10	-1.25922	9.55803e-05	-4.09779e-10	-1.25387	9.55996e-05	-4.09779e-10	-1.25388
19283081	chr19:19283081:A:AG	0.0145115	16.7153	-0.691926	0.000840849	1.50391	-0.583339	0.00084071	1.50353	-0.583326
19283559	chr19:19283559:A:G	5.84627e-06	8.20648	-5.44374e-10	0.000305582	-0.0916209	-5.44374e-10	0.000305571	-0.0918633	-5.44374e-10
19283587	chr19:19283587:C:T	4.92093e-07	6.27814	-0.54655	5.24573e-05	-1.66839	-0.185448	5.24859e-05	-1.66793	-0.185571
19283831	chr19:19283831:C:T	1.53745e-10	-1.50696	-0.832578	1.91582e-05	-1.87985	-0.981254	1.91629e-05	-1.87991	-0.981158
19284723	chr19:19284723:G:T	8.29423e-10	-4.09779e-10	-0.654104	0.000167561	-4.09779e-10	-0.692488	0.000167606	-4.09779e-10	-0.69243
19285023	chr19:19285023:G:A	4.48747e-10	-4.09779e-10	-1.26837	9.4306e-05	-4.09779e-10	-1.26729	9.43252e-05	-4.09779e-10	-1.2673
19285024	chr19:19285024:T:C	4.48697e-10	-4.09779e-10	-1.26849	9.42851e-05	-4.09779e-10	-1.26751	9.43043e-05	-4.09779e-10	-1.26752
19285034	chr19:19285034:A:AT	4.49295e-10	-4.09779e-10	-1.26715	9.44977e-05	-4.09779e-10	-1.26526	9.45168e-05	-4.09779e-10	-1.26527
19285249	chr19:19285249:TC:T	9.60047e-10	-4.09779e-10	-0.507852	0.000192926	-4.09779e-10	-0.551529	0.000192979	-4.09779e-10	-0.551462
19285251	chr19:19285251:C:T	4.53358e-10	-4.09779e-10	-1.25815	9.74313e-05	-4.09779e-10	-1.23469	9.74498e-05	-4.09779e-10	-1.23471
19285326	chr19:19285326:C:T	2.59345e-10	-1.81668	-5.44374e-10	4.95356e-05	-1.91115	-5.44374e-10	4.95464e-05	-1.91114	-5.44374e-10
19285636	chr19:19285636:G:A	8.25485e-10	-4.09779e-10	-0.658864	0.000164271	-4.09779e-10	-0.712323	0.000164308	-4.09779e-10	-0.712304
19285737	chr19:19285737:T:C	5.19787e-10	-4.09779e-10	-1.12142	0.00012302	-4.09779e-10	-1.00149	0.000123048	-4.09779e-10	-1.00147
19285928	chr19:19285928:C:T	4.94893e-10	-4.09779e-10	-1.17049	9.9451e-05	-4.09779e-10	-1.21417	9.94743e-05	-4.09779e-10	-1.21415
19286165	chr19:19286165:C:T	1.16796e-09	-4.09779e-10	-0.311817	0.000233643	-4.09779e-10	-0.360044	0.000233701	-4.09779e-10	-0.360003
19286670	chr19:19286670:A:C	7.07495e-07	6.58134	-0.486687	5.97289e-05	-1.61123	-0.112789	5.97642e-05	-1.61072	-0.112916
19286748	chr19:19286748:A:T	4.98175e-10	-4.09779e-10	-1.16388	9.55426e-05	-4.09779e-10	-1.25427	9.55616e-05	-4.09779e-10	-1.25427
19287026	chr19:19287026:G:A	5.00753e-10	-4.09779e-10	-1.15872	0.000100473	-4.09779e-10	-1.20395	0.000100496	-4.09779e-10	-1.20392
19287196	chr19:19287196:A:G	5.62319e-07	6.32643	-0.461438	5.87036e-05	-1.65923	-0.0821096	5.87358e-05	-1.65876	-0.0822383
19287931	chr19:19287931:G:A	8.03902e-10	-0.685357	-5.44374e-10	0.000103654	-1.17278	-5.44374e-10	0.000103682	-1.17271	-5.44374e-10
19288514	chr19:19288514:G:A	5.85299e-10	-4.09779e-10	-1.00271	0.000119951	-4.09779e-10	-1.02676	0.000119979	-4.09779e-10	-1.02673
19289418	chr19:19289418:A:G	5.16237e-10	-4.09779e-10	-1.12827	9.69065e-05	-4.09779e-10	-1.24009	9.69255e-05	-4.09779e-10	-1.2401
19290409	chr19:19290409:G:A	4.76354e-07	6.18535	-0.486271	5.55633e-05	-1.68416	-0.112159	5.55926e-05	-1.68371	-0.112286
19290436	chr19:19290436:G:A	7.30801e-10	-0.780693	-5.44374e-10	6.92776e-05	-1.57572	-5.44374e-10	6.92981e-05	-1.57563	-5.44374e-10
19290893	chr19:19290893:C:T	2.69598e-10	-1.7779	-5.44374e-10	4.95757e-05	-1.91034	-5.44374e-10	4.95864e-05	-1.91033	-5.44374e-10
19291061	chr19:19291061:G:A	4.84354e-10	-4.09779e-10	-1.19202	9.78958e-05	-4.09779e-10	-1.22993	9.79183e-05	-4.09779e-10	-1.22991
19292601	chr19:19292601:A:G	5.92122e-07	6.49636	-0.579722	5.24693e-05	-1.62697	-0.226644	5.25e-05	-1.62647	-0.226764
19293208	chr19:19293208:C:T	2.34454e-10	-1.91758	-5.44374e-10	5.68636e-05	-1.77318	-5.44374e-10	5.6872e-05	-1.77324	-5.44374e-10
19293321	chr19:19293321:C:T	4.78884e-10	-4.09779e-10	-1.20338	9.71833e-05	-4.09779e-10	-1.23724	9.72055e-05	-4.09779e-10	-1.23722
19293977	chr19:19293977:C:G	5.53278e-07	6.27632	-0.427541	6.06681e-05	-1.66738	-0.0410372	6.07008e-05	-1.66692	-0.041168
19294596	chr19:19294596:T:C	5.24866e-07	6.26479	-0.468731	5.75402e-05	-1.67052	-0.0908384	5.75712e-05	-1.67006	-0.0909668
19294671	chr19:19294671:G:A	0.00124884	14.8295	-1.25888	2.06457e-05	-1.78508	-1.00126	2.0656e-05	-1.78456	-1.00149
19295317	chr19:19295317:G:A	6.50473e-10	-0.822686	-0.0744481	0.000886156	0.814644	0.158411	0.000881045	0.810401	0.156662
19295464	chr19:19295464:C:T	5.49676e-10	-4.09779e-10	-1.06551	0.000107684	-4.09779e-10	-1.13464	0.00010771	-4.09779e-10	-1.1346
19296060	chr19:19296060:T:C	0.00018576	12.9018	-1.23667	1.45435e-05	-1.92367	-1.21303	1.45443e-05	-1.92371	-1.21314
19296115	chr19:19296115:A:T	2.93101e-09	0.608269	-5.44374e-10	0.000220327	-0.418723	-5.44374e-10	0.000220417	-0.418525	-5.44374e-10
19296362	chr19:19296362:C:A	0.000995596	14.5443	-1.20024	2.19932e-05	-1.7792	-0.943901	2.20056e-05	-1.77868	-0.94407
19296461	chr19:19296461:A:G	9.85026e-10	-0.656162	0.173996	0.000904131	0.570184	0.422952	0.00089897	0.566134	0.421071
19296909	chr19:19296909:T:C	0.00143086	14.6179	-0.91115	0.00012873	0.271866	-1.22799	0.000128712	0.271532	-1.228
19297355	chr19:19297355:G:A	5.14022e-10	-1.01627	-0.116296	0.00131456	1.16007	0.207355	0.00130687	1.15557	0.205778
19299671	chr19:19299671:C:T	2.78549e-07	5.48519	-0.322679	6.20635e-05	-1.77482	0.0891387	6.20898e-05	-1.77446	0.0890001
19299813	chr19:19299813:T:C	4.63295e-07	6.09567	-0.424383	6.08531e-05	-1.66614	-0.0392388	6.0886e-05	-1.66567	-0.0393693
19299941	chr19:19299941:G:A	9.99551e-08	4.13764	-5.44374e-10	0.000146328	-0.827986	-5.44374e-10	0.000146362	-0.827959	-5.44374e-10
19300079	chr19:19300079:CATTTTTT:C	5.47434e-10	-4.09779e-10	-1.06959	0.000119921	-4.09779e-10	-1.02701	0.000119946	-4.09779e-10	-1.02701
19300327	chr19:19300327:T:C	6.37845e-07	6.49252	-0.501502	5.80877e-05	-1.62093	-0.130951	5.81216e-05	-1.62043	-0.131076
19300459	chr19:19300459:G:A	4.81497e-10	-4.09779e-10	-1.19794	9.45229e-05	-4.09779e-10	-1.265	9.45421e-05	-4.09779e-10	-1.265
19301105	chr19:19301105:G:C	9.58308e-09	-4.09779e-10	1.79292	0.000985626	-4.09779e-10	1.07944	0.000985819	-4.09779e-10	1.07943
19301261	chr19:19301261:A:G	2.92173e-10	-1.69749	-5.44374e-10	4.98458e-05	-1.9049	-5.44374e-10	4.9857e-05	-1.90489	-5.44374e-10
19302682	chr19:19302682:G:A	4.83854e-10	-4.09779e-10	-1.19305	9.78187e-05	-4.09779e-10	-1.23072	9.78412e-05	-4.09779e-10	-1.2307
19303138	chr19:19303138:A:G	5.59454e-07	6.27245	-0.412563	6.16696e-05	-1.66872	-0.0233229	6.17027e-05	-1.66826	-0.0234543
19303521	chr19:19303521:T:C	2.52718e-10	-1.84256	-5.44374e-10	4.89978e-05	-1.92206	-5.44374e-10	4.90081e-05	-1.92206	-5.44374e-10
19304082	chr19:19304082:C:A	6.95599e-10	-4.09779e-10	-0.830062	0.000139599	-4.09779e-10	-0.875062	0.00013963	-4.09779e-10	-0.875046
19304819	chr19:19304819:T:C	2.47669e-10	-1.86274	-5.44374e-10	4.89093e-05	-1.92387	-5.44374e-10	4.89193e-05	-1.92387	-5.44374e-10
19304862	chr19:19304862:C:T	1.5454e-09	-4.09779e-10	-0.0317986	0.000244401	-4.09779e-10	-0.315027	0.000244457	-4.09779e-10	-0.315004
19305236	chr19:19305236:T:C	5.40615e-07	6.39946	-0.573836	5.19094e-05	-1.64653	-0.217813	5.19388e-05	-1.64604	-0.217935
19305809	chr19:19305809:G:A	4.9257e-10	-4.09779e-10	-1.1752	9.91052e-05	-4.09779e-10	-1.21766	9.91283e-05	-4.09779e-10	-1.21763
19305810	chr19:19305810:G:GATC	4.93309e-10	-4.09779e-10	-1.1737	9.92171e-05	-4.09779e-10	-1.21653	9.92402e-05	-4.09779e-10	-1.2165
19305811	chr19:19305811:G:C	4.90634e-10	-4.09779e-10	-1.17914	9.88199e-05	-4.09779e-10	-1.22054	9.88429e-05	-4.09779e-10	-1.22051
19305820	chr19:19305820:G:C	4.89896e-10	-4.09779e-10	-1.18064	9.87109e-05	-4.09779e-10	-1.22164	9.87339e-05	-4.09779e-10	-1.22162
19305823	chr19:19305823:G:T	4.89896e-10	-4.09779e-10	-1.18064	9.87109e-05	-4.09779e-10	-1.22164	9.87339e-05	-4.09779e-10	-1.22162
19305886	chr19:19305886:G:A	7.83806e-10	-4.09779e-10	-0.710672	0.000156326	-4.09779e-10	-0.761896	0.000156361	-4.09779e-10	-0.761878
19305928	chr19:19305928:G:A	5.00146e-10	-4.09779e-10	-1.15993	0.000109517	-4.09779e-10	-1.11776	0.000109536	-4.09779e-10	-1.11779
19306075	chr19:19306075:G:A	4.81703e-10	-4.09779e-10	-1.19751	9.97066e-05	-4.09779e-10	-1.21161	9.97277e-05	-4.09779e-10	-1.2116
19307258	chr19:19307258:C:A	5.52995e-10	-4.09779e-10	-1.05949	0.000118988	-4.09779e-10	-1.03482	0.00011901	-4.09779e-10	-1.03484
19307582	chr19:19307582:TG:T	8.82459e-08	4.01305	-5.44374e-10	0.000139667	-0.874576	-5.44374e-10	0.0001397	-0.874549	-5.44374e-10
19308057	chr19:19308057:C:T	5.8077e-08	3.59469	-5.44374e-10	8.21761e-05	-1.40497	-5.44374e-10	8.21849e-05	-1.40507	-5.44374e-10
19308065	chr19:19308065:G:A	4.87341e-10	-4.09779e-10	-1.18587	9.83362e-05	-4.09779e-10	-1.22545	9.83589e-05	-4.09779e-10	-1.22542
19308107	chr19:19308107:C:T	0.000156538	12.7529	-1.25894	1.52098e-05	-1.92238	-1.16951	1.52098e-05	-1.92245	-1.16965
19308262	chr19:19308262:G:A	0.00147532	14.7436	-1.00628	0.000132054	0.324435	-1.25506	0.000132035	0.324096	-1.25507
19308453	chr19:19308453:C:A	4.54641e-10	-4.09779e-10	-1.25533	9.47821e-05	-4.09779e-10	-1.26226	9.4802e-05	-4.09779e-10	-1.26225
19308463	chr19:19308463:G:A	4.82019e-10	-4.09779e-10	-1.19685	0.000103135	-4.09779e-10	-1.1778	0.000103155	-4.09779e-10	-1.17781
19308637	chr19:19308637:C:T	4.88611e-10	-4.09779e-10	-1.18327	9.4891e-05	-4.09779e-10	-1.26111	9.49101e-05	-4.09779e-10	-1.26112
19309001	chr19:19309001:G:A	0.00128042	14.794	-1.19836	2.26121e-05	-1.75519	-0.940157	2.26258e-05	-1.75463	-0.940327
19309175	chr19:19309175:T:C	1.26702e-10	-1.39178	-1.14122	1.50247e-05	-1.901	-1.20314	1.50277e-05	-1.90104	-1.20311
19309506	chr19:19309506:G:A	6.41531e-10	-4.09779e-10	-0.910976	0.000128569	-4.09779e-10	-0.957371	0.000128603	-4.09779e-10	-0.957312
19310031	chr19:19310031:C:G	6.70713e-10	-0.790704	-0.0757891	0.000841454	0.764382	0.156911	0.000836636	0.760181	0.155164
19310409	chr19:19310409:T:A	4.88228e-10	-4.09779e-10	-1.18405	9.8478e-05	-4.09779e-10	-1.22401	9.85008e-05	-4.09779e-10	-1.22398
19311210	chr19:19311210:G:A	4.53904e-10	-4.09779e-10	-1.25695	9.63508e-05	-4.09779e-10	-1.24584	9.63694e-05	-4.09779e-10	-1.24586
19311260	chr19:19311260:T:C	6.38032e-10	-4.09779e-10	-0.916447	0.000127285	-4.09779e-10	-0.967411	0.000127315	-4.09779e-10	-0.96738
19311676	chr19:19311676:A:G	1.00074e-06	6.87677	-0.435347	6.79438e-05	-1.54438	-0.0507738	6.79871e-05	-1.54382	-0.0509044
19312164	chr19:19312164:C:T	1.07539e-09	-0.394399	-5.44374e-10	9.36581e-05	-1.27419	-5.44374e-10	9.36887e-05	-1.27407	-5.44374e-10
19312274	chr19:19312274:CAAT:C	0.00125815	14.8349	-1.25687	2.11808e-05	-1.78662	-0.97412	2.11912e-05	-1.7861	-0.974354
19312815	chr19:19312815:G:A	5.22594e-10	-4.09779e-10	-1.11603	0.000115252	-4.09779e-10	-1.06671	0.000115272	-4.09779e-10	-1.06675
19312841	chr19:19312841:T:A	1.35262e-10	-1.28663	-1.18098	1.58123e-05	-1.85712	-1.19593	1.58163e-05	-1.85708	-1.19593
19313844	chr19:19313844:A:G	4.87454e-10	-4.09779e-10	-1.18564	9.83575e-05	-4.09779e-10	-1.22523	9.83802e-05	-4.09779e-10	-1.22521
19314127	chr19:19314127:ACT:A	5.07682e-10	-4.09779e-10	-1.14498	0.00010592	-4.09779e-10	-1.15115	0.000105944	-4.09779e-10	-1.15113
19314216	chr19:19314216:C:T	1.14018e-05	8.67766	0.196786	0.000526805	-0.0992346	0.552226	0.000526797	-0.0995518	0.552322
19314336	chr19:19314336:T:A	1.49153e-10	-1.24967	-1.12019	1.49571e-05	-1.92165	-1.18701	1.49605e-05	-1.92166	-1.18697
19315221	chr19:19315221:G:A	4.57803e-10	-4.09779e-10	-1.24839	9.44338e-05	-4.09779e-10	-1.26594	9.44536e-05	-4.09779e-10	-1.26594
19315372	chr19:19315372:G:A	1.9397e-06	8.26046	-1.15725	5.70175e-05	-0.504207	-1.26627	5.70132e-05	-0.504493	-1.26627
19315508	chr19:19315508:C:T	7.67469e-11	-1.76756	-1.26676	1.71512e-05	-1.70294	-1.26882	1.71525e-05	-1.70307	-1.26882
19315540	chr19:19315540:C:G	1.40546e-09	-4.09779e-10	-0.126715	0.000219598	-4.09779e-10	-0.422038	0.00021964	-4.09779e-10	-0.422057
19315800	chr19:19315800:C:T	6.15649e-07	6.38325	-0.427657	6.16085e-05	-1.64959	-0.0434441	6.16426e-05	-1.64912	-0.043575
19315804	chr19:19315804:A:C	1.36516e-10	-1.31461	-1.14378	1.47849e-05	-1.91583	-1.2044	1.47881e-05	-1.91585	-1.20437
19315942	chr19:19315942:G:A	4.87764e-10	-4.09779e-10	-1.185	9.83968e-05	-4.09779e-10	-1.22483	9.84195e-05	-4.09779e-10	-1.22481
19316580	chr19:19316580:C:T	7.19321e-10	-4.09779e-10	-0.796527	0.00014411	-4.09779e-10	-0.843261	0.000144142	-4.09779e-10	-0.843245
19316814	chr19:19316814:A:G	0.00687477	16.5336	-1.25735	2.60037e-05	-1.56158	-0.99402	2.60249e-05	-1.56074	-0.994245
19317985	chr19:19317985:A:G	1.59639e-07	4.60583	-5.44374e-10	0.000178675	-0.628271	-5.44374e-10	0.000178717	-0.628241	-5.44374e-10
19317999	chr19:19317999:T:C	8.36001e-10	-4.09779e-10	-0.646205	0.00016863	-4.09779e-10	-0.68613	0.000168675	-4.09779e-10	-0.686069
19318411	chr19:19318411:C:T	0.00181447	15.1867	-1.24251	2.31123e-05	-1.75266	-0.920816	2.31245e-05	-1.75208	-0.921074
19319040	chr19:19319040:ATACCCCGTCTC:A	1.40572e-10	-1.26354	-1.16558	1.44892e-05	-1.92068	-1.21976	1.44924e-05	-1.92069	-1.21973
19319092	chr19:19319092:G:A	2.52333e-10	-1.84408	-5.44374e-10	6.91572e-05	-1.57746	-5.44374e-10	6.91671e-05	-1.57752	-5.44374e-10
19319166	chr19:19319166:C:G	6.69416e-07	6.56689	-0.527562	5.66195e-05	-1.61457	-0.162911	5.66529e-05	-1.61407	-0.163036
19320397	chr19:19320397:G:A	2.90916e-10	-1.7018	-5.44374e-10	0.000670367	0.693987	-5.44374e-10	0.00066927	0.692143	-5.44374e-10
19320614	chr19:19320614:T:G	4.12553e-07	6.0613	-0.506014	5.47589e-05	-1.67324	-0.137658	5.4788e-05	-1.67279	-0.137786
19320796	chr19:19320796:G:A	8.99974e-10	-4.09779e-10	-0.572469	0.000199191	-4.09779e-10	-0.519574	0.000199227	-4.09779e-10	-0.519599
19321154	chr19:19321154:G:T	4.10356e-07	6.16296	-0.61301	4.90276e-05	-1.65468	-0.266779	4.90548e-05	-1.65421	-0.266899
19321413	chr19:19321413:G:A	2.60006e-09	-4.09779e-10	0.488455	0.000298839	-4.09779e-10	-0.113932	0.000298896	-4.09779e-10	-0.113951
19321481	chr19:19321481:AG:A	0.00318933	15.2024	-0.694148	0.00143794	2.02031	-0.563179	0.00143762	2.01987	-0.563173
19321607	chr19:19321607:G:A	4.39012e-10	-1.29031	-5.44374e-10	5.47453e-05	-1.81115	-5.44374e-10	5.47596e-05	-1.81109	-5.44374e-10
19322002	chr19:19322002:T:C	5.87673e-07	6.44879	-0.539694	5.73771e-05	-1.58739	-0.1768	5.74118e-05	-1.58687	-0.176925
19322096	chr19:19322096:C:G	5.01309e-10	-4.09779e-10	-1.15761	0.000100481	-4.09779e-10	-1.20387	0.000100505	-4.09779e-10	-1.20384
19322150	chr19:19322150:A:G	0.00138315	14.8564	-1.1836	2.35771e-05	-1.74421	-0.909356	2.35916e-05	-1.74362	-0.909534
19322296	chr19:19322296:C:T	4.78594e-07	6.24119	-0.537417	5.46343e-05	-1.63896	-0.17422	5.46651e-05	-1.63847	-0.174345
19322443	chr19:19322443:A:G	8.12648e-10	-0.674537	-5.44374e-10	9.36346e-05	-1.27444	-5.44374e-10	9.3663e-05	-1.27434	-5.44374e-10
19322573	chr19:19322573:C:G	5.09117e-10	-4.09779e-10	-1.14216	0.000106194	-4.09779e-10	-1.14858	0.000106218	-4.09779e-10	-1.14855
19323080	chr19:19323080:G:A	1.3025e-07	4.40238	-5.44374e-10	0.000162303	-0.724374	-5.44374e-10	0.000162341	-0.724344	-5.44374e-10
19323257	chr19:19323257:C:T	5.93861e-10	-0.766122	-0.222067	0.000712596	0.755386	-0.000308876	0.000708589	0.751186	-0.00195545
19323541	chr19:19323541:C:T	4.71194e-07	6.14458	-0.456393	5.92057e-05	-1.65566	-0.0771606	5.9238e-05	-1.65519	-0.0772896
19323950	chr19:19323950:C:T	4.70708e-10	-4.09779e-10	-1.2206	9.41964e-05	-4.09779e-10	-1.26846	9.42157e-05	-4.09779e-10	-1.26846
19324564	chr19:19324564:C:T	4.51561e-10	-4.09779e-10	-1.26212	9.56386e-05	-4.09779e-10	-1.25326	9.56573e-05	-4.09779e-10	-1.25327
19324618	chr19:19324618:C:T	4.94377e-10	-4.09779e-10	-1.17154	0.000108025	-4.09779e-10	-1.13148	0.000108044	-4.09779e-10	-1.13151
19324871	chr19:19324871:T:G	0.00106326	14.6565	-1.24676	2.15121e-05	-1.79631	-0.948911	2.1522e-05	-1.79581	-0.949162
19325067	chr19:19325067:G:A	1.39151e-10	-1.2398	-1.19948	1.41658e-05	-1.92076	-1.24225	1.41688e-05	-1.92078	-1.24223
19325287	chr19:19325287:T:C	4.71826e-10	-4.09779e-10	-1.21822	9.78079e-05	-4.09779e-10	-1.23083	9.78285e-05	-4.09779e-10	-1.23083
19325420	chr19:19325420:C:G	1.6412e-05	9.19751	0.0411828	0.000507105	0.245403	0.169478	0.000507036	0.245063	0.169475
19325758	chr19:19325758:C:T	6.24471e-10	-0.774036	-0.163894	0.000738837	0.730046	0.0611936	0.000734666	0.725865	0.0595055
19325860	chr19:19325860:T:C	4.6249e-10	-4.09779e-10	-1.23821	9.42122e-05	-4.09779e-10	-1.26829	9.42318e-05	-4.09779e-10	-1.26829
19326045	chr19:19326045:G:A	1.23913e-08	2.74317	-0.693252	3.21722e-05	-1.92427	-0.418466	3.21763e-05	-1.92426	-0.418553
19326232	chr19:19326232:A:G	5.56143e-10	-4.09779e-10	-1.05381	0.000119364	-4.09779e-10	-1.03166	0.000119387	-4.09779e-10	-1.03168
19326312	chr19:19326312:T:C	4.17905e-10	-1.33958	-5.44374e-10	6.57875e-05	-1.62741	-5.44374e-10	6.58035e-05	-1.62737	-5.44374e-10
19328339	chr19:19328339:T:C	7.43668e-10	-4.09779e-10	-0.76324	0.000148727	-4.09779e-10	-0.811724	0.000148761	-4.09779e-10	-0.811707
19328822	chr19:19328822:A:T	5.03351e-07	6.09879	-0.344581	6.72756e-05	-1.66336	0.0583157	6.73113e-05	-1.6629	0.0581789
19329619	chr19:19329619:A:G	5.84521e-07	5.8723	0.0314081	9.9841e-05	-1.69671	0.486453	9.98899e-05	-1.69628	0.486306
19329890	chr19:19329890:A:G	9.39563e-09	1.77317	-5.44374e-10	0.000112471	-1.09114	-5.44374e-10	0.000112493	-1.09116	-5.44374e-10
19329997	chr19:19329997:T:G	4.69824e-10	-4.09779e-10	-1.22248	0.000100747	-4.09779e-10	-1.20123	0.000100765	-4.09779e-10	-1.20125
19330055	chr19:19330055:C:T	1.90123e-07	5.37854	-0.597952	4.42319e-05	-1.77266	-0.251733	4.42514e-05	-1.77231	-0.251851
19330419	chr19:19330419:A:ACC	5.1037e-10	-4.09779e-10	-1.1397	0.000104973	-4.09779e-10	-1.16013	0.000104996	-4.09779e-10	-1.16012
19330617	chr19:19330617:G:A	4.60463e-10	-4.09779e-10	-1.2426	9.81917e-05	-4.09779e-10	-1.22692	9.82114e-05	-4.09779e-10	-1.22692
19331211	chr19:19331211:A:G	4.49569e-10	-4.09779e-10	-1.26654	9.42115e-05	-4.09779e-10	-1.2683	9.4231e-05	-4.09779e-10	-1.2683
19331419	chr19:19331419:G:A	1.26629e-09	-4.09779e-10	-0.230991	0.000252278	-4.09779e-10	-0.283306	0.000252341	-4.09779e-10	-0.283265
19331458	chr19:19331458:C:T	4.60043e-10	-4.09779e-10	-1.24351	9.57863e-05	-4.09779e-10	-1.25172	9.58066e-05	-4.09779e-10	-1.25171
19331698	chr19:19331698:T:TAA	1.70501e-09	-4.09779e-10	0.066492	0.00025865	-4.09779e-10	-0.258361	0.000258698	-4.09779e-10	-0.258383
19331946	chr19:19331946:A:G	1.26694e-09	-4.09779e-10	-0.230475	0.000252441	-4.09779e-10	-0.282662	0.000252503	-4.09779e-10	-0.282621
19332185	chr19:19332185:G:A	6.12603e-10	-4.09779e-10	-0.957117	0.00012265	-4.09779e-10	-1.0045	0.000122679	-4.09779e-10	-1.00447
19332224	chr19:19332224:A:G	1.8423e-10	-1.45428	-0.704367	2.10893e-05	-1.8811	-0.883975	2.10947e-05	-1.88116	-0.883864
19332292	chr19:19332292:C:T	6.49526e-10	-0.685121	-0.213471	0.000847729	0.906678	0.0220446	0.000842844	0.902354	0.0203823
19332374	chr19:19332374:G:A	5.54081e-10	-4.09779e-10	-1.05752	0.000114828	-4.09779e-10	-1.0704	0.000114851	-4.09779e-10	-1.07041
19332387	chr19:19332387:C:T	4.57209e-10	-4.09779e-10	-1.24969	9.46099e-05	-4.09779e-10	-1.26408	9.46298e-05	-4.09779e-10	-1.26407
19332514	chr19:19332514:C:T	1.71416e-09	-4.09779e-10	0.0718466	0.000259861	-4.09779e-10	-0.253691	0.000259909	-4.09779e-10	-0.253713
19332525	chr19:19332525:A:G	7.23998e-10	-0.351899	-0.438146	5.08567e-05	-1.49202	-0.392804	5.08747e-05	-1.49187	-0.392812
19333177	chr19:19333177:T:C	1.29277e-10	-1.30818	-1.20469	1.4238e-05	-1.91251	-1.24541	1.42408e-05	-1.91255	-1.24539
19333184	chr19:19333184:G:A	1.21997e-09	-0.268252	-5.44374e-10	0.000102467	-1.1843	-5.44374e-10	0.000102501	-1.18417	-5.44374e-10
19333694	chr19:19333694:G:A	4.72368e-10	-4.09779e-10	-1.21708	9.42292e-05	-4.09779e-10	-1.26811	9.42485e-05	-4.09779e-10	-1.26811
19335047	chr19:19335047:C:T	0.000591688	14.0913	-1.26762	1.86845e-05	-1.84399	-1.04215	1.86918e-05	-1.84359	-1.04237
19335060	chr19:19335060:G:A	6.64556e-10	-0.797025	-0.0786904	0.000839882	0.765706	0.153717	0.000835068	0.761496	0.151971
19335637	chr19:19335637:C:T	4.76555e-10	-4.09779e-10	-1.20825	9.7158e-05	-4.09779e-10	-1.2375	9.71801e-05	-4.09779e-10	-1.23748
19335965	chr19:19335965:C:T	4.60214e-10	-4.09779e-10	-1.24314	9.56128e-05	-4.09779e-10	-1.25353	9.56333e-05	-4.09779e-10	-1.25352
19336127	chr19:19336127:G:A	1.37378e-07	5.03312	-0.577462	4.21863e-05	-1.84713	-0.224613	4.22006e-05	-1.84688	-0.224736
19336228	chr19:19336228:C:T	4.54596e-10	-4.09779e-10	-1.25542	9.6618e-05	-4.09779e-10	-1.24307	9.66366e-05	-4.09779e-10	-1.24309
19336661	chr19:19336661:A:G	1.30674e-10	-1.32382	-1.1783	1.45127e-05	-1.91025	-1.22857	1.45156e-05	-1.91028	-1.22854
19337492	chr19:19337492:A:G	0.000615314	14.1313	-1.2685	1.78576e-05	-1.84104	-1.09037	1.78651e-05	-1.84064	-1.09056
19337730	chr19:19337730:G:C	4.85034e-10	-4.09779e-10	-1.19062	9.80161e-05	-4.09779e-10	-1.22871	9.80387e-05	-4.09779e-10	-1.22868
19337999	chr19:19337999:G:A	0.000528073	13.9773	-1.26738	1.86034e-05	-1.85159	-1.0389	1.86103e-05	-1.85121	-1.03912
19338028	chr19:19338028:G:A	4.50955e-10	-4.09779e-10	-1.26347	9.54792e-05	-4.09779e-10	-1.25493	9.54979e-05	-4.09779e-10	-1.25494
19339464	chr19:19339464:C:G	4.74113e-10	-4.09779e-10	-1.21339	0.000103479	-4.09779e-10	-1.17447	0.000103498	-4.09779e-10	-1.1745
19339993	chr19:19339993:G:A	4.49678e-10	-4.09779e-10	-1.2663	9.50017e-05	-4.09779e-10	-1.25994	9.50206e-05	-4.09779e-10	-1.25995
19340184	chr19:19340184:T:A	8.3815e-08	4.7866	-0.825062	3.13219e-05	-1.83252	-0.536998	3.13337e-05	-1.83225	-0.537097
19340646	chr19:19340646:T:A	6.95221e-10	-4.09779e-10	-0.830605	0.000142163	-4.09779e-10	-0.85686	0.000142198	-4.09779e-10	-0.856824
19340782	chr19:19340782:A:G	1.81979e-10	-1.43525	-0.73569	2.0419e-05	-1.88749	-0.909883	2.04242e-05	-1.88755	-0.909777
19341440	chr19:19341440:G:A	0.000566129	14.0466	-1.26713	1.87383e-05	-1.8474	-1.03587	1.87454e-05	-1.84701	-1.03609
19341529	chr19:19341529:G:A	4.90001e-10	-4.09779e-10	-1.18043	9.50477e-05	-4.09779e-10	-1.25946	9.50668e-05	-4.09779e-10	-1.25947
19342751	chr19:19342751:C:A	3.49278e-07	5.97928	-0.59049	4.9339e-05	-1.67347	-0.241648	4.93655e-05	-1.67302	-0.241769
19342901	chr19:19342901:G:A	2.451e-09	-4.09779e-10	0.429418	0.000452102	-4.09779e-10	0.30007	0.000452223	-4.09779e-10	0.300131
19343204	chr19:19343204:C:T	4.48582e-10	-4.09779e-10	-1.26874	9.42146e-05	-4.09779e-10	-1.26826	9.42341e-05	-4.09779e-10	-1.26826
19343313	chr19:19343313:T:C	1.32076e-09	-4.09779e-10	-0.188873	0.000262908	-4.09779e-10	-0.242033	0.000262974	-4.09779e-10	-0.241992
19343526	chr19:19343526:G:A	5.18374e-10	-4.09779e-10	-1.12414	0.00010654	-4.09779e-10	-1.14532	0.000106563	-4.09779e-10	-1.14531
19344019	chr19:19344019:G:A	6.84412e-07	6.65678	-0.595297	5.60263e-05	-1.54001	-0.248008	5.60623e-05	-1.53945	-0.248128
19344225	chr19:19344225:A:G	4.55024e-10	-4.09779e-10	-1.25448	9.47057e-05	-4.09779e-10	-1.26306	9.47256e-05	-4.09779e-10	-1.26306
19344394	chr19:19344394:A:G	1.87423e-09	-4.09779e-10	0.161119	0.000286969	-4.09779e-10	-0.154464	0.000287035	-4.09779e-10	-0.154441
19344553	chr19:19344553:C:T	4.60945e-10	-4.09779e-10	-1.24156	9.42254e-05	-4.09779e-10	-1.26815	9.4245e-05	-4.09779e-10	-1.26815
19344941	chr19:19344941:G:A	3.49985e-07	5.39081	-5.44374e-10	0.000276151	-0.192892	-5.44374e-10	0.000276217	-0.192857	-5.44374e-10
19345055	chr19:19345055:C:T	2.35622e-10	-1.91261	-5.44374e-10	6.13176e-05	-1.69777	-5.44374e-10	6.13272e-05	-1.69782	-5.44374e-10
19345455	chr19:19345455:C:T	3.1314e-09	-0.680121	1.35452	0.000933747	-0.616112	1.64148	0.000929444	-0.618646	1.63919
19345619	chr19:19345619:C:T	1.98442e-09	-4.09779e-10	0.218246	0.000301727	-4.09779e-10	-0.104317	0.000301796	-4.09779e-10	-0.104293
19346116	chr19:19346116:C:T	4.76554e-10	-4.09779e-10	-1.20825	9.68172e-05	-4.09779e-10	-1.24101	9.68391e-05	-4.09779e-10	-1.24099
19346459	chr19:19346459:C:A	4.56244e-10	-4.09779e-10	-1.25181	9.70828e-05	-4.09779e-10	-1.23827	9.71013e-05	-4.09779e-10	-1.23829
19346717	chr19:19346717:C:T	4.51983e-10	-4.09779e-10	-1.26119	9.55968e-05	-4.09779e-10	-1.2537	9.56158e-05	-4.09779e-10	-1.25371
19347099	chr19:19347099:A:C	1.29938e-07	4.94768	-0.547708	5.34674e-05	-1.63494	-0.199827	5.34981e-05	-1.63445	-0.19995
19347244	chr19:19347244:G:A	4.71852e-10	-4.09779e-10	-1.21817	9.61865e-05	-4.09779e-10	-1.24755	9.62081e-05	-4.09779e-10	-1.24753
19347814	chr19:19347814:G:A	4.52395e-10	-4.09779e-10	-1.26028	9.50174e-05	-4.09779e-10	-1.25978	9.50374e-05	-4.09779e-10	-1.25977
19348406	chr19:19348406:C:T	0.000526454	13.9569	-1.25007	1.87436e-05	-1.82888	-1.05411	1.87529e-05	-1.82845	-1.05425
19348745	chr19:19348745:C:T	0.00372894	15.6559	-0.991361	3.60017e-05	-1.58461	-0.645662	3.60315e-05	-1.58382	-0.645831
19348991	chr19:19348991:T:C	0.00352957	15.5998	-0.990228	3.57849e-05	-1.59235	-0.643965	3.58141e-05	-1.59157	-0.644134
19349732	chr19:19349732:G:C	0.00257465	15.0129	-0.718792	0.00129468	1.94383	-0.59165	0.0012944	1.9434	-0.591643
19349893	chr19:19349893:C:T	1.31428e-10	-1.32523	-1.17115	1.4581e-05	-1.91004	-1.22409	1.45839e-05	-1.91007	-1.22406
19349894	chr19:19349894:A:G	7.63289e-11	-1.78705	-1.25274	1.80814e-05	-1.65665	-1.2623	1.80826e-05	-1.6568	-1.2623
19350622	chr19:19350622:C:T	2.49872e-10	-1.85388	-5.44374e-10	6.23886e-05	-1.68046	-5.44374e-10	6.23993e-05	-1.68049	-5.44374e-10
19351053	chr19:19351053:T:A	2.37323e-10	-1.90541	-5.44374e-10	4.99613e-05	-1.90259	-5.44374e-10	4.99709e-05	-1.90261	-5.44374e-10
19351154	chr19:19351154:AT:A	4.68774e-10	-4.09779e-10	-1.22471	9.57669e-05	-4.09779e-10	-1.25192	9.57881e-05	-4.09779e-10	-1.25191
19351743	chr19:19351743:G:A	4.77826e-10	-4.09779e-10	-1.20559	0.000104747	-4.09779e-10	-1.16229	0.000104766	-4.09779e-10	-1.16232
19351893	chr19:19351893:G:C	1.51389e-06	7.97595	-1.12059	4.42315e-05	-0.756015	-1.26839	4.42291e-05	-0.756276	-1.26839
19351918	chr19:19351918:G:A	4.88239e-10	-4.09779e-10	-1.18403	0.000100732	-4.09779e-10	-1.20138	0.000100754	-4.09779e-10	-1.20137
19352005	chr19:19352005:C:T	5.38159e-10	-4.09779e-10	-1.08668	0.000112378	-4.09779e-10	-1.09197	0.000112405	-4.09779e-10	-1.09194
19352223	chr19:19352223:A:G	1.58306e-10	-1.56211	-0.748192	2.11963e-05	-1.84003	-0.919979	2.12011e-05	-1.84012	-0.919874
19353874	chr19:19353874:T:C	1.91912e-09	-4.09779e-10	0.184786	0.00029285	-4.09779e-10	-0.134178	0.000292917	-4.09779e-10	-0.134154
19354720	chr19:19354720:G:A	0.000297809	13.4036	-1.26649	1.82125e-05	-1.8818	-1.02993	1.82175e-05	-1.88151	-1.03015
19355460	chr19:19355460:C:T	0.000240989	13.1667	-1.24131	1.83665e-05	-1.87681	-1.0265	1.83732e-05	-1.87651	-1.02665
19355484	chr19:19355484:C:G	1.42607e-10	-1.15688	-1.25786	1.66552e-05	-1.73976	-1.26136	1.66598e-05	-1.73968	-1.26136
19355612	chr19:19355612:G:A	1.22567e-07	4.34157	-5.44374e-10	0.000162878	-0.720838	-5.44374e-10	0.000162916	-0.720811	-5.44374e-10
19355819	chr19:19355819:G:A	5.70804e-10	-4.09779e-10	-1.02779	0.00011116	-4.09779e-10	-1.10287	0.000111187	-4.09779e-10	-1.10283
19356414	chr19:19356414:G:A	4.51329e-10	-4.09779e-10	-1.26264	9.42994e-05	-4.09779e-10	-1.26736	9.43189e-05	-4.09779e-10	-1.26736
19356537	chr19:19356537:G:A	5.18065e-10	-4.09779e-10	-1.12473	0.000110893	-4.09779e-10	-1.10527	0.000110887	-4.09779e-10	-1.10553
19356736	chr19:19356736:C:T	8.41641e-05	12.073	-1.19958	8.23726e-05	-0.134198	-1.26839	8.2371e-05	-0.134427	-1.26838
19357187	chr19:19357187:T:A	0.000379524	13.4455	-1.06587	2.24926e-05	-1.81627	-0.884375	2.25029e-05	-1.81582	-0.884582
19357215	chr19:19357215:A:G	2.01568e-09	-4.09779e-10	0.233875	0.000306036	-4.09779e-10	-0.0901341	0.000306107	-4.09779e-10	-0.0901087
19357451	chr19:19357451:C:T	2.22132e-09	0.331022	-5.44374e-10	5.42442e-05	-1.82034	-5.44374e-10	5.42554e-05	-1.82034	-5.44374e-10
19357716	chr19:19357716:G:A	1.09307e-09	-0.378088	-5.44374e-10	0.000104686	-1.16287	-5.44374e-10	0.000104722	-1.16274	-5.44374e-10
19357925	chr19:19357925:G:A	4.83945e-07	6.40823	-0.693333	4.7383e-05	-1.58589	-0.369682	4.74121e-05	-1.58537	-0.369796
19358287	chr19:19358287:T:C	5.28244e-10	-4.09779e-10	-1.10528	9.80303e-05	-4.09779e-10	-1.22856	9.80493e-05	-4.09779e-10	-1.22857
19358739	chr19:19358739:T:C	4.99031e-10	-4.09779e-10	-1.16217	9.52627e-05	-4.09779e-10	-1.2572	9.52817e-05	-4.09779e-10	-1.25721
19359098	chr19:19359098:G:T	7.36174e-11	-1.90099	-1.17496	1.73151e-05	-1.7642	-1.19806	1.73168e-05	-1.76429	-1.19809
19359176	chr19:19359176:A:G	4.90127e-10	-4.09779e-10	-1.18017	0.000105627	-4.09779e-10	-1.15392	0.000105649	-4.09779e-10	-1.15392
19359472	chr19:19359472:T:C	2.89467e-06	7.50355	-5.44374e-10	0.00169241	1.62007	-5.44374e-10	0.00169243	1.61987	-5.44374e-10
19359617	chr19:19359617:T:C	1.52106e-10	-1.56845	-0.781807	2.0642e-05	-1.8395	-0.947013	2.06466e-05	-1.83958	-0.946912
19360432	chr19:19360432:T:C	0.00111456	14.72	-1.26308	1.95965e-05	-1.72784	-1.11065	1.96101e-05	-1.72723	-1.11077
19360464	chr19:19360464:A:G	4.67652e-10	-4.09779e-10	-1.22711	9.92312e-05	-4.09779e-10	-1.21639	9.92508e-05	-4.09779e-10	-1.21639
19360559	chr19:19360559:G:A	4.67953e-10	-4.09779e-10	-1.22647	9.41914e-05	-4.09779e-10	-1.26851	9.42108e-05	-4.09779e-10	-1.26851
19360637	chr19:19360637:G:A	3.71974e-07	6.37526	-0.923515	3.51205e-05	-1.59123	-0.663821	3.51426e-05	-1.59071	-0.663915
19360697	chr19:19360697:T:C	1.55478e-10	-1.6176	-0.710732	2.24912e-05	-1.81282	-0.887893	2.24961e-05	-1.81292	-0.887783
19360757	chr19:19360757:G:A	4.67609e-10	-4.09779e-10	-1.2272	9.4187e-05	-4.09779e-10	-1.26856	9.42065e-05	-4.09779e-10	-1.26856
19360874	chr19:19360874:C:T	6.84113e-07	6.92434	-0.863292	4.44494e-05	-1.43161	-0.587881	4.44819e-05	-1.43098	-0.58798
19360996	chr19:19360996:G:A	6.11715e-07	6.83816	-0.888973	4.21195e-05	-1.45071	-0.622622	4.21499e-05	-1.4501	-0.622717
19361292	chr19:19361292:A:G	4.8901e-10	-4.09779e-10	-1.18245	9.85573e-05	-4.09779e-10	-1.2232	9.85801e-05	-4.09779e-10	-1.22318
19361313	chr19:19361313:G:C	5.08864e-10	-1.14265	-5.44374e-10	5.00874e-05	-1.90007	-5.44374e-10	5.00914e-05	-1.90019	-5.44374e-10
19361729	chr19:19361729:C:G	4.90529e-10	-4.09779e-10	-1.17935	9.50307e-05	-4.09779e-10	-1.25964	9.50498e-05	-4.09779e-10	-1.25964
19362441	chr19:19362441:G:A	2.56283e-09	-4.09779e-10	0.474032	0.000506198	-4.09779e-10	0.413089	0.000506352	-4.09779e-10	0.413187
19362616	chr19:19362616:G:A	2.48785e-10	-1.85824	-5.44374e-10	5.94724e-05	-1.72833	-5.44374e-10	5.94833e-05	-1.72835	-5.44374e-10
19362996	chr19:19362996:T:A	6.88921e-08	3.76546	-5.44374e-10	0.000128808	-0.955517	-5.44374e-10	0.000128838	-0.955491	-5.44374e-10
19363557	chr19:19363557:G:A	6.24564e-08	3.66739	-5.44374e-10	0.000123648	-0.996397	-5.44374e-10	0.000123677	-0.996373	-5.44374e-10
19363681	chr19:19363681:G:A	3.37625e-10	-1.29955	-0.25335	0.00129998	1.4097	-0.053431	0.001292	1.40493	-0.0550296
19364279	chr19:19364279:G:A	4.4356e-07	6.5979	-0.970148	3.91458e-05	-1.41364	-0.732902	3.91752e-05	-1.41301	-0.732989
19364568	chr19:19364568:C:T	4.58985e-10	-4.09779e-10	-1.24582	9.42597e-05	-4.09779e-10	-1.26778	9.42792e-05	-4.09779e-10	-1.26778
19364660	chr19:19364660:T:C	0.000178541	12.8857	-1.26023	1.60068e-05	-1.81458	-1.22624	1.60164e-05	-1.81413	-1.2263
19364740	chr19:19364740:G:A	3.69178e-10	-1.32848	-0.13508	0.00153179	1.43769	0.0826617	0.0015222	1.43292	0.0809509
19365556	chr19:19365556:G:A	8.63574e-07	7.1422	-0.848198	6.59192e-05	-1.05054	-0.57487	6.59785e-05	-1.04973	-0.574982
19365711	chr19:19365711:G:A	3.33864e-05	11.0519	-1.10306	2.35236e-05	-1.90869	-0.747146	2.35243e-05	-1.90851	-0.747498
19365829	chr19:19365829:A:G	3.67913e-09	0.835597	-5.44374e-10	0.00037078	0.101771	-5.44374e-10	0.000370909	0.101913	-5.44374e-10
19366175	chr19:19366175:A:G	1.72677e-08	3.19768	-0.815928	3.16622e-05	-1.90984	-0.448877	3.16666e-05	-1.90973	-0.449052
19367068	chr19:19367068:A:C	0.000234445	12.7695	-0.871585	0.000254233	0.478699	-0.754286	0.000254199	0.478358	-0.754284
19367145	chr19:19367145:C:G	5.27384e-10	-4.09779e-10	-1.10691	0.00011077	-4.09779e-10	-1.10638	0.000110794	-4.09779e-10	-1.10637
19367213	chr19:19367213:G:T	8.12836e-08	5.01657	-1.08571	2.35739e-05	-1.65056	-1.00313	2.35892e-05	-1.65011	-1.00315
19367214	chr19:19367214:G:T	7.96768e-08	5.00139	-1.09049	2.33666e-05	-1.65357	-1.00896	2.33818e-05	-1.65312	-1.00897
19367242	chr19:19367242:C:T	9.03895e-11	-1.70199	-1.16871	1.70633e-05	-1.75618	-1.22073	1.70653e-05	-1.7563	-1.2207
19367372	chr19:19367372:C:G	6.9031e-10	-4.09779e-10	-0.837694	0.000140859	-4.09779e-10	-0.866077	0.00014089	-4.09779e-10	-0.866063
19367586	chr19:19367586:T:C	1.5416e-07	5.22672	-0.655804	4.61168e-05	-1.64742	-0.335238	4.61428e-05	-1.64695	-0.335353
19367645	chr19:19367645:C:G	8.85728e-11	-1.68872	-1.20229	1.64971e-05	-1.7679	-1.24275	1.64989e-05	-1.76802	-1.24273
19368250	chr19:19368250:C:T	5.07696e-10	-4.09779e-10	-1.14495	0.000117259	-4.09779e-10	-1.04945	0.000117289	-4.09779e-10	-1.0494
19368338	chr19:19368338:C:G	5.95576e-10	-4.09779e-10	-0.985306	0.000128587	-4.09779e-10	-0.957234	0.000128611	-4.09779e-10	-0.957249
19369127	chr19:19369127:C:A	1.85772e-07	5.44548	-0.688042	4.63764e-05	-1.60259	-0.374459	4.64043e-05	-1.60208	-0.374573
19369764	chr19:19369764:G:A	4.98583e-10	-1.40617	0.243103	0.0023013	1.43822	0.489174	0.00228627	1.43341	0.487221
19369766	chr19:19369766:T:C	1.8568e-07	5.21707	-0.460121	5.90623e-05	-1.64046	-0.0947885	5.90951e-05	-1.63998	-0.0949178
19370170	chr19:19370170:C:G	4.78447e-10	-4.09779e-10	-1.20429	9.70381e-05	-4.09779e-10	-1.23873	9.70601e-05	-4.09779e-10	-1.23871
19370570	chr19:19370570:G:T	1.826e-07	5.31344	-0.573221	5.21944e-05	-1.62721	-0.231653	5.22243e-05	-1.62672	-0.231777
19370796	chr19:19370796:C:T	4.49437e-10	-4.09779e-10	-1.26684	9.42173e-05	-4.09779e-10	-1.26823	9.4237e-05	-4.09779e-10	-1.26823
19372072	chr19:19372072:C:T	5.00221e-10	-4.09779e-10	-1.15978	0.000103829	-4.09779e-10	-1.1711	0.000103851	-4.09779e-10	-1.17109
19372102	chr19:19372102:T:G	9.37837e-11	-1.71363	-1.12021	1.83284e-05	-1.78709	-1.11829	1.83315e-05	-1.7872	-1.11822
19373199	chr19:19373199:A:G	8.9155e-08	4.8686	-0.845304	5.75186e-05	-1.24135	-0.52038	5.75216e-05	-1.24155	-0.520331
19373371	chr19:19373371:A:T	4.6344e-10	-4.09779e-10	-1.23616	9.50883e-05	-4.09779e-10	-1.25903	9.51091e-05	-4.09779e-10	-1.25902
19373486	chr19:19373486:G:A	3.66144e-08	4.20942	-1.07606	2.09079e-05	-1.78179	-0.991922	2.09188e-05	-1.78146	-0.991935
19373492	chr19:19373492:C:T	4.49587e-10	-4.09779e-10	-1.26651	9.67987e-05	-4.09779e-10	-1.2412	9.68192e-05	-4.09779e-10	-1.2412
19374810	chr19:19374810:G:T	1.92201e-09	-4.09779e-10	0.186291	0.000288889	-4.09779e-10	-0.147797	0.000288941	-4.09779e-10	-0.147821
19375426	chr19:19375426:C:A	5.17209e-10	-4.09779e-10	-1.12639	9.74948e-05	-4.09779e-10	-1.23404	9.75141e-05	-4.09779e-10	-1.23405
19375608	chr19:19375608:G:A	4.37129e-10	-1.37231	0.0777074	0.00187452	1.40888	0.313384	0.00186243	1.40408	0.311518
19376493	chr19:19376493:C:T	1.05914e-07	4.75791	-0.562356	4.70895e-05	-1.73423	-0.227564	4.71119e-05	-1.73383	-0.227688
19376843	chr19:19376843:C:T	2.65173e-08	4.04507	-1.23436	6.23325e-05	-0.470217	-1.21114	6.23465e-05	-0.470201	-1.21114
19376967	chr19:19376967:T:A	4.73633e-10	-4.09779e-10	-1.2144	9.42748e-05	-4.09779e-10	-1.26762	9.42941e-05	-4.09779e-10	-1.26763
19377909	chr19:19377909:T:C	1.89869e-05	9.62575	-0.241328	6.57897e-05	-1.92327	0.2959	6.57644e-05	-1.92323	0.295264
19379633	chr19:19379633:TTC:T	2.08527e-10	-0.792704	-1.24206	1.47698e-05	-1.86758	-1.25368	1.47738e-05	-1.86751	-1.25368
19380244	chr19:19380244:T:G	7.93774e-11	-1.76355	-1.23707	1.7487e-05	-1.69053	-1.26185	1.74883e-05	-1.69067	-1.26184
19380783	chr19:19380783:C:T	5.34096e-10	-4.09779e-10	-1.09426	0.000114745	-4.09779e-10	-1.07113	0.000114766	-4.09779e-10	-1.07115
19381142	chr19:19381142:G:A	5.0988e-10	-4.09779e-10	-1.14066	0.000106201	-4.09779e-10	-1.14851	0.000106226	-4.09779e-10	-1.14848
19381164	chr19:19381164:T:C	8.76524e-08	4.5399	-0.533604	4.76623e-05	-1.75389	-0.195812	4.76839e-05	-1.75352	-0.195935
19381749	chr19:19381749:C:T	1.81585e-09	-4.09779e-10	0.129473	0.000275069	-4.09779e-10	-0.196816	0.000275119	-4.09779e-10	-0.196841
19382805	chr19:19382805:C:T	5.06028e-10	-4.09779e-10	-1.14824	0.000116876	-4.09779e-10	-1.05272	0.000116906	-4.09779e-10	-1.05267
19383721	chr19:19383721:T:G	2.62397e-09	-4.09779e-10	0.49761	0.000375528	-4.09779e-10	0.114494	0.000375596	-4.09779e-10	0.114469
19383916	chr19:19383916:A:C	8.51815e-11	-1.69136	-1.23869	1.6155e-05	-1.76886	-1.26275	1.61566e-05	-1.76897	-1.26275
19384194	chr19:19384194:G:A	5.102e-10	-4.09779e-10	-1.14003	0.00011809	-4.09779e-10	-1.04239	0.00011812	-4.09779e-10	-1.04234
19384843	chr19:19384843:C:T	2.39208e-10	-1.8975	-5.44374e-10	4.99709e-05	-1.9024	-5.44374e-10	4.99804e-05	-1.90241	-5.44374e-10
19385121	chr19:19385121:C:T	4.49545e-10	-4.09779e-10	-1.2666	9.42356e-05	-4.09779e-10	-1.26804	9.42553e-05	-4.09779e-10	-1.26804
19385145	chr19:19385145:G:A	1.44025e-07	5.11917	-0.616266	4.9159e-05	-1.62237	-0.29641	4.91873e-05	-1.62188	-0.296527
19386069	chr19:19386069:C:T	1.95701e-09	-4.09779e-10	0.204339	0.000293654	-4.09779e-10	-0.131435	0.000293708	-4.09779e-10	-0.13146
19386776	chr19:19386776:G:C	4.75203e-10	-4.09779e-10	-1.21109	9.45628e-05	-4.09779e-10	-1.26457	9.45821e-05	-4.09779e-10	-1.26458
19387578	chr19:19387578:C:T	4.48855e-10	-4.09779e-10	-1.26813	9.41671e-05	-4.09779e-10	-1.26877	9.41865e-05	-4.09779e-10	-1.26877
19387692	chr19:19387692:C:T	5.56176e-10	-4.09779e-10	-1.05375	0.000108911	-4.09779e-10	-1.12331	0.000108938	-4.09779e-10	-1.12327
19388113	chr19:19388113:A:G	2.44562e-09	-4.09779e-10	0.427218	0.000355407	-4.09779e-10	0.0594253	0.000355472	-4.09779e-10	0.0594017
19388159	chr19:19388159:G:A	7.98976e-11	-1.8333	-1.16079	3.1836e-05	-1.21237	-1.14087	3.18379e-05	-1.21252	-1.14087
19388740	chr19:19388740:C:G	2.58689e-10	-1.81921	-5.44374e-10	4.97584e-05	-1.90666	-5.44374e-10	4.97677e-05	-1.90668	-5.44374e-10
19388789	chr19:19388789:A:G	6.36433e-06	9.319	-1.02762	2.51348e-05	-1.91924	-0.670347	2.51283e-05	-1.91934	-0.670712
19388820	chr19:19388820:C:T	2.15271e-09	-4.09779e-10	0.29965	0.000425861	-4.09779e-10	0.240275	0.000425987	-4.09779e-10	0.240364
19388823	chr19:19388823:C:T	7.99576e-10	-4.09779e-10	-0.690753	0.000140763	-4.09779e-10	-0.866763	0.000140789	-4.09779e-10	-0.866783
19389831	chr19:19389831:C:T	4.56426e-10	-4.09779e-10	-1.25141	9.53705e-05	-4.09779e-10	-1.25607	9.53912e-05	-4.09779e-10	-1.25606
19389851	chr19:19389851:C:T	2.69135e-09	-4.09779e-10	0.522965	0.00038786	-4.09779e-10	0.146806	0.000387931	-4.09779e-10	0.146782
19390157	chr19:19390157:G:T	5.04702e-10	-4.09779e-10	-1.15087	0.000109577	-4.09779e-10	-1.11721	0.0001096	-4.09779e-10	-1.11721
19390232	chr19:19390232:A:G	4.78484e-10	-4.09779e-10	-1.20421	9.45971e-05	-4.09779e-10	-1.26421	9.46164e-05	-4.09779e-10	-1.26421
19390525	chr19:19390525:T:C	1.1154e-09	-4.09779e-10	-0.357863	0.000223552	-4.09779e-10	-0.404195	0.000223603	-4.09779e-10	-0.404175
19391362	chr19:19391362:C:T	4.96888e-10	-4.09779e-10	-1.16647	9.55754e-05	-4.09779e-10	-1.25392	9.55945e-05	-4.09779e-10	-1.25393
19392334	chr19:19392334:T:C	4.57487e-10	-4.09779e-10	-1.24909	9.74962e-05	-4.09779e-10	-1.23402	9.75173e-05	-4.09779e-10	-1.23402
19392764	chr19:19392764:T:C	8.88873e-08	4.94585	-0.925563	5.21036e-05	-1.19793	-0.662678	5.21057e-05	-1.19814	-0.662631
19393358	chr19:19393358:T:C	6.67964e-06	9.41131	-1.07157	2.33388e-05	-1.92366	-0.740064	2.33348e-05	-1.92369	-0.740406
19393875	chr19:19393875:C:T	4.56207e-10	-4.09779e-10	-1.25189	9.53311e-05	-4.09779e-10	-1.25648	9.53518e-05	-4.09779e-10	-1.25647
19393911	chr19:19393911:C:CA	1.28029e-09	-0.219995	-5.44374e-10	0.000139107	-0.878592	-5.44374e-10	0.000139152	-0.878477	-5.44374e-10
19394278	chr19:19394278:C:T	7.76218e-08	4.87835	-0.993578	4.65768e-05	-1.21832	-0.75442	4.65787e-05	-1.21852	-0.754378
19394302	chr19:19394302:G:A	6.86907e-10	-0.842635	-5.44374e-10	8.77344e-05	-1.33952	-5.44374e-10	8.77605e-05	-1.33943	-5.44374e-10
19394422	chr19:19394422:T:C	4.53197e-10	-4.09779e-10	-1.25851	9.48383e-05	-4.09779e-10	-1.26167	9.48582e-05	-4.09779e-10	-1.26166
19395181	chr19:19395181:G:A	9.47994e-10	-0.520486	-5.44374e-10	7.45696e-05	-1.50211	-5.44374e-10	7.44959e-05	-1.5033	-5.44374e-10
19395283	chr19:19395283:C:T	9.49318e-08	5.08939	-1.00331	4.91612e-05	-1.14909	-0.769643	4.91627e-05	-1.14931	-0.7696
19395925	chr19:19395925:T:A	5.34096e-10	-4.09779e-10	-1.09426	0.000114745	-4.09779e-10	-1.07113	0.000114766	-4.09779e-10	-1.07115
19397204	chr19:19397204:A:G	1.41221e-07	5.57843	-1.09518	5.94047e-05	-0.830128	-0.899336	5.94036e-05	-0.83039	-0.8993
19397329	chr19:19397329:G:A	8.9948e-10	-0.994329	0.421312	0.00129641	0.668997	0.684522	0.00128854	0.664765	0.682457
19398200	chr19:19398200:G:A	4.9512e-10	-4.09779e-10	-1.17003	9.56585e-05	-4.09779e-10	-1.25305	9.56777e-05	-4.09779e-10	-1.25306
19398892	chr19:19398892:C:T	8.365e-11	-1.7345	-1.21369	1.71572e-05	-1.72198	-1.24945	1.71588e-05	-1.72211	-1.24943
19399554	chr19:19399554:C:G	7.50897e-10	-1.12575	0.372181	0.00145635	0.840536	0.629313	0.00144735	0.836167	0.627279
19399567	chr19:19399567:C:T	2.47597e-10	-1.86303	-5.44374e-10	5.04309e-05	-1.89323	-5.44374e-10	5.04414e-05	-1.89323	-5.44374e-10
19401319	chr19:19401319:A:G	7.36601e-10	-4.09779e-10	-0.772789	0.00017389	-4.09779e-10	-0.655417	0.000173923	-4.09779e-10	-0.65543
19401332	chr19:19401332:G:C	5.26633e-10	-4.09779e-10	-1.10833	0.000113761	-4.09779e-10	-1.07974	0.000113793	-4.09779e-10	-1.07967
19401481	chr19:19401481:G:A	1.94386e-08	2.50018	-5.44374e-10	8.90991e-05	-1.32409	-5.44374e-10	8.91193e-05	-1.32407	-5.44374e-10
19401848	chr19:19401848:A:T	8.4971e-08	4.94465	-0.969416	4.93025e-05	-1.19404	-0.721827	4.93043e-05	-1.19425	-0.721783
19402353	chr19:19402353:C:T	4.48754e-10	-4.09779e-10	-1.26836	9.41618e-05	-4.09779e-10	-1.26882	9.41813e-05	-4.09779e-10	-1.26882
19402516	chr19:19402516:A:C	5.91364e-10	-4.09779e-10	-0.992404	0.000127743	-4.09779e-10	-0.96382	0.000127766	-4.09779e-10	-0.963846
19403220	chr19:19403220:G:T	5.38995e-10	-1.37845	0.29332	0.00272666	1.44373	0.65326	0.00270909	1.4389	0.651422
19403449	chr19:19403449:G:A	4.55468e-10	-4.09779e-10	-1.25351	9.52176e-05	-4.09779e-10	-1.25767	9.52382e-05	-4.09779e-10	-1.25766
19404753	chr19:19404753:T:C	7.876e-10	-0.705844	-5.44374e-10	0.000363234	0.0812104	-5.44374e-10	0.000363254	0.0810583	-5.44374e-10
19405594	chr19:19405594:C:A	8.42618e-10	-4.09779e-10	-0.638321	0.000174543	-4.09779e-10	-0.651664	0.000174583	-4.09779e-10	-0.651645
19405622	chr19:19405622:G:A	1.41258e-05	10.1686	-1.07992	2.31796e-05	-1.91472	-0.755845	2.31797e-05	-1.91459	-0.756183
19406846	chr19:19406846:G:C	5.48775e-10	-4.09779e-10	-1.06715	0.000107727	-4.09779e-10	-1.13424	0.000107754	-4.09779e-10	-1.13419
19407201	chr19:19407201:T:C	5.42886e-10	-4.09779e-10	-1.07793	0.000106806	-4.09779e-10	-1.14282	0.000106832	-4.09779e-10	-1.14278
19407507	chr19:19407507:T:A	1.40169e-07	5.15206	-0.676283	4.59794e-05	-1.61559	-0.370057	4.60064e-05	-1.6151	-0.37017
19408759	chr19:19408759:C:T	6.0942e-10	-4.09779e-10	-0.962328	0.000132996	-4.09779e-10	-0.92352	0.000133036	-4.09779e-10	-0.923422
19409724	chr19:19409724:TAGTG:T	6.58837e-11	-1.92354	-1.2634	2.8914e-05	-1.19492	-1.2546	2.89126e-05	-1.19516	-1.25461
19411748	chr19:19411748:G:A	1.11433e-07	4.72648	-0.480131	5.27315e-05	-1.7183	-0.130328	5.27571e-05	-1.71789	-0.130456
19412052	chr19:19412052:A:G	1.31408e-09	-4.09779e-10	-0.193946	0.000291608	-4.09779e-10	-0.138426	0.000291668	-4.09779e-10	-0.138429
19412135	chr19:19412135:T:C	4.66269e-10	-4.09779e-10	-1.23007	9.68846e-05	-4.09779e-10	-1.24032	9.69048e-05	-4.09779e-10	-1.24032
19412161	chr19:19412161:T:A	8.82172e-11	-1.92418	-0.97085	2.70758e-05	-1.48505	-1.03015	2.70562e-05	-1.48587	-1.03026
19412337	chr19:19412337:A:T	9.02057e-09	-4.09779e-10	1.73243	0.0017651	-4.09779e-10	1.66212	0.00176568	-4.09779e-10	1.66225
19412977	chr19:19412977:A:G	4.81812e-10	-4.09779e-10	-1.19728	0.000103333	-4.09779e-10	-1.17588	0.000103353	-4.09779e-10	-1.1759
19412988	chr19:19412988:G:A	6.45692e-10	-4.09779e-10	-0.904512	0.000145855	-4.09779e-10	-0.831224	0.000145884	-4.09779e-10	-0.831234
19413296	chr19:19413296:G:A	8.64585e-11	-1.72309	-1.19208	1.71917e-05	-1.73348	-1.23593	1.71934e-05	-1.73361	-1.23591
19414903	chr19:19414903:G:A	8.72341e-11	-1.70034	-1.2059	1.66895e-05	-1.75463	-1.24443	1.66912e-05	-1.75475	-1.24441
19414983	chr19:19414983:T:C	2.35705e-08	3.61821	-0.925296	0.000191639	0.169109	-0.727334	0.000191586	0.168514	-0.727222
19415585	chr19:19415585:G:A	4.48856e-10	-4.09779e-10	-1.26813	9.41619e-05	-4.09779e-10	-1.26882	9.41814e-05	-4.09779e-10	-1.26882
19415907	chr19:19415907:C:T	1.60689e-09	-4.09779e-10	0.0072207	0.00025427	-4.09779e-10	-0.275443	0.000254328	-4.09779e-10	-0.275421
19416532	chr19:19416532:A:G	4.51967e-10	-4.09779e-10	-1.26123	0.00010038	-4.09779e-10	-1.20488	0.000100402	-4.09779e-10	-1.20486
19417860	chr19:19417860:T:A	2.54678e-09	-4.09779e-10	0.46775	0.000369215	-4.09779e-10	0.0975401	0.000369282	-4.09779e-10	0.0975167
19417880	chr19:19417880:G:A	5.39196e-10	-4.09779e-10	-1.08475	0.000116761	-4.09779e-10	-1.05371	0.000116794	-4.09779e-10	-1.05363
19417997	chr19:19417997:A:G	1.67213e-07	5.28907	-0.636884	4.96623e-05	-1.58669	-0.321904	4.96924e-05	-1.58617	-0.32202
19418660	chr19:19418660:G:A	5.27801e-10	-4.09779e-10	-1.10612	0.000104377	-4.09779e-10	-1.16583	0.000104402	-4.09779e-10	-1.16579
19419374	chr19:19419374:C:T	4.56728e-10	-4.09779e-10	-1.25075	9.54256e-05	-4.09779e-10	-1.25549	9.54463e-05	-4.09779e-10	-1.25548
19419461	chr19:19419461:G:A	1.5368e-07	5.06691	-0.499115	5.61264e-05	-1.63048	-0.155754	5.61579e-05	-1.63	-0.155879
19419781	chr19:19419781:G:C	8.49742e-11	-1.71382	-1.21866	1.67673e-05	-1.74207	-1.25234	1.67689e-05	-1.74219	-1.25233
19419796	chr19:19419796:A:G	5.42677e-10	-4.09779e-10	-1.07832	0.000106795	-4.09779e-10	-1.14293	0.000106821	-4.09779e-10	-1.14289
19420464	chr19:19420464:T:C	1.63363e-08	2.32631	-5.44374e-10	8.27088e-05	-1.39851	-5.44374e-10	8.27275e-05	-1.39849	-5.44374e-10
19420561	chr19:19420561:C:T	8.42892e-11	-1.80076	-1.13983	1.92967e-05	-1.68826	-1.16564	1.92994e-05	-1.68841	-1.16556
19421095	chr19:19421095:C:T	2.44984e-08	2.73153	-5.44374e-10	9.95431e-05	-1.21325	-5.44374e-10	9.95656e-05	-1.21323	-5.44374e-10
19421101	chr19:19421101:A:G	6.70013e-07	6.56452	-0.524306	0.000159417	-0.338664	-0.403649	0.000159399	-0.338978	-0.403658
19421383	chr19:19421383:A:ACTGTCCCTTCGC	2.63574e-09	-4.09779e-10	0.502086	0.000380638	-4.09779e-10	0.12801	0.000380707	-4.09779e-10	0.127986
19421485	chr19:19421485:T:C	5.56206e-10	-4.09779e-10	-1.0537	0.000120685	-4.09779e-10	-1.02065	0.00012072	-4.09779e-10	-1.02057
19421873	chr19:19421873:G:A	1.10879e-05	9.96195	-1.11542	2.18778e-05	-1.91366	-0.814704	2.18784e-05	-1.91352	-0.815021
19422817	chr19:19422817:C:G	4.48582e-10	-4.09779e-10	-1.26874	9.43667e-05	-4.09779e-10	-1.26665	9.4386e-05	-4.09779e-10	-1.26665
19422821	chr19:19422821:T:C	1.06138e-07	4.65587	-0.458212	5.34899e-05	-1.72958	-0.104768	5.35152e-05	-1.72918	-0.104897
19423071	chr19:19423071:A:G	5.20445e-10	-1.22543	0.105283	0.00137902	1.07214	0.343148	0.00137044	1.06758	0.341265
19424785	chr19:19424785:G:T	7.14753e-10	-4.09779e-10	-0.802897	0.000140593	-4.09779e-10	-0.86797	0.000140627	-4.09779e-10	-0.867934
19424946	chr19:19424946:T:C	1.02793e-09	-4.09779e-10	-0.439533	0.000172826	-4.09779e-10	-0.661551	0.000172865	-4.09779e-10	-0.661533
19425195	chr19:19425195:T:C	8.41234e-10	-4.09779e-10	-0.639965	0.000174265	-4.09779e-10	-0.653263	0.000174304	-4.09779e-10	-0.653243
19425342	chr19:19425342:G:C	5.3839e-10	-4.09779e-10	-1.08625	0.000106085	-4.09779e-10	-1.1496	0.000106111	-4.09779e-10	-1.14956
19425399	chr19:19425399:G:C	8.92097e-11	-1.69543	-1.18841	1.68105e-05	-1.75833	-1.23351	1.68124e-05	-1.75845	-1.23348
19425976	chr19:19425976:T:C	5.692e-10	-4.09779e-10	-1.0306	0.000116455	-4.09779e-10	-1.05633	0.00011648	-4.09779e-10	-1.05632
19426608	chr19:19426608:TC:T	5.34262e-10	-4.09779e-10	-1.09395	0.000105565	-4.09779e-10	-1.15452	0.00010559	-4.09779e-10	-1.15448
19426807	chr19:19426807:C:A	4.83573e-10	-4.09779e-10	-1.19363	0.000104076	-4.09779e-10	-1.16872	0.000104096	-4.09779e-10	-1.16873
19429023	chr19:19429023:T:G	4.59166e-10	-4.09779e-10	-1.24542	9.58775e-05	-4.09779e-10	-1.25077	9.58985e-05	-4.09779e-10	-1.25076
19429082	chr19:19429082:T:C	8.32469e-08	4.90413	-0.9494	4.34398e-05	-1.11905	-0.923411	4.34404e-05	-1.11927	-0.923384
19429295	chr19:19429295:AG:A	6.60498e-11	-1.92305	-1.26137	2.86046e-05	-1.20889	-1.25139	2.86033e-05	-1.20913	-1.25139
19429374	chr19:19429374:C:T	5.64576e-10	-1.19516	0.156399	0.00135297	1.00609	0.390133	0.00134463	1.00158	0.388255
19429379	chr19:19429379:T:TGGGTCTGA	6.21677e-10	-4.09779e-10	-0.942414	0.000121148	-4.09779e-10	-1.01683	0.000121177	-4.09779e-10	-1.01679
19429906	chr19:19429906:T:C	6.80694e-10	-0.851721	-5.44374e-10	0.000319918	-0.0457728	-5.44374e-10	0.000319932	-0.0459374	-5.44374e-10
19430338	chr19:19430338:A:T	4.48124e-10	-1.26976	-5.44374e-10	5.45592e-05	-1.81455	-5.44374e-10	5.45732e-05	-1.8145	-5.44374e-10
19430861	chr19:19430861:G:A	1.73026e-08	2.38377	-5.44374e-10	8.55177e-05	-1.36511	-5.44374e-10	8.5537e-05	-1.3651	-5.44374e-10
19430889	chr19:19430889:A:G	5.51883e-10	-4.09779e-10	-1.0615	0.000119721	-4.09779e-10	-1.02867	0.000119756	-4.09779e-10	-1.02859
19431643	chr19:19431643:G:A	2.51605e-10	-1.84698	-5.44374e-10	4.89176e-05	-1.9237	-5.44374e-10	4.89278e-05	-1.9237	-5.44374e-10
19432435	chr19:19432435:G:A	5.1141e-10	-4.09779e-10	-1.13766	0.000110234	-4.09779e-10	-1.11124	0.000110264	-4.09779e-10	-1.11117
19432462	chr19:19432462:C:T	8.59484e-11	-1.71093	-1.21016	1.67912e-05	-1.74539	-1.24759	1.67929e-05	-1.74552	-1.24757
19432643	chr19:19432643:A:G	1.45382e-09	-4.09779e-10	-0.0928838	0.000232855	-4.09779e-10	-0.363422	0.000232908	-4.09779e-10	-0.363401
19433594	chr19:19433594:T:G	2.83251e-10	-1.01944	-0.709067	2.87046e-05	-1.78596	-0.670816	2.87128e-05	-1.78588	-0.670823
19433835	chr19:19433835:C:T	3.28001e-08	3.02335	-5.44374e-10	7.15309e-05	-1.54371	-5.44374e-10	7.15394e-05	-1.5438	-5.44374e-10
19433914	chr19:19433914:G:A	5.28501e-10	-4.09779e-10	-1.10479	0.000104489	-4.09779e-10	-1.16475	0.000104515	-4.09779e-10	-1.16472
19434619	chr19:19434619:A:G	8.61715e-11	-1.72343	-1.19506	1.71619e-05	-1.73329	-1.23785	1.71637e-05	-1.73342	-1.23783
19434833	chr19:19434833:A:G	8.62613e-11	-1.65185	-1.2656	1.37576e-05	-1.9243	-1.26795	1.37604e-05	-1.9243	-1.26795
19434887	chr19:19434887:G:A	1.39692e-07	5.14706	-0.674698	4.60774e-05	-1.61553	-0.367985	4.61045e-05	-1.61504	-0.368099
19435181	chr19:19435181:T:C	1.48642e-07	5.18708	-0.652619	4.77245e-05	-1.60731	-0.341086	4.77528e-05	-1.60681	-0.341201
19435247	chr19:19435247:G:A	1.51588e-08	2.2515	-5.44374e-10	8.15535e-05	-1.41258	-5.44374e-10	8.15718e-05	-1.41256	-5.44374e-10
19435679	chr19:19435679:G:A	2.69135e-09	-4.09779e-10	0.522965	0.00038786	-4.09779e-10	0.146806	0.000387931	-4.09779e-10	0.146782
19435742	chr19:19435742:C:T	4.49843e-10	-4.09779e-10	-1.26594	9.53945e-05	-4.09779e-10	-1.25582	9.54148e-05	-4.09779e-10	-1.25581
19437102	chr19:19437102:CAA:C	4.53381e-10	-4.09779e-10	-1.2581	9.48696e-05	-4.09779e-10	-1.26133	9.48895e-05	-4.09779e-10	-1.26133
19437157	chr19:19437157:T:A	5.25876e-09	-4.09779e-10	1.19282	0.00103269	-4.09779e-10	1.12609	0.00103302	-4.09779e-10	1.1262
19437430	chr19:19437430:T:G	1.06189e-05	9.95467	-1.15136	2.04757e-05	-1.91356	-0.881043	2.04769e-05	-1.91342	-0.881333
19437437	chr19:19437437:A:G	1.76747e-07	5.36296	-0.655315	4.94291e-05	-1.56876	-0.344538	4.94598e-05	-1.56823	-0.344653
19437834	chr19:19437834:T:G	1.69381e-07	5.72776	-1.06269	6.39391e-05	-0.801561	-0.854346	6.39377e-05	-0.801828	-0.854307
19437883	chr19:19437883:A:G	5.14215e-10	-4.09779e-10	-1.13219	0.000110865	-4.09779e-10	-1.10553	0.000110895	-4.09779e-10	-1.10546
19438417	chr19:19438417:C:T	1.52106e-08	2.25491	-5.44374e-10	8.17302e-05	-1.41041	-5.44374e-10	8.17485e-05	-1.4104	-5.44374e-10
19438898	chr19:19438898:G:A	8.90904e-10	-4.09779e-10	-0.582598	0.000179563	-4.09779e-10	-0.623312	0.000179612	-4.09779e-10	-0.623249
19439655	chr19:19439655:A:C	1.75312e-07	5.35256	-0.65307	4.94908e-05	-1.57044	-0.341612	4.95215e-05	-1.56991	-0.341727
19440631	chr19:19440631:G:A	5.48351e-10	-4.09779e-10	-1.06792	0.000118937	-4.09779e-10	-1.03524	0.000118972	-4.09779e-10	-1.03516
19441056	chr19:19441056:C:T	4.92172e-10	-4.09779e-10	-1.17601	0.000105838	-4.09779e-10	-1.15193	0.000105857	-4.09779e-10	-1.15195
19441604	chr19:19441604:T:C	5.48187e-08	4.58913	-1.05218	2.43012e-05	-1.73161	-0.891706	2.43118e-05	-1.7312	-0.891877
19441815	chr19:19441815:T:C	1.18711e-07	4.84228	-0.532671	5.05096e-05	-1.69733	-0.194345	5.05354e-05	-1.6969	-0.194469
19442600	chr19:19442600:T:C	4.56394e-10	-4.09779e-10	-1.25148	9.71728e-05	-4.09779e-10	-1.23735	9.71937e-05	-4.09779e-10	-1.23734
19442957	chr19:19442957:G:A	2.56748e-09	-4.09779e-10	0.475847	0.000371875	-4.09779e-10	0.104721	0.000371944	-4.09779e-10	0.104697
19443916	chr19:19443916:C:T	8.44605e-11	-1.72728	-1.21127	1.70543e-05	-1.72954	-1.2479	1.70559e-05	-1.72967	-1.24788
19444297	chr19:19444297:CT:C	2.98632e-07	6.45365	-1.22152	2.99803e-05	-1.33887	-1.07443	3.00027e-05	-1.33817	-1.07459
19444721	chr19:19444721:A:G	1.58695e-08	2.29732	-5.44374e-10	8.27761e-05	-1.3977	-5.44374e-10	8.27948e-05	-1.39768	-5.44374e-10
19445842	chr19:19445842:G:A	9.14069e-08	4.6767	-0.628456	4.36073e-05	-1.72778	-0.310832	4.36285e-05	-1.72738	-0.310949
19446544	chr19:19446544:A:G	5.67814e-06	9.24306	-1.06576	2.36034e-05	-1.92181	-0.730633	2.35985e-05	-1.92188	-0.730978
19446801	chr19:19446801:C:T	2.32997e-10	-1.92381	-5.44374e-10	4.89765e-05	-1.9225	-5.44374e-10	4.89866e-05	-1.9225	-5.44374e-10
19447156	chr19:19447156:A:G	7.11355e-10	-0.807663	-5.44374e-10	9.1113e-05	-1.30174	-5.44374e-10	9.11393e-05	-1.30166	-5.44374e-10
19447659	chr19:19447659:G:A	8.62457e-11	-1.71973	-1.19791	1.70682e-05	-1.73693	-1.23969	1.70699e-05	-1.73706	-1.23967
19448369	chr19:19448369:C:T	8.15931e-10	-4.09779e-10	-0.670505	0.000162669	-4.09779e-10	-0.722119	0.000162707	-4.09779e-10	-0.722092
19448465	chr19:19448465:C:G	4.48728e-10	-4.09779e-10	-1.26842	9.41793e-05	-4.09779e-10	-1.26864	9.41988e-05	-4.09779e-10	-1.26864
19449180	chr19:19449180:G:A	8.41864e-11	-1.74954	-1.19226	1.76694e-05	-1.70634	-1.23567	1.76711e-05	-1.70647	-1.23564
19449254	chr19:19449254:C:T	8.87731e-11	-1.68165	-1.2071	1.64139e-05	-1.77019	-1.24551	1.64157e-05	-1.77031	-1.2455
19449348	chr19:19449348:A:AT	1.42285e-07	5.23832	-0.747569	4.30403e-05	-1.59802	-0.45368	4.30664e-05	-1.59752	-0.453786
19450334	chr19:19450334:C:G	4.57369e-10	-4.09779e-10	-1.24934	9.71616e-05	-4.09779e-10	-1.23746	9.71804e-05	-4.09779e-10	-1.23748
19451398	chr19:19451398:G:T	5.17612e-10	-4.09779e-10	-1.12561	0.00010278	-4.09779e-10	-1.18124	0.000102805	-4.09779e-10	-1.18121
19451444	chr19:19451444:C:T	4.42282e-10	-1.45055	0.167664	0.00282493	1.62063	0.511767	0.00280658	1.61568	0.510001
19451540	chr19:19451540:G:A	6.90478e-06	9.44737	-1.07448	2.32196e-05	-1.92391	-0.744931	2.32158e-05	-1.92394	-0.745272
19452043	chr19:19452043:G:A	4.50275e-10	-4.09779e-10	-1.26498	9.41924e-05	-4.09779e-10	-1.2685	9.42117e-05	-4.09779e-10	-1.2685
19452093	chr19:19452093:G:A	8.72634e-11	-1.70522	-1.20069	1.68088e-05	-1.75044	-1.24149	1.68106e-05	-1.75056	-1.24147
19452134	chr19:19452134:A:G	3.23368e-10	-1.59604	-5.44374e-10	5.43069e-05	-1.81919	-5.44374e-10	5.43194e-05	-1.81916	-5.44374e-10
19452465	chr19:19452465:T:TC	1.46452e-09	-4.09779e-10	-0.0855501	0.000234356	-4.09779e-10	-0.356997	0.000234409	-4.09779e-10	-0.356976
19452812	chr19:19452812:G:C	5.20919e-10	-4.09779e-10	-1.11924	0.000103454	-4.09779e-10	-1.17471	0.000103478	-4.09779e-10	-1.17468
19453270	chr19:19453270:A:G	6.1922e-10	-4.09779e-10	-0.946373	0.000125958	-4.09779e-10	-0.977894	0.000125989	-4.09779e-10	-0.977849
19453393	chr19:19453393:G:T	4.85588e-10	-4.09779e-10	-1.18947	0.000103515	-4.09779e-10	-1.17412	0.000103535	-4.09779e-10	-1.17413
19453614	chr19:19453614:G:A	8.63688e-10	-4.09779e-10	-0.613623	0.000150756	-4.09779e-10	-0.798175	0.000150789	-4.09779e-10	-0.798164
19453864	chr19:19453864:A:G	8.90334e-11	-1.70434	-1.18148	1.69844e-05	-1.7527	-1.22884	1.69863e-05	-1.75282	-1.22882
19453956	chr19:19453956:C:G	2.42049e-10	-1.88569	-5.44374e-10	6.2882e-05	-1.67258	-5.44374e-10	6.28914e-05	-1.67264	-5.44374e-10
19454131	chr19:19454131:G:A	4.68472e-10	-4.09779e-10	-1.22536	9.42472e-05	-4.09779e-10	-1.26792	9.42666e-05	-4.09779e-10	-1.26792
19454548	chr19:19454548:G:A	6.68929e-11	-1.91645	-1.25529	2.57849e-05	-1.30049	-1.26356	2.57846e-05	-1.30071	-1.26356
19454673	chr19:19454673:T:G	8.33502e-11	-1.74974	-1.20204	1.74292e-05	-1.71359	-1.2421	1.74309e-05	-1.71372	-1.24208
19455446	chr19:19455446:T:C	1.00247e-07	4.44413	-0.30357	6.19099e-05	-1.7615	0.0733463	6.19364e-05	-1.76114	0.0732073
19456167	chr19:19456167:AAAAAG:A	5.21286e-10	-4.09779e-10	-1.11854	0.000103411	-4.09779e-10	-1.17512	0.000103438	-4.09779e-10	-1.17508
19457067	chr19:19457067:C:T	1.09297e-09	-4.09779e-10	-0.378177	0.000226779	-4.09779e-10	-0.389861	0.000226832	-4.09779e-10	-0.389836
19457435	chr19:19457435:A:G	8.51804e-06	9.48943	-0.906564	3.00288e-05	-1.92236	-0.489322	3.00206e-05	-1.92242	-0.489739
19457630	chr19:19457630:G:A	1.24529e-07	4.83784	-0.480384	5.36324e-05	-1.69602	-0.135668	5.36595e-05	-1.69559	-0.135796
19457665	chr19:19457665:C:T	2.53239e-10	-1.8405	-5.44374e-10	6.96002e-05	-1.57107	-5.44374e-10	6.96099e-05	-1.57114	-5.44374e-10
19457850	chr19:19457850:T:C	6.39212e-08	4.68287	-0.992299	2.66797e-05	-1.71318	-0.816756	2.66914e-05	-1.71276	-0.816943
19457991	chr19:19457991:T:A	1.60656e-09	-4.09779e-10	0.00701395	0.000248275	-4.09779e-10	-0.299303	0.000248321	-4.09779e-10	-0.299321
19458214	chr19:19458214:C:T	8.37167e-11	-1.74804	-1.19936	1.75337e-05	-1.70905	-1.24067	1.75353e-05	-1.70918	-1.24065
19459619	chr19:19459619:A:G	6.46243e-10	-0.903659	-5.44374e-10	8.33311e-05	-1.39102	-5.44374e-10	8.33557e-05	-1.39093	-5.44374e-10
19459746	chr19:19459746:G:C	7.90855e-11	-1.80634	-1.19796	1.89249e-05	-1.63361	-1.23975	1.89262e-05	-1.63377	-1.23973
19459990	chr19:19459990:C:T	1.45337e-09	-4.09779e-10	-0.0931943	0.000323046	-4.09779e-10	-0.0360438	0.000323112	-4.09779e-10	-0.036046
19460285	chr19:19460285:C:T	4.56684e-10	-4.09779e-10	-1.25084	9.54214e-05	-4.09779e-10	-1.25554	9.54421e-05	-4.09779e-10	-1.25553
19460291	chr19:19460291:A:G	5.23423e-06	9.04648	-0.950588	2.83729e-05	-1.9148	-0.553607	2.83635e-05	-1.91493	-0.554007
19460445	chr19:19460445:C:A	4.54811e-10	-4.09779e-10	-1.25495	9.51291e-05	-4.09779e-10	-1.2586	9.51491e-05	-4.09779e-10	-1.2586
19460722	chr19:19460722:C:A	1.5141e-08	2.25032	-5.44374e-10	8.15707e-05	-1.41237	-5.44374e-10	8.15891e-05	-1.41235	-5.44374e-10
19460943	chr19:19460943:G:A	7.39095e-11	-1.82533	-1.24666	1.85444e-05	-1.62782	-1.26585	1.85455e-05	-1.62797	-1.26584
19461099	chr19:19461099:C:T	6.01174e-10	-4.09779e-10	-0.975949	0.000135133	-4.09779e-10	-0.907577	0.00013516	-4.09779e-10	-0.907587
19461321	chr19:19461321:TTA:T	2.61045e-10	-1.81014	-5.44374e-10	4.95845e-05	-1.91016	-5.44374e-10	4.95939e-05	-1.91018	-5.44374e-10
19461514	chr19:19461514:C:T	4.54527e-10	-4.09779e-10	-1.25558	9.42776e-05	-4.09779e-10	-1.26759	9.42975e-05	-4.09779e-10	-1.26759
19461774	chr19:19461774:C:T	2.77218e-09	-4.09779e-10	0.552554	0.000642831	-4.09779e-10	0.652044	0.000642928	-4.09779e-10	0.651988
19461976	chr19:19461976:A:G	9.08882e-08	4.59041	-0.547854	4.73461e-05	-1.73904	-0.217316	4.73683e-05	-1.73865	-0.21744
19462469	chr19:19462469:G:A	4.57576e-10	-4.09779e-10	-1.24889	9.55814e-05	-4.09779e-10	-1.25386	9.56022e-05	-4.09779e-10	-1.25385
19463468	chr19:19463468:G:C	5.18149e-06	9.01628	-0.930514	2.91318e-05	-1.91221	-0.529801	2.91214e-05	-1.91236	-0.530212
19463587	chr19:19463587:G:A	5.23209e-10	-4.09779e-10	-1.11485	0.000113061	-4.09779e-10	-1.08591	0.000113092	-4.09779e-10	-1.08584
19463877	chr19:19463877:T:G	4.50993e-10	-4.09779e-10	-1.26338	9.44428e-05	-4.09779e-10	-1.26584	9.44627e-05	-4.09779e-10	-1.26584
19465136	chr19:19465136:G:A	5.5965e-06	9.0632	-0.900385	3.05608e-05	-1.91347	-0.480655	3.05498e-05	-1.91361	-0.481076
19465209	chr19:19465209:G:A	5.6222e-10	-4.09779e-10	-1.04294	0.000115467	-4.09779e-10	-1.06485	0.000115494	-4.09779e-10	-1.06483
19465231	chr19:19465231:A:G	5.1542e-10	-4.09779e-10	-1.12985	0.000102446	-4.09779e-10	-1.1845	0.000102471	-4.09779e-10	-1.18446
19465395	chr19:19465395:G:A	4.82525e-10	-4.09779e-10	-1.1958	9.4825e-05	-4.09779e-10	-1.26181	9.48442e-05	-4.09779e-10	-1.26181
19465747	chr19:19465747:C:T	2.56246e-10	-1.8287	-5.44374e-10	6.61976e-05	-1.62119	-5.44374e-10	6.62079e-05	-1.62125	-5.44374e-10
19465896	chr19:19465896:C:T	1.50806e-09	-4.09779e-10	-0.0562562	0.000240531	-4.09779e-10	-0.33099	0.000240586	-4.09779e-10	-0.330969
19466081	chr19:19466081:C:T	1.09201e-09	-4.09779e-10	-0.37906	0.000179764	-4.09779e-10	-0.622195	0.000179798	-4.09779e-10	-0.622211
19466319	chr19:19466319:C:T	5.00952e-10	-4.09779e-10	-1.15832	0.000110914	-4.09779e-10	-1.10509	0.000110933	-4.09779e-10	-1.10512
19466403	chr19:19466403:C:T	3.08595e-10	-1.6428	-5.44374e-10	8.04217e-05	-1.42655	-5.44374e-10	8.04332e-05	-1.42662	-5.44374e-10
19466406	chr19:19466406:C:G	1.44211e-07	4.9877	-0.483505	6.16117e-05	-1.55098	-0.14201	6.16488e-05	-1.55045	-0.142139
19466807	chr19:19466807:C:T	2.33519e-10	-1.92157	-5.44374e-10	5.19702e-05	-1.86317	-5.44374e-10	5.198e-05	-1.86319	-5.44374e-10
19467263	chr19:19467263:T:C	1.33236e-07	4.89315	-0.468106	5.50794e-05	-1.68427	-0.120797	5.51079e-05	-1.68383	-0.120926
19467641	chr19:19467641:A:G	1.19287e-07	4.76886	-0.454413	5.47303e-05	-1.70707	-0.104347	5.47574e-05	-1.70666	-0.104477
19467782	chr19:19467782:G:A	8.08801e-11	-1.75512	-1.22674	1.73809e-05	-1.70165	-1.25682	1.73823e-05	-1.70179	-1.2568
19467934	chr19:19467934:A:G	4.28527e-05	11.0372	-0.838709	0.00016477	0.0115504	-0.720838	0.000164754	0.0112402	-0.720831
19468081	chr19:19468081:T:C	6.79116e-06	9.26376	-0.907459	2.99078e-05	-1.92283	-0.492887	2.99e-05	-1.92289	-0.4933
19468190	chr19:19468190:C:T	4.4957e-10	-4.09779e-10	-1.26654	9.85564e-05	-4.09779e-10	-1.22321	9.85781e-05	-4.09779e-10	-1.2232
19468237	chr19:19468237:T:G	1.42063e-07	4.92288	-0.433689	5.77521e-05	-1.67819	-0.079485	5.77822e-05	-1.67775	-0.0796162
19468748	chr19:19468748:A:G	8.39677e-11	-1.7405	-1.2039	1.73361e-05	-1.71749	-1.24356	1.73377e-05	-1.71763	-1.24354
19468765	chr19:19468765:G:A	2.3294e-10	-1.92405	-5.44374e-10	5.04521e-05	-1.89281	-5.44374e-10	5.04619e-05	-1.89283	-5.44374e-10
19469609	chr19:19469609:T:TA	5.1743e-10	-4.09779e-10	-1.12596	0.000111722	-4.09779e-10	-1.09782	0.000111753	-4.09779e-10	-1.09776
19470050	chr19:19470050:A:G	4.8877e-10	-4.09779e-10	-1.18294	0.000100473	-4.09779e-10	-1.20395	0.000100495	-4.09779e-10	-1.20394
19470086	chr19:19470086:A:G	1.72997e-08	2.38361	-5.44374e-10	8.53453e-05	-1.36713	-5.44374e-10	8.53646e-05	-1.36711	-5.44374e-10
19471084	chr19:19471084:C:T	1.50806e-09	-4.09779e-10	-0.0562562	0.000240531	-4.09779e-10	-0.33099	0.000240586	-4.09779e-10	-0.330969
19471842	chr19:19471842:A:G	4.80088e-06	8.95143	-0.941958	2.88238e-05	-1.91014	-0.542497	2.88133e-05	-1.91031	-0.5429
19472183	chr19:19472183:C:T	3.46043e-07	5.75486	-0.375373	0.000119557	-0.790572	-0.239475	0.000119549	-0.790831	-0.239486
19472209	chr19:19472209:T:A	1.49773e-08	2.23946	-5.44374e-10	8.11545e-05	-1.41748	-5.44374e-10	8.11728e-05	-1.41746	-5.44374e-10
19472306	chr19:19472306:C:T	4.52765e-10	-4.09779e-10	-1.25946	9.47646e-05	-4.09779e-10	-1.26244	9.47845e-05	-4.09779e-10	-1.26244
19472352	chr19:19472352:A:G	8.96422e-10	-4.09779e-10	-0.576423	0.00018656	-4.09779e-10	-0.585087	0.000186602	-4.09779e-10	-0.585065
19472363	chr19:19472363:C:T	1.13636e-09	-4.09779e-10	-0.339249	0.000255572	-4.09779e-10	-0.270334	0.000255613	-4.09779e-10	-0.270382
19473129	chr19:19473129:T:A	5.29658e-10	-4.09779e-10	-1.1026	0.000114525	-4.09779e-10	-1.07304	0.000114558	-4.09779e-10	-1.07297
19473861	chr19:19473861:G:A	1.17679e-09	-4.09779e-10	-0.304286	0.000190381	-4.09779e-10	-0.56481	0.000190417	-4.09779e-10	-0.564828
19473879	chr19:19473879:A:G	5.0184e-10	-4.09779e-10	-1.15655	0.00010038	-4.09779e-10	-1.20488	0.000100404	-4.09779e-10	-1.20485
19474040	chr19:19474040:G:A	4.51452e-10	-4.09779e-10	-1.26236	9.566e-05	-4.09779e-10	-1.25304	9.56804e-05	-4.09779e-10	-1.25303
19474160	chr19:19474160:C:T	4.923e-10	-1.17575	-5.44374e-10	6.85936e-05	-1.58564	-5.44374e-10	6.86119e-05	-1.58558	-5.44374e-10
19474399	chr19:19474399:C:T	5.1542e-10	-4.09779e-10	-1.12985	0.000102446	-4.09779e-10	-1.1845	0.000102471	-4.09779e-10	-1.18446
19474506	chr19:19474506:G:A	2.55192e-10	-1.83282	-5.44374e-10	6.56727e-05	-1.62915	-5.44374e-10	6.56829e-05	-1.62921	-5.44374e-10
19476687	chr19:19476687:G:A	4.86266e-10	-4.09779e-10	-1.18808	9.50573e-05	-4.09779e-10	-1.25936	9.50766e-05	-4.09779e-10	-1.25936
19476966	chr19:19476966:G:A	1.56224e-08	2.28163	-5.44374e-10	8.23864e-05	-1.40242	-5.44374e-10	8.24049e-05	-1.4024	-5.44374e-10
19476985	chr19:19476985:C:T	5.13213e-10	-4.09779e-10	-1.13414	0.000110632	-4.09779e-10	-1.10762	0.000110663	-4.09779e-10	-1.10756
19477248	chr19:19477248:G:A	3.13984e-10	-1.62549	-5.44374e-10	5.37086e-05	-1.83027	-5.44374e-10	5.37212e-05	-1.83024	-5.44374e-10
19477737	chr19:19477737:A:C	6.40895e-06	9.20873	-0.910359	2.97812e-05	-1.92216	-0.497795	2.97733e-05	-1.92223	-0.498206
19477756	chr19:19477756:G:A	6.05797e-10	-4.09779e-10	-0.968289	0.000118415	-4.09779e-10	-1.03965	0.000118443	-4.09779e-10	-1.03961
19477835	chr19:19477835:C:G	4.53948e-10	-4.09779e-10	-1.25685	9.44315e-05	-4.09779e-10	-1.26596	9.44512e-05	-4.09779e-10	-1.26596
19479213	chr19:19479213:C:T	1.37706e-08	2.15546	-5.44374e-10	0.000107817	-1.1334	-5.44374e-10	0.000107839	-1.1334	-5.44374e-10
19479800	chr19:19479800:T:C	8.55738e-10	-4.09779e-10	-0.62287	0.00019771	-4.09779e-10	-0.527036	0.000197749	-4.09779e-10	-0.527049
19479912	chr19:19479912:A:G	8.10157e-11	-1.76697	-1.21322	1.76358e-05	-1.69464	-1.24927	1.76373e-05	-1.69477	-1.24925
19480257	chr19:19480257:A:G	5.98772e-06	9.12965	-0.899261	3.03181e-05	-1.92075	-0.481339	3.03093e-05	-1.92084	-0.481754
19480507	chr19:19480507:G:A	5.32741e-10	-4.09779e-10	-1.0968	0.000115327	-4.09779e-10	-1.06606	0.00011536	-4.09779e-10	-1.06599
19482358	chr19:19482358:C:T	5.06339e-10	-4.09779e-10	-1.14763	0.000104593	-4.09779e-10	-1.16376	0.000104615	-4.09779e-10	-1.16376
19482882	chr19:19482882:CTG:C	1.66987e-08	2.34825	-5.44374e-10	8.44249e-05	-1.37798	-5.44374e-10	8.4444e-05	-1.37796	-5.44374e-10
19483075	chr19:19483075:C:T	4.9067e-10	-4.09779e-10	-1.17906	0.000105456	-4.09779e-10	-1.15555	0.000105475	-4.09779e-10	-1.15557
19484205	chr19:19484205:C:T	5.52242e-06	9.14574	-0.996252	2.62466e-05	-1.9211	-0.625206	2.62401e-05	-1.92117	-0.625583
19485008	chr19:19485008:A:G	1.61489e-08	2.31477	-5.44374e-10	8.3404e-05	-1.39014	-5.44374e-10	8.34228e-05	-1.39012	-5.44374e-10
19485308	chr19:19485308:G:A	5.23017e-10	-4.09779e-10	-1.11522	0.000113051	-4.09779e-10	-1.086	0.000113082	-4.09779e-10	-1.08593
19485567	chr19:19485567:G:A	4.49734e-10	-4.09779e-10	-1.26618	9.41813e-05	-4.09779e-10	-1.26862	9.42008e-05	-4.09779e-10	-1.26862
19485897	chr19:19485897:G:A	1.31738e-09	-4.09779e-10	-0.191436	0.000292175	-4.09779e-10	-0.136486	0.000292234	-4.09779e-10	-0.136489
19486000	chr19:19486000:G:A	4.51526e-10	-4.09779e-10	-1.2622	9.45135e-05	-4.09779e-10	-1.2651	9.45333e-05	-4.09779e-10	-1.26509
19486217	chr19:19486217:G:A	2.36831e-10	-1.90749	-5.44374e-10	4.95812e-05	-1.91023	-5.44374e-10	4.95908e-05	-1.91024	-5.44374e-10
19486246	chr19:19486246:G:A	1.01166e-07	4.63947	-0.48978	5.12031e-05	-1.73077	-0.147273	5.12274e-05	-1.73037	-0.147401
19486431	chr19:19486431:T:C	1.32706e-07	4.81767	-0.396617	5.9478e-05	-1.69833	-0.0299043	5.95079e-05	-1.6979	-0.0300354
19487404	chr19:19487404:G:A	4.97325e-10	-1.31708	0.151488	0.00170535	1.23326	0.394429	0.0016945	1.22858	0.392515
19487597	chr19:19487597:TCCCCCGAGTGGAACC:T	4.78556e-10	-4.09779e-10	-1.20406	0.000104307	-4.09779e-10	-1.1665	0.000104326	-4.09779e-10	-1.16652
19487615	chr19:19487615:G:A	4.48696e-10	-4.09779e-10	-1.26849	9.41657e-05	-4.09779e-10	-1.26878	9.41853e-05	-4.09779e-10	-1.26878
19487802	chr19:19487802:A:T	1.44202e-09	-0.101036	-5.44374e-10	0.000153604	-0.77946	-5.44374e-10	0.000153654	-0.779341	-5.44374e-10
19488188	chr19:19488188:C:T	5.14577e-10	-4.09779e-10	-1.13149	0.000102315	-4.09779e-10	-1.18579	0.000102339	-4.09779e-10	-1.18575
19488644	chr19:19488644:G:A	2.21548e-08	2.63097	-5.44374e-10	9.4734e-05	-1.26277	-5.44374e-10	9.47554e-05	-1.26275	-5.44374e-10
19488894	chr19:19488894:G:A	4.78784e-10	-4.09779e-10	-1.20359	0.000102714	-4.09779e-10	-1.18189	0.000102734	-4.09779e-10	-1.1819
19491539	chr19:19491539:C:T	4.96429e-10	-4.09779e-10	-1.16739	9.58191e-05	-4.09779e-10	-1.25138	9.58384e-05	-4.09779e-10	-1.25138
19492012	chr19:19492012:G:C	1.53811e-05	10.2752	-1.10143	2.22613e-05	-1.9066	-0.804387	2.2263e-05	-1.90642	-0.804701
19492136	chr19:19492136:A:G	1.13382e-07	4.75915	-0.495466	5.20671e-05	-1.70976	-0.151543	5.20928e-05	-1.70935	-0.151672
19492866	chr19:19492866:A:C	7.49627e-10	-4.09779e-10	-0.755259	0.000150039	-4.09779e-10	-0.802941	0.000150074	-4.09779e-10	-0.802916
19492883	chr19:19492883:C:A	4.8015e-08	3.83431	-0.429873	4.89579e-05	-1.85017	-0.0727097	4.89736e-05	-1.84992	-0.072842
19493200	chr19:19493200:A:G	4.88842e-10	-4.09779e-10	-1.1828	0.000105115	-4.09779e-10	-1.15878	0.000105134	-4.09779e-10	-1.15881
19493379	chr19:19493379:CAT:C	7.81212e-11	-1.76672	-1.24986	1.58321e-05	-1.80217	-1.24962	1.58345e-05	-1.80223	-1.24962
19493397	chr19:19493397:C:T	8.31195e-11	-1.72934	-1.22521	1.69213e-05	-1.72956	-1.25571	1.69229e-05	-1.72968	-1.25569
19494539	chr19:19494539:T:C	1.25174e-07	4.90817	-0.545546	5.05778e-05	-1.6787	-0.211623	5.06044e-05	-1.67826	-0.211748
19494954	chr19:19494954:C:T	9.34866e-08	4.66586	-0.595119	4.54255e-05	-1.72635	-0.271414	4.54475e-05	-1.72595	-0.271535
19495154	chr19:19495154:C:T	6.88627e-06	9.2959	-0.92569	2.92601e-05	-1.91976	-0.517851	2.92514e-05	-1.91985	-0.518263
19495234	chr19:19495234:T:C	4.77705e-10	-1.49927	0.293427	0.00357438	1.71455	0.653162	0.0035507	1.70953	0.651323
19495825	chr19:19495825:G:A	9.60943e-08	4.60309	-0.504842	5.01447e-05	-1.73684	-0.162089	5.01681e-05	-1.73645	-0.162218
19495952	chr19:19495952:C:T	5.20309e-10	-4.09779e-10	-1.12041	0.000115985	-4.09779e-10	-1.06038	0.000116005	-4.09779e-10	-1.06041
19496039	chr19:19496039:C:T	1.358e-09	-0.161068	-5.44374e-10	0.000159144	-0.744031	-5.44374e-10	0.000159191	-0.743943	-5.44374e-10
19496513	chr19:19496513:G:T	4.86235e-10	-4.09779e-10	-1.18814	9.5063e-05	-4.09779e-10	-1.2593	9.50822e-05	-4.09779e-10	-1.2593
19496868	chr19:19496868:C:T	4.54473e-10	-4.09779e-10	-1.2557	9.50589e-05	-4.09779e-10	-1.25934	9.50794e-05	-4.09779e-10	-1.25933
19497092	chr19:19497092:T:C	4.93568e-10	-4.09779e-10	-1.17317	9.53779e-05	-4.09779e-10	-1.25599	9.5397e-05	-4.09779e-10	-1.256
19497728	chr19:19497728:A:G	9.78318e-08	4.60385	-0.487684	5.105e-05	-1.73634	-0.144698	5.10739e-05	-1.73595	-0.144825
19498000	chr19:19498000:G:T	5.0319e-10	-4.09779e-10	-1.15387	0.000105123	-4.09779e-10	-1.1587	0.000105148	-4.09779e-10	-1.15868
19498367	chr19:19498367:C:T	1.53251e-09	-4.09779e-10	-0.0401711	0.00024404	-4.09779e-10	-0.316506	0.000244096	-4.09779e-10	-0.316485
19499221	chr19:19499221:A:G	1.26845e-07	4.74359	-0.367703	6.05125e-05	-1.70938	-0.00160637	6.05422e-05	-1.70897	-0.00173928
19499306	chr19:19499306:C:T	5.93879e-10	-0.98816	-5.44374e-10	7.88825e-05	-1.44588	-5.44374e-10	7.89053e-05	-1.4458	-5.44374e-10
19499503	chr19:19499503:G:A	5.11985e-10	-4.09779e-10	-1.13654	0.000111344	-4.09779e-10	-1.10121	0.000111367	-4.09779e-10	-1.10121
19499787	chr19:19499787:C:T	5.81446e-06	9.38582	-1.18479	5.92067e-05	-0.70114	-1.03166	5.92053e-05	-0.701391	-1.03164
19499848	chr19:19499848:A:G	1.75857e-08	2.40001	-5.44374e-10	8.60274e-05	-1.35917	-5.44374e-10	8.60468e-05	-1.35915	-5.44374e-10
19500088	chr19:19500088:A:G	8.97434e-10	-4.09779e-10	-0.575295	0.000142601	-4.09779e-10	-0.85379	0.000142624	-4.09779e-10	-0.85383
19500244	chr19:19500244:G:A	7.81808e-11	-1.91003	-1.10578	1.52584e-05	-1.9226	-1.16611	1.52621e-05	-1.9226	-1.16607
19500693	chr19:19500693:A:G	1.5472e-09	-4.09779e-10	-0.0306345	0.00024023	-4.09779e-10	-0.33224	0.000240276	-4.09779e-10	-0.332258
19500965	chr19:19500965:G:A	4.42762e-10	-1.2818	-5.44374e-10	5.43719e-05	-1.81799	-5.44374e-10	5.43858e-05	-1.81794	-5.44374e-10
19501768	chr19:19501768:C:G	5.17821e-10	-4.09779e-10	-1.12521	0.000102941	-4.09779e-10	-1.17969	0.000102965	-4.09779e-10	-1.17966
19501816	chr19:19501816:G:T	5.43614e-10	-4.09779e-10	-1.07659	0.000117896	-4.09779e-10	-1.04404	0.000117929	-4.09779e-10	-1.04396
19502073	chr19:19502073:C:T	9.41922e-10	-4.09779e-10	-0.526912	0.000186653	-4.09779e-10	-0.584587	0.000186697	-4.09779e-10	-0.584556
19502590	chr19:19502590:C:T	1.49806e-09	-4.09779e-10	-0.0629086	0.000233783	-4.09779e-10	-0.359444	0.000233827	-4.09779e-10	-0.359462
19502813	chr19:19502813:A:G	1.85068e-06	8.29181	-1.23558	4.6364e-05	-0.900398	-1.07692	4.63644e-05	-0.900625	-1.07689
19503480	chr19:19503480:G:A	8.75712e-11	-1.70458	-1.1978	1.6813e-05	-1.7519	-1.23978	1.68148e-05	-1.75202	-1.23976
19503899	chr19:19503899:T:C	2.35892e-10	-1.91146	-5.44374e-10	5.37772e-05	-1.82899	-5.44374e-10	5.37871e-05	-1.82901	-5.44374e-10
19504157	chr19:19504157:G:A	4.55902e-10	-4.09779e-10	-1.25256	0.00010036	-4.09779e-10	-1.20508	0.000100383	-4.09779e-10	-1.20505
19504251	chr19:19504251:C:T	4.48942e-10	-4.09779e-10	-1.26794	9.59846e-05	-4.09779e-10	-1.24965	9.60053e-05	-4.09779e-10	-1.24964
19505096	chr19:19505096:C:T	8.41072e-11	-1.72041	-1.22234	1.68103e-05	-1.73738	-1.25446	1.68119e-05	-1.73751	-1.25445
19505217	chr19:19505217:T:C	6.78574e-08	4.03055	-0.280225	5.98486e-05	-1.82783	0.105807	5.98693e-05	-1.82755	0.105666
19505933	chr19:19505933:G:A	1.20117e-07	4.69272	-0.371325	5.9823e-05	-1.72225	-0.000201564	5.98514e-05	-1.72184	-0.000337348
19506208	chr19:19506208:C:T	8.22841e-11	-1.72529	-1.23937	1.67546e-05	-1.73227	-1.2629	1.67561e-05	-1.73239	-1.26289
19506325	chr19:19506325:G:A	6.42901e-10	-1.30061	0.391765	0.0021222	1.19368	0.652687	0.00210847	1.18904	0.650635
19506416	chr19:19506416:CTAT:C	5.28782e-09	-4.09779e-10	1.19833	0.00103831	-4.09779e-10	1.13151	0.00103864	-4.09779e-10	1.13162
19506730	chr19:19506730:G:A	7.57988e-10	-4.09779e-10	-0.744168	0.000157656	-4.09779e-10	-0.753423	0.000157691	-4.09779e-10	-0.753405
19506846	chr19:19506846:T:C	9.81375e-08	4.65805	-0.538759	4.85559e-05	-1.7274	-0.203719	4.85792e-05	-1.72701	-0.203844
19507037	chr19:19507037:AAG:A	8.69664e-10	-4.09779e-10	-0.606728	0.000180392	-4.09779e-10	-0.618706	0.000180433	-4.09779e-10	-0.618685
19507777	chr19:19507777:CAA:C	4.56822e-10	-4.09779e-10	-1.25054	9.65874e-05	-4.09779e-10	-1.24339	9.66068e-05	-4.09779e-10	-1.2434
19507866	chr19:19507866:C:T	6.20789e-10	-4.09779e-10	-0.943844	0.000133895	-4.09779e-10	-0.916779	0.000133921	-4.09779e-10	-0.916795
19508508	chr19:19508508:T:C	1.26866e-07	4.92742	-0.551375	5.02169e-05	-1.67897	-0.218518	5.02434e-05	-1.67852	-0.218642
19508733	chr19:19508733:A:G	1.19633e-07	4.86548	-0.548126	4.98247e-05	-1.6906	-0.21473	4.98504e-05	-1.69016	-0.214855
19509096	chr19:19509096:G:A	1.31163e-09	-4.09779e-10	-0.195806	0.000290861	-4.09779e-10	-0.140992	0.000290921	-4.09779e-10	-0.140994
19509152	chr19:19509152:A:G	1.26854e-09	-0.229213	-5.44374e-10	0.000150379	-0.800679	-5.44374e-10	0.000150423	-0.800593	-5.44374e-10
19509491	chr19:19509491:G:C	7.4029e-11	-1.88115	-1.18923	2.74764e-05	-1.32925	-1.17126	2.74781e-05	-1.3294	-1.17126
19510195	chr19:19510195:T:C	4.01723e-07	5.54313	-0.0144476	0.000156213	-0.905608	0.14299	0.000156206	-0.905852	0.14298
19510229	chr19:19510229:T:C	1.6517e-07	5.15822	-0.518326	5.49938e-05	-1.63423	-0.172391	5.50249e-05	-1.63374	-0.172515
19510580	chr19:19510580:G:T	4.93525e-10	-1.27307	0.0998122	0.00146493	1.13781	0.337911	0.00145576	1.13321	0.336029
19510658	chr19:19510658:T:C	5.04376e-10	-1.15151	-5.44374e-10	7.35182e-05	-1.5163	-5.44374e-10	7.35372e-05	-1.51625	-5.44374e-10
19510943	chr19:19510943:A:G	7.77262e-11	-1.77066	-1.25099	1.75307e-05	-1.68257	-1.26732	1.75319e-05	-1.68271	-1.26732
19510946	chr19:19510946:T:C	7.17243e-10	-4.09779e-10	-0.79942	0.000145506	-4.09779e-10	-0.833618	0.000145544	-4.09779e-10	-0.833566
19510971	chr19:19510971:A:G	7.99017e-11	-1.75514	-1.2389	1.72893e-05	-1.70104	-1.26271	1.72907e-05	-1.70118	-1.2627
19512398	chr19:19512398:C:T	7.13261e-10	-4.09779e-10	-0.804987	0.000162386	-4.09779e-10	-0.723864	0.000162418	-4.09779e-10	-0.723875
19514738	chr19:19514738:A:G	1.51089e-07	5.10698	-0.556192	5.20243e-05	-1.64354	-0.218584	5.20535e-05	-1.64307	-0.218705
19515278	chr19:19515278:C:T	1.17521e-09	-4.09779e-10	-0.305636	0.000246513	-4.09779e-10	-0.306422	0.000246571	-4.09779e-10	-0.306396
19515925	chr19:19515925:A:G	7.76379e-11	-1.76993	-1.25285	1.74921e-05	-1.68433	-1.26776	1.74933e-05	-1.68448	-1.26775
19515960	chr19:19515960:C:T	7.918e-11	-1.75286	-1.25025	1.71577e-05	-1.70438	-1.26701	1.7159e-05	-1.70452	-1.26701
19515972	chr19:19515972:T:G	7.98618e-11	-1.74429	-1.25025	1.69963e-05	-1.71383	-1.26701	1.69976e-05	-1.71397	-1.26701
19516629	chr19:19516629:G:A	4.63264e-10	-4.09779e-10	-1.23654	9.45724e-05	-4.09779e-10	-1.26447	9.45918e-05	-4.09779e-10	-1.26447
19516844	chr19:19516844:A:G	7.93435e-11	-1.76026	-1.24079	1.73789e-05	-1.69517	-1.26341	1.73802e-05	-1.69531	-1.2634
19517045	chr19:19517045:C:A	4.60539e-10	-4.09779e-10	-1.24244	9.55225e-05	-4.09779e-10	-1.25448	9.55427e-05	-4.09779e-10	-1.25447
19517227	chr19:19517227:A:G	4.83495e-10	-4.09779e-10	-1.19379	0.000103895	-4.09779e-10	-1.17045	0.000103916	-4.09779e-10	-1.17046
19517228	chr19:19517228:G:A	4.13799e-06	8.86065	-0.999759	2.65272e-05	-1.90629	-0.629377	2.65177e-05	-1.90648	-0.629756
19517511	chr19:19517511:A:G	1.1246e-09	-4.09779e-10	-0.349648	0.000235427	-4.09779e-10	-0.352435	0.000235482	-4.09779e-10	-0.352409
19517818	chr19:19517818:C:T	5.75171e-10	-4.09779e-10	-1.02017	0.000117715	-4.09779e-10	-1.04557	0.00011774	-4.09779e-10	-1.04556
19518721	chr19:19518721:G:A	2.89648e-10	-1.70617	-5.44374e-10	5.84564e-05	-1.74556	-5.44374e-10	5.84613e-05	-1.74568	-5.44374e-10
19518952	chr19:19518952:C:T	4.80239e-10	-4.09779e-10	-1.20055	9.455e-05	-4.09779e-10	-1.26471	9.45692e-05	-4.09779e-10	-1.26471
19519101	chr19:19519101:G:A	2.48972e-09	0.445091	-5.44374e-10	0.000267934	-0.223097	-5.44374e-10	0.000268024	-0.222969	-5.44374e-10
19519782	chr19:19519782:C:T	1.22291e-09	-4.09779e-10	-0.265848	0.000196663	-4.09779e-10	-0.532344	0.0001967	-4.09779e-10	-0.532363
19520237	chr19:19520237:C:T	1.48811e-09	-4.09779e-10	-0.0695752	0.000232372	-4.09779e-10	-0.365497	0.000232416	-4.09779e-10	-0.365515
19520377	chr19:19520377:A:G	5.41926e-10	-4.09779e-10	-1.0797	0.000117526	-4.09779e-10	-1.04718	0.00011756	-4.09779e-10	-1.0471
19520846	chr19:19520846:A:G	1.43535e-07	5.08209	-0.582591	4.99116e-05	-1.64718	-0.256403	4.99394e-05	-1.64671	-0.256526
19522161	chr19:19522161:T:C	7.19164e-11	-1.83284	-1.26649	1.94834e-05	-1.57759	-1.26669	1.94839e-05	-1.57776	-1.26669
19522324	chr19:19522324:T:C	8.00922e-10	-4.09779e-10	-0.689071	0.00015772	-4.09779e-10	-0.753019	0.000157758	-4.09779e-10	-0.752981
19522631	chr19:19522631:A:G	2.46234e-10	-1.86855	-5.44374e-10	5.00249e-05	-1.90132	-5.44374e-10	5.00342e-05	-1.90134	-5.44374e-10
19522840	chr19:19522840:T:C	4.60539e-10	-4.09779e-10	-1.24244	9.55225e-05	-4.09779e-10	-1.25448	9.55427e-05	-4.09779e-10	-1.25447
19523191	chr19:19523191:G:C	2.59364e-10	-1.8166	-5.44374e-10	4.91638e-05	-1.91868	-5.44374e-10	4.91744e-05	-1.91867	-5.44374e-10
19524688	chr19:19524688:C:T	8.54794e-11	-1.86604	-1.06051	1.80435e-05	-1.89541	-1.02564	1.80485e-05	-1.89543	-1.02556
19525893	chr19:19525893:T:C	7.70056e-11	-1.77737	-1.25358	1.76613e-05	-1.67452	-1.26794	1.76625e-05	-1.67467	-1.26794
19526169	chr19:19526169:C:T	4.72361e-10	-4.09779e-10	-1.21709	9.42507e-05	-4.09779e-10	-1.26788	9.427e-05	-4.09779e-10	-1.26788
19526499	chr19:19526499:C:T	1.53233e-08	2.2623	-5.44374e-10	8.26492e-05	-1.39923	-5.44374e-10	8.26679e-05	-1.39921	-5.44374e-10
19526628	chr19:19526628:G:A	7.52557e-11	-1.802	-1.25195	1.82923e-05	-1.63985	-1.26751	1.82933e-05	-1.64	-1.26751
19526855	chr19:19526855:A:G	4.93729e-10	-4.09779e-10	-1.17285	0.000100978	-4.09779e-10	-1.19893	0.000101	-4.09779e-10	-1.19892
19526941	chr19:19526941:G:A	7.35065e-10	-4.09779e-10	-0.774875	0.000184602	-4.09779e-10	-0.595636	0.000184652	-4.09779e-10	-0.595571
19526972	chr19:19526972:C:T	7.71185e-11	-1.77842	-1.25107	1.76999e-05	-1.67302	-1.26726	1.7701e-05	-1.67317	-1.26725
19526984	chr19:19526984:C:T	1.21745e-09	-0.270322	-5.44374e-10	0.000145842	-0.831312	-5.44374e-10	0.000145885	-0.831227	-5.44374e-10
19527121	chr19:19527121:A:G	5.35166e-10	-1.09226	-5.44374e-10	6.58594e-05	-1.62632	-5.44374e-10	6.5878e-05	-1.62624	-5.44374e-10
19527409	chr19:19527409:G:A	7.69808e-11	-1.78021	-1.25107	1.77463e-05	-1.6704	-1.26726	1.77475e-05	-1.67055	-1.26725
19527934	chr19:19527934:A:G	7.56623e-11	-1.79749	-1.25107	1.81827e-05	-1.64611	-1.26726	1.81838e-05	-1.64626	-1.26725
19528639	chr19:19528639:C:T	7.80012e-11	-1.77368	-1.24443	1.76254e-05	-1.67962	-1.26487	1.76267e-05	-1.67977	-1.26486
19529019	chr19:19529019:C:T	2.81787e-09	0.568902	-5.44374e-10	0.000295227	-0.126094	-5.44374e-10	0.000295328	-0.12596	-5.44374e-10
19529094	chr19:19529094:C:T	1.54452e-09	-4.09779e-10	-0.0323635	0.000240069	-4.09779e-10	-0.332912	0.000240114	-4.09779e-10	-0.33293
19529245	chr19:19529245:C:T	7.80043e-10	-4.09779e-10	-0.715485	0.000157603	-4.09779e-10	-0.753756	0.000157645	-4.09779e-10	-0.753699
19529325	chr19:19529325:C:G	9.57393e-10	-4.09779e-10	-0.510621	0.000200696	-4.09779e-10	-0.512048	0.000200742	-4.09779e-10	-0.512024
19529605	chr19:19529605:T:C	1.31738e-09	-4.09779e-10	-0.191436	0.000292175	-4.09779e-10	-0.136486	0.000292234	-4.09779e-10	-0.136489
19529715	chr19:19529715:T:C	1.21712e-07	4.7653	-0.430724	5.67992e-05	-1.70544	-0.0688754	5.68273e-05	-1.70502	-0.0690056
19531626	chr19:19531626:C:T	4.74105e-10	-4.09779e-10	-1.21341	0.000101402	-4.09779e-10	-1.19475	0.000101421	-4.09779e-10	-1.19477
19531986	chr19:19531986:C:T	2.37541e-08	3.93242	-1.23174	2.40962e-05	-1.54395	-1.08783	2.40981e-05	-1.5441	-1.08781
19532120	chr19:19532120:C:A	4.72361e-10	-4.09779e-10	-1.21709	9.42507e-05	-4.09779e-10	-1.26788	9.427e-05	-4.09779e-10	-1.26788
19532134	chr19:19532134:C:T	4.55689e-10	-4.09779e-10	-1.25302	9.52762e-05	-4.09779e-10	-1.25706	9.52968e-05	-4.09779e-10	-1.25705
19532219	chr19:19532219:C:A	5.61882e-08	4.20505	-0.643424	3.99215e-05	-1.79657	-0.330347	3.99378e-05	-1.79626	-0.330465
19532534	chr19:19532534:A:T	7.31052e-11	-1.82734	-1.2556	1.89922e-05	-1.60145	-1.26836	1.8993e-05	-1.60162	-1.26836
19532906	chr19:19532906:G:A	7.59773e-11	-1.78713	-1.25727	1.78266e-05	-1.66455	-1.26859	1.78277e-05	-1.6647	-1.26859
19533098	chr19:19533098:C:G	4.37757e-10	-1.24256	-0.0506089	0.00109568	1.01523	0.170063	0.00108908	1.01075	0.168293
19533198	chr19:19533198:G:T	3.25133e-10	-1.5906	-5.44374e-10	5.53737e-05	-1.79973	-5.44374e-10	5.53872e-05	-1.7997	-5.44374e-10
19534240	chr19:19534240:CAGAGACAAATGGAGAG:C	4.94502e-10	-4.09779e-10	-1.17128	0.000107334	-4.09779e-10	-1.1379	0.000107361	-4.09779e-10	-1.13785
19534545	chr19:19534545:CAG:C	4.68926e-10	-4.09779e-10	-1.22439	0.00010031	-4.09779e-10	-1.20558	0.000100332	-4.09779e-10	-1.20556
19535463	chr19:19535463:T:C	1.30727e-07	5.00947	-0.603443	4.82705e-05	-1.65958	-0.277433	4.8297e-05	-1.65912	-0.277551
19535518	chr19:19535518:G:A	1.51887e-09	-4.09779e-10	-0.0491094	0.000354429	-4.09779e-10	0.05667	0.000354481	-4.09779e-10	0.0566083
19536396	chr19:19536396:C:T	4.9813e-10	-4.09779e-10	-1.16397	0.000107339	-4.09779e-10	-1.13785	0.000107368	-4.09779e-10	-1.13778
19536651	chr19:19536651:C:T	7.62764e-11	-1.80276	-1.23771	1.83698e-05	-1.64115	-1.26198	1.8371e-05	-1.64131	-1.26196
19537537	chr19:19537537:G:C	3.84938e-08	3.91361	-0.730187	3.44461e-05	-1.835	-0.439443	3.44586e-05	-1.83473	-0.439554
19537904	chr19:19537904:G:A	7.94048e-11	-1.75239	-1.24789	1.71392e-05	-1.70632	-1.26614	1.71405e-05	-1.70646	-1.26614
19539287	chr19:19539287:A:G	1.06103e-07	4.87008	-0.672744	4.28064e-05	-1.68956	-0.367593	4.2829e-05	-1.68912	-0.367707
19540331	chr19:19540331:A:G	7.57041e-11	-1.79951	-1.24849	1.82249e-05	-1.64461	-1.26644	1.8226e-05	-1.64476	-1.26643
19540768	chr19:19540768:C:T	1.38987e-07	5.30264	-0.835347	3.83544e-05	-1.75272	-0.41425	3.83224e-05	-1.75332	-0.414695
19540972	chr19:19540972:C:T	4.97808e-10	-4.09779e-10	-1.16462	9.57146e-05	-4.09779e-10	-1.25247	9.57336e-05	-4.09779e-10	-1.25248
19541320	chr19:19541320:A:G	4.69118e-10	-4.09779e-10	-1.22398	9.41841e-05	-4.09779e-10	-1.26859	9.42035e-05	-4.09779e-10	-1.26859
19541348	chr19:19541348:G:A	7.76154e-11	-1.78252	-1.24055	1.78462e-05	-1.66879	-1.26326	1.78475e-05	-1.66894	-1.26325
19541937	chr19:19541937:T:C	1.0627e-10	-1.53138	-1.17747	3.94111e-05	-0.950264	-1.18953	3.94108e-05	-0.950548	-1.18946
19541967	chr19:19541967:G:A	7.35449e-11	-1.836	-1.24094	1.9467e-05	-1.58171	-1.26341	1.94679e-05	-1.58188	-1.2634
19542015	chr19:19542015:A:G	1.46452e-09	-4.09779e-10	-0.0855501	0.000234356	-4.09779e-10	-0.356997	0.000234409	-4.09779e-10	-0.356976
19542173	chr19:19542173:T:C	7.21945e-11	-1.87374	-1.22173	2.15082e-05	-1.49124	-1.25416	2.15088e-05	-1.49143	-1.25415
19542716	chr19:19542716:A:AAG	9.71527e-11	-1.58397	-1.21458	3.51702e-05	-1.03004	-1.2236	3.51698e-05	-1.03031	-1.22355
19543230	chr19:19543230:C:T	4.50018e-10	-4.09779e-10	-1.26555	9.89933e-05	-4.09779e-10	-1.21879	9.90151e-05	-4.09779e-10	-1.21877
19543308	chr19:19543308:G:C	9.52688e-11	-1.624	-1.19413	3.28056e-05	-1.11769	-1.20555	3.28061e-05	-1.11794	-1.20549
19543380	chr19:19543380:G:A	7.48596e-11	-1.79692	-1.2623	1.80455e-05	-1.65227	-1.26867	1.80465e-05	-1.65242	-1.26867
19544861	chr19:19544861:C:T	8.91287e-11	-1.72623	-1.15852	1.74099e-05	-1.74618	-1.21062	1.7412e-05	-1.7463	-1.21059
19545806	chr19:19545806:C:T	8.50732e-11	-1.77519	-1.15613	1.83902e-05	-1.69308	-1.20894	1.83921e-05	-1.69322	-1.20891
19546232	chr19:19546232:G:A	2.69315e-10	-1.77895	-5.44374e-10	4.89978e-05	-1.92206	-5.44374e-10	4.90082e-05	-1.92206	-5.44374e-10
19546334	chr19:19546334:C:T	2.61415e-09	1.74835	-1.25449	2.75244e-05	-1.26081	-1.23795	2.75304e-05	-1.26083	-1.23793
19546389	chr19:19546389:C:T	6.67549e-11	-1.92375	-1.25005	2.88613e-05	-1.21517	-1.23617	2.88601e-05	-1.21541	-1.23618
19546691	chr19:19546691:G:A	5.86198e-06	9.3256	-1.11644	2.07316e-05	-1.91682	-0.865356	2.07354e-05	-1.91671	-0.86549
19547663	chr19:19547663:G:T	5.13615e-06	9.34298	-1.266	4.60276e-05	-0.79835	-1.18625	4.60251e-05	-0.798576	-1.18628
19548276	chr19:19548276:C:T	2.63005e-10	-1.80266	-5.44374e-10	4.91405e-05	-1.91915	-5.44374e-10	4.91501e-05	-1.91917	-5.44374e-10
19549502	chr19:19549502:T:C	4.48628e-10	-4.09779e-10	-1.26864	9.42358e-05	-4.09779e-10	-1.26804	9.42552e-05	-4.09779e-10	-1.26804
19549665	chr19:19549665:G:T	1.00352e-09	-4.09779e-10	-0.463567	0.000234477	-4.09779e-10	-0.356479	0.000234523	-4.09779e-10	-0.356493
19549768	chr19:19549768:G:A	3.10818e-10	-1.63563	-5.44374e-10	5.23005e-05	-1.85683	-5.44374e-10	5.2312e-05	-1.85682	-5.44374e-10
19549875	chr19:19549875:A:T	4.55469e-10	-4.09779e-10	-1.25351	9.74422e-05	-4.09779e-10	-1.23458	9.74614e-05	-4.09779e-10	-1.23459
19550285	chr19:19550285:G:C	4.49429e-10	-4.09779e-10	-1.26686	9.4263e-05	-4.09779e-10	-1.26775	9.42828e-05	-4.09779e-10	-1.26775
19550666	chr19:19550666:C:A	1.17891e-09	-4.09779e-10	-0.302492	0.000192631	-4.09779e-10	-0.553062	0.000192667	-4.09779e-10	-0.55308
19550762	chr19:19550762:C:T	1.87754e-09	0.162881	-5.44374e-10	0.000206629	-0.482911	-5.44374e-10	0.000206697	-0.48279	-5.44374e-10
19551411	chr19:19551411:C:T	0.000134631	11.9138	-0.570545	0.000292041	0.304194	-0.441138	0.000291913	0.303886	-0.441474
19552023	chr19:19552023:G:C	5.08955e-10	-1.14247	-5.44374e-10	6.52875e-05	-1.63504	-5.44374e-10	6.53057e-05	-1.63497	-5.44374e-10
19552298	chr19:19552298:A:G	4.76331e-10	-4.09779e-10	-1.20872	9.457e-05	-4.09779e-10	-1.2645	9.45893e-05	-4.09779e-10	-1.2645
19552589	chr19:19552589:C:G	5.55975e-10	-4.09779e-10	-1.05411	0.000113875	-4.09779e-10	-1.07873	0.0001139	-4.09779e-10	-1.07872
19553041	chr19:19553041:A:G	6.5869e-09	2.60426	-1.18625	1.91391e-05	-1.80124	-1.06087	1.91464e-05	-1.80098	-1.06095
19553268	chr19:19553268:C:T	0.000178634	12.1226	-0.496559	0.000359915	0.435972	-0.363941	0.000359751	0.435655	-0.364289
19554167	chr19:19554167:T:C	4.75544e-10	-4.09779e-10	-1.21038	9.68651e-05	-4.09779e-10	-1.24052	9.68836e-05	-4.09779e-10	-1.24054
19554222	chr19:19554222:G:A	1.05965e-09	-4.09779e-10	-0.409139	0.000175037	-4.09779e-10	-0.648839	0.000175071	-4.09779e-10	-0.648856
19554575	chr19:19554575:A:G	1.37826e-09	-0.146255	-5.44374e-10	5.03769e-05	-1.89431	-5.44374e-10	5.03877e-05	-1.8943	-5.44374e-10
19554651	chr19:19554651:C:T	7.22005e-10	-4.09779e-10	-0.792802	0.00016436	-4.09779e-10	-0.711777	0.000164392	-4.09779e-10	-0.711789
19555058	chr19:19555058:C:A	5.85689e-10	-4.09779e-10	-1.00205	0.00011486	-4.09779e-10	-1.07012	0.000114879	-4.09779e-10	-1.07016
19555697	chr19:19555697:G:A	3.65129e-10	-0.229726	-1.24486	1.55446e-05	-1.8431	-1.22703	1.55495e-05	-1.84299	-1.22702
19555765	chr19:19555765:T:C	1.4375e-06	7.60839	-0.804812	2.60687e-05	-1.88719	-0.665913	2.606e-05	-1.88748	-0.666163
19556445	chr19:19556445:C:T	2.22134e-06	8.26531	-1.02653	5.05002e-05	-0.991157	-0.900705	5.04951e-05	-0.991358	-0.90081
19556937	chr19:19556937:A:G	4.53398e-10	-4.09779e-10	-1.25806	9.60617e-05	-4.09779e-10	-1.24885	9.60811e-05	-4.09779e-10	-1.24885
19557160	chr19:19557160:T:G	1.04479e-09	0.836782	-1.26005	1.4841e-05	-1.91447	-1.20198	1.48425e-05	-1.91454	-1.20201
19557478	chr19:19557478:G:A	4.64097e-10	-4.09779e-10	-1.23474	9.88782e-05	-4.09779e-10	-1.21995	9.88992e-05	-4.09779e-10	-1.21994
19558175	chr19:19558175:T:C	3.70407e-10	-0.231171	-1.22906	1.58569e-05	-1.844	-1.20623	1.5862e-05	-1.84389	-1.20623
19558399	chr19:19558399:G:A	2.64324e-10	-1.79766	-5.44374e-10	7.82203e-05	-1.45431	-5.44374e-10	7.82373e-05	-1.4543	-5.44374e-10
19559569	chr19:19559569:T:C	1.22806e-09	0.934258	-1.1959	2.22571e-05	-1.47719	-1.23399	2.22614e-05	-1.47718	-1.23401
19559801	chr19:19559801:G:A	1.2954e-05	9.68242	-0.680335	0.000120067	-0.458287	-0.567497	0.000120036	-0.458537	-0.567712
19559879	chr19:19559879:T:C	3.07461e-09	1.38591	-0.729812	2.68505e-05	-1.88946	-0.634091	2.68557e-05	-1.88931	-0.63426
19560138	chr19:19560138:C:T	8.21067e-10	-4.09779e-10	-0.66423	0.000133839	-4.09779e-10	-0.917199	0.000133862	-4.09779e-10	-0.917235
19560214	chr19:19560214:C:T	5.12031e-10	-4.09779e-10	-1.13645	0.000102703	-4.09779e-10	-1.182	0.000102721	-4.09779e-10	-1.18202
19560312	chr19:19560312:C:T	2.61721e-10	-0.561326	-1.24623	1.53526e-05	-1.89772	-1.18483	1.53565e-05	-1.89765	-1.18486
19560457	chr19:19560457:C:T	1.30708e-05	9.53143	-0.520375	0.000135553	-0.514169	-0.390307	0.000135514	-0.514414	-0.390552
19561508	chr19:19561508:T:A	7.77107e-10	0.54917	-1.26843	1.45451e-05	-1.88903	-1.24755	1.45458e-05	-1.88917	-1.24758
19561667	chr19:19561667:G:A	2.51336e-10	-1.84804	-5.44374e-10	5.41893e-05	-1.82135	-5.44374e-10	5.42007e-05	-1.82135	-5.44374e-10
19562944	chr19:19562944:G:A	4.4991e-10	-4.09779e-10	-1.26579	9.48451e-05	-4.09779e-10	-1.26159	9.48642e-05	-4.09779e-10	-1.2616
19563410	chr19:19563410:T:C	1.48801e-09	1.12277	-1.19242	2.4192e-05	-1.3964	-1.23141	2.41967e-05	-1.3964	-1.23143
19564229	chr19:19564229:G:A	4.49802e-10	-4.09779e-10	-1.26603	9.42568e-05	-4.09779e-10	-1.26781	9.42765e-05	-4.09779e-10	-1.26781
19564278	chr19:19564278:T:C	4.30431e-10	-0.127466	-1.18258	1.74438e-05	-1.83951	-1.11535	1.7449e-05	-1.83936	-1.1154
19564435	chr19:19564435:T:C	5.29586e-10	-4.09779e-10	-1.10274	0.000105578	-4.09779e-10	-1.15439	0.000105597	-4.09779e-10	-1.15442
19564887	chr19:19564887:C:T	9.95825e-06	9.35772	-0.61864	0.000115812	-0.582218	-0.479651	0.000115809	-0.582462	-0.479644
19565471	chr19:19565471:G:C	8.26263e-09	1.64466	-5.44374e-10	9.71295e-05	-1.23779	-5.44374e-10	9.71525e-05	-1.23776	-5.44374e-10
19565857	chr19:19565857:G:A	2.15012e-10	-0.869265	-1.13487	1.70293e-05	-1.9226	-1.0563	1.70322e-05	-1.92258	-1.05636
19566110	chr19:19566110:G:A	4.74794e-10	-4.09779e-10	-1.21195	0.000102657	-4.09779e-10	-1.18245	0.000102676	-4.09779e-10	-1.18247
19566201	chr19:19566201:C:T	2.25565e-10	-0.818438	-1.13779	1.70129e-05	-1.91996	-1.05991	1.70161e-05	-1.91993	-1.05996
19566929	chr19:19566929:C:T	8.45468e-10	0.567669	-1.20261	1.94335e-05	-1.60887	-1.23797	1.94373e-05	-1.60886	-1.23799
19567562	chr19:19567562:A:G	1.21838e-10	-1.40917	-1.16297	1.49236e-05	-1.91892	-1.19197	1.49268e-05	-1.9189	-1.19199
19568049	chr19:19568049:C:T	4.8054e-10	-4.09779e-10	-1.19992	0.000103574	-4.09779e-10	-1.17355	0.000103595	-4.09779e-10	-1.17355
19569231	chr19:19569231:T:A	1.0284e-09	0.75504	-1.19412	2.09457e-05	-1.53938	-1.23253	2.09498e-05	-1.53937	-1.23255
19569263	chr19:19569263:T:C	6.68454e-10	-4.09779e-10	-0.869866	0.000137027	-4.09779e-10	-0.893659	0.000137058	-4.09779e-10	-0.893638
19569429	chr19:19569429:G:A	8.02163e-10	-4.09779e-10	-0.687522	0.000138732	-4.09779e-10	-0.881291	0.000138759	-4.09779e-10	-0.881304
19569841	chr19:19569841:C:T	3.46204e-10	-0.325417	-1.20239	1.73558e-05	-1.85321	-1.1067	1.73608e-05	-1.85309	-1.10674
19570524	chr19:19570524:C:T	5.0745e-10	-4.09779e-10	-1.14544	0.000110171	-4.09779e-10	-1.1118	0.000110194	-4.09779e-10	-1.1118
19571732	chr19:19571732:A:G	1.53386e-10	-1.53683	-0.805044	2.2944e-05	-1.92194	-0.758845	2.29449e-05	-1.92196	-0.75899
19572541	chr19:19572541:G:A	5.26036e-10	-4.09779e-10	-1.10947	0.000104998	-4.09779e-10	-1.15989	0.000105017	-4.09779e-10	-1.15993
19572711	chr19:19572711:G:A	6.3264e-10	-4.09779e-10	-0.924933	0.00013723	-4.09779e-10	-0.892183	0.000137273	-4.09779e-10	-0.892076
19573372	chr19:19573372:T:C	4.54707e-10	-4.09779e-10	-1.25518	9.42188e-05	-4.09779e-10	-1.26822	9.42381e-05	-4.09779e-10	-1.26822
19574240	chr19:19574240:TA:T	2.42598e-10	-1.88343	-5.44374e-10	4.94587e-05	-1.9127	-5.44374e-10	4.94683e-05	-1.91271	-5.44374e-10
19574533	chr19:19574533:T:C	2.22551e-09	0.332908	-5.44374e-10	5.57652e-05	-1.79269	-5.44374e-10	5.57776e-05	-1.79267	-5.44374e-10
19575262	chr19:19575262:TG:T	1.77844e-09	0.108655	-5.44374e-10	5.29829e-05	-1.84387	-5.44374e-10	5.29944e-05	-1.84386	-5.44374e-10
19575291	chr19:19575291:AC:A	2.43641e-10	-0.665956	-1.21318	1.60899e-05	-1.9112	-1.12444	1.60935e-05	-1.91115	-1.12449
19575295	chr19:19575295:ATG:A	2.86749e-10	-0.484111	-1.23212	1.59048e-05	-1.89081	-1.15641	1.59089e-05	-1.89072	-1.15644
19576145	chr19:19576145:T:C	4.49681e-10	-4.09779e-10	-1.2663	9.42492e-05	-4.09779e-10	-1.2679	9.42687e-05	-4.09779e-10	-1.2679
19576477	chr19:19576477:A:G	8.38831e-09	1.65976	-5.44374e-10	9.65791e-05	-1.24348	-5.44374e-10	9.66019e-05	-1.24345	-5.44374e-10
19576946	chr19:19576946:A:G	5.07455e-10	-4.09779e-10	-1.14543	0.000110172	-4.09779e-10	-1.11179	0.000110195	-4.09779e-10	-1.11179
19577149	chr19:19577149:T:C	7.26265e-09	1.51567	-5.44374e-10	8.98277e-05	-1.31594	-5.44374e-10	8.98488e-05	-1.31592	-5.44374e-10
19577493	chr19:19577493:C:T	5.26957e-10	-4.09779e-10	-1.10772	0.000105154	-4.09779e-10	-1.15841	0.000105172	-4.09779e-10	-1.15845
19577599	chr19:19577599:G:A	6.73259e-10	-4.09779e-10	-0.862705	0.000136565	-4.09779e-10	-0.897037	0.000136595	-4.09779e-10	-0.897021
19577774	chr19:19577774:G:A	8.6916e-09	1.69528	-5.44374e-10	9.82229e-05	-1.2266	-5.44374e-10	9.82462e-05	-1.22657	-5.44374e-10
19577815	chr19:19577815:C:T	7.35695e-09	1.52857	-5.44374e-10	9.12265e-05	-1.30049	-5.44374e-10	9.12479e-05	-1.30047	-5.44374e-10
19577820	chr19:19577820:G:C	1.22903e-10	-1.65219	-0.911241	2.08598e-05	-1.90457	-0.871439	2.08601e-05	-1.90464	-0.871567
19577827	chr19:19577827:C:G	5.21502e-10	-4.09779e-10	-1.11812	0.000104249	-4.09779e-10	-1.16706	0.000104267	-4.09779e-10	-1.16709
19578302	chr19:19578302:T:C	5.43304e-10	-4.09779e-10	-1.07717	0.000126487	-4.09779e-10	-0.973695	0.000126517	-4.09779e-10	-0.973667
19578341	chr19:19578341:T:C	7.64312e-09	1.56673	-5.44374e-10	9.28179e-05	-1.2832	-5.44374e-10	9.28398e-05	-1.28317	-5.44374e-10
19578355	chr19:19578355:T:C	7.79333e-11	-1.75017	-1.26881	1.81603e-05	-1.64754	-1.26706	1.8161e-05	-1.6477	-1.26707
19578382	chr19:19578382:C:T	6.43788e-10	-0.907465	-5.44374e-10	7.78152e-05	-1.4595	-5.44374e-10	7.78383e-05	-1.45941	-5.44374e-10
19578422	chr19:19578422:A:G	4.52634e-10	-1.25975	-5.44374e-10	6.11996e-05	-1.6997	-5.44374e-10	6.12161e-05	-1.69963	-5.44374e-10
19578488	chr19:19578488:G:C	1.4442e-09	-4.09779e-10	-0.0995209	0.000281607	-4.09779e-10	-0.173327	0.000281676	-4.09779e-10	-0.173288
19578665	chr19:19578665:C:T	5.16942e-10	-4.09779e-10	-1.1269	0.000103492	-4.09779e-10	-1.17435	0.00010351	-4.09779e-10	-1.17438
19578824	chr19:19578824:G:A	1.18217e-10	-1.43469	-1.16762	1.5114e-05	-1.92356	-1.17466	1.51172e-05	-1.92355	-1.17466
19579265	chr19:19579265:C:T	2.6658e-10	-1.78916	-5.44374e-10	5.06574e-05	-1.88875	-5.44374e-10	5.06619e-05	-1.88887	-5.44374e-10
19579737	chr19:19579737:C:T	9.90096e-09	1.82555	-5.44374e-10	0.000103845	-1.17094	-5.44374e-10	0.00010387	-1.17091	-5.44374e-10
19579913	chr19:19579913:G:A	3.26206e-10	-0.334596	-1.25271	1.50556e-05	-1.86469	-1.2374	1.50601e-05	-1.8646	-1.2374
19580233	chr19:19580233:TGAA:T	3.29825e-10	-0.323564	-1.25271	1.50866e-05	-1.86263	-1.2374	1.50912e-05	-1.86253	-1.2374
19580279	chr19:19580279:G:A	8.20828e-09	1.63806	-5.44374e-10	9.57244e-05	-1.25236	-5.44374e-10	9.5747e-05	-1.25234	-5.44374e-10
19580742	chr19:19580742:T:C	8.21572e-09	1.63897	-5.44374e-10	9.57612e-05	-1.25198	-5.44374e-10	9.57838e-05	-1.25195	-5.44374e-10
19580943	chr19:19580943:G:A	7.5597e-09	1.55575	-5.44374e-10	9.22447e-05	-1.28939	-5.44374e-10	9.22664e-05	-1.28936	-5.44374e-10
19580981	chr19:19580981:C:T	5.24371e-10	-4.09779e-10	-1.11264	0.00010471	-4.09779e-10	-1.16265	0.000104728	-4.09779e-10	-1.16268
19581660	chr19:19581660:T:G	5.5884e-10	-4.09779e-10	-1.04897	0.000113835	-4.09779e-10	-1.07908	0.000113858	-4.09779e-10	-1.07909
19581770	chr19:19581770:T:C	2.34682e-09	1.07139	-0.685404	2.74855e-05	-1.90918	-0.591002	2.74893e-05	-1.90908	-0.591173
19582151	chr19:19582151:A:T	8.47669e-09	1.67024	-5.44374e-10	9.80458e-05	-1.2284	-5.44374e-10	9.8069e-05	-1.22837	-5.44374e-10
19582458	chr19:19582458:G:A	8.22068e-09	1.63957	-5.44374e-10	9.65584e-05	-1.24369	-5.44374e-10	9.65813e-05	-1.24366	-5.44374e-10
19582490	chr19:19582490:G:A	3.12232e-10	-0.378019	-1.25307	1.49407e-05	-1.87184	-1.23791	1.49451e-05	-1.87176	-1.23791
19582617	chr19:19582617:T:C	9.55307e-09	1.78978	-5.44374e-10	0.000103785	-1.17152	-5.44374e-10	0.00010381	-1.17148	-5.44374e-10
19582999	chr19:19582999:T:C	5.34195e-10	-4.09779e-10	-1.09407	0.00010643	-4.09779e-10	-1.14635	0.000106455	-4.09779e-10	-1.14632
19583338	chr19:19583338:T:G	2.13192e-09	0.289945	-5.44374e-10	5.534e-05	-1.80034	-5.44374e-10	5.53525e-05	-1.80032	-5.44374e-10
19583445	chr19:19583445:T:C	2.11229e-09	0.280693	-5.44374e-10	5.52591e-05	-1.8018	-5.44374e-10	5.52715e-05	-1.80179	-5.44374e-10
19583560	chr19:19583560:C:CTG	2.43708e-10	-0.918617	-0.960246	2.08183e-05	-1.77934	-0.998666	2.08256e-05	-1.77921	-0.998654
19583719	chr19:19583719:T:C	4.48724e-10	-4.09779e-10	-1.26843	9.41613e-05	-4.09779e-10	-1.26883	9.41808e-05	-4.09779e-10	-1.26883
19583857	chr19:19583857:A:G	2.67736e-09	0.517751	-5.44374e-10	5.87808e-05	-1.74002	-5.44374e-10	5.87942e-05	-1.74	-5.44374e-10
19583914	chr19:19583914:A:G	4.48794e-10	-4.09779e-10	-1.26827	9.41626e-05	-4.09779e-10	-1.26882	9.41821e-05	-4.09779e-10	-1.26882
19584110	chr19:19584110:C:T	5.91669e-10	-4.09779e-10	-0.991888	0.000123108	-4.09779e-10	-1.00078	0.000123139	-4.09779e-10	-1.00073
19584419	chr19:19584419:C:T	5.04644e-06	8.77284	-0.713486	9.37495e-05	-0.670435	-0.602776	9.37275e-05	-0.670665	-0.602988
19584694	chr19:19584694:C:T	1.51298e-09	-0.0529983	-5.44374e-10	5.1388e-05	-1.87443	-5.44374e-10	5.13993e-05	-1.87442	-5.44374e-10
19585055	chr19:19585055:CA:C	4.50324e-10	-4.09779e-10	-1.26487	9.48602e-05	-4.09779e-10	-1.26143	9.48795e-05	-4.09779e-10	-1.26144
19585422	chr19:19585422:T:C	4.75211e-10	-4.09779e-10	-1.21107	9.66207e-05	-4.09779e-10	-1.24304	9.66403e-05	-4.09779e-10	-1.24305
19585768	chr19:19585768:G:A	5.11206e-10	-4.09779e-10	-1.13806	0.000117101	-4.09779e-10	-1.0508	0.000117128	-4.09779e-10	-1.05078
19585873	chr19:19585873:G:T	2.21178e-09	0.32672	-5.44374e-10	5.59449e-05	-1.78947	-5.44374e-10	5.59575e-05	-1.78945	-5.44374e-10
19586161	chr19:19586161:C:A	3.44634e-10	-0.286109	-1.24624	1.5324e-05	-1.85586	-1.22856	1.53288e-05	-1.85576	-1.22855
19586269	chr19:19586269:C:T	8.27043e-10	-4.09779e-10	-0.656978	0.000134702	-4.09779e-10	-0.910776	0.000134725	-4.09779e-10	-0.91081
19586472	chr19:19586472:C:T	7.05115e-10	-0.816474	-5.44374e-10	0.000265429	-0.232491	-5.44374e-10	0.000265455	-0.232601	-5.44374e-10
19586583	chr19:19586583:G:T	2.20927e-09	0.325581	-5.44374e-10	5.59557e-05	-1.78928	-5.44374e-10	5.59683e-05	-1.78926	-5.44374e-10
19586640	chr19:19586640:C:A	2.51378e-09	0.45471	-5.44374e-10	5.77687e-05	-1.75739	-5.44374e-10	5.77818e-05	-1.75737	-5.44374e-10
19586820	chr19:19586820:A:G	2.11196e-09	0.280538	-5.44374e-10	5.53005e-05	-1.80106	-5.44374e-10	5.53129e-05	-1.80104	-5.44374e-10
19586879	chr19:19586879:C:T	4.54903e-10	-4.09779e-10	-1.25475	9.60641e-05	-4.09779e-10	-1.24882	9.60833e-05	-4.09779e-10	-1.24883
19587024	chr19:19587024:A:G	2.4957e-09	0.44749	-5.44374e-10	5.76656e-05	-1.75918	-5.44374e-10	5.76786e-05	-1.75916	-5.44374e-10
19587123	chr19:19587123:C:T	2.52665e-10	-1.84277	-5.44374e-10	4.90523e-05	-1.92095	-5.44374e-10	4.90626e-05	-1.92095	-5.44374e-10
19587363	chr19:19587363:A:G	2.22772e-09	0.333899	-5.44374e-10	5.6002e-05	-1.78845	-5.44374e-10	5.60146e-05	-1.78843	-5.44374e-10
19587412	chr19:19587412:A:AC	1.85307e-09	0.149764	-5.44374e-10	5.35378e-05	-1.83345	-5.44374e-10	5.35497e-05	-1.83343	-5.44374e-10
19587687	chr19:19587687:A:AG	8.52759e-10	-4.09779e-10	-0.626358	0.000172737	-4.09779e-10	-0.662067	0.00017278	-4.09779e-10	-0.662024
19587720	chr19:19587720:G:A	2.55207e-09	0.469827	-5.44374e-10	5.80023e-05	-1.75336	-5.44374e-10	5.80155e-05	-1.75334	-5.44374e-10
19587820	chr19:19587820:T:C	2.29617e-09	0.364163	-5.44374e-10	5.64759e-05	-1.78002	-5.44374e-10	5.64886e-05	-1.78001	-5.44374e-10
19587869	chr19:19587869:C:T	1.90568e-09	1.07911	-0.901348	2.37539e-05	-1.59078	-1.05531	2.37597e-05	-1.59075	-1.0553
19588106	chr19:19588106:C:T	1.70292e-09	-4.09779e-10	0.0652639	0.000271984	-4.09779e-10	-0.208096	0.000272045	-4.09779e-10	-0.208079
19588309	chr19:19588309:A:G	2.20015e-09	0.321448	-5.44374e-10	5.58747e-05	-1.79073	-5.44374e-10	5.58873e-05	-1.79071	-5.44374e-10
19588365	chr19:19588365:C:G	5.33496e-10	-4.09779e-10	-1.09538	0.000119056	-4.09779e-10	-1.03425	0.000119076	-4.09779e-10	-1.03429
19588589	chr19:19588589:GA:G	0.000234974	12.6675	-0.767372	0.000501575	1.04122	-0.637302	0.000501493	1.04086	-0.637314
19588609	chr19:19588609:A:T	1.72541e-09	-4.09779e-10	0.0783849	0.00027482	-4.09779e-10	-0.197722	0.000274882	-4.09779e-10	-0.197704
19588635	chr19:19588635:G:A	4.56576e-10	-4.09779e-10	-1.25108	9.6481e-05	-4.09779e-10	-1.24449	9.65003e-05	-4.09779e-10	-1.2445
19588748	chr19:19588748:A:G	1.74228e-09	-4.09779e-10	0.0881147	0.000277032	-4.09779e-10	-0.189705	0.000277094	-4.09779e-10	-0.189687
19589154	chr19:19589154:T:C	1.44009e-09	0.836302	-0.938676	1.99573e-05	-1.91925	-0.900994	1.99604e-05	-1.91919	-0.901108
19589216	chr19:19589216:C:CAGG	4.52344e-10	-4.09779e-10	-1.26039	9.5403e-05	-4.09779e-10	-1.25573	9.54223e-05	-4.09779e-10	-1.25573
19589502	chr19:19589502:C:T	2.20209e-09	0.322327	-5.44374e-10	5.58801e-05	-1.79063	-5.44374e-10	5.58926e-05	-1.79061	-5.44374e-10
19589587	chr19:19589587:C:T	7.15567e-10	-0.801759	-5.44374e-10	9.28142e-05	-1.28324	-5.44374e-10	9.28418e-05	-1.28315	-5.44374e-10
19589606	chr19:19589606:C:T	2.20543e-09	-4.09779e-10	0.323845	0.000342914	-4.09779e-10	0.0236408	0.000342991	-4.09779e-10	0.0236599
19589743	chr19:19589743:C:T	2.00905e-06	8.19871	-1.06037	5.29265e-05	-0.938899	-0.906034	5.29215e-05	-0.939107	-0.906127
19590349	chr19:19590349:CT:C	2.11086e-09	0.280018	-5.44374e-10	5.52999e-05	-1.80107	-5.44374e-10	5.53123e-05	-1.80105	-5.44374e-10
19590539	chr19:19590539:G:A	2.24159e-09	0.340106	-5.44374e-10	5.60471e-05	-1.78765	-5.44374e-10	5.60597e-05	-1.78763	-5.44374e-10
19590672	chr19:19590672:T:C	1.91328e-09	0.181738	-5.44374e-10	5.40687e-05	-1.82358	-5.44374e-10	5.40807e-05	-1.82357	-5.44374e-10
19591070	chr19:19591070:G:C	7.12608e-10	-4.09779e-10	-0.805903	0.000144105	-4.09779e-10	-0.843293	0.000144138	-4.09779e-10	-0.843276
19591575	chr19:19591575:G:A	0.00023258	12.7405	-0.850592	0.000471544	1.07381	-0.731634	0.000471466	1.07345	-0.731645
19591942	chr19:19591942:A:C	2.20238e-09	0.322461	-5.44374e-10	5.58849e-05	-1.79054	-5.44374e-10	5.58975e-05	-1.79053	-5.44374e-10
19591979	chr19:19591979:G:A	2.14499e-09	0.296058	-5.44374e-10	5.54848e-05	-1.79773	-5.44374e-10	5.54973e-05	-1.79771	-5.44374e-10
19592332	chr19:19592332:C:T	2.31085e-09	0.370536	-5.44374e-10	5.6494e-05	-1.7797	-5.44374e-10	5.65068e-05	-1.77968	-5.44374e-10
19592649	chr19:19592649:C:A	4.52452e-10	-4.09779e-10	-1.26015	9.44895e-05	-4.09779e-10	-1.26535	9.45092e-05	-4.09779e-10	-1.26535
19592658	chr19:19592658:C:T	2.10989e-09	0.279558	-5.44374e-10	5.52922e-05	-1.80121	-5.44374e-10	5.53046e-05	-1.80119	-5.44374e-10
19592847	chr19:19592847:C:T	1.72273e-09	0.0768294	-5.44374e-10	5.32022e-05	-1.83974	-5.44374e-10	5.3214e-05	-1.83972	-5.44374e-10
19592953	chr19:19592953:C:T	6.85996e-11	-1.87795	-1.2686	2.7101e-05	-1.2457	-1.26857	2.71022e-05	-1.24586	-1.26857
19593192	chr19:19593192:A:G	2.13837e-09	0.292966	-5.44374e-10	5.54377e-05	-1.79858	-5.44374e-10	5.54502e-05	-1.79856	-5.44374e-10
19593463	chr19:19593463:C:T	2.49016e-09	0.445268	-5.44374e-10	5.7722e-05	-1.7582	-5.44374e-10	5.77351e-05	-1.75818	-5.44374e-10
19595013	chr19:19595013:C:T	2.4071e-09	0.411342	-5.44374e-10	5.71507e-05	-1.76815	-5.44374e-10	5.71636e-05	-1.76813	-5.44374e-10
19595405	chr19:19595405:C:A	3.76605e-10	-1.44364	-5.44374e-10	5.96735e-05	-1.72495	-5.44374e-10	5.96886e-05	-1.7249	-5.44374e-10
19595916	chr19:19595916:C:A	4.63836e-10	-4.09779e-10	-1.2353	9.95243e-05	-4.09779e-10	-1.21344	9.95446e-05	-4.09779e-10	-1.21344
19595952	chr19:19595952:G:A	2.23163e-09	0.335653	-5.44374e-10	5.59684e-05	-1.78905	-5.44374e-10	5.5981e-05	-1.78903	-5.44374e-10
19596206	chr19:19596206:A:G	9.99994e-10	-4.09779e-10	-0.467085	0.000222335	-4.09779e-10	-0.409655	0.000222375	-4.09779e-10	-0.409679
19596546	chr19:19596546:G:A	2.13834e-09	0.292949	-5.44374e-10	5.54452e-05	-1.79844	-5.44374e-10	5.54576e-05	-1.79843	-5.44374e-10
19596685	chr19:19596685:A:G	1.78875e-10	-1.21047	-0.977676	1.85358e-05	-1.88926	-1.00488	1.85408e-05	-1.88919	-1.00488
19596826	chr19:19596826:T:G	2.17363e-09	0.309319	-5.44374e-10	5.56932e-05	-1.79398	-5.44374e-10	5.57057e-05	-1.79396	-5.44374e-10
19596894	chr19:19596894:G:A	1.55297e-09	-4.09779e-10	-0.0269085	0.000301634	-4.09779e-10	-0.104625	0.000301707	-4.09779e-10	-0.104588
19598320	chr19:19598320:G:A	1.34005e-10	-1.21157	-1.26539	1.40453e-05	-1.90556	-1.266	1.40471e-05	-1.90562	-1.26601
19598907	chr19:19598907:A:G	8.33372e-10	-4.09779e-10	-0.649354	0.000135035	-4.09779e-10	-0.908305	0.000135058	-4.09779e-10	-0.908343
19598992	chr19:19598992:A:G	4.25028e-10	-0.0927217	-1.22996	1.64787e-05	-1.80515	-1.20662	1.64843e-05	-1.80502	-1.20661
19599055	chr19:19599055:A:G	2.12829e-09	0.288238	-5.44374e-10	5.53588e-05	-1.8	-5.44374e-10	5.53712e-05	-1.79998	-5.44374e-10
19599082	chr19:19599082:C:A	2.10277e-09	0.276174	-5.44374e-10	5.52489e-05	-1.80199	-5.44374e-10	5.52613e-05	-1.80197	-5.44374e-10
19599443	chr19:19599443:C:T	2.10886e-09	0.279066	-5.44374e-10	5.52873e-05	-1.8013	-5.44374e-10	5.52997e-05	-1.80128	-5.44374e-10
19599771	chr19:19599771:G:A	4.69599e-10	-4.09779e-10	-1.22295	0.000101833	-4.09779e-10	-1.1905	0.000101852	-4.09779e-10	-1.19053
19599897	chr19:19599897:C:T	2.12473e-09	0.286563	-5.44374e-10	5.52256e-05	-1.80241	-5.44374e-10	5.5238e-05	-1.80239	-5.44374e-10
19600019	chr19:19600019:G:A	5.44958e-10	-4.09779e-10	-1.07413	0.000111731	-4.09779e-10	-1.09774	0.000111755	-4.09779e-10	-1.09774
19600255	chr19:19600255:A:C	4.56861e-10	-4.09779e-10	-1.25046	9.44432e-05	-4.09779e-10	-1.26584	9.44627e-05	-4.09779e-10	-1.26584
19600330	chr19:19600330:C:T	1.38326e-05	9.95681	-0.889108	0.000119528	-0.235754	-0.794531	0.0001195	-0.236023	-0.794705
19600655	chr19:19600655:C:T	1.74479e-09	-4.09779e-10	0.0895569	0.000277712	-4.09779e-10	-0.187255	0.000277774	-4.09779e-10	-0.187237
19600678	chr19:19600678:G:A	6.91523e-10	-4.09779e-10	-0.835939	0.000140191	-4.09779e-10	-0.870835	0.000140222	-4.09779e-10	-0.870818
19600874	chr19:19600874:A:G	2.22122e-09	0.330976	-5.44374e-10	5.6019e-05	-1.78815	-5.44374e-10	5.60316e-05	-1.78813	-5.44374e-10
19600894	chr19:19600894:A:G	2.28847e-09	0.360805	-5.44374e-10	5.64505e-05	-1.78047	-5.44374e-10	5.64632e-05	-1.78046	-5.44374e-10
19601988	chr19:19601988:C:T	2.76743e-10	-1.75174	-5.44374e-10	5.1425e-05	-1.87371	-5.44374e-10	5.14357e-05	-1.87371	-5.44374e-10
19603325	chr19:19603325:T:G	3.18363e-09	0.690944	-5.44374e-10	6.1729e-05	-1.69108	-5.44374e-10	6.17433e-05	-1.69106	-5.44374e-10
19603788	chr19:19603788:C:G	3.74238e-09	0.852642	-5.44374e-10	6.48656e-05	-1.64152	-5.44374e-10	6.48807e-05	-1.64149	-5.44374e-10
19604077	chr19:19604077:G:A	5.5233e-10	-1.06069	-5.44374e-10	6.30418e-05	-1.67004	-5.44374e-10	6.30602e-05	-1.66996	-5.44374e-10
19604192	chr19:19604192:T:C	3.45711e-09	0.773352	-5.44374e-10	6.31504e-05	-1.66832	-5.44374e-10	6.31651e-05	-1.66829	-5.44374e-10
19604688	chr19:19604688:C:T	3.76352e-09	0.858275	-5.44374e-10	6.49272e-05	-1.64057	-5.44374e-10	6.49424e-05	-1.64054	-5.44374e-10
19604776	chr19:19604776:G:A	3.44077e-09	0.768616	-5.44374e-10	6.28772e-05	-1.67265	-5.44374e-10	6.28918e-05	-1.67263	-5.44374e-10
19604803	chr19:19604803:TATTAGC:T	3.6148e-09	0.817957	-5.44374e-10	6.40946e-05	-1.65348	-5.44374e-10	6.41096e-05	-1.65345	-5.44374e-10
19604804	chr19:19604804:A:G	9.92379e-11	-1.8223	-0.95501	2.04879e-05	-1.81007	-0.98393	2.04908e-05	-1.81017	-0.983897
19604852	chr19:19604852:G:A	4.25134e-10	-0.0772466	-1.24518	1.61063e-05	-1.80766	-1.22697	1.61118e-05	-1.80753	-1.22696
19604941	chr19:19604941:G:A	4.56226e-10	-4.09779e-10	-1.25185	9.43959e-05	-4.09779e-10	-1.26634	9.44153e-05	-4.09779e-10	-1.26634
19604985	chr19:19604985:T:C	8.41983e-11	-1.81003	-1.13163	2.59893e-05	-1.38654	-1.16961	2.59746e-05	-1.38728	-1.16965
19605107	chr19:19605107:AC:A	6.84846e-10	-0.84564	-5.44374e-10	0.000256528	-0.266599	-5.44374e-10	0.000256553	-0.266708	-5.44374e-10
19605245	chr19:19605245:G:A	1.13893e-10	-1.39275	-1.24682	1.55069e-05	-1.86949	-1.20306	1.55079e-05	-1.8696	-1.2031
19605360	chr19:19605360:G:A	4.4975e-10	-4.09779e-10	-1.26614	9.42364e-05	-4.09779e-10	-1.26803	9.4256e-05	-4.09779e-10	-1.26803
19605361	chr19:19605361:A:G	4.50323e-10	-4.09779e-10	-1.26487	9.43074e-05	-4.09779e-10	-1.26728	9.4327e-05	-4.09779e-10	-1.26728
19605658	chr19:19605658:C:T	7.2448e-10	-4.09779e-10	-0.78938	0.000139762	-4.09779e-10	-0.873899	0.000139788	-4.09779e-10	-0.873915
19606247	chr19:19606247:A:G	0.000214105	12.5675	-0.760319	0.000488342	1.0056	-0.62842	0.000488264	1.00524	-0.628432
19606363	chr19:19606363:T:C	1.13682e-09	-4.09779e-10	-0.338847	0.000223904	-4.09779e-10	-0.40262	0.000223958	-4.09779e-10	-0.402588
19606630	chr19:19606630:G:A	3.27502e-09	0.719243	-5.44374e-10	6.22287e-05	-1.68302	-5.44374e-10	6.22431e-05	-1.683	-5.44374e-10
19606642	chr19:19606642:T:C	1.61389e-10	-1.2692	-1.02182	0.000102553	-0.187687	-0.99577	0.000102259	-0.1906	-0.995938
19606924	chr19:19606924:A:G	8.65892e-11	-1.79454	-1.11912	2.71184e-05	-1.35469	-1.15894	2.71024e-05	-1.35545	-1.15897
19607179	chr19:19607179:A:G	3.44572e-09	0.770055	-5.44374e-10	6.31623e-05	-1.66813	-5.44374e-10	6.3177e-05	-1.6681	-5.44374e-10
19607371	chr19:19607371:A:T	4.52956e-10	-4.09779e-10	-1.25904	9.46956e-05	-4.09779e-10	-1.26317	9.47155e-05	-4.09779e-10	-1.26317
19607552	chr19:19607552:A:C	3.46654e-09	0.776077	-5.44374e-10	6.33001e-05	-1.66595	-5.44374e-10	6.33148e-05	-1.66593	-5.44374e-10
19608197	chr19:19608197:G:A	3.68692e-09	0.837712	-5.44374e-10	6.45853e-05	-1.64585	-5.44374e-10	6.46004e-05	-1.64582	-5.44374e-10
19608383	chr19:19608383:C:A	4.54707e-10	-4.09779e-10	-1.25518	9.4827e-05	-4.09779e-10	-1.26178	9.48467e-05	-4.09779e-10	-1.26178
19608500	chr19:19608500:A:G	4.75002e-10	0.0570871	-1.2686	1.58203e-05	-1.78522	-1.26732	1.58259e-05	-1.78507	-1.26732
19608865	chr19:19608865:T:C	4.4904e-10	-4.09779e-10	-1.26772	9.43693e-05	-4.09779e-10	-1.26662	9.43888e-05	-4.09779e-10	-1.26662
19609015	chr19:19609015:C:G	1.05953e-10	-1.46807	-1.24377	1.6086e-05	-1.83836	-1.19753	1.60865e-05	-1.83849	-1.19757
19609031	chr19:19609031:A:G	1.06352e-10	-1.44648	-1.2616	1.5063e-05	-1.8374	-1.2642	1.50639e-05	-1.83753	-1.26421
19609590	chr19:19609590:C:T	1.41991e-06	7.93855	-1.14728	3.00715e-05	-1.15567	-1.25459	3.00725e-05	-1.15585	-1.25458
19609960	chr19:19609960:T:C	2.69421e-10	-1.77856	-5.44374e-10	5.05519e-05	-1.89084	-5.44374e-10	5.05631e-05	-1.89082	-5.44374e-10
19609979	chr19:19609979:T:G	9.8554e-07	7.57571	-1.1496	2.7882e-05	-1.2306	-1.25526	2.7883e-05	-1.23077	-1.25525
19610088	chr19:19610088:A:C	3.71897e-09	0.846367	-5.44374e-10	6.47298e-05	-1.64362	-5.44374e-10	6.4745e-05	-1.64359	-5.44374e-10
19610192	chr19:19610192:T:C	2.34689e-10	-1.91657	-5.44374e-10	5.48112e-05	-1.80994	-5.44374e-10	5.4821e-05	-1.80997	-5.44374e-10
19610193	chr19:19610193:C:G	2.34225e-10	-1.91855	-5.44374e-10	5.43737e-05	-1.81796	-5.44374e-10	5.43835e-05	-1.81798	-5.44374e-10
19610252	chr19:19610252:G:A	7.86726e-11	-1.87193	-1.13761	2.21392e-05	-1.54201	-1.17448	2.21293e-05	-1.54263	-1.17451
19610630	chr19:19610630:A:T	3.36919e-09	0.747593	-5.44374e-10	6.26955e-05	-1.67555	-5.44374e-10	6.271e-05	-1.67552	-5.44374e-10
19610913	chr19:19610913:G:A	1.08979e-06	7.78928	-1.26262	3.21947e-05	-1.16605	-1.17599	3.21945e-05	-1.16623	-1.17602
19611167	chr19:19611167:C:T	1.09682e-06	7.79875	-1.26566	3.18525e-05	-1.16356	-1.18916	3.18525e-05	-1.16374	-1.18919
19611372	chr19:19611372:A:T	3.03277e-09	0.642397	-5.44374e-10	6.08192e-05	-1.70593	-5.44374e-10	6.08332e-05	-1.70591	-5.44374e-10
19611472	chr19:19611472:A:G	3.38845e-09	0.753292	-5.44374e-10	6.27883e-05	-1.67407	-5.44374e-10	6.28029e-05	-1.67404	-5.44374e-10
19611858	chr19:19611858:T:A	3.28463e-09	0.722176	-5.44374e-10	6.22187e-05	-1.68318	-5.44374e-10	6.22331e-05	-1.68316	-5.44374e-10
19612055	chr19:19612055:A:G	8.23743e-11	-1.79832	-1.16524	2.57961e-05	-1.36581	-1.19781	2.57813e-05	-1.36656	-1.19784
19612390	chr19:19612390:GA:G	5.72858e-10	-4.09779e-10	-1.0242	0.00011933	-4.09779e-10	-1.03194	0.00011936	-4.09779e-10	-1.0319
19612406	chr19:19612406:C:T	1.18599e-06	7.72997	-1.11872	2.95292e-05	-1.185	-1.24346	2.95303e-05	-1.18518	-1.24345
19612797	chr19:19612797:T:A	4.80116e-10	-4.09779e-10	-1.20081	0.000104995	-4.09779e-10	-1.15993	0.000105014	-4.09779e-10	-1.15995
19613297	chr19:19613297:C:T	8.07365e-10	-4.09779e-10	-0.681058	0.000139501	-4.09779e-10	-0.875765	0.000139528	-4.09779e-10	-0.875778
19613314	chr19:19613314:CAA:C	6.45903e-10	-0.904186	-5.44374e-10	6.89134e-05	-1.58099	-5.44374e-10	6.89344e-05	-1.58089	-5.44374e-10
19613655	chr19:19613655:C:T	4.9049e-10	-4.09779e-10	-1.17943	0.00010429	-4.09779e-10	-1.16666	0.000104312	-4.09779e-10	-1.16666
19614067	chr19:19614067:C:T	2.64429e-10	-1.79726	-5.44374e-10	7.28596e-05	-1.5253	-5.44374e-10	7.28699e-05	-1.52537	-5.44374e-10
19614279	chr19:19614279:T:C	8.02546e-11	-1.84525	-1.14438	2.34812e-05	-1.47622	-1.18142	2.34695e-05	-1.47689	-1.18146
19614301	chr19:19614301:C:T	6.45333e-10	-4.09779e-10	-0.905067	0.000139911	-4.09779e-10	-0.872833	0.000139956	-4.09779e-10	-0.87272
19614647	chr19:19614647:A:G	1.38129e-10	-1.17785	-1.26879	1.39378e-05	-1.91875	-1.26048	1.39402e-05	-1.91877	-1.26049
19615842	chr19:19615842:A:G	3.1974e-09	0.695258	-5.44374e-10	6.18631e-05	-1.68891	-5.44374e-10	6.18774e-05	-1.68889	-5.44374e-10
19616233	chr19:19616233:C:T	1.27734e-10	-1.26974	-1.25515	1.50616e-05	-1.90109	-1.2006	1.50632e-05	-1.90116	-1.20063
19616283	chr19:19616283:T:A	1.76287e-09	-4.09779e-10	0.099865	0.000351088	-4.09779e-10	0.0471999	0.00035119	-4.09779e-10	0.0472821
19616343	chr19:19616343:A:G	1.69288e-06	8.07379	-1.10669	3.3613e-05	-1.06046	-1.23846	3.36137e-05	-1.06066	-1.23845
19617262	chr19:19617262:C:T	3.79458e-10	-0.171797	-1.26429	1.53596e-05	-1.82751	-1.25459	1.53646e-05	-1.82739	-1.25459
19617510	chr19:19617510:C:T	5.25056e-10	-4.09779e-10	-1.11133	0.000108035	-4.09779e-10	-1.13138	0.00010806	-4.09779e-10	-1.13136
19617839	chr19:19617839:A:C	3.53561e-10	-0.239105	-1.26767	1.48903e-05	-1.85165	-1.26148	1.48949e-05	-1.85155	-1.26148
19618385	chr19:19618385:C:T	1.02695e-10	-1.73437	-1.0087	0.000298797	0.860813	-0.974885	0.000297721	0.857167	-0.975055
19620579	chr19:19620579:G:C	4.7467e-10	-4.09779e-10	-1.21222	0.00010041	-4.09779e-10	-1.20457	0.00010043	-4.09779e-10	-1.20458
19620640	chr19:19620640:C:A	5.90787e-10	-4.09779e-10	-0.993379	0.000123519	-4.09779e-10	-0.997447	0.000123549	-4.09779e-10	-0.997406
19620968	chr19:19620968:G:A	4.55202e-10	-4.09779e-10	-1.25409	9.49029e-05	-4.09779e-10	-1.26098	9.49227e-05	-4.09779e-10	-1.26098
19621047	chr19:19621047:T:C	3.78193e-10	-0.288392	-1.15104	1.79971e-05	-1.79426	-1.12936	1.80028e-05	-1.79412	-1.12939
19621063	chr19:19621063:G:A	5.2196e-10	-4.09779e-10	-1.11724	0.000112435	-4.09779e-10	-1.09146	0.000112456	-4.09779e-10	-1.09148
19622004	chr19:19622004:C:T	4.76235e-10	-4.09779e-10	-1.20892	0.000100737	-4.09779e-10	-1.20133	0.000100757	-4.09779e-10	-1.20134
19622352	chr19:19622352:A:G	2.95158e-09	-4.09779e-10	0.615261	0.000379917	-4.09779e-10	0.126116	0.000379994	-4.09779e-10	0.12611
19622504	chr19:19622504:A:T	4.67707e-10	-4.09779e-10	-1.22699	9.88289e-05	-4.09779e-10	-1.22045	9.88484e-05	-4.09779e-10	-1.22046
19622523	chr19:19622523:A:T	4.57211e-10	-4.09779e-10	-1.24969	9.56334e-05	-4.09779e-10	-1.25332	9.56538e-05	-4.09779e-10	-1.25331
19622846	chr19:19622846:A:G	6.40345e-10	-4.09779e-10	-0.912827	0.000110057	-4.09779e-10	-1.11284	0.000110077	-4.09779e-10	-1.11286
19623068	chr19:19623068:T:C	2.14105e-10	-1.83731	-0.171061	6.22419e-05	-1.46913	-0.213675	6.22017e-05	-1.46981	-0.213853
19623158	chr19:19623158:T:C	3.37091e-10	-0.392305	-1.16218	1.7257e-05	-1.83891	-1.12671	1.72623e-05	-1.83881	-1.12672
19623243	chr19:19623243:C:G	4.66569e-10	-4.09779e-10	-1.22943	9.85698e-05	-4.09779e-10	-1.22307	9.85893e-05	-4.09779e-10	-1.22308
19623355	chr19:19623355:G:A	3.50974e-10	-0.256929	-1.25719	1.6159e-05	-1.78733	-1.24403	1.61646e-05	-1.78719	-1.24403
19623366	chr19:19623366:C:T	4.48611e-10	-4.09779e-10	-1.26868	9.48393e-05	-4.09779e-10	-1.26165	9.48581e-05	-4.09779e-10	-1.26166
19623730	chr19:19623730:C:T	1.07577e-10	-1.724	-0.97263	2.9043e-05	-1.64016	-0.804903	2.90413e-05	-1.6404	-0.804928
19624075	chr19:19624075:A:G	4.6686e-10	-4.09779e-10	-1.2288	9.86356e-05	-4.09779e-10	-1.22241	9.86551e-05	-4.09779e-10	-1.22242
19624834	chr19:19624834:A:T	4.31719e-09	1.96651	-0.970981	4.65537e-05	-1.07201	-0.901219	4.65653e-05	-1.07198	-0.901205
19624901	chr19:19624901:C:T	4.49713e-10	-4.09779e-10	-1.26622	9.42014e-05	-4.09779e-10	-1.2684	9.42207e-05	-4.09779e-10	-1.2684
19624990	chr19:19624990:T:C	4.66656e-10	-4.09779e-10	-1.22924	9.85891e-05	-4.09779e-10	-1.22288	9.86086e-05	-4.09779e-10	-1.22289
19625100	chr19:19625100:A:G	4.65955e-10	-4.09779e-10	-1.23074	9.84282e-05	-4.09779e-10	-1.22451	9.84477e-05	-4.09779e-10	-1.22452
19625398	chr19:19625398:G:A	4.57749e-10	-4.09779e-10	-1.24851	9.70489e-05	-4.09779e-10	-1.23862	9.70695e-05	-4.09779e-10	-1.23862
19625672	chr19:19625672:A:T	1.75068e-09	-4.09779e-10	0.0929273	0.000276885	-4.09779e-10	-0.190238	0.000276947	-4.09779e-10	-0.190219
19625789	chr19:19625789:A:G	4.62493e-10	-4.09779e-10	-1.2382	9.764e-05	-4.09779e-10	-1.23255	9.76595e-05	-4.09779e-10	-1.23256
19626871	chr19:19626871:C:T	4.80134e-10	-4.09779e-10	-1.20077	0.000101572	-4.09779e-10	-1.19307	0.000101592	-4.09779e-10	-1.19308
19626877	chr19:19626877:C:T	3.78882e-10	-0.168838	-1.26877	1.62741e-05	-1.75874	-1.26552	1.62799e-05	-1.75859	-1.26552
19627288	chr19:19627288:G:A	6.10427e-09	1.34191	-5.44374e-10	8.67791e-05	-1.35047	-5.44374e-10	8.67996e-05	-1.35044	-5.44374e-10
19627498	chr19:19627498:A:G	2.28942e-09	-4.09779e-10	0.361217	0.000353303	-4.09779e-10	0.053489	0.000353384	-4.09779e-10	0.0535097
19627504	chr19:19627504:C:T	9.01764e-10	-4.09779e-10	-0.570481	0.000159337	-4.09779e-10	-0.742814	0.000159367	-4.09779e-10	-0.742834
19627745	chr19:19627745:G:A	1.28931e-10	-1.25703	-1.25852	2.26524e-05	-1.46912	-1.22445	2.26487e-05	-1.46949	-1.22445
19627822	chr19:19627822:A:G	5.89491e-10	-4.09779e-10	-0.995576	0.000103698	-4.09779e-10	-1.17235	0.000103718	-4.09779e-10	-1.17237
19629920	chr19:19629920:C:G	7.10563e-11	-1.86362	-1.24774	2.11721e-05	-1.49306	-1.26809	2.11634e-05	-1.49368	-1.26809
19630261	chr19:19630261:T:A	1.1863e-09	-4.09779e-10	-0.296237	0.000184329	-4.09779e-10	-0.597117	0.000184358	-4.09779e-10	-0.597166
19630899	chr19:19630899:C:A	4.74914e-10	-4.09779e-10	-1.2117	0.000100414	-4.09779e-10	-1.20453	0.000100434	-4.09779e-10	-1.20454
19630987	chr19:19630987:G:C	4.48877e-10	-4.09779e-10	-1.26809	9.52482e-05	-4.09779e-10	-1.25735	9.5268e-05	-4.09779e-10	-1.25735
19630999	chr19:19630999:G:A	8.28145e-10	-4.09779e-10	-0.655646	0.000156103	-4.09779e-10	-0.763321	0.000156136	-4.09779e-10	-0.763318
19631196	chr19:19631196:G:A	4.54352e-10	-4.09779e-10	-1.25596	9.69944e-05	-4.09779e-10	-1.23918	9.70158e-05	-4.09779e-10	-1.23917
19631203	chr19:19631203:AAAT:A	4.48648e-10	-4.09779e-10	-1.2686	9.4467e-05	-4.09779e-10	-1.26559	9.4486e-05	-4.09779e-10	-1.26559
19631721	chr19:19631721:C:T	2.41467e-10	-1.8881	-5.44374e-10	4.95803e-05	-1.91024	-5.44374e-10	4.95898e-05	-1.91026	-5.44374e-10
19631724	chr19:19631724:C:A	4.71059e-10	-4.09779e-10	-1.21985	9.95602e-05	-4.09779e-10	-1.21308	9.95798e-05	-4.09779e-10	-1.21309
19631966	chr19:19631966:T:C	8.32815e-10	-4.09779e-10	-0.650023	0.000142686	-4.09779e-10	-0.853195	0.000142713	-4.09779e-10	-0.85321
19632465	chr19:19632465:C:T	4.48545e-10	-4.09779e-10	-1.26882	9.46829e-05	-4.09779e-10	-1.26331	9.47018e-05	-4.09779e-10	-1.26331
19632921	chr19:19632921:T:G	1.96449e-10	-1.90895	-0.185479	5.01803e-05	-1.67019	-0.228021	5.01565e-05	-1.6707	-0.228199
19633270	chr19:19633270:T:C	1.94534e-10	-1.90732	-0.196911	4.98449e-05	-1.66539	-0.239538	4.98212e-05	-1.66589	-0.239713
19633549	chr19:19633549:T:C	1.4001e-10	-1.16582	-1.2673	2.51342e-05	-1.3259	-1.2637	2.51284e-05	-1.32634	-1.2637
19633643	chr19:19633643:C:T	1.41536e-10	-1.15346	-1.26882	2.4281e-05	-1.36694	-1.2572	2.4276e-05	-1.36735	-1.25721
19633883	chr19:19633883:G:A	7.86722e-09	1.59563	-5.44374e-10	9.66933e-05	-1.24229	-5.44374e-10	9.67164e-05	-1.24226	-5.44374e-10
19634670	chr19:19634670:C:T	2.76367e-10	-1.75311	-5.44374e-10	5.15964e-05	-1.87039	-5.44374e-10	5.16071e-05	-1.87039	-5.44374e-10
19634757	chr19:19634757:C:T	5.91254e-10	-4.09779e-10	-0.992589	0.000130247	-4.09779e-10	-0.944406	0.000130274	-4.09779e-10	-0.944405
19634956	chr19:19634956:A:G	9.46328e-11	-1.90484	-0.919987	1.72097e-05	-1.89637	-1.07199	1.72126e-05	-1.89638	-1.07202
19635320	chr19:19635320:G:A	8.55082e-11	-1.8961	-1.03012	1.65405e-05	-1.87418	-1.13385	1.65433e-05	-1.8742	-1.13386
19635405	chr19:19635405:C:G	2.04735e-10	-1.0852	-0.967921	8.07287e-05	-0.496037	-0.926708	8.05223e-05	-0.498615	-0.926896
19635638	chr19:19635638:C:T	2.34345e-10	-1.91804	-5.44374e-10	4.95693e-05	-1.91047	-5.44374e-10	4.95797e-05	-1.91046	-5.44374e-10
19636109	chr19:19636109:C:T	4.88933e-10	-4.09779e-10	-1.18261	9.73849e-05	-4.09779e-10	-1.23517	9.74043e-05	-4.09779e-10	-1.23517
19636315	chr19:19636315:G:A	2.34488e-10	-1.91743	-5.44374e-10	4.90095e-05	-1.92182	-5.44374e-10	4.90196e-05	-1.92182	-5.44374e-10
19636480	chr19:19636480:G:A	2.33258e-10	-1.92269	-5.44374e-10	4.91147e-05	-1.91968	-5.44374e-10	4.9125e-05	-1.91968	-5.44374e-10
19636495	chr19:19636495:G:C	7.1058e-10	-4.09779e-10	-0.808753	0.000126714	-4.09779e-10	-0.971908	0.000126738	-4.09779e-10	-0.971919
19636860	chr19:19636860:ATG:A	2.42507e-10	-1.8838	-5.44374e-10	5.02703e-05	-1.89642	-5.44374e-10	5.02795e-05	-1.89645	-5.44374e-10
19637511	chr19:19637511:G:A	4.57046e-10	-4.09779e-10	-1.25005	9.63728e-05	-4.09779e-10	-1.24561	9.63922e-05	-4.09779e-10	-1.24562
19637702	chr19:19637702:G:A	5.39792e-10	-4.09779e-10	-1.08365	0.000120671	-4.09779e-10	-1.02077	0.000120692	-4.09779e-10	-1.02081
19637763	chr19:19637763:G:A	3.88053e-10	-0.157758	-1.25593	1.67868e-05	-1.72863	-1.26462	1.67929e-05	-1.72847	-1.26462
19637910	chr19:19637910:T:C	6.66035e-10	-4.09779e-10	-0.873493	0.000120365	-4.09779e-10	-1.02331	0.000120389	-4.09779e-10	-1.02332
19638331	chr19:19638331:TG:T	6.18711e-09	1.35539	-5.44374e-10	9.03778e-05	-1.30984	-5.44374e-10	9.03994e-05	-1.30981	-5.44374e-10
19638628	chr19:19638628:G:A	5.22479e-10	-4.09779e-10	-1.11625	0.000101738	-4.09779e-10	-1.19144	0.000101758	-4.09779e-10	-1.19145
19639046	chr19:19639046:C:T	4.43424e-10	-0.0546003	-1.22571	1.7781e-05	-1.69204	-1.24367	1.77877e-05	-1.69186	-1.24367
19639438	chr19:19639438:C:T	6.40211e-10	-4.09779e-10	-0.913036	0.000118853	-4.09779e-10	-1.03595	0.000118875	-4.09779e-10	-1.03597
19639534	chr19:19639534:G:A	4.99269e-10	-4.09779e-10	-1.16169	0.000110055	-4.09779e-10	-1.11286	0.000110075	-4.09779e-10	-1.11289
19639664	chr19:19639664:C:T	4.54597e-10	-4.09779e-10	-1.25542	9.7377e-05	-4.09779e-10	-1.23525	9.73954e-05	-4.09779e-10	-1.23527
19640013	chr19:19640013:C:T	3.1275e-10	-1.62943	-5.44374e-10	5.49871e-05	-1.80674	-5.44374e-10	5.49903e-05	-1.80689	-5.44374e-10
19640015	chr19:19640015:AG:A	9.7715e-11	-1.52847	-1.2643	1.78653e-05	-1.68616	-1.24482	1.78644e-05	-1.68641	-1.24482
19640647	chr19:19640647:C:A	2.5761e-10	-1.92361	0.100219	9.90298e-05	-1.29636	0.0779444	9.89339e-05	-1.29733	0.0777373
19641299	chr19:19641299:GTCTCGA:G	7.1677e-10	-4.09779e-10	-0.80008	0.000165241	-4.09779e-10	-0.706435	0.000165266	-4.09779e-10	-0.706491
19641347	chr19:19641347:C:T	6.98671e-10	-4.09779e-10	-0.825654	0.000139227	-4.09779e-10	-0.87773	0.000139257	-4.09779e-10	-0.877723
19641443	chr19:19641443:A:G	4.65263e-10	-4.09779e-10	-1.23223	9.74553e-05	-4.09779e-10	-1.23444	9.74767e-05	-4.09779e-10	-1.23443
19641980	chr19:19641980:G:A	4.52921e-10	-4.09779e-10	-1.25912	9.71603e-05	-4.09779e-10	-1.23748	9.71805e-05	-4.09779e-10	-1.23747
19642394	chr19:19642394:G:A	5.13754e-10	-4.09779e-10	-1.13309	0.000100189	-4.09779e-10	-1.20678	0.000100209	-4.09779e-10	-1.20679
19642483	chr19:19642483:G:A	3.26154e-10	-1.405	-0.182463	4.55245e-05	-1.9213	-0.0742927	4.55301e-05	-1.92132	-0.0743532
19642985	chr19:19642985:G:A	2.20703e-09	-4.09779e-10	0.32457	0.000460882	-4.09779e-10	0.319304	0.000461029	-4.09779e-10	0.319417
19643073	chr19:19643073:C:T	1.10498e-10	-1.40108	-1.26876	1.37665e-05	-1.92384	-1.26776	1.37693e-05	-1.92384	-1.26776
19643673	chr19:19643673:G:A	5.20283e-10	-4.09779e-10	-1.12046	0.000112068	-4.09779e-10	-1.09473	0.000112094	-4.09779e-10	-1.0947
19644017	chr19:19644017:C:T	4.50017e-10	-4.09779e-10	-1.26555	9.43071e-05	-4.09779e-10	-1.26728	9.43261e-05	-4.09779e-10	-1.26729
19644133	chr19:19644133:C:T	5.4597e-10	-0.215282	-0.856989	2.47737e-05	-1.83964	-0.764417	2.47614e-05	-1.84011	-0.764648
19645124	chr19:19645124:G:C	6.48297e-10	-4.09779e-10	-0.900485	0.000133473	-4.09779e-10	-0.919937	0.000133506	-4.09779e-10	-0.919902
19645137	chr19:19645137:G:A	8.07141e-11	-1.91484	-1.06908	2.49639e-05	-1.45163	-1.14478	2.49636e-05	-1.45182	-1.1448
19645242	chr19:19645242:T:C	4.5099e-10	-4.09779e-10	-1.26339	9.4948e-05	-4.09779e-10	-1.26051	9.49689e-05	-4.09779e-10	-1.2605
19645588	chr19:19645588:C:T	4.57963e-10	-4.09779e-10	-1.24804	9.66114e-05	-4.09779e-10	-1.24314	9.66307e-05	-4.09779e-10	-1.24315
19645853	chr19:19645853:T:C	7.39744e-11	-1.80961	-1.2615	1.42956e-05	-1.88521	-1.26868	1.43002e-05	-1.88509	-1.26868
19646115	chr19:19646115:A:G	2.373e-10	-1.90551	-5.44374e-10	4.89546e-05	-1.92294	-5.44374e-10	4.89646e-05	-1.92295	-5.44374e-10
19646264	chr19:19646264:A:C	2.40385e-10	-1.89259	-5.44374e-10	4.8893e-05	-1.9242	-5.44374e-10	4.8903e-05	-1.92421	-5.44374e-10
19646631	chr19:19646631:C:T	4.53932e-10	-4.09779e-10	-1.25689	9.55192e-05	-4.09779e-10	-1.25451	9.55378e-05	-4.09779e-10	-1.25452
19646873	chr19:19646873:C:T	9.194e-11	-1.89522	-0.95848	2.45901e-05	-1.55593	-1.05556	2.45902e-05	-1.5561	-1.0556
19647055	chr19:19647055:A:T	5.86688e-10	-4.09779e-10	-1.00034	0.000108628	-4.09779e-10	-1.12591	0.000108648	-4.09779e-10	-1.12593
19647335	chr19:19647335:G:A	8.5548e-11	-1.92415	-1.0016	1.86193e-05	-1.89963	-0.990009	1.86219e-05	-1.89964	-0.990067
19647713	chr19:19647713:T:C	2.4727e-10	-1.86435	-5.44374e-10	6.29623e-05	-1.6713	-5.44374e-10	6.29726e-05	-1.67135	-5.44374e-10
19647924	chr19:19647924:C:T	3.03339e-10	-1.65998	-5.44374e-10	0.000100746	-1.20123	-5.44374e-10	0.000100758	-1.20133	-5.44374e-10
19648148	chr19:19648148:G:A	6.01293e-10	-4.09779e-10	-0.975753	0.000130658	-4.09779e-10	-0.941255	0.000130688	-4.09779e-10	-0.941235
19648335	chr19:19648335:A:T	4.49954e-10	-4.09779e-10	-1.26569	9.55978e-05	-4.09779e-10	-1.25369	9.5618e-05	-4.09779e-10	-1.25368
19648490	chr19:19648490:A:T	8.20804e-11	-1.72519	-1.24195	1.51764e-05	-1.82986	-1.26424	1.51821e-05	-1.82968	-1.26424
19648682	chr19:19648682:G:A	9.17102e-11	-1.90153	-0.954668	2.07507e-05	-1.83894	-0.942317	2.07533e-05	-1.83896	-0.942378
19648835	chr19:19648835:G:A	4.50757e-10	-4.09779e-10	-1.26391	9.49501e-05	-4.09779e-10	-1.26049	9.4971e-05	-4.09779e-10	-1.26047
19649046	chr19:19649046:C:T	2.3422e-10	-1.91857	-5.44374e-10	4.93423e-05	-1.91506	-5.44374e-10	4.93522e-05	-1.91506	-5.44374e-10
19649164	chr19:19649164:T:C	5.55013e-10	-4.09779e-10	-1.05584	0.000119237	-4.09779e-10	-1.03273	0.000119258	-4.09779e-10	-1.03275
19650107	chr19:19650107:G:A	8.44374e-11	-1.68617	-1.25266	1.54027e-05	-1.81839	-1.2609	1.54047e-05	-1.81848	-1.26089
19650217	chr19:19650217:T:C	5.52427e-10	-4.09779e-10	-1.06051	0.000113064	-4.09779e-10	-1.08589	0.000113089	-4.09779e-10	-1.08587
19650361	chr19:19650361:G:A	4.69043e-10	-4.09779e-10	-1.22414	0.000101372	-4.09779e-10	-1.19504	0.000101394	-4.09779e-10	-1.19503
19650545	chr19:19650545:C:G	1.67059e-10	-1.07816	-1.17833	3.45258e-05	-1.03121	-1.24093	3.45294e-05	-1.0313	-1.24093
19650676	chr19:19650676:G:A	8.60641e-10	-0.617157	-5.44374e-10	6.06776e-05	-1.70826	-5.44374e-10	6.06438e-05	-1.70903	-5.44374e-10
19650830	chr19:19650830:T:C	4.76651e-10	-4.09779e-10	-1.20805	0.000101621	-4.09779e-10	-1.19259	0.000101641	-4.09779e-10	-1.19259
19650881	chr19:19650881:T:C	4.55959e-10	-4.09779e-10	-1.25243	9.59871e-05	-4.09779e-10	-1.24962	9.60057e-05	-4.09779e-10	-1.24964
19651032	chr19:19651032:G:A	2.33777e-10	-1.92047	-5.44374e-10	5.47675e-05	-1.81074	-5.44374e-10	5.4777e-05	-1.81077	-5.44374e-10
19651060	chr19:19651060:T:G	8.35393e-10	-0.646933	-5.44374e-10	6.1428e-05	-1.69597	-5.44374e-10	6.13925e-05	-1.69676	-5.44374e-10
19651075	chr19:19651075:C:T	4.49008e-10	-4.09779e-10	-1.26779	9.44108e-05	-4.09779e-10	-1.26618	9.44301e-05	-4.09779e-10	-1.26618
19651118	chr19:19651118:A:AG	7.49444e-11	-1.8002	-1.25789	1.44207e-05	-1.87639	-1.26878	1.44255e-05	-1.87627	-1.26878
19651142	chr19:19651142:A:C	8.63903e-11	-1.91772	-0.99824	1.9188e-05	-1.87285	-0.986705	1.91906e-05	-1.87286	-0.986763
19651152	chr19:19651152:T:C	2.35355e-10	-1.91374	-5.44374e-10	4.91271e-05	-1.91943	-5.44374e-10	4.9137e-05	-1.91943	-5.44374e-10
19651867	chr19:19651867:C:T	8.59895e-11	-1.91797	-1.00264	1.90884e-05	-1.87355	-0.991202	1.9091e-05	-1.87357	-0.991259
19651959	chr19:19651959:C:T	4.49895e-10	-4.09779e-10	-1.26582	9.55673e-05	-4.09779e-10	-1.25401	9.55875e-05	-4.09779e-10	-1.254
19652124	chr19:19652124:C:T	6.19994e-10	-4.09779e-10	-0.945124	0.000127811	-4.09779e-10	-0.963288	0.000127841	-4.09779e-10	-0.963255
19652456	chr19:19652456:A:T	8.89451e-10	-4.09779e-10	-0.58423	0.000158616	-4.09779e-10	-0.747355	0.000158649	-4.09779e-10	-0.747353
19652826	chr19:19652826:C:T	9.06195e-11	-1.62525	-1.24291	1.59375e-05	-1.77976	-1.2654	1.59447e-05	-1.77952	-1.2654
19653083	chr19:19653083:C:T	3.82734e-10	-1.42749	-5.44374e-10	6.49768e-05	-1.63981	-5.44374e-10	6.49927e-05	-1.63977	-5.44374e-10
19653528	chr19:19653528:G:C	5.55043e-10	-4.09779e-10	-1.05579	0.000114767	-4.09779e-10	-1.07093	0.000114796	-4.09779e-10	-1.07088
19654460	chr19:19654460:G:C	2.07344e-10	-0.839359	-1.2011	1.42959e-05	-1.92157	-1.2323	1.42992e-05	-1.92155	-1.23229
19655136	chr19:19655136:G:A	4.66253e-10	-4.09779e-10	-1.23011	0.000101062	-4.09779e-10	-1.1981	0.000101084	-4.09779e-10	-1.19809
19655917	chr19:19655917:G:A	2.39933e-10	-1.89448	-5.44374e-10	6.10499e-05	-1.70215	-5.44374e-10	6.10508e-05	-1.70234	-5.44374e-10
19655966	chr19:19655966:G:A	7.82055e-10	-0.712909	-5.44374e-10	6.31456e-05	-1.6684	-5.44374e-10	6.31061e-05	-1.66923	-5.44374e-10
19656008	chr19:19656008:A:T	7.59058e-11	-1.92213	-1.12321	1.84302e-05	-1.79283	-1.10702	1.84299e-05	-1.79297	-1.1071
19656358	chr19:19656358:T:C	2.23085e-10	-0.702755	-1.26453	1.79579e-05	-1.65703	-1.26878	1.79467e-05	-1.65786	-1.26878
19656491	chr19:19656491:ACCT:A	4.51655e-10	-4.09779e-10	-1.26192	9.62999e-05	-4.09779e-10	-1.24637	9.63204e-05	-4.09779e-10	-1.24636
19656502	chr19:19656502:C:T	1.73412e-10	-1.09902	-1.12015	3.49908e-05	-1.05334	-1.20541	3.49944e-05	-1.05343	-1.20542
19656593	chr19:19656593:CT:C	4.49176e-10	-4.09779e-10	-1.26742	9.44599e-05	-4.09779e-10	-1.26566	9.44792e-05	-4.09779e-10	-1.26567
19656675	chr19:19656675:G:A	5.57741e-10	-4.09779e-10	-1.05094	0.000122507	-4.09779e-10	-1.00567	0.000122529	-4.09779e-10	-1.0057
19656938	chr19:19656938:G:C	2.41702e-10	-1.88713	-5.44374e-10	5.58602e-05	-1.79099	-5.44374e-10	5.58709e-05	-1.791	-5.44374e-10
19657686	chr19:19657686:T:G	2.4831e-10	-1.86016	-5.44374e-10	4.88911e-05	-1.92424	-5.44374e-10	4.89013e-05	-1.92424	-5.44374e-10
19657808	chr19:19657808:G:A	2.33452e-10	-1.92186	-5.44374e-10	5.5004e-05	-1.80643	-5.44374e-10	5.50134e-05	-1.80647	-5.44374e-10
19657914	chr19:19657914:C:T	4.49927e-10	-4.09779e-10	-1.26575	9.4363e-05	-4.09779e-10	-1.26669	9.43819e-05	-4.09779e-10	-1.2667
19658348	chr19:19658348:C:A	9.45291e-11	-1.88372	-0.942205	2.41103e-05	-1.58948	-1.04172	2.41106e-05	-1.58964	-1.04175
19658470	chr19:19658470:G:A	2.85769e-10	-1.71965	-5.44374e-10	5.42343e-05	-1.82052	-5.44374e-10	5.4245e-05	-1.82053	-5.44374e-10
19658879	chr19:19658879:G:A	3.57774e-10	-1.49493	-5.44374e-10	5.99241e-05	-1.72076	-5.44374e-10	5.99384e-05	-1.72073	-5.44374e-10
19658881	chr19:19658881:C:T	7.26372e-11	-1.84642	-1.24293	1.379e-05	-1.92361	-1.26628	1.37926e-05	-1.92363	-1.26628
19659520	chr19:19659520:T:C	8.76852e-11	-1.6379	-1.26318	1.48588e-05	-1.84782	-1.26743	1.48608e-05	-1.84789	-1.26743
19659525	chr19:19659525:C:T	2.42467e-10	-1.88397	-5.44374e-10	6.29097e-05	-1.67214	-5.44374e-10	6.29098e-05	-1.67234	-5.44374e-10
19660121	chr19:19660121:T:A	2.56124e-10	-1.82917	-5.44374e-10	7.08677e-05	-1.55302	-5.44374e-10	7.08646e-05	-1.55327	-5.44374e-10
19660142	chr19:19660142:G:A	2.34055e-10	-1.91928	-5.44374e-10	5.46882e-05	-1.81219	-5.44374e-10	5.46977e-05	-1.81222	-5.44374e-10
19660674	chr19:19660674:G:A	4.6211e-10	-4.09779e-10	-1.23903	9.73812e-05	-4.09779e-10	-1.23521	9.73996e-05	-4.09779e-10	-1.23522
19661103	chr19:19661103:A:AC	4.5756e-10	-4.09779e-10	-1.24893	9.67327e-05	-4.09779e-10	-1.24189	9.67522e-05	-4.09779e-10	-1.24189
19661267	chr19:19661267:C:T	4.84468e-10	-4.09779e-10	-1.19178	0.000102154	-4.09779e-10	-1.18736	0.000102174	-4.09779e-10	-1.18737
19661564	chr19:19661564:G:A	2.50617e-10	-1.85091	-5.44374e-10	4.90278e-05	-1.92145	-5.44374e-10	4.90376e-05	-1.92146	-5.44374e-10
19661661	chr19:19661661:A:T	2.42788e-10	-1.88264	-5.44374e-10	6.30061e-05	-1.67061	-5.44374e-10	6.30062e-05	-1.67081	-5.44374e-10
19661688	chr19:19661688:C:T	6.85932e-10	-4.09779e-10	-0.844056	0.000141807	-4.09779e-10	-0.859372	0.000141844	-4.09779e-10	-0.859317
19661913	chr19:19661913:G:A	1.10945e-10	-1.48055	-1.18525	1.5073e-05	-1.91797	-1.18296	1.50765e-05	-1.91796	-1.18295
19662043	chr19:19662043:C:G	5.55338e-10	-1.05526	-5.44374e-10	7.47098e-05	-1.50023	-5.44374e-10	7.47308e-05	-1.50015	-5.44374e-10
19662582	chr19:19662582:T:C	2.29337e-10	-0.725825	-1.21382	6.3638e-05	-0.451488	-1.20914	6.36417e-05	-0.451612	-1.20916
19663025	chr19:19663025:A:G	4.48562e-10	-4.09779e-10	-1.26879	9.41877e-05	-4.09779e-10	-1.26855	9.42071e-05	-4.09779e-10	-1.26855
19663114	chr19:19663114:G:A	1.48657e-10	-1.69282	-0.680374	2.33574e-05	-1.84734	-0.815588	2.33593e-05	-1.84741	-0.815639
19663173	chr19:19663173:TG:T	5.67514e-10	-4.09779e-10	-1.03357	0.000116321	-4.09779e-10	-1.05749	0.000116346	-4.09779e-10	-1.05748
19663825	chr19:19663825:G:C	7.60541e-10	-4.09779e-10	-0.740804	0.000155399	-4.09779e-10	-0.767843	0.000155438	-4.09779e-10	-0.7678
19664023	chr19:19664023:C:T	2.49077e-10	-1.85707	-5.44374e-10	6.67702e-05	-1.61258	-5.44374e-10	6.67688e-05	-1.61281	-5.44374e-10
19664055	chr19:19664055:G:A	7.04048e-10	-4.09779e-10	-0.817988	0.000144996	-4.09779e-10	-0.837132	0.000145032	-4.09779e-10	-0.837092
19664308	chr19:19664308:A:T	2.42664e-10	-1.88316	-5.44374e-10	6.2958e-05	-1.67137	-5.44374e-10	6.29581e-05	-1.67157	-5.44374e-10
19664359	chr19:19664359:C:T	2.44057e-10	-1.87743	-5.44374e-10	6.38171e-05	-1.65782	-5.44374e-10	6.38168e-05	-1.65803	-5.44374e-10
19664573	chr19:19664573:C:T	2.36673e-10	-1.90815	-5.44374e-10	5.90975e-05	-1.73465	-5.44374e-10	5.9099e-05	-1.73483	-5.44374e-10
19664931	chr19:19664931:T:G	7.25466e-11	-1.84035	-1.25026	1.37538e-05	-1.92382	-1.26871	1.37565e-05	-1.92383	-1.2687
19665020	chr19:19665020:C:T	8.85617e-11	-1.92047	-0.970662	2.79548e-05	-1.42453	-1.05872	2.79549e-05	-1.42473	-1.05873
19665441	chr19:19665441:C:T	4.48588e-10	-4.09779e-10	-1.26873	9.4696e-05	-4.09779e-10	-1.26317	9.47159e-05	-4.09779e-10	-1.26316
19665599	chr19:19665599:C:T	2.44141e-10	-1.87709	-5.44374e-10	6.386e-05	-1.65714	-5.44374e-10	6.38598e-05	-1.65736	-5.44374e-10
19665618	chr19:19665618:C:T	2.12207e-10	-0.943264	-1.07401	6.71948e-05	-0.547461	-1.05878	6.72116e-05	-0.547415	-1.05878
19666005	chr19:19666005:C:T	7.30628e-11	-1.91245	-1.17107	1.83916e-05	-1.68205	-1.21989	1.83948e-05	-1.6821	-1.21988
19666285	chr19:19666285:T:G	2.38206e-10	-1.9017	-5.44374e-10	6.03164e-05	-1.71423	-5.44374e-10	6.03171e-05	-1.71443	-5.44374e-10
19666545	chr19:19666545:C:T	4.61696e-10	-4.09779e-10	-1.23993	9.73945e-05	-4.09779e-10	-1.23507	9.74136e-05	-4.09779e-10	-1.23508
19666835	chr19:19666835:C:T	7.61769e-11	-1.88927	-1.15251	1.72897e-05	-1.75716	-1.20657	1.72928e-05	-1.7572	-1.20656
19666926	chr19:19666926:A:G	4.48757e-10	-4.09779e-10	-1.26835	9.46748e-05	-4.09779e-10	-1.26339	9.46953e-05	-4.09779e-10	-1.26338
19667043	chr19:19667043:C:G	4.49488e-10	-4.09779e-10	-1.26673	9.53373e-05	-4.09779e-10	-1.25642	9.53574e-05	-4.09779e-10	-1.25641
19667346	chr19:19667346:G:A	7.09246e-10	-0.810632	-5.44374e-10	6.68927e-05	-1.61075	-5.44374e-10	6.68446e-05	-1.61167	-5.44374e-10
19668123	chr19:19668123:A:C	4.49467e-10	-4.09779e-10	-1.26677	9.53314e-05	-4.09779e-10	-1.25648	9.53516e-05	-4.09779e-10	-1.25647
19668203	chr19:19668203:G:A	4.09817e-10	-0.646045	-0.713079	3.37017e-05	-1.69049	-0.605803	3.36731e-05	-1.69128	-0.606068
19668897	chr19:19668897:T:C	3.97223e-10	-0.673712	-0.716625	3.39634e-05	-1.67884	-0.609712	3.3934e-05	-1.67965	-0.609977
19669099	chr19:19669099:G:GGT	7.24351e-10	-4.09779e-10	-0.789558	0.000149017	-4.09779e-10	-0.809777	0.000149054	-4.09779e-10	-0.809736
19669400	chr19:19669400:C:G	4.91912e-10	-0.695825	-0.48071	4.14202e-05	-1.67463	-0.415445	4.13781e-05	-1.67545	-0.415847
19669719	chr19:19669719:G:C	4.49522e-10	-4.09779e-10	-1.26665	9.53551e-05	-4.09779e-10	-1.25623	9.53753e-05	-4.09779e-10	-1.25623
19669948	chr19:19669948:C:G	4.94026e-10	-0.691537	-0.48071	4.13525e-05	-1.67626	-0.415445	4.13106e-05	-1.67708	-0.415847
19670003	chr19:19670003:G:A	2.92322e-10	-1.69698	-5.44374e-10	5.33318e-05	-1.83731	-5.44374e-10	5.33434e-05	-1.83729	-5.44374e-10
19670015	chr19:19670015:G:A	4.5022e-10	-4.09779e-10	-1.2651	9.47908e-05	-4.09779e-10	-1.26217	9.48101e-05	-4.09779e-10	-1.26217
19670681	chr19:19670681:C:T	4.48544e-10	-4.09779e-10	-1.26883	9.44243e-05	-4.09779e-10	-1.26604	9.44444e-05	-4.09779e-10	-1.26603
19670837	chr19:19670837:G:A	1.43229e-09	-4.09779e-10	-0.107805	0.000290908	-4.09779e-10	-0.14083	0.000290992	-4.09779e-10	-0.14075
19671108	chr19:19671108:A:G	1.51634e-10	-1.72137	-0.631995	2.47819e-05	-1.8293	-0.774424	2.47837e-05	-1.82938	-0.774478
19671223	chr19:19671223:ACT:A	2.40508e-10	-0.660741	-1.23134	6.71218e-05	-0.379289	-1.22804	6.71258e-05	-0.379416	-1.22806
19671768	chr19:19671768:G:A	2.44422e-10	-1.87594	-5.44374e-10	6.40879e-05	-1.65358	-5.44374e-10	6.40875e-05	-1.6538	-5.44374e-10
19671779	chr19:19671779:G:A	4.82221e-10	-4.09779e-10	-1.19643	0.000103327	-4.09779e-10	-1.17594	0.000103348	-4.09779e-10	-1.17595
19672003	chr19:19672003:G:A	2.33382e-10	-1.92216	-5.44374e-10	5.58583e-05	-1.79102	-5.44374e-10	5.58677e-05	-1.79106	-5.44374e-10
19672611	chr19:19672611:T:C	7.40512e-11	-1.80269	-1.26739	1.41217e-05	-1.92293	-1.2432	1.41248e-05	-1.9229	-1.24321
19672676	chr19:19672676:C:T	4.56753e-10	-4.09779e-10	-1.25069	9.74534e-05	-4.09779e-10	-1.23446	9.74757e-05	-4.09779e-10	-1.23444
19672700	chr19:19672700:T:C	2.56519e-10	-0.611225	-1.21641	7.19712e-05	-0.325782	-1.21179	7.19751e-05	-0.325912	-1.21181
19672763	chr19:19672763:G:A	4.48814e-10	-4.09779e-10	-1.26823	9.417e-05	-4.09779e-10	-1.26874	9.41896e-05	-4.09779e-10	-1.26874
19672807	chr19:19672807:A:G	5.0245e-10	-4.09779e-10	-1.15534	0.000104743	-4.09779e-10	-1.16233	0.000104767	-4.09779e-10	-1.16231
19673354	chr19:19673354:G:A	4.88544e-10	-0.524523	-0.658883	3.55674e-05	-1.70412	-0.538285	3.5537e-05	-1.7049	-0.538567
19673821	chr19:19673821:T:G	5.21437e-10	-0.644673	-0.473572	4.08736e-05	-1.69514	-0.408214	4.08334e-05	-1.69593	-0.408618
19673950	chr19:19673950:C:T	9.76923e-10	-4.09779e-10	-0.490426	0.000156448	-4.09779e-10	-0.761114	0.000156476	-4.09779e-10	-0.761143
19673982	chr19:19673982:C:T	4.50932e-10	-4.09779e-10	-1.26352	9.59948e-05	-4.09779e-10	-1.24954	9.60152e-05	-4.09779e-10	-1.24954
19674082	chr19:19674082:G:A	9.30874e-11	-1.9172	-0.924093	2.82213e-05	-1.45365	-1.02011	2.82215e-05	-1.45384	-1.02012
19674318	chr19:19674318:A:G	7.21808e-10	-0.793076	-5.44374e-10	6.65265e-05	-1.61624	-5.44374e-10	6.64792e-05	-1.61716	-5.44374e-10
19674719	chr19:19674719:T:C	2.4698e-10	-1.86553	-5.44374e-10	6.55694e-05	-1.63073	-5.44374e-10	6.55684e-05	-1.63095	-5.44374e-10
19675290	chr19:19675290:A:G	4.40263e-08	4.58443	-1.26673	2.09289e-05	-1.5042	-1.26851	2.09314e-05	-1.50429	-1.26851
19675428	chr19:19675428:G:A	4.4986e-10	-4.09779e-10	-1.2659	9.41879e-05	-4.09779e-10	-1.26855	9.42074e-05	-4.09779e-10	-1.26855
19675461	chr19:19675461:A:T	2.66343e-10	-0.572696	-1.21735	7.50096e-05	-0.283549	-1.21267	7.50135e-05	-0.28368	-1.2127
19676112	chr19:19676112:G:A	5.52861e-10	-1.05973	-5.44374e-10	7.44628e-05	-1.50354	-5.44374e-10	7.44836e-05	-1.50347	-5.44374e-10
19676129	chr19:19676129:G:A	9.37322e-10	-4.09779e-10	-0.531808	0.000185862	-4.09779e-10	-0.588835	0.000185911	-4.09779e-10	-0.588775
19676657	chr19:19676657:G:A	4.1723e-10	-0.558498	-0.782698	3.02524e-05	-1.72356	-0.680697	3.02288e-05	-1.7243	-0.680951
19676660	chr19:19676660:G:A	4.61848e-10	-4.09779e-10	-1.2396	9.8901e-05	-4.09779e-10	-1.21972	9.8924e-05	-4.09779e-10	-1.21969
19676736	chr19:19676736:TG:T	4.76328e-10	-4.09779e-10	-1.20873	0.000100667	-4.09779e-10	-1.20202	0.000100686	-4.09779e-10	-1.20204
19678229	chr19:19678229:A:T	9.13587e-10	-0.557455	-5.44374e-10	6.05424e-05	-1.71049	-5.44374e-10	6.05085e-05	-1.71126	-5.44374e-10
19678274	chr19:19678274:T:C	4.08631e-10	-1.36202	-5.44374e-10	6.36127e-05	-1.66102	-5.44374e-10	6.36292e-05	-1.66097	-5.44374e-10
19678547	chr19:19678547:G:A	4.49712e-10	-4.09779e-10	-1.26623	9.5449e-05	-4.09779e-10	-1.25525	9.54692e-05	-4.09779e-10	-1.25524
19678688	chr19:19678688:A:G	2.50982e-10	-1.84945	-5.44374e-10	4.89243e-05	-1.92356	-5.44374e-10	4.89346e-05	-1.92356	-5.44374e-10
19678718	chr19:19678718:C:T	1.00437e-09	-4.09779e-10	-0.462715	0.000160013	-4.09779e-10	-0.738585	0.000160041	-4.09779e-10	-0.738615
19678719	chr19:19678719:A:G	4.20646e-08	4.53499	-1.26286	2.0697e-05	-1.5174	-1.26645	2.06995e-05	-1.51748	-1.26645
19679369	chr19:19679369:A:G	2.58675e-10	-1.81926	-5.44374e-10	7.22358e-05	-1.5339	-5.44374e-10	7.22323e-05	-1.53416	-5.44374e-10
19680067	chr19:19680067:CAT:C	2.81916e-09	0.569361	-5.44374e-10	0.000237803	-0.342395	-5.44374e-10	0.000237894	-0.342221	-5.44374e-10
19680784	chr19:19680784:G:A	4.78778e-10	-0.722887	-0.48071	4.19814e-05	-1.66117	-0.415445	4.19379e-05	-1.66201	-0.415847
19681037	chr19:19681037:G:C	2.50768e-10	-0.622537	-1.22777	7.02336e-05	-0.338373	-1.22364	7.02376e-05	-0.338502	-1.22366
19681132	chr19:19681132:A:G	4.59071e-10	-4.09779e-10	-1.24563	9.81183e-05	-4.09779e-10	-1.22766	9.8141e-05	-4.09779e-10	-1.22764
19681241	chr19:19681241:A:G	8.64091e-11	-1.91099	-1.00475	2.52816e-05	-1.49594	-1.08783	2.5282e-05	-1.49612	-1.08783
19681441	chr19:19681441:C:A	7.21849e-11	-1.83119	-1.26442	1.3792e-05	-1.92428	-1.26547	1.37947e-05	-1.92428	-1.26547
19681522	chr19:19681522:G:T	9.56381e-10	-4.09779e-10	-0.511678	0.000163606	-4.09779e-10	-0.716378	0.000163637	-4.09779e-10	-0.716396
19682441	chr19:19682441:G:A	7.3702e-10	-4.09779e-10	-0.772219	0.00013199	-4.09779e-10	-0.931111	0.000132015	-4.09779e-10	-0.931126
19682666	chr19:19682666:A:G	4.84954e-10	-4.09779e-10	-1.19078	0.00010079	-4.09779e-10	-1.2008	0.000100812	-4.09779e-10	-1.20078
19682736	chr19:19682736:T:C	1.07359e-07	5.47713	-1.26802	2.63556e-05	-1.27333	-1.26883	2.6358e-05	-1.27344	-1.26883
19683972	chr19:19683972:C:T	8.97153e-10	-0.575608	-5.44374e-10	5.97459e-05	-1.72374	-5.44374e-10	5.97143e-05	-1.72447	-5.44374e-10
19684220	chr19:19684220:T:C	4.49106e-10	-4.09779e-10	-1.26758	9.51634e-05	-4.09779e-10	-1.25824	9.51835e-05	-4.09779e-10	-1.25824
19684521	chr19:19684521:C:T	8.53957e-11	-1.66306	-1.26448	1.5432e-05	-1.80959	-1.2678	1.54383e-05	-1.80939	-1.26781
19685358	chr19:19685358:C:T	6.50716e-09	1.40582	-5.44374e-10	0.000549881	0.495864	-5.44374e-10	0.000550077	0.496013	-5.44374e-10
19685567	chr19:19685567:A:G	4.48561e-10	-4.09779e-10	-1.26879	9.41912e-05	-4.09779e-10	-1.26851	9.42106e-05	-4.09779e-10	-1.26851
19685803	chr19:19685803:C:T	2.50408e-10	-1.85174	-5.44374e-10	6.69429e-05	-1.61	-5.44374e-10	6.69527e-05	-1.61006	-5.44374e-10
19685811	chr19:19685811:G:A	8.18158e-11	-1.77907	-1.19129	1.41945e-05	-1.92417	-1.23682	1.41979e-05	-1.92416	-1.23679
19686051	chr19:19686051:A:AT	7.16291e-11	-1.88815	-1.21519	2.01474e-05	-1.59102	-1.21975	2.01498e-05	-1.59111	-1.21975
19686492	chr19:19686492:C:A	4.73473e-10	-4.09779e-10	-1.21474	0.000100045	-4.09779e-10	-1.20822	0.000100067	-4.09779e-10	-1.20821
19686687	chr19:19686687:G:C	7.21185e-11	-1.8277	-1.26883	2.17134e-05	-1.46711	-1.2688	2.17156e-05	-1.46722	-1.2688
19687380	chr19:19687380:C:T	4.60094e-10	-4.09779e-10	-1.2434	9.64963e-05	-4.09779e-10	-1.24433	9.65154e-05	-4.09779e-10	-1.24434
19687394	chr19:19687394:A:T	9.19064e-11	-1.71651	-1.13756	1.61399e-05	-1.83779	-1.19476	1.61464e-05	-1.83761	-1.19474
19687420	chr19:19687420:A:G	4.48722e-10	-4.09779e-10	-1.26843	9.42737e-05	-4.09779e-10	-1.26764	9.42928e-05	-4.09779e-10	-1.26764
19687656	chr19:19687656:T:C	6.91836e-10	-4.09779e-10	-0.835485	0.000142341	-4.09779e-10	-0.855613	0.000142376	-4.09779e-10	-0.855573
19688966	chr19:19688966:T:A	4.48547e-10	-4.09779e-10	-1.26882	9.43196e-05	-4.09779e-10	-1.26715	9.4339e-05	-4.09779e-10	-1.26715
19689065	chr19:19689065:G:A	4.62093e-10	-4.09779e-10	-1.23907	9.68673e-05	-4.09779e-10	-1.2405	9.68865e-05	-4.09779e-10	-1.2405
19689314	chr19:19689314:C:T	6.13262e-10	-4.09779e-10	-0.956042	0.000125155	-4.09779e-10	-0.984282	0.000125183	-4.09779e-10	-0.984268
19689480	chr19:19689480:A:G	6.25275e-09	1.36594	-5.44374e-10	0.000116114	-1.05926	-5.44374e-10	0.000116125	-1.05938	-5.44374e-10
19689528	chr19:19689528:A:G	9.18406e-11	-1.76039	-1.09439	1.62071e-05	-1.86801	-1.16038	1.62132e-05	-1.86787	-1.16035
19690798	chr19:19690798:A:G	8.34874e-11	-1.92385	-1.02629	1.66956e-05	-1.86889	-1.1298	1.6698e-05	-1.86904	-1.12972
19691661	chr19:19691661:G:A	6.96958e-11	-1.92392	-1.20677	1.47401e-05	-1.91224	-1.21103	1.47435e-05	-1.91222	-1.21102
19691863	chr19:19691863:C:T	2.42271e-10	-1.88478	-5.44374e-10	6.09792e-05	-1.7033	-5.44374e-10	6.09799e-05	-1.7035	-5.44374e-10
19692175	chr19:19692175:A:G	2.63831e-10	-1.79953	-5.44374e-10	4.92948e-05	-1.91602	-5.44374e-10	4.93054e-05	-1.91601	-5.44374e-10
19692560	chr19:19692560:T:G	7.43371e-11	-1.85392	-1.2123	1.42977e-05	-1.9161	-1.23764	1.43006e-05	-1.91609	-1.23765
19692596	chr19:19692596:A:C	7.27979e-10	-4.09779e-10	-0.784562	0.000132229	-4.09779e-10	-0.929304	0.000132257	-4.09779e-10	-0.929295
19692824	chr19:19692824:G:A	7.968e-11	-1.79947	-1.19735	2.19463e-05	-1.52929	-1.19595	2.19456e-05	-1.52954	-1.19594
19693526	chr19:19693526:G:T	1.0736e-10	-1.85687	-0.841772	2.59226e-05	-1.748	-0.810721	2.5921e-05	-1.74813	-0.810861
19693867	chr19:19693867:C:A	4.72196e-10	-1.21744	-5.44374e-10	6.89209e-05	-1.58088	-5.44374e-10	6.89396e-05	-1.58081	-5.44374e-10
19693882	chr19:19693882:T:G	6.6589e-11	-1.92425	-1.25205	1.56459e-05	-1.8005	-1.26314	1.56482e-05	-1.80055	-1.26314
19694134	chr19:19694134:C:T	5.1658e-10	-4.09779e-10	-1.1276	0.000106032	-4.09779e-10	-1.1501	0.000106056	-4.09779e-10	-1.15008
19694159	chr19:19694159:T:C	1.77127e-10	-0.937047	-1.26092	1.85839e-05	-1.64771	-1.24383	1.85881e-05	-1.64771	-1.24382
19694183	chr19:19694183:C:G	8.15493e-11	-1.77658	-1.19705	1.50068e-05	-1.87861	-1.22672	1.50098e-05	-1.87861	-1.22673
19694423	chr19:19694423:C:G	2.34562e-10	-1.91711	-5.44374e-10	5.50805e-05	-1.80504	-5.44374e-10	5.50841e-05	-1.80518	-5.44374e-10
19694445	chr19:19694445:G:A	6.44584e-10	0.361931	-1.26816	2.30549e-05	-1.40713	-1.26883	2.30586e-05	-1.40718	-1.26883
19694765	chr19:19694765:C:T	1.65598e-10	-1.12976	-1.13551	1.98234e-05	-1.70471	-1.12227	1.9828e-05	-1.7047	-1.12225
19694826	chr19:19694826:T:A	2.33691e-10	-1.92083	-5.44374e-10	5.41472e-05	-1.82213	-5.44374e-10	5.41513e-05	-1.82226	-5.44374e-10
19694929	chr19:19694929:T:C	6.61695e-11	-1.92153	-1.26109	1.51223e-05	-1.83	-1.26766	1.51247e-05	-1.83005	-1.26767
19694962	chr19:19694962:T:C	5.85994e-10	0.178689	-1.18021	2.23104e-05	-1.50599	-1.2028	2.23145e-05	-1.50603	-1.20278
19695202	chr19:19695202:C:T	1.80143e-10	-0.922789	-1.2583	1.88104e-05	-1.6401	-1.23933	1.88147e-05	-1.64009	-1.23932
19695410	chr19:19695410:T:G	7.6747e-11	-1.82361	-1.21071	1.44936e-05	-1.90331	-1.23682	1.44965e-05	-1.90331	-1.23682
19695460	chr19:19695460:G:A	4.53358e-10	-1.25815	-5.44374e-10	7.52679e-05	-1.49278	-5.44374e-10	7.52864e-05	-1.49275	-5.44374e-10
19695720	chr19:19695720:G:A	7.93528e-11	-1.78175	-1.21918	2.20647e-05	-1.50213	-1.21772	2.20639e-05	-1.50239	-1.21771
19695781	chr19:19695781:T:C	3.26506e-10	-1.58639	-5.44374e-10	5.78146e-05	-1.7566	-5.44374e-10	5.78288e-05	-1.75656	-5.44374e-10
19696140	chr19:19696140:T:C	1.74537e-10	-1.18098	-1.03172	1.76778e-05	-1.89039	-1.05115	1.7682e-05	-1.89037	-1.05113
19696628	chr19:19696628:A:G	8.20513e-11	-1.75555	-1.21194	2.32078e-05	-1.45893	-1.21042	2.32066e-05	-1.45919	-1.21041
19696795	chr19:19696795:G:A	7.18244e-11	-1.89642	-1.20419	2.00331e-05	-1.60662	-1.20983	2.00355e-05	-1.60671	-1.20983
19696849	chr19:19696849:C:T	4.59745e-10	-4.09779e-10	-1.24416	9.55998e-05	-4.09779e-10	-1.25367	9.56198e-05	-4.09779e-10	-1.25367
19696850	chr19:19696850:G:A	3.40828e-08	3.06171	-5.44374e-10	0.00267562	2.0781	-5.44374e-10	0.00267682	2.07834	-5.44374e-10
19697329	chr19:19697329:GC:G	7.72307e-10	-4.09779e-10	-0.725452	0.000159917	-4.09779e-10	-0.739182	0.000159962	-4.09779e-10	-0.73911
19697360	chr19:19697360:CA:C	1.60751e-10	-1.10547	-1.18951	1.90706e-05	-1.68605	-1.17964	1.9075e-05	-1.68604	-1.17962
19697444	chr19:19697444:T:C	7.88399e-11	-1.81544	-1.19198	1.4758e-05	-1.89943	-1.22262	1.47609e-05	-1.89943	-1.22263
19698243	chr19:19698243:C:T	1.18167e-10	-1.56139	-1.04134	2.31742e-05	-1.59578	-1.07502	2.31766e-05	-1.59588	-1.07502
19698338	chr19:19698338:T:G	8.12807e-11	-1.81962	-1.15731	1.51563e-05	-1.90073	-1.19469	1.51593e-05	-1.90073	-1.1947
19699048	chr19:19699048:T:C	8.11434e-10	-4.09779e-10	-0.676032	0.00014867	-4.09779e-10	-0.81211	0.000148701	-4.09779e-10	-0.81211
19699155	chr19:19699155:G:A	1.04762e-09	-4.09779e-10	-0.420556	0.000214524	-4.09779e-10	-0.445419	0.000214586	-4.09779e-10	-0.445337
19699241	chr19:19699241:G:A	2.12246e-10	-0.940119	-1.07697	2.069e-05	-1.71272	-1.07147	2.06941e-05	-1.71275	-1.07145
19699269	chr19:19699269:T:C	1.47405e-10	-1.12249	-1.25916	1.7562e-05	-1.70149	-1.24662	1.75657e-05	-1.70149	-1.24661
19699521	chr19:19699521:A:G	8.96649e-11	-1.64405	-1.23471	2.27181e-05	-1.45587	-1.23481	2.27191e-05	-1.45603	-1.23481
19699767	chr19:19699767:T:TG	9.83711e-10	-4.09779e-10	-0.483503	0.000172421	-4.09779e-10	-0.663899	0.000172457	-4.09779e-10	-0.663895
19699768	chr19:19699768:T:TG	9.25788e-11	-1.57867	-1.26811	2.52728e-05	-1.33007	-1.25404	2.52723e-05	-1.33028	-1.25405
19700347	chr19:19700347:T:C	9.65405e-10	-4.09779e-10	-0.502287	0.00017309	-4.09779e-10	-0.660028	0.000173125	-4.09779e-10	-0.660028
19701028	chr19:19701028:T:C	6.98984e-11	-1.87327	-1.25452	1.47304e-05	-1.89178	-1.23215	1.47335e-05	-1.89177	-1.23215
19701105	chr19:19701105:G:A	7.02756e-11	-1.86692	-1.25549	1.47849e-05	-1.88651	-1.23372	1.4788e-05	-1.8865	-1.23373
19701120	chr19:19701120:T:C	4.65631e-10	-4.09779e-10	-1.23144	9.56495e-05	-4.09779e-10	-1.25315	9.56688e-05	-4.09779e-10	-1.25315
19701603	chr19:19701603:A:G	1.00885e-10	-1.68047	-1.08039	2.97615e-05	-1.25093	-1.16969	2.97569e-05	-1.25133	-1.16965
19701691	chr19:19701691:T:C	4.66901e-10	-4.09779e-10	-1.22872	9.57642e-05	-4.09779e-10	-1.25195	9.57835e-05	-4.09779e-10	-1.25195
19701733	chr19:19701733:A:C	8.97348e-11	-1.61113	-1.26684	2.25935e-05	-1.43246	-1.26371	2.25944e-05	-1.43263	-1.26371
19701761	chr19:19701761:G:A	7.04001e-11	-1.89362	-1.22702	1.71336e-05	-1.72067	-1.25213	1.71342e-05	-1.72085	-1.25212
19702129	chr19:19702129:C:T	3.54147e-10	-0.55085	-0.954273	2.27943e-05	-1.69365	-0.993675	2.27992e-05	-1.69369	-0.993631
19702210	chr19:19702210:T:C	8.50437e-11	-1.66422	-1.26745	2.09867e-05	-1.50988	-1.26007	2.09878e-05	-1.51004	-1.26007
19702640	chr19:19702640:A:G	5.64277e-10	-4.09779e-10	-1.03929	0.000116926	-4.09779e-10	-1.0523	0.000116952	-4.09779e-10	-1.05228
19702693	chr19:19702693:C:T	6.87951e-11	-1.87932	-1.26438	1.72661e-05	-1.70417	-1.26093	1.72662e-05	-1.70436	-1.26094
19703271	chr19:19703271:C:T	6.49247e-10	-0.899022	-5.44374e-10	0.000210029	-0.466592	-5.44374e-10	0.000210053	-0.466686	-5.44374e-10
19703344	chr19:19703344:A:C	4.50066e-10	-4.09779e-10	-1.26544	9.47815e-05	-4.09779e-10	-1.26226	9.48009e-05	-4.09779e-10	-1.26227
19703419	chr19:19703419:T:C	3.27086e-10	-0.559503	-1.02511	2.87424e-05	-1.45818	-0.997286	2.87529e-05	-1.45784	-0.997461
19703989	chr19:19703989:C:G	7.08067e-11	-1.8552	-1.25969	1.81095e-05	-1.65387	-1.26353	1.81097e-05	-1.65408	-1.26352
19704072	chr19:19704072:C:T	4.56072e-10	-4.09779e-10	-1.25218	9.62484e-05	-4.09779e-10	-1.24691	9.62678e-05	-4.09779e-10	-1.24691
19704265	chr19:19704265:G:A	6.90467e-11	-1.87138	-1.26867	1.74408e-05	-1.68752	-1.2675	1.74409e-05	-1.68772	-1.26751
19704819	chr19:19704819:G:C	6.83442e-11	-1.89914	-1.25114	1.67451e-05	-1.7386	-1.25713	1.67458e-05	-1.73878	-1.25711
19704832	chr19:19704832:C:T	1.22449e-09	0.857687	-1.12224	3.3413e-05	-1.1692	-1.13569	3.34194e-05	-1.16926	-1.13565
19704944	chr19:19704944:C:G	1.06925e-09	-4.09779e-10	-0.400119	0.000189627	-4.09779e-10	-0.568782	0.000189666	-4.09779e-10	-0.568782
19705812	chr19:19705812:A:T	4.57671e-10	-4.09779e-10	-1.24868	9.66326e-05	-4.09779e-10	-1.24292	9.6652e-05	-4.09779e-10	-1.24293
19706297	chr19:19706297:T:A	8.52616e-11	-1.73626	-1.19285	1.55041e-05	-1.84991	-1.22283	1.5507e-05	-1.84993	-1.22282
19706524	chr19:19706524:C:G	8.08783e-10	-4.09779e-10	-0.679304	0.000164763	-4.09779e-10	-0.709329	0.000164808	-4.09779e-10	-0.709265
19706618	chr19:19706618:G:A	9.01677e-10	-4.09779e-10	-0.570578	0.000184115	-4.09779e-10	-0.598277	0.000184166	-4.09779e-10	-0.598207
19706763	chr19:19706763:TCAAA:T	8.38626e-10	-4.09779e-10	-0.64307	0.000170727	-4.09779e-10	-0.67377	0.000170774	-4.09779e-10	-0.673705
19706940	chr19:19706940:A:C	7.06906e-10	-0.0386493	-0.775287	6.99383e-05	-0.910281	-0.655944	6.99672e-05	-0.909952	-0.656066
19707291	chr19:19707291:CT:C	3.55072e-10	-0.453382	-1.04913	2.96213e-05	-1.40494	-1.0204	2.96327e-05	-1.40459	-1.02058
19708395	chr19:19708395:A:G	6.73571e-10	-0.00917026	-0.853071	6.52982e-05	-0.879467	-0.755406	6.53263e-05	-0.879128	-0.755522
19709330	chr19:19709330:G:C	4.18519e-10	-0.283747	-1.05437	3.32401e-05	-1.28397	-1.02611	3.3254e-05	-1.28358	-1.02629
19709657	chr19:19709657:G:A	8.3807e-11	-1.82063	-1.12569	1.58669e-05	-1.90632	-1.14328	1.58697e-05	-1.90633	-1.1433
19709666	chr19:19709666:G:C	8.66907e-11	-1.70784	-1.20465	2.02566e-05	-1.63589	-1.16946	2.02597e-05	-1.63595	-1.16946
19709879	chr19:19709879:C:A	1.26463e-10	-1.27037	-1.26452	2.54186e-05	-1.31923	-1.25913	2.54204e-05	-1.31936	-1.25913
19710286	chr19:19710286:C:A	3.12837e-10	-1.62915	-5.44374e-10	7.79019e-05	-1.45839	-5.44374e-10	7.79026e-05	-1.45859	-5.44374e-10
19710558	chr19:19710558:A:T	3.60456e-10	-0.432673	-1.05479	2.98226e-05	-1.39195	-1.02663	2.98342e-05	-1.39159	-1.0268
19711016	chr19:19711016:T:C	8.50122e-10	0.204615	-0.83407	8.0179e-05	-0.695195	-0.734381	8.02154e-05	-0.694831	-0.734498
19711240	chr19:19711240:T:C	8.60134e-10	0.214432	-0.832178	8.08664e-05	-0.688924	-0.732115	8.09032e-05	-0.688559	-0.732232
19711317	chr19:19711317:G:C	2.95181e-10	-1.68725	-5.44374e-10	4.96868e-05	-1.9081	-5.44374e-10	4.96978e-05	-1.90808	-5.44374e-10
19711757	chr19:19711757:G:A	8.57018e-10	-4.09779e-10	-0.621375	0.000175457	-4.09779e-10	-0.646446	0.000175505	-4.09779e-10	-0.646379
19712444	chr19:19712444:G:A	6.08544e-10	-4.09779e-10	-0.963766	0.000131613	-4.09779e-10	-0.933969	0.000131637	-4.09779e-10	-0.933995
19713263	chr19:19713263:T:C	4.1469e-10	-1.3473	-5.44374e-10	0.000112475	-1.09111	-5.44374e-10	0.000112494	-1.09114	-5.44374e-10
19713380	chr19:19713380:G:A	9.45677e-11	-1.8858	-0.939719	2.12538e-05	-1.85361	-0.903694	2.12575e-05	-1.85364	-0.903689
19713621	chr19:19713621:G:C	5.02926e-10	-4.09779e-10	-1.15439	0.000101106	-4.09779e-10	-1.19767	0.000101126	-4.09779e-10	-1.19768
19713695	chr19:19713695:T:C	8.25054e-10	0.216092	-0.875478	7.70542e-05	-0.688649	-0.78068	7.70897e-05	-0.688284	-0.780792
19714041	chr19:19714041:T:G	1.22661e-10	-1.29692	-1.26849	2.45934e-05	-1.34517	-1.26619	2.45953e-05	-1.3453	-1.26619
19714070	chr19:19714070:T:C	6.5828e-11	-1.92342	-1.26437	1.55423e-05	-1.80245	-1.26782	1.55447e-05	-1.80251	-1.26782
19714211	chr19:19714211:A:G	5.02551e-10	-4.09779e-10	-1.15514	0.000101046	-4.09779e-10	-1.19826	0.000101066	-4.09779e-10	-1.19827
19714449	chr19:19714449:G:A	7.42824e-11	-1.89606	-1.1709	2.01828e-05	-1.61596	-1.19304	2.01852e-05	-1.61605	-1.19305
19714623	chr19:19714623:C:T	3.20352e-10	-1.60541	-5.44374e-10	8.0161e-05	-1.4298	-5.44374e-10	8.01612e-05	-1.43001	-5.44374e-10
19714822	chr19:19714822:G:A	2.37039e-10	-1.90661	-5.44374e-10	5.21575e-05	-1.85957	-5.44374e-10	5.21676e-05	-1.85958	-5.44374e-10
19715067	chr19:19715067:A:C	9.71786e-10	-4.09779e-10	-0.495699	0.000197992	-4.09779e-10	-0.525612	0.000198048	-4.09779e-10	-0.525537
19715368	chr19:19715368:G:A	3.5901e-10	-0.417513	-1.07397	2.94685e-05	-1.38294	-1.04758	2.94803e-05	-1.38257	-1.04775
19715672	chr19:19715672:C:T	6.22214e-10	-0.383238	-0.558313	5.14002e-05	-1.35811	-0.51608	5.1415e-05	-1.35774	-0.516371
19716071	chr19:19716071:C:T	4.73083e-10	-0.273178	-0.942385	3.69117e-05	-1.29702	-0.908294	3.69263e-05	-1.29662	-0.908498
19716188	chr19:19716188:A:C	4.69081e-10	-4.09779e-10	-1.22406	9.79845e-05	-4.09779e-10	-1.22903	9.80012e-05	-4.09779e-10	-1.22907
19716324	chr19:19716324:T:G	3.02077e-10	-1.66415	-5.44374e-10	7.44273e-05	-1.50402	-5.44374e-10	7.44287e-05	-1.5042	-5.44374e-10
19716326	chr19:19716326:T:C	8.22599e-11	-1.75085	-1.2141	1.52137e-05	-1.86641	-1.22523	1.52167e-05	-1.86643	-1.22522
19716388	chr19:19716388:A:C	3.60308e-10	-0.437262	-1.05061	2.99076e-05	-1.39533	-1.02039	2.99192e-05	-1.39497	-1.02057
19716638	chr19:19716638:G:A	1.01208e-09	-4.09779e-10	-0.455073	0.00020528	-4.09779e-10	-0.489463	0.000205338	-4.09779e-10	-0.489388
19716698	chr19:19716698:C:T	3.24288e-10	-1.5932	-5.44374e-10	0.000123307	-0.999158	-5.44374e-10	0.000123316	-0.999291	-5.44374e-10
19716915	chr19:19716915:C:T	1.30868e-10	-1.24405	-1.25659	2.62967e-05	-1.2963	-1.24809	2.62985e-05	-1.29643	-1.2481
19717006	chr19:19717006:C:T	2.8959e-10	-1.70637	-5.44374e-10	7.0334e-05	-1.56058	-5.44374e-10	7.03362e-05	-1.56076	-5.44374e-10
19717089	chr19:19717089:G:A	1.30865e-10	-1.24407	-1.25659	2.63074e-05	-1.2959	-1.24809	2.63092e-05	-1.29603	-1.2481
19718210	chr19:19718210:T:C	9.44515e-10	-4.09779e-10	-0.524163	0.00019175	-4.09779e-10	-0.557647	0.000191803	-4.09779e-10	-0.557575
19718292	chr19:19718292:T:G	5.942e-10	-0.462389	-0.52523	5.08824e-05	-1.40562	-0.478704	5.0896e-05	-1.40526	-0.478998
19718598	chr19:19718598:T:C	1.05795e-09	-4.09779e-10	-0.41075	0.00018785	-4.09779e-10	-0.578194	0.000187889	-4.09779e-10	-0.578194
19719055	chr19:19719055:C:G	4.99282e-10	-4.09779e-10	-1.16166	0.000100533	-4.09779e-10	-1.20335	0.000100553	-4.09779e-10	-1.20336
19719242	chr19:19719242:C:T	3.75344e-10	-0.423426	-1.02356	3.10624e-05	-1.38646	-0.991379	3.10743e-05	-1.3861	-0.991568
19719335	chr19:19719335:T:A	3.51598e-10	-0.434844	-1.0775	2.90943e-05	-1.39214	-1.05116	2.91058e-05	-1.39178	-1.05133
19720001	chr19:19720001:T:C	8.01379e-11	-1.77125	-1.21983	1.49733e-05	-1.87723	-1.23034	1.49763e-05	-1.87725	-1.23033
19720119	chr19:19720119:C:T	1.11721e-10	-1.39	-1.26883	2.2472e-05	-1.43396	-1.26761	2.24741e-05	-1.43408	-1.26761
19720198	chr19:19720198:T:C	9.59292e-10	-4.09779e-10	-0.508639	0.000194786	-4.09779e-10	-0.541939	0.00019484	-4.09779e-10	-0.541866
19720236	chr19:19720236:C:T	8.10565e-11	-1.88005	-1.09964	2.25357e-05	-1.57045	-1.12828	2.25382e-05	-1.57054	-1.12829
19720502	chr19:19720502:G:A	2.33684e-10	-1.92087	-5.44374e-10	5.17106e-05	-1.86817	-5.44374e-10	5.17203e-05	-1.86819	-5.44374e-10
19720568	chr19:19720568:C:A	8.0861e-11	-1.76249	-1.21961	1.50487e-05	-1.87234	-1.2302	1.50517e-05	-1.87236	-1.23019
19720594	chr19:19720594:C:T	5.85063e-10	-4.09779e-10	-1.00311	0.000128672	-4.09779e-10	-0.956571	0.000128698	-4.09779e-10	-0.95658
19720735	chr19:19720735:G:T	3.65701e-10	-0.454267	-1.01875	3.06547e-05	-1.40472	-0.986337	3.06661e-05	-1.40436	-0.986527
19720948	chr19:19720948:CTTACT:C	3.18759e-10	-1.6104	-5.44374e-10	7.94052e-05	-1.43927	-5.44374e-10	7.94057e-05	-1.43948	-5.44374e-10
19721006	chr19:19721006:G:A	1.2966e-10	-1.24764	-1.26227	2.58467e-05	-1.306	-1.25565	2.58486e-05	-1.30613	-1.25566
19721118	chr19:19721118:C:T	1.24221e-09	-4.09779e-10	-0.250185	0.000250825	-4.09779e-10	-0.289084	0.000250898	-4.09779e-10	-0.289
19721204	chr19:19721204:C:T	8.99124e-10	-4.09779e-10	-0.573414	0.000177177	-4.09779e-10	-0.636688	0.000177208	-4.09779e-10	-0.636724
19721217	chr19:19721217:A:T	4.97362e-10	-4.09779e-10	-1.16552	0.000100254	-4.09779e-10	-1.20614	0.000100273	-4.09779e-10	-1.20614
19721970	chr19:19721970:A:C	7.98754e-11	-1.82295	-1.17142	2.42187e-05	-1.43319	-1.19352	2.42211e-05	-1.4333	-1.19352
19722027	chr19:19722027:G:A	5.82172e-10	-4.09779e-10	-1.00807	0.000120158	-4.09779e-10	-1.02503	0.000120188	-4.09779e-10	-1.02499
19722414	chr19:19722414:T:C	4.96918e-10	-4.09779e-10	-1.16641	0.000100155	-4.09779e-10	-1.20712	0.000100175	-4.09779e-10	-1.20713
19722708	chr19:19722708:T:C	4.96918e-10	-4.09779e-10	-1.16641	0.000100155	-4.09779e-10	-1.20712	0.000100175	-4.09779e-10	-1.20713
19723372	chr19:19723372:G:C	8.40364e-10	0.059484	-0.700483	4.07207e-05	-1.43718	-0.66992	4.07265e-05	-1.43723	-0.669935
19728944	chr19:19728944:T:C	4.61366e-10	-4.09779e-10	-1.24064	9.62412e-05	-4.09779e-10	-1.24698	9.62614e-05	-4.09779e-10	-1.24698
19731244	chr19:19731244:G:A	3.11978e-10	-0.622429	-1.00947	2.81335e-05	-1.50045	-0.976431	2.8143e-05	-1.50012	-0.976625
19731395	chr19:19731395:T:G	2.56375e-10	-1.82819	-5.44374e-10	5.02027e-05	-1.89777	-5.44374e-10	5.02138e-05	-1.89775	-5.44374e-10
19731806	chr19:19731806:G:C	2.87915e-10	-0.650227	-1.06194	2.61448e-05	-1.51545	-1.03474	2.61539e-05	-1.51513	-1.03492
19731986	chr19:19731986:A:G	6.58527e-11	-1.91912	-1.26829	1.67788e-05	-1.72504	-1.26868	1.67811e-05	-1.72511	-1.26868
19732071	chr19:19732071:A:C	4.03281e-10	-0.546771	-0.828429	5.35854e-05	-1.03669	-0.79587	5.35917e-05	-1.03682	-0.795834
19732227	chr19:19732227:T:A	4.7804e-10	-0.329397	-0.875742	5.06841e-05	-1.10677	-0.781459	5.0704e-05	-1.10647	-0.781574
19732238	chr19:19732238:A:G	4.92848e-10	-4.09779e-10	-1.17463	9.95132e-05	-4.09779e-10	-1.21355	9.9533e-05	-4.09779e-10	-1.21356
19732447	chr19:19732447:C:T	6.73744e-11	-1.92088	-1.24369	1.65678e-05	-1.75807	-1.2483	1.65701e-05	-1.75814	-1.24831
19732742	chr19:19732742:A:G	3.92763e-10	-1.21953	-0.182099	4.82347e-05	-1.82286	-0.114902	4.82331e-05	-1.82267	-0.115332
19732962	chr19:19732962:C:T	4.52858e-10	-4.09779e-10	-1.25926	9.54713e-05	-4.09779e-10	-1.25501	9.54906e-05	-4.09779e-10	-1.25502
19734304	chr19:19734304:T:C	5.09379e-09	1.57398	-0.413035	9.01033e-05	-0.879253	-0.433629	9.01474e-05	-0.878842	-0.433757
19734365	chr19:19734365:C:T	9.96242e-10	-4.09779e-10	-0.470844	0.000178161	-4.09779e-10	-0.631148	0.000178198	-4.09779e-10	-0.631148
19735155	chr19:19735155:G:A	4.92848e-10	-4.09779e-10	-1.17463	9.95132e-05	-4.09779e-10	-1.21355	9.9533e-05	-4.09779e-10	-1.21356
19735156	chr19:19735156:C:A	4.92848e-10	-4.09779e-10	-1.17463	9.95132e-05	-4.09779e-10	-1.21355	9.9533e-05	-4.09779e-10	-1.21356
19735277	chr19:19735277:G:A	2.97542e-10	-0.646839	-1.03244	2.71221e-05	-1.51368	-0.999809	2.71312e-05	-1.51337	-0.999993
19735575	chr19:19735575:A:T	2.98849e-10	-1.67489	-5.44374e-10	7.348e-05	-1.51682	-5.44374e-10	7.34816e-05	-1.51701	-5.44374e-10
19735582	chr19:19735582:T:C	3.01001e-10	-1.66772	-5.44374e-10	7.41531e-05	-1.50771	-5.44374e-10	7.41545e-05	-1.50789	-5.44374e-10
19735618	chr19:19735618:G:A	3.01584e-10	-1.66578	-5.44374e-10	7.43254e-05	-1.50539	-5.44374e-10	7.43268e-05	-1.50557	-5.44374e-10
19735637	chr19:19735637:C:T	7.43369e-11	-1.88601	-1.18021	1.46834e-05	-1.91583	-1.21129	1.46863e-05	-1.91582	-1.2113
19735649	chr19:19735649:A:G	4.50063e-10	-0.754592	-0.510855	4.34812e-05	-1.57813	-0.463377	4.34899e-05	-1.57784	-0.463673
19736115	chr19:19736115:A:T	9.39764e-10	-4.09779e-10	-0.529206	0.000191744	-4.09779e-10	-0.557676	0.000191798	-4.09779e-10	-0.557603
19736290	chr19:19736290:C:T	1.057e-09	-4.09779e-10	-0.411642	0.000187688	-4.09779e-10	-0.579059	0.000187727	-4.09779e-10	-0.579059
19736335	chr19:19736335:T:C	2.97116e-10	-1.68071	-5.44374e-10	7.28771e-05	-1.52506	-5.44374e-10	7.28788e-05	-1.52525	-5.44374e-10
19736342	chr19:19736342:T:C	2.95106e-10	-1.6875	-5.44374e-10	7.23538e-05	-1.53227	-5.44374e-10	7.23556e-05	-1.53245	-5.44374e-10
19736351	chr19:19736351:C:T	2.58597e-10	-1.81956	-5.44374e-10	6.32244e-05	-1.66715	-5.44374e-10	6.32351e-05	-1.66719	-5.44374e-10
19736802	chr19:19736802:C:T	8.44494e-10	-4.09779e-10	-0.636096	0.000173495	-4.09779e-10	-0.65769	0.000173543	-4.09779e-10	-0.657621
19737073	chr19:19737073:T:C	2.87312e-10	-0.636087	-1.07818	2.56745e-05	-1.51895	-1.04939	2.56836e-05	-1.51864	-1.04955
19737082	chr19:19737082:C:G	2.9389e-10	-1.69163	-5.44374e-10	7.18393e-05	-1.53941	-5.44374e-10	7.18413e-05	-1.53959	-5.44374e-10
19737154	chr19:19737154:TTG:T	1.05535e-09	-4.09779e-10	-0.41321	0.000187408	-4.09779e-10	-0.58055	0.000187447	-4.09779e-10	-0.580549
19737291	chr19:19737291:G:A	5.69755e-10	-4.09779e-10	-1.02963	0.000114397	-4.09779e-10	-1.07416	0.00011442	-4.09779e-10	-1.07417
19737396	chr19:19737396:C:T	2.54046e-10	-1.83732	-5.44374e-10	4.96181e-05	-1.90948	-5.44374e-10	4.96287e-05	-1.90948	-5.44374e-10
19737536	chr19:19737536:A:G	1.4104e-10	-1.57208	-0.853706	3.57302e-05	-1.39033	-0.847509	3.57233e-05	-1.39054	-0.8477
19737908	chr19:19737908:C:T	4.68027e-10	-4.09779e-10	-1.22631	9.59935e-05	-4.09779e-10	-1.24956	9.60129e-05	-4.09779e-10	-1.24956
19737995	chr19:19737995:C:A	1.90915e-10	-1.06189	-1.06111	2.20375e-05	-1.6678	-1.05329	2.20444e-05	-1.66756	-1.05343
19738100	chr19:19738100:T:C	2.33254e-10	-1.92271	-5.44374e-10	5.10293e-05	-1.88144	-5.44374e-10	5.10408e-05	-1.88142	-5.44374e-10
19738234	chr19:19738234:C:T	6.04999e-10	-4.09779e-10	-0.969607	0.000130948	-4.09779e-10	-0.939035	0.000130975	-4.09779e-10	-0.939038
19738265	chr19:19738265:A:G	1.93157e-09	1.44362	-1.25236	4.15036e-05	-0.842545	-1.24551	4.15246e-05	-0.842221	-1.24554
19738382	chr19:19738382:T:C	7.19974e-10	-4.09779e-10	-0.79562	0.000132632	-4.09779e-10	-0.926257	0.00013266	-4.09779e-10	-0.926254
19738392	chr19:19738392:A:T	6.12625e-10	0.0663413	-1.02342	2.49067e-05	-1.53636	-1.06234	2.49123e-05	-1.5364	-1.06229
19738455	chr19:19738455:T:TG	4.52036e-10	-4.09779e-10	-1.26107	9.41617e-05	-4.09779e-10	-1.26882	9.41812e-05	-4.09779e-10	-1.26882
19738459	chr19:19738459:G:T	7.92691e-11	-1.80033	-1.20166	1.60321e-05	-1.82159	-1.21765	1.60355e-05	-1.82162	-1.21762
19738571	chr19:19738571:C:T	4.52896e-10	-4.09779e-10	-1.25917	9.49718e-05	-4.09779e-10	-1.26026	9.49924e-05	-4.09779e-10	-1.26025
19738713	chr19:19738713:G:T	4.62296e-10	-4.09779e-10	-1.23863	9.78728e-05	-4.09779e-10	-1.23017	9.78922e-05	-4.09779e-10	-1.23018
19738888	chr19:19738888:G:A	1.54738e-10	-1.07552	-1.25758	1.72788e-05	-1.70512	-1.25924	1.72818e-05	-1.70516	-1.25923
19738904	chr19:19738904:C:T	7.48371e-11	-1.8741	-1.18543	1.52643e-05	-1.88368	-1.20464	1.52677e-05	-1.8837	-1.20461
19739120	chr19:19739120:G:T	9.62839e-10	-4.09779e-10	-0.504949	0.000197053	-4.09779e-10	-0.530367	0.000197107	-4.09779e-10	-0.5303
19739136	chr19:19739136:C:T	5.3086e-10	-4.09779e-10	-1.10034	0.000109981	-4.09779e-10	-1.11353	0.000110004	-4.09779e-10	-1.11353
19739218	chr19:19739218:A:G	1.49732e-10	-1.16716	-1.19882	1.78908e-05	-1.72645	-1.2031	1.78939e-05	-1.7265	-1.20308
19739734	chr19:19739734:T:C	5.99603e-10	-4.09779e-10	-0.978567	0.000123393	-4.09779e-10	-0.998466	0.000123421	-4.09779e-10	-0.998445
19740160	chr19:19740160:CT:C	4.53458e-10	-4.09779e-10	-1.25793	9.48475e-05	-4.09779e-10	-1.26157	9.48671e-05	-4.09779e-10	-1.26157
19740340	chr19:19740340:A:G	6.48076e-10	-4.09779e-10	-0.900827	0.000133021	-4.09779e-10	-0.923331	0.000133052	-4.09779e-10	-0.923306
19741023	chr19:19741023:C:T	4.49163e-10	-4.09779e-10	-1.26745	9.44317e-05	-4.09779e-10	-1.26596	9.44508e-05	-4.09779e-10	-1.26597
19741460	chr19:19741460:G:A	8.54112e-10	-4.09779e-10	-0.624773	0.000169186	-4.09779e-10	-0.682841	0.000169234	-4.09779e-10	-0.68276
19741671	chr19:19741671:C:T	4.48759e-10	-4.09779e-10	-1.26835	9.50017e-05	-4.09779e-10	-1.25994	9.50203e-05	-4.09779e-10	-1.25995
19741753	chr19:19741753:C:G	1.63533e-10	-1.06773	-1.21009	2.40085e-05	-1.42933	-1.2061	2.40182e-05	-1.42906	-1.20617
19741836	chr19:19741836:A:G	1.04195e-10	-1.46782	-1.26075	1.58204e-05	-1.78487	-1.26767	1.58252e-05	-1.78477	-1.26767
19741897	chr19:19741897:C:A	5.74397e-10	-4.09779e-10	-1.02151	0.000111246	-4.09779e-10	-1.10209	0.000111268	-4.09779e-10	-1.10211
19742359	chr19:19742359:C:T	6.05098e-10	-4.09779e-10	-0.969444	0.000116111	-4.09779e-10	-1.05929	0.000116133	-4.09779e-10	-1.05931
19742424	chr19:19742424:T:A	2.72148e-10	-0.828016	-0.940473	3.62832e-05	-1.34045	-0.882032	3.62933e-05	-1.34025	-0.882159
19742563	chr19:19742563:C:T	5.19172e-10	-4.09779e-10	-1.1226	0.000107946	-4.09779e-10	-1.13221	0.000107971	-4.09779e-10	-1.13218
19742795	chr19:19742795:A:G	4.99439e-10	-4.09779e-10	-1.16135	0.00010314	-4.09779e-10	-1.17775	0.000103164	-4.09779e-10	-1.17772
19742965	chr19:19742965:C:T	4.68779e-10	-4.09779e-10	-1.2247	9.8043e-05	-4.09779e-10	-1.22843	9.80645e-05	-4.09779e-10	-1.22842
19743058	chr19:19743058:T:C	1.93207e-10	-0.864031	-1.24704	2.68117e-05	-1.28083	-1.24417	2.68244e-05	-1.28052	-1.24421
19743173	chr19:19743173:G:A	5.24877e-10	-4.09779e-10	-1.11167	0.000108034	-4.09779e-10	-1.13139	0.00010806	-4.09779e-10	-1.13136
19743239	chr19:19743239:A:G	3.78727e-10	-1.43802	-5.44374e-10	7.43183e-05	-1.50548	-5.44374e-10	7.43291e-05	-1.50554	-5.44374e-10
19743534	chr19:19743534:G:A	4.71805e-10	-4.09779e-10	-1.21827	0.000102498	-4.09779e-10	-1.184	0.000102516	-4.09779e-10	-1.18402
19743647	chr19:19743647:T:C	1.86803e-10	-0.912709	-1.23207	2.61931e-05	-1.31976	-1.22858	2.62049e-05	-1.31946	-1.22864
19743794	chr19:19743794:T:C	4.69556e-10	-4.09779e-10	-1.22305	9.79374e-05	-4.09779e-10	-1.22951	9.79592e-05	-4.09779e-10	-1.22949
19743832	chr19:19743832:C:T	1.17988e-10	-1.63313	-0.971124	2.3662e-05	-1.64776	-1.00221	2.36646e-05	-1.64784	-1.00223
19744371	chr19:19744371:C:T	1.29215e-10	-1.2751	-1.23826	2.74619e-05	-1.28986	-1.21118	2.74645e-05	-1.28997	-1.21118
19744532	chr19:19744532:C:T	4.9352e-10	-4.09779e-10	-1.17327	0.000101994	-4.09779e-10	-1.18893	0.000102017	-4.09779e-10	-1.1889
19744712	chr19:19744712:G:A	2.39781e-10	-1.89511	-5.44374e-10	5.35823e-05	-1.83262	-5.44374e-10	5.35932e-05	-1.83262	-5.44374e-10
19744740	chr19:19744740:A:C	2.41355e-10	-1.88857	-5.44374e-10	4.94744e-05	-1.91238	-5.44374e-10	4.94851e-05	-1.91237	-5.44374e-10
19744845	chr19:19744845:C:T	8.27254e-11	-1.9195	-1.03981	1.8535e-05	-1.90572	-0.988456	1.85373e-05	-1.90575	-0.988513
19745130	chr19:19745130:G:A	7.38635e-11	-1.90975	-1.16286	1.63423e-05	-1.86944	-1.15064	1.63463e-05	-1.86942	-1.15063
19745131	chr19:19745131:C:A	4.74807e-10	-4.09779e-10	-1.21193	0.000103377	-4.09779e-10	-1.17545	0.000103396	-4.09779e-10	-1.17548
19745330	chr19:19745330:G:A	8.13023e-11	-1.7163	-1.26036	1.69909e-05	-1.71989	-1.26127	1.69927e-05	-1.71996	-1.2613
19745645	chr19:19745645:A:G	4.94197e-10	-4.09779e-10	-1.1719	0.000102117	-4.09779e-10	-1.18772	0.000102141	-4.09779e-10	-1.18769
19745681	chr19:19745681:G:A	1.11521e-10	-1.92333	-0.737293	2.43235e-05	-1.89573	-0.726662	2.43264e-05	-1.89576	-0.726721
19745764	chr19:19745764:C:T	4.85477e-10	-4.09779e-10	-1.1897	0.000106299	-4.09779e-10	-1.14758	0.000106317	-4.09779e-10	-1.14762
19745840	chr19:19745840:T:C	4.841e-10	-4.09779e-10	-1.19254	0.000105907	-4.09779e-10	-1.15128	0.000105925	-4.09779e-10	-1.15131
19746330	chr19:19746330:G:T	4.84171e-10	-4.09779e-10	-1.1924	0.000100997	-4.09779e-10	-1.19874	0.00010102	-4.09779e-10	-1.19872
19746417	chr19:19746417:C:T	5.63368e-10	-4.09779e-10	-1.0409	0.000109827	-4.09779e-10	-1.11493	0.000109848	-4.09779e-10	-1.11495
19746472	chr19:19746472:G:A	4.82877e-10	-4.09779e-10	-1.19507	0.0001055	-4.09779e-10	-1.15512	0.000105519	-4.09779e-10	-1.15515
19746780	chr19:19746780:C:T	4.61198e-10	-4.09779e-10	-1.24101	9.81593e-05	-4.09779e-10	-1.22725	9.81791e-05	-4.09779e-10	-1.22725
19747349	chr19:19747349:C:T	7.40267e-11	-1.91557	-1.15483	1.64733e-05	-1.85718	-1.15492	1.64762e-05	-1.8572	-1.15493
19747529	chr19:19747529:G:A	5.41177e-10	-4.09779e-10	-1.08109	0.000113448	-4.09779e-10	-1.08249	0.000113471	-4.09779e-10	-1.08249
19747610	chr19:19747610:G:A	4.57688e-10	-4.09779e-10	-1.24865	9.5513e-05	-4.09779e-10	-1.25458	9.55336e-05	-4.09779e-10	-1.25457
19747630	chr19:19747630:G:C	4.94567e-10	-4.09779e-10	-1.17115	0.000100369	-4.09779e-10	-1.20499	0.000100391	-4.09779e-10	-1.20498
19747831	chr19:19747831:C:T	3.09708e-10	-1.6392	-5.44374e-10	6.91822e-05	-1.57709	-5.44374e-10	6.91977e-05	-1.57708	-5.44374e-10
19747977	chr19:19747977:C:T	1.62138e-10	-1.91503	-0.371353	3.45085e-05	-1.91558	-0.357052	3.45054e-05	-1.91562	-0.357313
19748067	chr19:19748067:C:T	7.73969e-11	-1.84763	-1.17826	2.12303e-05	-1.60259	-1.15581	2.1232e-05	-1.60273	-1.1558
19748372	chr19:19748372:ATGGCCAGGCC:A	1.24752e-10	-1.85763	-0.690882	2.48518e-05	-1.92316	-0.677751	2.48521e-05	-1.92314	-0.67796
19749029	chr19:19749029:G:A	2.69059e-10	-1.7799	-5.44374e-10	5.05496e-05	-1.89088	-5.44374e-10	5.05606e-05	-1.89087	-5.44374e-10
19749123	chr19:19749123:C:T	8.13465e-11	-1.79798	-1.17813	1.54428e-05	-1.92376	-1.15293	1.5446e-05	-1.92377	-1.15293
19749132	chr19:19749132:C:G	8.06207e-11	-1.80826	-1.17682	1.54806e-05	-1.92292	-1.15133	1.54837e-05	-1.92293	-1.15132
19749686	chr19:19749686:C:T	7.44972e-11	-1.88814	-1.17594	1.59065e-05	-1.89521	-1.1519	1.59093e-05	-1.89525	-1.15189
19750019	chr19:19750019:A:G	7.68188e-11	-1.92401	-1.10938	1.82169e-05	-1.83039	-1.0811	1.82194e-05	-1.83047	-1.08109
19750071	chr19:19750071:G:A	9.09508e-11	-1.9064	-0.958119	2.01428e-05	-1.89022	-0.92077	2.01462e-05	-1.89026	-0.920764
19750113	chr19:19750113:G:A	1.25341e-10	-1.89441	-0.649379	2.59889e-05	-1.92101	-0.63516	2.59881e-05	-1.92103	-0.635375
19750363	chr19:19750363:T:C	2.47386e-10	-1.2727	-0.59119	0.000109459	-0.538495	-0.579791	0.000109426	-0.539014	-0.579781
19750593	chr19:19750593:A:G	9.545e-11	-1.79634	-1.01989	2.48708e-05	-1.55309	-1.04705	2.48782e-05	-1.55308	-1.04697
19750597	chr19:19750597:C:T	5.79826e-10	-4.09779e-10	-1.01211	0.000120709	-4.09779e-10	-1.02046	0.000120736	-4.09779e-10	-1.02043
19750655	chr19:19750655:A:G	3.59122e-09	-4.09779e-10	0.811412	0.000764321	-4.09779e-10	0.82515	0.000764514	-4.09779e-10	0.825196
19750665	chr19:19750665:G:A	4.55193e-10	-4.09779e-10	-1.25411	9.55361e-05	-4.09779e-10	-1.25433	9.55554e-05	-4.09779e-10	-1.25434
19750873	chr19:19750873:C:T	1.08863e-10	-1.81321	-0.871533	2.75476e-05	-1.5865	-0.911424	2.75564e-05	-1.58649	-0.911323
19750923	chr19:19750923:A:G	4.88498e-10	0.0775747	-1.26107	0.000123965	0.253227	-1.24707	0.000123954	0.252934	-1.24707
19751588	chr19:19751588:C:T	6.89855e-11	-1.87555	-1.26539	1.41638e-05	-1.90383	-1.25932	1.41663e-05	-1.90386	-1.25932
19751744	chr19:19751744:A:G	1.69314e-10	-0.983988	-1.25909	2.2405e-05	-1.44485	-1.2597	2.24111e-05	-1.44478	-1.2597
19752157	chr19:19752157:C:T	1.15452e-10	-1.90521	-0.72077	2.42341e-05	-1.91734	-0.708737	2.42338e-05	-1.91737	-0.708926
19752161	chr19:19752161:G:C	1.19368e-10	-1.80713	-0.785491	3.01113e-05	-1.57342	-0.835519	3.01212e-05	-1.57341	-0.835406
19752172	chr19:19752172:T:C	9.74672e-10	-4.09779e-10	-0.492734	0.000220213	-4.09779e-10	-0.419243	0.000220262	-4.09779e-10	-0.419228
19752205	chr19:19752205:A:G	9.69741e-11	-1.53442	-1.26597	1.70904e-05	-1.7109	-1.26442	1.70941e-05	-1.71088	-1.26443
19752439	chr19:19752439:G:A	7.67688e-11	-1.80348	-1.23056	2.10317e-05	-1.55746	-1.21035	2.10334e-05	-1.55758	-1.21036
19752531	chr19:19752531:G:C	1.80237e-10	-1.28104	-0.899523	4.71136e-05	-1.02252	-0.938753	4.71279e-05	-1.02252	-0.938656
19752822	chr19:19752822:T:C	1.17587e-10	-1.83083	-0.77683	2.44694e-05	-1.84103	-0.775387	2.44711e-05	-1.84097	-0.775585
19753149	chr19:19753149:C:T	1.51595e-10	-1.89664	-0.456977	3.04925e-05	-1.85009	-0.54627	3.05003e-05	-1.85012	-0.546187
19753273	chr19:19753273:C:T	4.51647e-10	-4.09779e-10	-1.26193	9.58153e-05	-4.09779e-10	-1.25142	9.58338e-05	-4.09779e-10	-1.25143
19753297	chr19:19753297:A:G	9.35746e-11	-1.59818	-1.23789	1.53684e-05	-1.86223	-1.21929	1.53723e-05	-1.86216	-1.21931
19753500	chr19:19753500:G:T	2.36022e-10	-1.91091	-5.44374e-10	5.29175e-05	-1.8451	-5.44374e-10	5.29249e-05	-1.84517	-5.44374e-10
19753572	chr19:19753572:A:C	8.75762e-11	-1.90522	-0.997102	2.30468e-05	-1.74697	-0.929342	2.30481e-05	-1.74708	-0.929387
19753639	chr19:19753639:C:T	4.5209e-10	-4.09779e-10	-1.26095	9.53521e-05	-4.09779e-10	-1.25626	9.53709e-05	-4.09779e-10	-1.25627
19753813	chr19:19753813:C:T	4.87897e-10	-4.09779e-10	-1.18473	0.000101761	-4.09779e-10	-1.19121	0.000101782	-4.09779e-10	-1.19121
19754040	chr19:19754040:C:T	3.07412e-10	-0.981092	-0.665555	4.67144e-05	-1.24319	-0.726597	4.67225e-05	-1.2433	-0.726523
19754182	chr19:19754182:A:G	1.14183e-10	-1.60858	-1.02845	3.32996e-05	-1.25014	-1.05816	3.33095e-05	-1.25013	-1.05807
19754268	chr19:19754268:C:A	2.5401e-10	-1.00897	-0.828491	3.91139e-05	-1.26564	-0.881719	3.91202e-05	-1.26575	-0.881657
19754708	chr19:19754708:C:T	6.44159e-10	-4.09779e-10	-0.906889	0.000140653	-4.09779e-10	-0.867541	0.000140688	-4.09779e-10	-0.867499
19754854	chr19:19754854:C:A	4.71046e-10	-4.09779e-10	-1.21988	9.84699e-05	-4.09779e-10	-1.22409	9.84916e-05	-4.09779e-10	-1.22407
19755109	chr19:19755109:C:T	1.02367e-09	-4.09779e-10	-0.443681	0.000239324	-4.09779e-10	-0.33602	0.000239392	-4.09779e-10	-0.335943
19755198	chr19:19755198:G:A	2.4278e-10	-1.88268	-5.44374e-10	6.37172e-05	-1.65938	-5.44374e-10	6.37274e-05	-1.65943	-5.44374e-10
19755245	chr19:19755245:C:A	2.43597e-09	-4.09779e-10	0.423267	0.000498786	-4.09779e-10	0.39834	0.000498938	-4.09779e-10	0.398438
19755304	chr19:19755304:C:G	1.05501e-10	-1.48088	-1.23523	2.12223e-05	-1.52111	-1.23767	2.12287e-05	-1.52098	-1.23771
19755562	chr19:19755562:T:C	9.56037e-11	-1.86379	-0.950832	2.03386e-05	-1.84629	-0.955032	2.03412e-05	-1.84623	-0.955163
19756246	chr19:19756246:C:T	7.91099e-11	-1.79268	-1.21131	1.53383e-05	-1.88133	-1.20215	1.53413e-05	-1.88135	-1.20214
19756262	chr19:19756262:C:T	4.65688e-10	-4.09779e-10	-1.23132	9.8611e-05	-4.09779e-10	-1.22266	9.8634e-05	-4.09779e-10	-1.22263
19756409	chr19:19756409:A:C	6.5948e-10	-4.09779e-10	-0.883384	0.000139249	-4.09779e-10	-0.877578	0.000139283	-4.09779e-10	-0.87754
19756420	chr19:19756420:G:A	1.85778e-09	-4.09779e-10	0.152305	0.000380884	-4.09779e-10	0.128657	0.000380994	-4.09779e-10	0.12874
19756475	chr19:19756475:A:G	4.50761e-10	-4.09779e-10	-1.2639	9.43562e-05	-4.09779e-10	-1.26676	9.4376e-05	-4.09779e-10	-1.26676
19756585	chr19:19756585:T:C	9.12999e-11	-1.74324	-1.11745	1.70815e-05	-1.82111	-1.15474	1.70862e-05	-1.82104	-1.15474
19757423	chr19:19757423:AAACAAACT:A	7.04531e-10	-4.09779e-10	-0.817301	0.00014223	-4.09779e-10	-0.856391	0.000142262	-4.09779e-10	-0.856372
19757459	chr19:19757459:T:G	5.1709e-10	-4.09779e-10	-1.12662	0.000106362	-4.09779e-10	-1.14699	0.00010638	-4.09779e-10	-1.14703
19757518	chr19:19757518:A:G	3.56657e-10	-0.512079	-0.98598	8.05534e-05	-0.424249	-1.00067	8.05587e-05	-0.424486	-1.00057
19757765	chr19:19757765:T:G	2.34523e-10	-1.91728	-5.44374e-10	4.9561e-05	-1.91063	-5.44374e-10	4.95708e-05	-1.91064	-5.44374e-10
19757946	chr19:19757946:C:G	9.58901e-11	-1.68142	-1.13021	1.72861e-05	-1.79723	-1.16671	1.72911e-05	-1.79714	-1.16671
19758007	chr19:19758007:A:G	4.63852e-10	-4.09779e-10	-1.23527	9.50387e-05	-4.09779e-10	-1.25955	9.50586e-05	-4.09779e-10	-1.25955
19758300	chr19:19758300:C:T	2.59546e-10	-1.8159	-5.44374e-10	5.28081e-05	-1.84717	-5.44374e-10	5.28177e-05	-1.8472	-5.44374e-10
19758616	chr19:19758616:C:T	6.55427e-11	-1.9242	-1.26793	1.40811e-05	-1.90264	-1.26636	1.40842e-05	-1.90263	-1.26636
19758660	chr19:19758660:A:G	4.8441e-10	-4.09779e-10	-1.1919	0.000101623	-4.09779e-10	-1.19256	0.000101645	-4.09779e-10	-1.19256
19758687	chr19:19758687:A:G	1.17294e-09	-4.09779e-10	-0.307568	0.000254814	-4.09779e-10	-0.273304	0.000254853	-4.09779e-10	-0.273357
19758802	chr19:19758802:A:G	2.5992e-10	-1.81446	-5.44374e-10	5.00286e-05	-1.90124	-5.44374e-10	5.00396e-05	-1.90123	-5.44374e-10
19758980	chr19:19758980:A:C	5.32413e-10	-4.09779e-10	-1.09742	0.000113592	-4.09779e-10	-1.08122	0.000113614	-4.09779e-10	-1.08124
19758991	chr19:19758991:C:T	2.59537e-10	-0.547285	-1.26865	5.7475e-05	-0.495519	-1.26697	5.74728e-05	-0.495753	-1.26698
19759194	chr19:19759194:A:G	4.49607e-10	-4.09779e-10	-1.26646	9.41923e-05	-4.09779e-10	-1.2685	9.42117e-05	-4.09779e-10	-1.2685
19759375	chr19:19759375:G:A	6.77503e-11	-1.91431	-1.2447	1.49695e-05	-1.86894	-1.23888	1.4973e-05	-1.86892	-1.23888
19759551	chr19:19759551:A:G	1.04617e-09	-4.09779e-10	-0.421942	0.000223336	-4.09779e-10	-0.40516	0.000223398	-4.09779e-10	-0.405092
19759572	chr19:19759572:T:G	1.31067e-10	-1.80821	-0.690921	2.40245e-05	-1.92221	-0.712556	2.40299e-05	-1.9222	-0.712548
19759802	chr19:19759802:A:G	2.1672e-10	-0.747827	-1.2484	2.06755e-05	-1.52605	-1.25883	2.06827e-05	-1.52591	-1.25883
19760067	chr19:19760067:C:T	1.21506e-10	-1.79846	-0.776407	2.2094e-05	-1.9209	-0.79763	2.20989e-05	-1.92089	-0.797626
19760247	chr19:19760247:C:T	4.48586e-10	-4.09779e-10	-1.26873	9.43916e-05	-4.09779e-10	-1.26639	9.44117e-05	-4.09779e-10	-1.26638
19760441	chr19:19760441:A:G	7.24363e-11	-1.83394	-1.25819	1.39188e-05	-1.92346	-1.25714	1.39219e-05	-1.92346	-1.25713
19760483	chr19:19760483:G:A	2.69188e-10	-0.51996	-1.25946	2.35341e-05	-1.38932	-1.26607	2.35429e-05	-1.38915	-1.26607
19760800	chr19:19760800:T:C	4.59419e-10	-4.09779e-10	-1.24487	9.7925e-05	-4.09779e-10	-1.22964	9.79465e-05	-4.09779e-10	-1.22962
19761284	chr19:19761284:A:G	1.72299e-10	-0.969899	-1.2557	1.83733e-05	-1.63908	-1.26385	1.83793e-05	-1.63897	-1.26385
19761564	chr19:19761564:C:T	1.84323e-10	-0.929388	-1.22875	1.89523e-05	-1.62738	-1.24453	1.89586e-05	-1.62725	-1.24453
19761580	chr19:19761580:C:T	1.406e-10	-1.71566	-0.713257	2.40234e-05	-1.89848	-0.736328	2.40294e-05	-1.89845	-0.73632
19761713	chr19:19761713:G:A	6.98245e-11	-1.91637	-1.21248	1.46424e-05	-1.92109	-1.20883	1.46456e-05	-1.92108	-1.20882
19762018	chr19:19762018:G:A	2.45502e-10	-1.87153	-5.44374e-10	5.63729e-05	-1.78185	-5.44374e-10	5.63835e-05	-1.78187	-5.44374e-10
19762117	chr19:19762117:G:A	2.05791e-10	-0.818834	-1.22914	2.00523e-05	-1.57058	-1.24491	2.00593e-05	-1.57044	-1.24491
19762831	chr19:19762831:G:T	1.84762e-10	-0.957944	-1.19782	1.90526e-05	-1.64704	-1.2196	1.90589e-05	-1.64691	-1.2196
19763001	chr19:19763001:G:A	5.3809e-10	-4.09779e-10	-1.08681	0.000113394	-4.09779e-10	-1.08297	0.000113415	-4.09779e-10	-1.08299
19763215	chr19:19763215:C:G	4.5004e-10	-4.09779e-10	-1.2655	9.57682e-05	-4.09779e-10	-1.25191	9.57886e-05	-4.09779e-10	-1.2519
19763925	chr19:19763925:A:AT	5.61158e-10	-4.09779e-10	-1.04483	0.000121211	-4.09779e-10	-1.0163	0.000121235	-4.09779e-10	-1.01632
19764042	chr19:19764042:G:A	6.43457e-10	-4.09779e-10	-0.907979	0.000132923	-4.09779e-10	-0.924065	0.000132956	-4.09779e-10	-0.924029
19764055	chr19:19764055:C:T	1.74703e-10	-1.37325	-0.838498	2.47528e-05	-1.73715	-0.867746	2.476e-05	-1.73714	-0.867674
19764415	chr19:19764415:G:A	5.63292e-10	-4.09779e-10	-1.04104	0.000118362	-4.09779e-10	-1.04009	0.000118388	-4.09779e-10	-1.04007
19764446	chr19:19764446:C:A	4.50229e-10	-4.09779e-10	-1.26508	9.41708e-05	-4.09779e-10	-1.26873	9.41903e-05	-4.09779e-10	-1.26873
19765541	chr19:19765541:A:G	2.70563e-09	-4.09779e-10	0.528254	0.000603415	-4.09779e-10	0.588766	0.000603599	-4.09779e-10	0.588866
19765853	chr19:19765853:G:A	4.51382e-10	-4.09779e-10	-1.26252	9.43251e-05	-4.09779e-10	-1.26709	9.43445e-05	-4.09779e-10	-1.26709
19766467	chr19:19766467:T:G	5.79588e-10	-4.09779e-10	-1.01252	0.000119467	-4.09779e-10	-1.03079	0.000119486	-4.09779e-10	-1.03084
19766814	chr19:19766814:A:G	4.57849e-10	-4.09779e-10	-1.2483	9.69522e-05	-4.09779e-10	-1.23962	9.69729e-05	-4.09779e-10	-1.23961
19767212	chr19:19767212:A:T	6.43564e-10	-4.09779e-10	-0.907812	0.000131544	-4.09779e-10	-0.934496	0.000131563	-4.09779e-10	-0.934559
19767222	chr19:19767222:T:TCTC	6.34975e-10	-4.09779e-10	-0.921249	0.000129841	-4.09779e-10	-0.947529	0.00012986	-4.09779e-10	-0.947591
19767225	chr19:19767225:T:C	6.0478e-10	-4.09779e-10	-0.96997	0.000123927	-4.09779e-10	-0.994142	0.000123946	-4.09779e-10	-0.9942
19767230	chr19:19767230:T:C	6.6221e-10	-4.09779e-10	-0.879252	0.000135139	-4.09779e-10	-0.907535	0.000135158	-4.09779e-10	-0.9076
19767238	chr19:19767238:C:G	6.49232e-10	-4.09779e-10	-0.899044	0.000132657	-4.09779e-10	-0.926075	0.000132676	-4.09779e-10	-0.926138
19767599	chr19:19767599:G:A	1.40451e-10	-1.25645	-1.17352	4.17986e-05	-0.933885	-1.14709	4.18119e-05	-0.933808	-1.14706
19768005	chr19:19768005:C:T	1.88931e-10	-1.64588	-0.487575	4.2199e-05	-1.5799	-0.491545	4.22014e-05	-1.57991	-0.491677
19768078	chr19:19768078:A:C	5.16232e-10	-4.09779e-10	-1.12828	0.000110929	-4.09779e-10	-1.10495	0.000110953	-4.09779e-10	-1.10494
19768472	chr19:19768472:G:A	8.37219e-11	-1.84967	-1.09766	2.65513e-05	-1.46546	-1.0693	2.65549e-05	-1.46555	-1.06928
19768948	chr19:19768948:T:C	8.71234e-11	-1.70622	-1.20129	3.38445e-05	-1.10535	-1.18671	3.38495e-05	-1.10541	-1.18671
19769046	chr19:19769046:TAATC:T	4.73168e-10	-4.09779e-10	-1.21538	0.000100752	-4.09779e-10	-1.20117	0.000100774	-4.09779e-10	-1.20117
19769209	chr19:19769209:G:A	6.91649e-10	-4.09779e-10	-0.835756	0.000144392	-4.09779e-10	-0.841306	0.000144418	-4.09779e-10	-0.841336
19769324	chr19:19769324:C:T	2.33171e-10	-1.92306	-5.44374e-10	5.18901e-05	-1.86471	-5.44374e-10	5.18994e-05	-1.86474	-5.44374e-10
19769762	chr19:19769762:G:A	6.84824e-10	-4.09779e-10	-0.845673	0.000143016	-4.09779e-10	-0.850883	0.000143041	-4.09779e-10	-0.850912
19769778	chr19:19769778:T:C	6.23998e-10	-4.09779e-10	-0.938688	0.000124067	-4.09779e-10	-0.993012	0.000124091	-4.09779e-10	-0.993031
19769879	chr19:19769879:A:G	5.25576e-10	-4.09779e-10	-1.11034	0.000103887	-4.09779e-10	-1.17054	0.000103909	-4.09779e-10	-1.17053
19770008	chr19:19770008:A:C	4.78666e-10	-4.09779e-10	-1.20383	0.000102162	-4.09779e-10	-1.18728	0.000102184	-4.09779e-10	-1.18727
19770096	chr19:19770096:G:C	4.79041e-10	-4.09779e-10	-1.20305	0.000102192	-4.09779e-10	-1.18698	0.000102214	-4.09779e-10	-1.18698
19770340	chr19:19770340:A:G	1.43027e-09	-4.09779e-10	-0.109214	0.000320234	-4.09779e-10	-0.0447855	0.00032032	-4.09779e-10	-0.0447236
19771642	chr19:19771642:A:G	6.43402e-09	-4.09779e-10	1.39452	0.00145437	-4.09779e-10	1.46849	0.0014549	-4.09779e-10	1.46865
19771667	chr19:19771667:C:T	1.8767e-10	-0.882226	-1.25792	2.22326e-05	-1.44573	-1.26655	2.22372e-05	-1.44574	-1.26654
19771815	chr19:19771815:C:T	4.76383e-10	-1.4209	0.212291	9.76362e-05	-1.43058	0.197995	9.76789e-05	-1.43053	0.198174
19772141	chr19:19772141:G:A	7.65887e-11	-1.87715	-1.15923	1.53878e-05	-1.90935	-1.17091	1.53906e-05	-1.90936	-1.17092
19772740	chr19:19772740:T:C	2.14438e-10	-0.744927	-1.26189	2.8448e-05	-1.2102	-1.25556	2.84578e-05	-1.21006	-1.25556
19772882	chr19:19772882:A:G	1.38086e-10	-1.24613	-1.20082	2.09033e-05	-1.5823	-1.19163	2.09097e-05	-1.5822	-1.19163
19773070	chr19:19773070:T:C	8.95052e-11	-1.72651	-1.15403	2.34108e-05	-1.55057	-1.11007	2.34149e-05	-1.55061	-1.11006
19773221	chr19:19773221:T:C	1.9529e-09	0.0217111	0.180527	0.000384933	-0.058341	0.197572	0.000385018	-0.0583124	0.197558
19773382	chr19:19773382:A:G	1.25958e-10	-1.32058	-1.21831	1.94376e-05	-1.63629	-1.21034	1.94434e-05	-1.6362	-1.21034
19773509	chr19:19773509:C:T	7.09711e-10	-4.09779e-10	-0.809977	0.000152333	-4.09779e-10	-0.78777	0.000152369	-4.09779e-10	-0.787738
19773793	chr19:19773793:C:T	1.15642e-10	-1.8322	-0.792136	2.56542e-05	-1.73031	-0.838824	2.56629e-05	-1.73025	-0.838754
19774041	chr19:19774041:C:T	1.08131e-10	-1.62564	-1.06585	2.79814e-05	-1.4155	-1.0668	2.79856e-05	-1.41555	-1.0668
19774042	chr19:19774042:G:A	1.52579e-09	-0.119884	0.0753153	0.000302849	-0.190944	0.0903396	0.000302916	-0.190916	0.0903259
19774099	chr19:19774099:G:T	2.32919e-10	-1.92414	-5.44374e-10	5.01335e-05	-1.89915	-5.44374e-10	5.01419e-05	-1.89919	-5.44374e-10
19774166	chr19:19774166:T:A	4.82915e-10	-4.09779e-10	-1.19499	0.000103102	-4.09779e-10	-1.17812	0.000103124	-4.09779e-10	-1.17811
19774615	chr19:19774615:T:G	5.1702e-09	-4.09779e-10	1.17583	0.00116632	-4.09779e-10	1.24777	0.00116674	-4.09779e-10	1.24792
19774807	chr19:19774807:A:C	4.02666e-10	-1.37673	-5.44374e-10	7.57616e-05	-1.48625	-5.44374e-10	7.57835e-05	-1.48616	-5.44374e-10
19774931	chr19:19774931:T:C	3.419e-10	-0.325122	-1.2152	0.000148901	0.41835	-1.2289	0.000148956	0.418561	-1.22895
19775487	chr19:19775487:C:T	5.22457e-09	-4.09779e-10	1.18629	0.00117882	-4.09779e-10	1.25843	0.00117924	-4.09779e-10	1.25858
19775601	chr19:19775601:C:G	2.0195e-10	-0.841068	-1.22575	2.42202e-05	-1.41869	-1.20796	2.4225e-05	-1.41869	-1.20797
19776299	chr19:19776299:C:T	3.86476e-10	-1.41776	-5.44374e-10	0.000112325	-1.09244	-5.44374e-10	0.000112339	-1.09252	-5.44374e-10
19776309	chr19:19776309:T:G	1.6228e-09	-4.09779e-10	0.0170737	0.000342388	-4.09779e-10	0.0221056	0.000342487	-4.09779e-10	0.0221886
19776483	chr19:19776483:C:T	1.81554e-10	-0.921846	-1.25144	2.18271e-05	-1.47169	-1.259	2.18316e-05	-1.47169	-1.25899
19776560	chr19:19776560:T:C	8.36107e-11	-1.76893	-1.17973	3.06129e-05	-1.22881	-1.16361	3.06176e-05	-1.22886	-1.16361
19776672	chr19:19776672:A:T	8.43248e-10	-4.09779e-10	-0.637574	0.00017888	-4.09779e-10	-0.627123	0.000178923	-4.09779e-10	-0.627092
19777018	chr19:19777018:T:C	3.0248e-10	-1.66282	-5.44374e-10	5.43193e-05	-1.81896	-5.44374e-10	5.43313e-05	-1.81895	-5.44374e-10
19777230	chr19:19777230:CAT:C	9.28568e-10	-4.09779e-10	-0.541191	0.000196787	-4.09779e-10	-0.531715	0.000196834	-4.09779e-10	-0.531686
19777566	chr19:19777566:G:C	3.12862e-10	-1.16028	-0.468789	6.11303e-05	-1.20916	-0.491666	6.1155e-05	-1.2091	-0.491534
19777696	chr19:19777696:T:C	9.02752e-11	-1.74839	-1.12358	2.16175e-05	-1.60629	-1.13404	2.1625e-05	-1.60621	-1.13399
19777793	chr19:19777793:A:G	4.50834e-10	-4.09779e-10	-1.26374	9.46126e-05	-4.09779e-10	-1.26405	9.46322e-05	-4.09779e-10	-1.26405
19778035	chr19:19778035:G:T	4.88607e-10	-4.09779e-10	-1.18328	0.000100332	-4.09779e-10	-1.20535	0.000100352	-4.09779e-10	-1.20536
19778179	chr19:19778179:G:A	6.28744e-10	-4.09779e-10	-0.931111	0.00013056	-4.09779e-10	-0.942004	0.000130588	-4.09779e-10	-0.942
19778562	chr19:19778562:C:A	5.56836e-10	-4.09779e-10	-1.05256	0.000115754	-4.09779e-10	-1.06237	0.000115779	-4.09779e-10	-1.06237
19779207	chr19:19779207:G:T	5.17252e-10	-1.1263	-5.44374e-10	9.6101e-05	-1.24844	-5.44374e-10	9.61311e-05	-1.24833	-5.44374e-10
19779556	chr19:19779556:G:A	4.53988e-10	-4.09779e-10	-1.25676	9.72266e-05	-4.09779e-10	-1.23679	9.72472e-05	-4.09779e-10	-1.23679
19779817	chr19:19779817:C:T	1.8366e-10	-1.17285	-0.988894	3.44168e-05	-1.26437	-1.01093	3.44282e-05	-1.26431	-1.01086
19780066	chr19:19780066:TTTTA:T	8.45807e-10	-4.09779e-10	-0.634543	0.000173809	-4.09779e-10	-0.655884	0.000173855	-4.09779e-10	-0.655823
19780266	chr19:19780266:C:T	2.36189e-10	-1.9102	-5.44374e-10	4.93987e-05	-1.91391	-5.44374e-10	4.94075e-05	-1.91394	-5.44374e-10
19780331	chr19:19780331:C:T	4.83339e-10	-4.09779e-10	-1.19412	0.00010114	-4.09779e-10	-1.19733	0.000101161	-4.09779e-10	-1.19733
19780345	chr19:19780345:C:G	7.57113e-11	-1.91488	-1.13303	1.75602e-05	-1.85047	-1.09773	1.7564e-05	-1.85045	-1.09775
19780406	chr19:19780406:A:C	8.3316e-11	-1.76848	-1.18372	2.05571e-05	-1.60061	-1.19002	2.05639e-05	-1.60053	-1.18998
19780432	chr19:19780432:TG:T	5.0901e-10	-4.09779e-10	-1.14237	0.000101309	-4.09779e-10	-1.19566	0.000101331	-4.09779e-10	-1.19565
19780713	chr19:19780713:T:C	4.50243e-10	-4.09779e-10	-1.26505	9.44947e-05	-4.09779e-10	-1.26529	9.45143e-05	-4.09779e-10	-1.26529
19780752	chr19:19780752:T:C	5.76145e-10	-4.09779e-10	-1.01847	0.000119633	-4.09779e-10	-1.02941	0.000119659	-4.09779e-10	-1.0294
19780764	chr19:19780764:C:G	4.48584e-10	-4.09779e-10	-1.26874	9.41624e-05	-4.09779e-10	-1.26882	9.41819e-05	-4.09779e-10	-1.26882
19780878	chr19:19780878:T:A	9.1865e-11	-1.73447	-1.12005	2.06084e-05	-1.66768	-1.12046	2.06103e-05	-1.66773	-1.12052
19780965	chr19:19780965:T:C	6.17723e-10	-4.09779e-10	-0.948795	0.000128097	-4.09779e-10	-0.961053	0.000128124	-4.09779e-10	-0.961048
19781072	chr19:19781072:C:T	2.89044e-09	0.469741	0.124589	0.000572208	0.389035	0.146629	0.000572336	0.389066	0.146616
19781113	chr19:19781113:T:C	5.66457e-10	-4.09779e-10	-1.03543	0.000117679	-4.09779e-10	-1.04587	0.000117704	-4.09779e-10	-1.04587
19781659	chr19:19781659:TTTTTC:T	2.43343e-09	-4.09779e-10	0.422224	0.000541281	-4.09779e-10	0.4801	0.000541461	-4.09779e-10	0.480226
19781844	chr19:19781844:A:C	6.28744e-10	-4.09779e-10	-0.931111	0.00013056	-4.09779e-10	-0.942004	0.000130588	-4.09779e-10	-0.942
19781987	chr19:19781987:A:G	3.94633e-10	-0.56796	-0.828919	3.7374e-05	-1.42182	-0.77104	3.73819e-05	-1.42179	-0.771066
19782321	chr19:19782321:G:A	1.53529e-10	-1.31692	-1.02403	2.93341e-05	-1.3909	-1.04418	2.93436e-05	-1.39085	-1.04412
19782616	chr19:19782616:G:A	8.06377e-10	-4.09779e-10	-0.682283	0.000173702	-4.09779e-10	-0.656497	0.000173732	-4.09779e-10	-0.656533
19782758	chr19:19782758:C:T	2.64513e-10	-1.79694	-5.44374e-10	6.31643e-05	-1.6681	-5.44374e-10	6.3176e-05	-1.66812	-5.44374e-10
19783024	chr19:19783024:G:T	7.8092e-11	-1.77822	-1.23872	1.90846e-05	-1.62135	-1.24361	1.90904e-05	-1.62127	-1.24358
19783139	chr19:19783139:T:C	6.4515e-10	-4.09779e-10	-0.905351	0.000133684	-4.09779e-10	-0.918356	0.000133713	-4.09779e-10	-0.918348
19783154	chr19:19783154:T:C	7.33999e-11	-1.89521	-1.18371	1.70015e-05	-1.82383	-1.15671	1.70053e-05	-1.82379	-1.15673
19783188	chr19:19783188:C:T	5.64824e-10	-4.09779e-10	-1.03832	0.000117354	-4.09779e-10	-1.04865	0.000117379	-4.09779e-10	-1.04864
19783380	chr19:19783380:AGT:A	2.73673e-10	-1.16444	-0.598466	5.45198e-05	-1.31381	-0.501465	5.45362e-05	-1.31373	-0.50145
19783511	chr19:19783511:C:T	6.33583e-10	-4.09779e-10	-0.923443	0.000131514	-4.09779e-10	-0.934727	0.000131542	-4.09779e-10	-0.934722
19783534	chr19:19783534:G:A	1.50181e-10	-1.34525	-1.01774	2.88498e-05	-1.41425	-1.03748	2.88591e-05	-1.4142	-1.03742
19784730	chr19:19784730:A:G	4.97869e-10	-4.09779e-10	-1.1645	0.000106608	-4.09779e-10	-1.14468	0.00010663	-4.09779e-10	-1.14468
19785074	chr19:19785074:G:A	4.72647e-10	-1.21649	-5.44374e-10	0.000146493	-0.826862	-5.44374e-10	0.000146509	-0.826956	-5.44374e-10
19785272	chr19:19785272:C:T	9.46168e-10	-4.09779e-10	-0.522415	0.000200362	-4.09779e-10	-0.513715	0.000200409	-4.09779e-10	-0.513685
19785306	chr19:19785306:C:T	7.60117e-11	-1.87421	-1.16974	1.7919e-05	-1.78764	-1.14034	1.79231e-05	-1.78759	-1.14036
19785464	chr19:19785464:C:T	3.81735e-10	-1.43011	-5.44374e-10	7.22218e-05	-1.5341	-5.44374e-10	7.22424e-05	-1.53402	-5.44374e-10
19785579	chr19:19785579:C:A	9.42329e-10	-4.09779e-10	-0.52648	0.000199626	-4.09779e-10	-0.517391	0.000199673	-4.09779e-10	-0.517362
19785582	chr19:19785582:T:C	7.46816e-11	-1.83135	-1.23025	1.7354e-05	-1.7153	-1.24472	1.73587e-05	-1.71525	-1.2447
19786094	chr19:19786094:A:T	1.62384e-10	-1.27741	-1.00746	3.09957e-05	-1.35224	-1.02775	3.10058e-05	-1.35218	-1.02769
19786797	chr19:19786797:C:T	9.71728e-10	-0.495759	-5.44374e-10	9.74234e-05	-1.23477	-5.44374e-10	9.74598e-05	-1.23461	-5.44374e-10
19786879	chr19:19786879:A:T	5.11181e-10	-4.09779e-10	-1.13811	0.000109655	-4.09779e-10	-1.1165	0.000109679	-4.09779e-10	-1.11649
19786884	chr19:19786884:A:G	1.74973e-10	-1.58492	-0.625287	3.31429e-05	-1.65573	-0.657281	3.31543e-05	-1.65569	-0.657183
19786888	chr19:19786888:A:T	4.79359e-10	-0.942486	-0.259898	0.000105335	-0.932232	-0.224461	0.000105388	-0.932146	-0.22425
19787230	chr19:19787230:T:C	4.7299e-10	-4.09779e-10	-1.21576	9.82183e-05	-4.09779e-10	-1.22665	9.82403e-05	-4.09779e-10	-1.22663
19787340	chr19:19787340:C:T	1.50066e-10	-1.33	-1.03376	2.87633e-05	-1.4017	-1.05304	2.87725e-05	-1.40164	-1.05298
19787470	chr19:19787470:C:T	6.26991e-10	-4.09779e-10	-0.933902	0.000130171	-4.09779e-10	-0.94499	0.000130199	-4.09779e-10	-0.944984
19787666	chr19:19787666:AAAG:A	2.37445e-10	-1.9049	-5.44374e-10	5.37463e-05	-1.82956	-5.44374e-10	5.37592e-05	-1.82953	-5.44374e-10
19787818	chr19:19787818:C:T	7.70181e-10	-4.09779e-10	-0.728209	0.000176761	-4.09779e-10	-0.639042	0.00017682	-4.09779e-10	-0.638914
19788039	chr19:19788039:A:G	4.49343e-10	-4.09779e-10	-1.26705	9.46745e-05	-4.09779e-10	-1.26339	9.46942e-05	-4.09779e-10	-1.26339
19788056	chr19:19788056:A:C	1.0026e-10	-1.69796	-1.06911	2.423e-05	-1.5443	-1.08195	2.42389e-05	-1.54421	-1.08188
19788308	chr19:19788308:C:T	7.75961e-10	-4.09779e-10	-0.720733	0.000178201	-4.09779e-10	-0.630925	0.000178261	-4.09779e-10	-0.630797
19788548	chr19:19788548:C:T	5.16123e-10	-1.12849	-5.44374e-10	9.5624e-05	-1.25341	-5.44374e-10	9.5654e-05	-1.25331	-5.44374e-10
19788723	chr19:19788723:CATATCT:C	9.28568e-10	-4.09779e-10	-0.541191	0.000196787	-4.09779e-10	-0.531715	0.000196834	-4.09779e-10	-0.531686
19788755	chr19:19788755:T:C	7.70253e-11	-1.80727	-1.22343	1.83545e-05	-1.67437	-1.2296	1.83599e-05	-1.67431	-1.22957
19789077	chr19:19789077:CAT:C	6.00341e-10	-4.09779e-10	-0.977337	0.000124686	-4.09779e-10	-0.988037	0.000124713	-4.09779e-10	-0.988032
19789720	chr19:19789720:G:A	5.68702e-10	-4.09779e-10	-1.03148	0.000118098	-4.09779e-10	-1.04232	0.000118123	-4.09779e-10	-1.04232
19789794	chr19:19789794:T:G	1.09555e-10	-1.68458	-0.99383	2.2183e-05	-1.71823	-0.99628	2.21873e-05	-1.7182	-0.996319
19790004	chr19:19790004:G:A	7.7826e-11	-1.81691	-1.20345	1.8408e-05	-1.69027	-1.21078	1.84135e-05	-1.69022	-1.21074
19790175	chr19:19790175:A:G	7.72975e-11	-1.80185	-1.22532	1.84219e-05	-1.66907	-1.23123	1.84274e-05	-1.66901	-1.2312
19790633	chr19:19790633:C:T	5.72781e-10	0.168117	-1.19245	8.29729e-05	-0.243265	-1.15206	8.30054e-05	-0.243051	-1.15209
19790696	chr19:19790696:A:G	2.95614e-10	-0.482698	-1.20308	4.75511e-05	-0.786424	-1.16561	4.75664e-05	-0.786281	-1.16564
19790745	chr19:19790745:C:T	4.90777e-10	-4.09779e-10	-1.17884	0.000104935	-4.09779e-10	-1.1605	0.000104957	-4.09779e-10	-1.16049
19790800	chr19:19790800:C:T	1.47773e-09	-4.09779e-10	-0.0765745	0.000316062	-4.09779e-10	-0.0578995	0.000316139	-4.09779e-10	-0.0578628
19790801	chr19:19790801:G:A	3.61968e-10	-0.214466	-1.26881	5.50633e-05	-0.541085	-1.26427	5.50833e-05	-0.540923	-1.26428
19791121	chr19:19791121:G:A	1.20135e-10	-1.71827	-0.867941	2.43691e-05	-1.74962	-0.8709	2.43737e-05	-1.74959	-0.870946
19791210	chr19:19791210:TGA:T	8.47483e-10	-4.09779e-10	-0.632564	0.000195933	-4.09779e-10	-0.536067	0.000196	-4.09779e-10	-0.535929
19792021	chr19:19792021:C:T	4.5111e-10	-4.09779e-10	-1.26312	9.5242e-05	-4.09779e-10	-1.25742	9.5262e-05	-4.09779e-10	-1.25741
19792107	chr19:19792107:A:G	7.15801e-11	-1.86097	-1.24305	1.65145e-05	-1.76185	-1.24775	1.65192e-05	-1.7618	-1.24773
19792277	chr19:19792277:CAGG:C	5.10486e-10	-4.09779e-10	-1.13947	0.000109238	-4.09779e-10	-1.12031	0.000109261	-4.09779e-10	-1.1203
19792453	chr19:19792453:A:G	2.90926e-10	-1.70176	-5.44374e-10	6.1057e-05	-1.70203	-5.44374e-10	6.10709e-05	-1.70201	-5.44374e-10
19792629	chr19:19792629:G:A	9.48178e-11	-1.78543	-1.03744	2.10692e-05	-1.72854	-1.03749	2.1071e-05	-1.72858	-1.03757
19792688	chr19:19792688:A:C	6.94797e-10	-4.09779e-10	-0.831215	0.000158555	-4.09779e-10	-0.747739	0.000158605	-4.09779e-10	-0.747629
19793205	chr19:19793205:C:G	1.2557e-09	-4.09779e-10	-0.239389	0.000277116	-4.09779e-10	-0.1894	0.000277171	-4.09779e-10	-0.189409
19793310	chr19:19793310:T:A	7.45492e-11	-1.80906	-1.25432	2.59411e-05	-1.31094	-1.24707	2.5945e-05	-1.31099	-1.24707
19793347	chr19:19793347:A:G	1.76519e-10	-1.26472	-0.936689	3.37325e-05	-1.33636	-0.95902	3.37439e-05	-1.3363	-0.958947
19793460	chr19:19793460:T:A	1.45719e-10	-1.64437	-0.748788	3.57166e-05	-1.47568	-0.762543	3.57315e-05	-1.47558	-0.762433
19793701	chr19:19793701:G:A	3.87369e-10	-0.35245	-1.06301	6.01265e-05	-0.630593	-1.08679	6.01528e-05	-0.630437	-1.08672
19793809	chr19:19793809:GT:G	5.22589e-10	-4.09779e-10	-1.11604	0.000108714	-4.09779e-10	-1.12512	0.000108737	-4.09779e-10	-1.12511
19793841	chr19:19793841:C:T	4.83693e-10	-4.09779e-10	-1.19338	0.000103277	-4.09779e-10	-1.17643	0.000103299	-4.09779e-10	-1.17642
19793878	chr19:19793878:A:G	4.53199e-10	-4.09779e-10	-1.2585	9.51492e-05	-4.09779e-10	-1.25839	9.51691e-05	-4.09779e-10	-1.25839
19794202	chr19:19794202:C:T	2.39552e-10	-0.834103	-1.06196	4.16787e-05	-1.07313	-1.01072	4.16921e-05	-1.07303	-1.01071
19794852	chr19:19794852:T:A	5.25002e-10	-4.09779e-10	-1.11143	0.000109204	-4.09779e-10	-1.12062	0.000109227	-4.09779e-10	-1.12061
19795409	chr19:19795409:A:G	7.18993e-10	-4.09779e-10	-0.796983	0.000164634	-4.09779e-10	-0.710115	0.000164687	-4.09779e-10	-0.71
19795685	chr19:19795685:G:T	1.38596e-09	-4.09779e-10	-0.140683	0.000331978	-4.09779e-10	-0.0087707	0.000332087	-4.09779e-10	-0.0086469
19796208	chr19:19796208:G:A	5.30394e-10	-4.09779e-10	-1.10121	0.000115166	-4.09779e-10	-1.06746	0.00011519	-4.09779e-10	-1.06746
19796613	chr19:19796613:C:T	9.20259e-10	-4.09779e-10	-0.550179	0.000214888	-4.09779e-10	-0.443719	0.000214963	-4.09779e-10	-0.44358
19796689	chr19:19796689:C:T	2.32894e-10	-1.92425	-5.44374e-10	5.0304e-05	-1.89575	-5.44374e-10	5.03138e-05	-1.89577	-5.44374e-10
19797012	chr19:19797012:A:G	4.50327e-10	-4.09779e-10	-1.26486	9.44861e-05	-4.09779e-10	-1.26539	9.45056e-05	-4.09779e-10	-1.26539
19797210	chr19:19797210:C:T	4.4976e-10	-4.09779e-10	-1.26612	9.43944e-05	-4.09779e-10	-1.26636	9.44139e-05	-4.09779e-10	-1.26636
19797226	chr19:19797226:G:A	1.41581e-10	-1.64822	-0.773742	3.48325e-05	-1.47666	-0.786625	3.4847e-05	-1.47656	-0.786517
19797290	chr19:19797290:C:A	9.55093e-10	-4.09779e-10	-0.513025	0.000209026	-4.09779e-10	-0.471379	0.000209068	-4.09779e-10	-0.471387
19797392	chr19:19797392:G:C	5.23699e-10	-4.09779e-10	-1.11392	0.000108939	-4.09779e-10	-1.12305	0.000108962	-4.09779e-10	-1.12304
19797402	chr19:19797402:C:T	1.5378e-10	-1.30829	-1.03102	2.9178e-05	-1.38976	-1.05066	2.91874e-05	-1.3897	-1.05061
19797411	chr19:19797411:A:T	5.13821e-10	-1.13296	-5.44374e-10	9.52464e-05	-1.25737	-5.44374e-10	9.52763e-05	-1.25726	-5.44374e-10
19797504	chr19:19797504:A:G	5.26503e-10	-4.09779e-10	-1.10858	0.000109504	-4.09779e-10	-1.11788	0.000109527	-4.09779e-10	-1.11787
19797524	chr19:19797524:C:T	9.30671e-11	-1.82002	-1.02149	2.19991e-05	-1.69162	-1.03121	2.20066e-05	-1.69156	-1.03114
19797708	chr19:19797708:T:C	2.38947e-10	-1.05908	-0.839515	3.75775e-05	-1.35364	-0.833789	3.75878e-05	-1.3534	-0.833967
19797725	chr19:19797725:A:G	9.57297e-10	-0.510721	-5.44374e-10	9.65035e-05	-1.24426	-5.44374e-10	9.65394e-05	-1.24409	-5.44374e-10
19797812	chr19:19797812:C:A	9.80626e-11	-1.8055	-0.983731	2.33671e-05	-1.66856	-0.993954	2.33752e-05	-1.6685	-0.993875
19797814	chr19:19797814:T:A	4.6489e-10	-4.09779e-10	-1.23303	9.77296e-05	-4.09779e-10	-1.23163	9.77494e-05	-4.09779e-10	-1.23164
19797871	chr19:19797871:T:C	5.30477e-10	-1.10106	-5.44374e-10	9.80641e-05	-1.22822	-5.44374e-10	9.80951e-05	-1.22811	-5.44374e-10
19798243	chr19:19798243:T:C	1.47484e-10	-1.5999	-0.781221	3.67757e-05	-1.415	-0.794005	3.67912e-05	-1.41489	-0.793898
19798401	chr19:19798401:C:T	5.50695e-10	-4.09779e-10	-1.06365	0.000114539	-4.09779e-10	-1.07292	0.000114564	-4.09779e-10	-1.07291
19799146	chr19:19799146:A:C	1.39105e-10	-1.3497	-1.08991	2.68226e-05	-1.41847	-1.10612	2.6831e-05	-1.41842	-1.10607
19799247	chr19:19799247:G:C	2.28481e-10	-0.896083	-1.0473	3.99792e-05	-1.13095	-0.994532	3.9992e-05	-1.13084	-0.994521
19799441	chr19:19799441:T:C	1.6216e-10	-1.02354	-1.2627	2.02577e-05	-1.53863	-1.26668	2.02618e-05	-1.53864	-1.26667
19799768	chr19:19799768:T:A	4.758e-10	-4.09779e-10	-1.20984	0.000100022	-4.09779e-10	-1.20845	0.000100042	-4.09779e-10	-1.20845
19799787	chr19:19799787:A:C	1.38748e-10	-1.34099	-1.10118	2.67526e-05	-1.41034	-1.11687	2.6761e-05	-1.41028	-1.11682
19799849	chr19:19799849:AAGAC:A	1.70886e-10	-0.978427	-1.25541	2.09955e-05	-1.50779	-1.26174	2.09998e-05	-1.5078	-1.26174
19800205	chr19:19800205:A:G	1.41228e-10	-1.32326	-1.1012	2.71978e-05	-1.39377	-1.11693	2.72064e-05	-1.39371	-1.11688
19800464	chr19:19800464:C:T	2.69694e-10	-1.77755	-5.44374e-10	6.48062e-05	-1.64244	-5.44374e-10	6.4818e-05	-1.64246	-5.44374e-10
19800891	chr19:19800891:T:G	2.85646e-10	-1.72008	-5.44374e-10	5.2356e-05	-1.85577	-5.44374e-10	5.23674e-05	-1.85576	-5.44374e-10
19800990	chr19:19800990:G:A	4.54166e-10	-4.09779e-10	-1.25637	9.48728e-05	-4.09779e-10	-1.2613	9.48932e-05	-4.09779e-10	-1.26129
19801037	chr19:19801037:A:G	5.14857e-10	-1.13095	-5.44374e-10	9.53903e-05	-1.25586	-5.44374e-10	9.54202e-05	-1.25575	-5.44374e-10
19801220	chr19:19801220:G:A	5.25373e-10	-4.09779e-10	-1.11073	0.000109276	-4.09779e-10	-1.11996	0.000109299	-4.09779e-10	-1.11996
19801668	chr19:19801668:G:A	2.33715e-10	-1.92073	-5.44374e-10	4.89449e-05	-1.92314	-5.44374e-10	4.89552e-05	-1.92314	-5.44374e-10
19801693	chr19:19801693:T:A	9.73341e-10	-4.09779e-10	-0.4941	0.000212884	-4.09779e-10	-0.453092	0.000212945	-4.09779e-10	-0.453009
19801699	chr19:19801699:A:G	7.86985e-10	-4.09779e-10	-0.706625	0.000171356	-4.09779e-10	-0.670096	0.000171404	-4.09779e-10	-0.670024
19801703	chr19:19801703:AT:A	7.9701e-10	-4.09779e-10	-0.693968	0.000173079	-4.09779e-10	-0.66009	0.000173127	-4.09779e-10	-0.660019
19801711	chr19:19801711:T:A	4.80414e-10	-4.09779e-10	-1.20019	0.000102185	-4.09779e-10	-1.18705	0.000102209	-4.09779e-10	-1.18703
19801727	chr19:19801727:G:A	3.49413e-10	-1.51858	-5.44374e-10	0.000109476	-1.11813	-5.44374e-10	0.000109492	-1.11819	-5.44374e-10
19802295	chr19:19802295:A:C	4.53296e-10	-4.09779e-10	-1.25829	9.51119e-05	-4.09779e-10	-1.25878	9.51316e-05	-4.09779e-10	-1.25878
19802320	chr19:19802320:A:T	4.51215e-10	-4.09779e-10	-1.26289	9.52733e-05	-4.09779e-10	-1.25709	9.52933e-05	-4.09779e-10	-1.25709
19802475	chr19:19802475:T:C	8.71496e-10	-4.09779e-10	-0.604623	0.0001808	-4.09779e-10	-0.616447	0.00018085	-4.09779e-10	-0.616379
19802499	chr19:19802499:T:A	3.76011e-10	-1.04582	-0.399392	4.49587e-05	-1.63815	-0.369941	4.49666e-05	-1.63789	-0.370236
19802684	chr19:19802684:C:G	5.25291e-10	-4.09779e-10	-1.11088	0.000109259	-4.09779e-10	-1.12012	0.000109282	-4.09779e-10	-1.12011
19803207	chr19:19803207:C:T	4.56638e-10	-4.09779e-10	-1.25094	9.81295e-05	-4.09779e-10	-1.22755	9.81504e-05	-4.09779e-10	-1.22754
19803640	chr19:19803640:A:G	1.39673e-10	-1.34395	-1.09158	2.69245e-05	-1.41316	-1.10764	2.6933e-05	-1.4131	-1.10759
19803692	chr19:19803692:G:A	5.21972e-10	-4.09779e-10	-1.11722	0.000108622	-4.09779e-10	-1.12596	0.000108645	-4.09779e-10	-1.12596
19804067	chr19:19804067:A:C	4.87678e-10	-1.18518	-5.44374e-10	9.05936e-05	-1.30745	-5.44374e-10	9.06217e-05	-1.30735	-5.44374e-10
19804128	chr19:19804128:A:C	1.01584e-10	-1.75629	-0.997659	2.47278e-05	-1.59819	-1.00772	2.47365e-05	-1.59812	-1.00765
19804134	chr19:19804134:C:T	1.41626e-10	-1.3464	-1.07525	2.72842e-05	-1.41536	-1.09217	2.72929e-05	-1.41531	-1.09211
19804525	chr19:19804525:C:T	9.8261e-11	-1.78157	-1.00564	3.39194e-05	-1.24289	-1.04696	3.39247e-05	-1.24294	-1.04696
19804647	chr19:19804647:G:A	4.85042e-09	0.146627	0.965359	0.000958421	0.0592653	0.992184	0.000958615	0.0592961	0.992149
19804940	chr19:19804940:G:A	4.76319e-10	-1.20875	-5.44374e-10	8.87975e-05	-1.32748	-5.44374e-10	8.88248e-05	-1.32738	-5.44374e-10
19805134	chr19:19805134:A:G	4.67848e-10	-4.09779e-10	-1.22669	0.000100966	-4.09779e-10	-1.19906	0.000100989	-4.09779e-10	-1.19903
19805927	chr19:19805927:T:C	2.89311e-10	-0.439067	-1.26827	4.495e-05	-0.746389	-1.2619	4.49655e-05	-0.746244	-1.26191
19806199	chr19:19806199:G:A	5.25291e-10	-4.09779e-10	-1.11088	0.000109259	-4.09779e-10	-1.12012	0.000109282	-4.09779e-10	-1.12011
19806503	chr19:19806503:C:T	5.25291e-10	-4.09779e-10	-1.11088	0.000109259	-4.09779e-10	-1.12012	0.000109282	-4.09779e-10	-1.12011
19806692	chr19:19806692:TA:T	2.35759e-10	-0.848622	-1.0634	4.08698e-05	-1.09093	-1.01251	4.0883e-05	-1.09083	-1.0125
19806704	chr19:19806704:A:T	6.20819e-10	-4.09779e-10	-0.943796	0.000139959	-4.09779e-10	-0.872487	0.000139999	-4.09779e-10	-0.872412
19806729	chr19:19806729:C:T	9.36345e-10	-4.09779e-10	-0.53285	0.000218878	-4.09779e-10	-0.425326	0.000218954	-4.09779e-10	-0.425185
19806831	chr19:19806831:A:G	6.35773e-10	-0.0385435	-0.881449	9.41418e-05	-0.351839	-0.917197	9.41873e-05	-0.351664	-0.917096
19807036	chr19:19807036:T:C	4.53695e-10	-4.09779e-10	-1.25741	9.51943e-05	-4.09779e-10	-1.25792	9.5214e-05	-4.09779e-10	-1.25792
19807281	chr19:19807281:TATG:T	5.16996e-10	-1.1268	-5.44374e-10	9.57739e-05	-1.25185	-5.44374e-10	9.58039e-05	-1.25174	-5.44374e-10
19807816	chr19:19807816:G:T	3.36974e-10	-1.55483	-5.44374e-10	8.79085e-05	-1.33754	-5.44374e-10	8.79201e-05	-1.33762	-5.44374e-10
19808572	chr19:19808572:G:A	6.65911e-10	-4.09779e-10	-0.873679	0.000140226	-4.09779e-10	-0.87058	0.000140255	-4.09779e-10	-0.870582
19808600	chr19:19808600:C:CT	1.45279e-10	-1.14124	-1.25495	1.88588e-05	-1.6155	-1.26136	1.88627e-05	-1.6155	-1.26136
19808613	chr19:19808613:G:A	2.46219e-10	-1.86861	-5.44374e-10	5.17492e-05	-1.86743	-5.44374e-10	5.17601e-05	-1.86743	-5.44374e-10
19808733	chr19:19808733:C:T	9.97539e-10	-4.09779e-10	-0.469543	0.000214047	-4.09779e-10	-0.447645	0.000214107	-4.09779e-10	-0.447567
19809438	chr19:19809438:T:C	4.78279e-10	-6.11468e-05	-1.20458	0.000223125	0.81404	-1.22015	0.000223211	0.814269	-1.2202
19809453	chr19:19809453:AG:A	9.93342e-11	-1.77224	-1.0041	2.40311e-05	-1.62034	-1.01415	2.40395e-05	-1.62027	-1.01408
19809687	chr19:19809687:T:C	5.25291e-10	-4.09779e-10	-1.11088	0.000109259	-4.09779e-10	-1.12012	0.000109282	-4.09779e-10	-1.12011
19810097	chr19:19810097:T:C	2.54343e-10	-0.568301	-1.26785	3.9979e-05	-0.857451	-1.26803	3.99925e-05	-0.857316	-1.26804
19810103	chr19:19810103:T:C	1.57916e-10	-1.04953	-1.26324	1.99114e-05	-1.55554	-1.267	1.99154e-05	-1.55555	-1.267
19810446	chr19:19810446:C:T	1.37355e-10	-1.36973	-1.08254	2.64837e-05	-1.43825	-1.09905	2.64921e-05	-1.4382	-1.099
19810695	chr19:19810695:T:G	5.24732e-10	-4.09779e-10	-1.11195	0.000109147	-4.09779e-10	-1.12114	0.00010917	-4.09779e-10	-1.12114
19811034	chr19:19811034:C:G	2.70366e-09	0.156439	0.371088	0.000532027	0.0736095	0.389247	0.00053214	0.0736376	0.389224
19811394	chr19:19811394:A:G	2.35853e-10	-0.867054	-1.04457	4.11416e-05	-1.1057	-0.991119	4.11548e-05	-1.1056	-0.991107
19811436	chr19:19811436:C:T	6.10562e-10	-0.960454	-5.44374e-10	0.000111516	-1.09967	-5.44374e-10	0.000111553	-1.09955	-5.44374e-10
19811837	chr19:19811837:ATG:A	5.84699e-10	-4.09779e-10	-1.00374	0.000121192	-4.09779e-10	-1.01646	0.000121223	-4.09779e-10	-1.01642
19812053	chr19:19812053:A:G	6.19897e-10	-0.945282	-5.44374e-10	0.000113026	-1.08622	-5.44374e-10	0.000113063	-1.0861	-5.44374e-10
19812443	chr19:19812443:C:T	1.87797e-10	-1.05035	-1.08912	4.97978e-05	-0.862409	-1.04346	4.9806e-05	-0.862449	-1.04346
19812540	chr19:19812540:C:G	7.10316e-11	-1.84535	-1.26636	1.66479e-05	-1.74104	-1.26051	1.66521e-05	-1.74099	-1.26052
19812555	chr19:19812555:T:C	2.32932e-10	-1.92409	-5.44374e-10	4.94212e-05	-1.91346	-5.44374e-10	4.94311e-05	-1.91347	-5.44374e-10
19813476	chr19:19813476:T:C	4.48727e-10	-4.09779e-10	-1.26842	9.4201e-05	-4.09779e-10	-1.26841	9.42204e-05	-4.09779e-10	-1.26841
19813570	chr19:19813570:AATT:A	5.15419e-10	-4.09779e-10	-1.12985	0.0001085	-4.09779e-10	-1.12709	0.000108521	-4.09779e-10	-1.1271
19813644	chr19:19813644:T:C	2.89176e-10	-1.7078	-5.44374e-10	6.73288e-05	-1.60425	-5.44374e-10	6.7346e-05	-1.6042	-5.44374e-10
19813905	chr19:19813905:G:C	4.80974e-10	-4.09779e-10	-1.19902	0.000100739	-4.09779e-10	-1.20131	0.00010076	-4.09779e-10	-1.2013
19813926	chr19:19813926:C:T	4.95552e-10	-4.09779e-10	-1.16916	0.000106069	-4.09779e-10	-1.14975	0.000106092	-4.09779e-10	-1.14974
19814060	chr19:19814060:A:G	5.81956e-10	-4.09779e-10	-1.00844	0.000125427	-4.09779e-10	-0.982118	0.000125455	-4.09779e-10	-0.982102
19814132	chr19:19814132:C:G	1.19691e-10	-1.43785	-1.15207	1.77047e-05	-1.7887	-1.15131	1.77084e-05	-1.7887	-1.15131
19814165	chr19:19814165:G:T	1.23047e-10	-1.30092	-1.26135	1.59504e-05	-1.7853	-1.25906	1.59546e-05	-1.78524	-1.25905
19814210	chr19:19814210:A:G	1.14654e-09	0.327184	-0.657511	7.3823e-05	-0.882861	-0.629306	7.38518e-05	-0.882444	-0.62954
19814265	chr19:19814265:G:A	5.50287e-10	-4.09779e-10	-1.06439	0.000118056	-4.09779e-10	-1.04268	0.000118082	-4.09779e-10	-1.04267
19814480	chr19:19814480:G:T	2.33245e-10	-1.92274	-5.44374e-10	4.88879e-05	-1.92431	-5.44374e-10	4.88981e-05	-1.92431	-5.44374e-10
19814661	chr19:19814661:A:G	1.8638e-10	-0.878269	-1.26878	3.15238e-05	-1.09554	-1.26755	3.15329e-05	-1.09546	-1.26755
19814669	chr19:19814669:T:C	1.49156e-10	-1.49538	-0.874462	3.55589e-05	-1.35594	-0.886708	3.55737e-05	-1.35582	-0.886615
19815053	chr19:19815053:C:T	6.25405e-10	-4.09779e-10	-0.936435	0.000120934	-4.09779e-10	-1.01859	0.000120961	-4.09779e-10	-1.01858
19815175	chr19:19815175:G:T	6.70587e-11	-1.90054	-1.26873	1.47958e-05	-1.85067	-1.26882	1.47993e-05	-1.85065	-1.26882
19815365	chr19:19815365:G:C	4.21354e-10	-1.33136	-5.44374e-10	9.15742e-05	-1.29669	-5.44374e-10	9.1589e-05	-1.29673	-5.44374e-10
19815858	chr19:19815858:T:C	5.17681e-10	-4.09779e-10	-1.12547	0.000108954	-4.09779e-10	-1.12291	0.000108976	-4.09779e-10	-1.12292
19816556	chr19:19816556:C:T	2.44687e-10	-1.87486	-5.44374e-10	5.60747e-05	-1.78715	-5.44374e-10	5.6088e-05	-1.78712	-5.44374e-10
19816884	chr19:19816884:G:A	8.63187e-11	-1.8085	-1.10829	1.94032e-05	-1.73367	-1.11473	1.94095e-05	-1.7336	-1.11468
19816973	chr19:19816973:G:C	6.11566e-10	-0.958812	-5.44374e-10	0.000111213	-1.10239	-5.44374e-10	0.00011125	-1.10227	-5.44374e-10
19817189	chr19:19817189:A:G	5.40518e-10	-4.09779e-10	-1.08231	0.000113017	-4.09779e-10	-1.0863	0.000113041	-4.09779e-10	-1.0863
19817432	chr19:19817432:TG:T	1.3235e-10	-1.22076	-1.26863	3.16677e-05	-1.0915	-1.26704	3.16776e-05	-1.0914	-1.26704
19817435	chr19:19817435:T:A	9.18694e-10	-0.551882	-5.44374e-10	0.000230671	-0.372844	-5.44374e-10	0.000230758	-0.372675	-5.44374e-10
19817574	chr19:19817574:T:A	3.95651e-10	-0.126681	-1.26762	7.81406e-05	-0.186685	-1.26864	7.81712e-05	-0.186502	-1.26864
19817940	chr19:19817940:G:A	4.55061e-10	-4.09779e-10	-1.2544	9.51915e-05	-4.09779e-10	-1.25795	9.52099e-05	-4.09779e-10	-1.25796
19818078	chr19:19818078:T:C	7.2293e-10	-4.09779e-10	-0.791522	0.000156846	-4.09779e-10	-0.758572	0.000156878	-4.09779e-10	-0.758579
19818462	chr19:19818462:C:A	3.76984e-10	-1.44263	-5.44374e-10	6.3451e-05	-1.66357	-5.44374e-10	6.34668e-05	-1.66353	-5.44374e-10
19818734	chr19:19818734:G:C	5.61334e-10	-4.09779e-10	-1.04452	0.000117037	-4.09779e-10	-1.05135	0.000117062	-4.09779e-10	-1.05135
19818845	chr19:19818845:G:A	1.26167e-10	-1.55627	-0.980955	2.39964e-05	-1.63144	-1.0045	2.40042e-05	-1.63139	-1.00442
19818857	chr19:19818857:G:A	8.37169e-11	-1.67941	-1.26798	2.07071e-05	-1.51546	-1.26789	2.07106e-05	-1.5155	-1.26789
19819035	chr19:19819035:C:A	5.59952e-10	-4.09779e-10	-1.04698	0.000117748	-4.09779e-10	-1.0453	0.000117771	-4.09779e-10	-1.0453
19819140	chr19:19819140:C:T	4.55505e-10	-4.09779e-10	-1.25343	9.55278e-05	-4.09779e-10	-1.25442	9.55474e-05	-4.09779e-10	-1.25442
19819555	chr19:19819555:C:T	2.33282e-10	-1.92259	-5.44374e-10	4.99868e-05	-1.90208	-5.44374e-10	4.99968e-05	-1.90209	-5.44374e-10
19820207	chr19:19820207:T:C	4.18472e-10	-0.0740786	-1.26415	8.26256e-05	-0.131086	-1.26843	8.26579e-05	-0.1309	-1.26843
19820231	chr19:19820231:C:T	2.33279e-10	-1.9226	-5.44374e-10	5.51318e-05	-1.80411	-5.44374e-10	5.51413e-05	-1.80415	-5.44374e-10
19820657	chr19:19820657:G:C	3.06995e-10	-0.849346	-0.798658	0.000204952	0.247789	-0.738849	0.000204972	0.247616	-0.738787
19821082	chr19:19821082:T:C	6.37946e-10	-4.09779e-10	-0.916581	0.000144256	-4.09779e-10	-0.842249	0.000144297	-4.09779e-10	-0.842172
19821226	chr19:19821226:A:T	1.47276e-10	-1.87448	-0.508049	3.63499e-05	-1.65883	-0.561815	3.63576e-05	-1.65884	-0.561808
19821468	chr19:19821468:G:A	5.9133e-10	-4.09779e-10	-0.99246	0.000123202	-4.09779e-10	-1.00002	0.000123228	-4.09779e-10	-1.00001
19821667	chr19:19821667:G:A	5.77635e-10	-4.09779e-10	-1.01589	0.00012022	-4.09779e-10	-1.02452	0.000120246	-4.09779e-10	-1.02451
19822449	chr19:19822449:TTTGGTA:T	3.13086e-10	-0.361704	-1.26665	6.37938e-05	-0.397318	-1.26086	6.38187e-05	-0.397144	-1.26086
19822644	chr19:19822644:TA:T	6.23558e-10	-0.939392	-5.44374e-10	0.000113343	-1.08342	-5.44374e-10	0.00011338	-1.0833	-5.44374e-10
19823256	chr19:19823256:C:T	5.07781e-10	-4.09779e-10	-1.14478	0.000106246	-4.09779e-10	-1.14808	0.000106269	-4.09779e-10	-1.14807
19823365	chr19:19823365:C:T	4.79829e-10	-4.09779e-10	-1.2014	0.000101553	-4.09779e-10	-1.19326	0.000101573	-4.09779e-10	-1.19327
19823459	chr19:19823459:A:G	4.87108e-10	-4.09779e-10	-1.18635	0.000102086	-4.09779e-10	-1.18802	0.000102108	-4.09779e-10	-1.18802
19823608	chr19:19823608:G:A	3.90457e-10	-1.40752	-5.44374e-10	6.50879e-05	-1.6381	-5.44374e-10	6.51042e-05	-1.63806	-5.44374e-10
19823970	chr19:19823970:C:T	2.42938e-10	-1.88203	-5.44374e-10	5.06416e-05	-1.88906	-5.44374e-10	5.0651e-05	-1.88909	-5.44374e-10
19824118	chr19:19824118:G:A	6.5549e-11	-1.9239	-1.26813	1.41144e-05	-1.89813	-1.26851	1.41176e-05	-1.89811	-1.26851
19824329	chr19:19824329:A:G	4.97828e-10	-4.09779e-10	-1.16458	0.000106592	-4.09779e-10	-1.14483	0.000106615	-4.09779e-10	-1.14482
19824453	chr19:19824453:G:A	6.57698e-11	-1.92106	-1.26761	1.4305e-05	-1.88511	-1.26813	1.43081e-05	-1.88509	-1.26813
19824485	chr19:19824485:G:A	4.76247e-10	-4.09779e-10	-1.2089	0.000101447	-4.09779e-10	-1.19431	0.000101468	-4.09779e-10	-1.1943
19824630	chr19:19824630:G:A	6.25916e-10	-0.935618	-5.44374e-10	0.000113735	-1.07996	-5.44374e-10	0.000113773	-1.07984	-5.44374e-10
19825256	chr19:19825256:G:A	4.76247e-10	-4.09779e-10	-1.2089	0.000101447	-4.09779e-10	-1.19431	0.000101468	-4.09779e-10	-1.1943
19825939	chr19:19825939:T:C	5.75834e-10	-4.09779e-10	-1.01902	0.000121278	-4.09779e-10	-1.01575	0.000121303	-4.09779e-10	-1.01575
19826186	chr19:19826186:C:T	5.56047e-10	-4.09779e-10	-1.05398	0.000116026	-4.09779e-10	-1.06002	0.000116051	-4.09779e-10	-1.06001
19826295	chr19:19826295:T:TAA	1.13166e-09	-4.09779e-10	-0.343393	0.000232973	-4.09779e-10	-0.362917	0.000233046	-4.09779e-10	-0.362808
19826352	chr19:19826352:C:A	3.23836e-10	-0.391838	-1.20276	6.76386e-05	-0.410129	-1.18953	6.76656e-05	-0.40996	-1.18951
19826634	chr19:19826634:G:A	9.4171e-10	-4.09779e-10	-0.527137	0.000199802	-4.09779e-10	-0.516513	0.000199834	-4.09779e-10	-0.51656
19826671	chr19:19826671:A:T	4.8558e-10	-4.09779e-10	-1.18949	0.000101771	-4.09779e-10	-1.19111	0.000101792	-4.09779e-10	-1.19111
19826703	chr19:19826703:T:C	9.64967e-10	-4.09779e-10	-0.502741	0.000206316	-4.09779e-10	-0.484427	0.000206375	-4.09779e-10	-0.48435
19827239	chr19:19827239:G:C	4.91245e-10	-4.09779e-10	-1.17789	0.000102952	-4.09779e-10	-1.17958	0.000102973	-4.09779e-10	-1.17958
19827951	chr19:19827951:T:A	9.35984e-10	-4.09779e-10	-0.533236	0.000200927	-4.09779e-10	-0.510899	0.000200984	-4.09779e-10	-0.510822
19828491	chr19:19828491:C:A	2.18225e-10	-0.871594	-1.11772	3.08323e-05	-1.27299	-1.11229	3.08436e-05	-1.27272	-1.11239
19828626	chr19:19828626:C:T	7.35453e-10	-4.09779e-10	-0.774348	0.000165402	-4.09779e-10	-0.705456	0.000165438	-4.09779e-10	-0.705451
19829101	chr19:19829101:T:C	2.59994e-10	-0.660447	-1.15373	6.8306e-05	-0.429173	-1.16067	6.83336e-05	-0.429018	-1.16063
19829324	chr19:19829324:C:T	4.74935e-10	-4.09779e-10	-1.21166	9.83162e-05	-4.09779e-10	-1.22565	9.83364e-05	-4.09779e-10	-1.22565
19829405	chr19:19829405:A:G	1.1423e-10	-1.75336	-0.883255	2.23234e-05	-1.78892	-0.919279	2.23304e-05	-1.7889	-0.919198
19829492	chr19:19829492:C:G	4.90324e-10	-4.09779e-10	-1.17977	0.000104789	-4.09779e-10	-1.16189	0.000104812	-4.09779e-10	-1.16188
19829877	chr19:19829877:A:T	5.06666e-10	-4.09779e-10	-1.14698	0.000105479	-4.09779e-10	-1.15533	0.000105501	-4.09779e-10	-1.15532
19829904	chr19:19829904:T:C	5.41878e-10	-4.09779e-10	-1.07979	0.000112964	-4.09779e-10	-1.08677	0.000112988	-4.09779e-10	-1.08677
19830073	chr19:19830073:A:T	1.06299e-09	-4.09779e-10	-0.405995	0.000224213	-4.09779e-10	-0.401242	0.000224248	-4.09779e-10	-0.401294
19830484	chr19:19830484:A:G	1.02625e-09	-4.09779e-10	-0.44117	0.000217832	-4.09779e-10	-0.430114	0.000217866	-4.09779e-10	-0.430164
19831047	chr19:19831047:A:T	5.55275e-10	-4.09779e-10	-1.05537	0.000116925	-4.09779e-10	-1.0523	0.000116949	-4.09779e-10	-1.05231
19831287	chr19:19831287:G:C	9.58131e-11	-1.89115	-0.921282	2.03601e-05	-1.85291	-0.94735	2.03655e-05	-1.85293	-0.94727
19831500	chr19:19831500:T:C	1.05308e-09	-4.09779e-10	-0.415363	0.000217022	-4.09779e-10	-0.433837	0.00021709	-4.09779e-10	-0.433733
19831864	chr19:19831864:T:C	8.87909e-11	-1.82041	-1.06814	1.76579e-05	-1.85578	-1.08688	1.7663e-05	-1.85576	-1.08682
19832054	chr19:19832054:A:G	4.69738e-10	-4.09779e-10	-1.22266	9.85497e-05	-4.09779e-10	-1.22328	9.85701e-05	-4.09779e-10	-1.22328
19832167	chr19:19832167:A:G	1.0864e-09	-4.09779e-10	-0.384207	0.000223841	-4.09779e-10	-0.402902	0.000223911	-4.09779e-10	-0.402796
19832363	chr19:19832363:T:C	4.97448e-10	-4.09779e-10	-1.16534	0.000104358	-4.09779e-10	-1.16601	0.00010438	-4.09779e-10	-1.16601
19832407	chr19:19832407:A:G	9.20727e-11	-1.80034	-1.05192	1.82408e-05	-1.83866	-1.07152	1.82462e-05	-1.83864	-1.07145
19832473	chr19:19832473:A:G	4.63809e-10	-4.09779e-10	-1.23536	9.84041e-05	-4.09779e-10	-1.22476	9.8425e-05	-4.09779e-10	-1.22475
19833055	chr19:19833055:G:A	4.45939e-09	-4.09779e-10	1.02793	0.00101356	-4.09779e-10	1.10738	0.00101386	-4.09779e-10	1.10748
19833060	chr19:19833060:G:A	5.19118e-10	-0.248941	-0.873762	0.000191386	0.33406	-0.893603	0.000191441	0.334251	-0.893719
19833141	chr19:19833141:C:T	2.42698e-10	-1.88302	-5.44374e-10	4.89662e-05	-1.92271	-5.44374e-10	4.89764e-05	-1.92271	-5.44374e-10
19833199	chr19:19833199:G:T	5.03677e-10	-4.09779e-10	-1.1529	0.000104125	-4.09779e-10	-1.16824	0.000104146	-4.09779e-10	-1.16825
19833525	chr19:19833525:A:G	6.00977e-10	-0.976277	-5.44374e-10	0.000109502	-1.11789	-5.44374e-10	0.000109538	-1.11777	-5.44374e-10
19833768	chr19:19833768:A:T	8.49646e-11	-1.81067	-1.12193	1.69257e-05	-1.84796	-1.13704	1.69305e-05	-1.84794	-1.13699
19834077	chr19:19834077:T:C	5.08989e-10	-4.09779e-10	-1.14241	0.000106518	-4.09779e-10	-1.14552	0.00010654	-4.09779e-10	-1.14552
19834346	chr19:19834346:T:A	9.02552e-11	-1.82361	-1.04858	1.79164e-05	-1.85316	-1.07496	1.79215e-05	-1.85314	-1.0749
19834496	chr19:19834496:G:A	4.68991e-10	-4.09779e-10	-1.22425	9.96919e-05	-4.09779e-10	-1.21175	9.97131e-05	-4.09779e-10	-1.21175
19834971	chr19:19834971:T:C	1.87484e-10	-0.898002	-1.24314	4.87365e-05	-0.681322	-1.24609	4.87543e-05	-0.681183	-1.24607
19835016	chr19:19835016:T:C	4.90731e-10	-4.09779e-10	-1.17894	0.000104884	-4.09779e-10	-1.16098	0.000104907	-4.09779e-10	-1.16097
19835188	chr19:19835188:G:A	4.48921e-10	-4.09779e-10	-1.26799	9.41968e-05	-4.09779e-10	-1.26845	9.42162e-05	-4.09779e-10	-1.26845
19835410	chr19:19835410:G:A	4.91523e-10	-4.09779e-10	-1.17733	0.00010507	-4.09779e-10	-1.15922	0.000105092	-4.09779e-10	-1.15921
19835513	chr19:19835513:G:A	8.15916e-11	-1.80522	-1.16789	1.62596e-05	-1.84457	-1.18059	1.6264e-05	-1.84455	-1.18054
19835552	chr19:19835552:C:G	1.15315e-09	-4.09779e-10	-0.324582	0.000237282	-4.09779e-10	-0.34459	0.000237357	-4.09779e-10	-0.344479
19835592	chr19:19835592:A:G	4.69132e-10	-4.09779e-10	-1.22395	9.69836e-05	-4.09779e-10	-1.2393	9.7003e-05	-4.09779e-10	-1.2393
19835628	chr19:19835628:C:A	7.75121e-10	-4.09779e-10	-0.721815	0.000177821	-4.09779e-10	-0.633058	0.000177876	-4.09779e-10	-0.63296
19835828	chr19:19835828:A:G	1.04803e-09	0.793793	-1.21396	0.000139169	0.313538	-1.19169	0.00013922	0.313691	-1.19168
19836224	chr19:19836224:TA:T	6.00803e-10	-0.976567	-5.44374e-10	0.00010948	-1.1181	-5.44374e-10	0.000109515	-1.11798	-5.44374e-10
19836720	chr19:19836720:G:A	5.9014e-10	-0.994474	-5.44374e-10	0.000107666	-1.1348	-5.44374e-10	0.000107701	-1.13468	-5.44374e-10
19836752	chr19:19836752:T:G	8.67935e-10	0.632603	-1.24132	0.000117491	0.177503	-1.22498	0.000117533	0.17765	-1.22498
19837417	chr19:19837417:G:A	4.60729e-10	-4.09779e-10	-1.24202	9.47324e-05	-4.09779e-10	-1.26278	9.47523e-05	-4.09779e-10	-1.26278
19837572	chr19:19837572:A:AT	4.6876e-10	-1.79445	0.569702	9.50614e-05	-1.89891	0.639594	9.5058e-05	-1.89887	0.639308
19837816	chr19:19837816:G:T	2.39648e-10	-1.89566	-5.44374e-10	4.90153e-05	-1.92171	-5.44374e-10	4.90252e-05	-1.92171	-5.44374e-10
19838000	chr19:19838000:G:A	4.66156e-10	-4.09779e-10	-1.23031	9.77263e-05	-4.09779e-10	-1.23167	9.77465e-05	-4.09779e-10	-1.23167
19838499	chr19:19838499:T:C	5.999e-10	-0.978071	-5.44374e-10	0.000109331	-1.11946	-5.44374e-10	0.000109366	-1.11934	-5.44374e-10
19838782	chr19:19838782:T:C	4.77888e-10	-4.09779e-10	-1.20546	9.93873e-05	-4.09779e-10	-1.21481	9.94076e-05	-4.09779e-10	-1.21482
19839014	chr19:19839014:G:A	9.26458e-10	-4.09779e-10	-0.543465	0.000198937	-4.09779e-10	-0.520852	0.000198993	-4.09779e-10	-0.520773
19839021	chr19:19839021:A:G	6.09101e-10	-0.962851	-5.44374e-10	0.000110886	-1.10534	-5.44374e-10	0.000110923	-1.10521	-5.44374e-10
19840022	chr19:19840022:G:T	2.48871e-10	-1.8579	-5.44374e-10	4.89376e-05	-1.92329	-5.44374e-10	4.89478e-05	-1.92329	-5.44374e-10
19840869	chr19:19840869:G:A	1.41293e-09	-4.09779e-10	-0.121416	0.000309623	-4.09779e-10	-0.0784819	0.000309672	-4.09779e-10	-0.078532
19840922	chr19:19840922:A:C	7.54239e-10	-4.09779e-10	-0.749125	0.000172559	-4.09779e-10	-0.6631	0.000172611	-4.09779e-10	-0.663003
19841468	chr19:19841468:T:C	6.87772e-10	-0.841377	-5.44374e-10	0.000123277	-0.999407	-5.44374e-10	0.000123318	-0.999276	-5.44374e-10
19841725	chr19:19841725:ACTT:A	1.09878e-10	-1.87788	-0.797578	2.18708e-05	-1.90028	-0.828409	2.18777e-05	-1.90026	-0.828312
19842305	chr19:19842305:T:C	8.80536e-11	-1.84263	-1.05426	1.75492e-05	-1.87497	-1.07386	1.75543e-05	-1.87495	-1.07379
19843657	chr19:19843657:T:C	2.38761e-10	-1.70209	-0.197277	4.68137e-05	-1.72499	-0.242678	4.68328e-05	-1.72495	-0.24251
19843912	chr19:19843912:G:T	4.52202e-10	-4.09779e-10	-1.2607	9.48057e-05	-4.09779e-10	-1.26201	9.48254e-05	-4.09779e-10	-1.26201
19844081	chr19:19844081:G:T	1.12325e-10	-1.82051	-0.832926	2.20591e-05	-1.8571	-0.863011	2.20662e-05	-1.85708	-0.862917
19844597	chr19:19844597:G:A	8.87758e-10	0.429953	-1.01609	0.000556273	1.49299	-0.985567	0.000556246	1.49272	-0.985556
19844806	chr19:19844806:T:C	6.87236e-10	0.379297	-1.22145	9.60135e-05	-0.0505039	-1.19885	9.60472e-05	-0.0503677	-1.19884
19845892	chr19:19845892:T:C	9.57834e-11	-1.8157	-0.997042	1.89602e-05	-1.85278	-1.01872	1.8966e-05	-1.85276	-1.01864
19846074	chr19:19846074:C:T	9.91043e-10	-0.476077	-5.44374e-10	0.000174093	-0.654251	-5.44374e-10	0.000174155	-0.654098	-5.44374e-10
19846280	chr19:19846280:A:G	5.00373e-10	-4.09779e-10	-1.15948	0.000105234	-4.09779e-10	-1.15765	0.000105256	-4.09779e-10	-1.15765
19846720	chr19:19846720:T:C	8.43398e-11	-1.91701	-1.02297	1.78372e-05	-1.92426	-1.00829	1.78409e-05	-1.92426	-1.00829
19846805	chr19:19846805:C:T	4.54027e-10	-4.09779e-10	-1.25668	9.51568e-05	-4.09779e-10	-1.25831	9.51766e-05	-4.09779e-10	-1.25831
19846817	chr19:19846817:G:A	4.53274e-10	-4.09779e-10	-1.25834	9.47484e-05	-4.09779e-10	-1.26261	9.47679e-05	-4.09779e-10	-1.26261
19847001	chr19:19847001:A:G	4.75451e-10	-4.09779e-10	-1.21057	9.90337e-05	-4.09779e-10	-1.21838	9.9055e-05	-4.09779e-10	-1.21837
19848688	chr19:19848688:T:C	2.7403e-10	-1.7616	-5.44374e-10	6.23778e-05	-1.68063	-5.44374e-10	6.23931e-05	-1.68059	-5.44374e-10
19848930	chr19:19848930:T:C	3.83879e-10	-1.42451	-5.44374e-10	0.000134343	-0.913446	-5.44374e-10	0.000134325	-0.913783	-5.44374e-10
19849358	chr19:19849358:C:T	4.48864e-10	-4.09779e-10	-1.26811	9.42e-05	-4.09779e-10	-1.26842	9.42195e-05	-4.09779e-10	-1.26842
19849755	chr19:19849755:C:T	9.03414e-11	-1.77944	-1.0918	1.78861e-05	-1.8198	-1.11001	1.78914e-05	-1.81977	-1.10995
19849881	chr19:19849881:G:A	1.15797e-10	-1.82805	-0.794942	2.29956e-05	-1.85559	-0.822943	2.30033e-05	-1.85557	-0.822837
19850381	chr19:19850381:A:C	2.76937e-10	-1.75104	-5.44374e-10	6.02848e-05	-1.71476	-5.44374e-10	6.02952e-05	-1.71479	-5.44374e-10
19850418	chr19:19850418:A:T	2.33462e-10	-1.92181	-5.44374e-10	5.22543e-05	-1.85772	-5.44374e-10	5.22637e-05	-1.85774	-5.44374e-10
19850447	chr19:19850447:A:C	7.64221e-10	-4.09779e-10	-0.735978	0.000167865	-4.09779e-10	-0.690677	0.000167907	-4.09779e-10	-0.690637
19850900	chr19:19850900:T:C	4.49794e-10	-4.09779e-10	-1.26605	9.48628e-05	-4.09779e-10	-1.26141	9.48827e-05	-4.09779e-10	-1.2614
19851234	chr19:19851234:C:T	8.77158e-11	-1.78085	-1.11988	1.73668e-05	-1.82316	-1.13611	1.73718e-05	-1.82314	-1.13606
19851379	chr19:19851379:T:C	7.61098e-10	-4.09779e-10	-0.740072	0.000160808	-4.09779e-10	-0.733628	0.00016084	-4.09779e-10	-0.733634
19851664	chr19:19851664:CAT:C	6.54012e-10	-4.09779e-10	-0.891709	0.000137983	-4.09779e-10	-0.886704	0.000138013	-4.09779e-10	-0.8867
19852155	chr19:19852155:C:A	6.08825e-10	0.304877	-1.26818	8.75686e-05	-0.0783915	-1.26302	8.75979e-05	-0.0782682	-1.26302
19852277	chr19:19852277:T:C	8.88717e-10	0.683503	-1.26856	0.0001822	0.659717	-1.26845	0.000182269	0.65989	-1.26845
19852309	chr19:19852309:T:C	2.67455e-09	1.78062	-1.26392	0.000510766	1.68674	-1.26466	0.000511013	1.687	-1.26465
19852310	chr19:19852310:G:A	6.11456e-10	0.124603	-1.0836	0.00012502	0.102105	-1.08747	0.000125083	0.102326	-1.08739
19852718	chr19:19852718:G:A	2.91173e-10	-0.447058	-1.25386	3.22498e-05	-1.0997	-1.24063	3.22564e-05	-1.0997	-1.24063
19852996	chr19:19852996:G:A	6.58327e-10	-4.09779e-10	-0.885133	0.000139159	-4.09779e-10	-0.878218	0.00013919	-4.09779e-10	-0.878207
19853163	chr19:19853163:C:T	1.17699e-10	-1.82477	-0.781934	2.33799e-05	-1.85255	-0.809411	2.33877e-05	-1.85253	-0.809304
19853209	chr19:19853209:G:A	1.14416e-09	-4.09779e-10	-0.33241	0.000235648	-4.09779e-10	-0.351501	0.000235722	-4.09779e-10	-0.351391
19854404	chr19:19854404:C:T	8.93457e-11	-1.70329	-1.17903	3.14375e-05	-1.17674	-1.18909	3.14421e-05	-1.17681	-1.18909
19854415	chr19:19854415:G:A	4.68219e-10	-4.09779e-10	-1.2259	9.83811e-05	-4.09779e-10	-1.22499	9.84001e-05	-4.09779e-10	-1.225
19854459	chr19:19854459:A:C	8.71718e-11	-1.79179	-1.11516	1.73284e-05	-1.83002	-1.13147	1.73334e-05	-1.82999	-1.13142
19855355	chr19:19855355:T:G	5.59815e-10	-1.04723	-5.44374e-10	0.000102645	-1.18256	-5.44374e-10	0.000102679	-1.18244	-5.44374e-10
19855912	chr19:19855912:T:G	6.09797e-10	-4.09779e-10	-0.961709	0.000133818	-4.09779e-10	-0.917359	0.000133846	-4.09779e-10	-0.917352
19855918	chr19:19855918:T:C	7.05753e-10	0.453048	-1.26862	0.000100733	0.0661566	-1.26752	0.000100767	0.0662843	-1.26752
19856092	chr19:19856092:T:C	1.99425e-09	1.49193	-1.26874	0.00038876	1.41792	-1.26879	0.00038894	1.41817	-1.26879
19856132	chr19:19856132:A:G	4.49555e-10	-4.09779e-10	-1.26658	9.43132e-05	-4.09779e-10	-1.26722	9.43327e-05	-4.09779e-10	-1.26722
19856142	chr19:19856142:C:T	8.55231e-11	-1.79147	-1.13458	1.70176e-05	-1.82973	-1.14985	1.70225e-05	-1.82971	-1.1498
19856799	chr19:19856799:G:A	8.51496e-11	-1.79585	-1.13458	1.6952e-05	-1.8336	-1.14985	1.69568e-05	-1.83357	-1.1498
19857069	chr19:19857069:C:G	8.76722e-11	-1.76121	-1.14002	1.73641e-05	-1.80449	-1.15495	1.7369e-05	-1.80446	-1.1549
19857129	chr19:19857129:G:C	8.80591e-11	-1.76058	-1.13625	1.74349e-05	-1.80394	-1.15143	1.74399e-05	-1.80391	-1.15137
19858071	chr19:19858071:G:A	1.15158e-10	-1.78626	-0.842273	2.25313e-05	-1.82793	-0.871005	2.25386e-05	-1.8279	-0.870911
19858267	chr19:19858267:AC:A	1.12072e-10	-1.74794	-0.90775	2.19117e-05	-1.79267	-0.934151	2.19188e-05	-1.79264	-0.934064
19858387	chr19:19858387:T:A	9.44678e-11	-1.76586	-1.06071	1.86713e-05	-1.80584	-1.08101	1.86769e-05	-1.80582	-1.08094
19858523	chr19:19858523:T:C	6.1193e-10	-0.226517	-0.731699	0.000333198	0.680801	-0.685903	0.000333206	0.680597	-0.68588
19858880	chr19:19858880:A:G	8.98034e-11	-1.7526	-1.12461	2.49364e-05	-1.42625	-1.17126	2.49413e-05	-1.42624	-1.17128
19859304	chr19:19859304:C:T	2.66052e-10	-0.675381	-1.11576	3.02117e-05	-1.33045	-1.07516	3.02179e-05	-1.33043	-1.07518
19859572	chr19:19859572:C:A	3.95265e-10	-1.39528	-5.44374e-10	7.45873e-05	-1.50187	-5.44374e-10	7.46096e-05	-1.50178	-5.44374e-10
19859634	chr19:19859634:A:G	4.7302e-10	-4.09779e-10	-1.2157	9.94997e-05	-4.09779e-10	-1.21368	9.95191e-05	-4.09779e-10	-1.2137
19859668	chr19:19859668:A:G	6.85025e-11	-1.89671	-1.25126	1.54175e-05	-1.8123	-1.26604	1.54206e-05	-1.8123	-1.26604
19859936	chr19:19859936:C:T	7.07428e-11	-1.89438	-1.2214	1.56042e-05	-1.81675	-1.24954	1.56072e-05	-1.81676	-1.24956
19859978	chr19:19859978:G:T	7.06163e-11	-1.89662	-1.22095	1.56767e-05	-1.81239	-1.24927	1.56797e-05	-1.81239	-1.24928
19860042	chr19:19860042:T:C	7.0926e-11	-1.89326	-1.21994	1.55862e-05	-1.8188	-1.24865	1.55892e-05	-1.81881	-1.24866
19860369	chr19:19860369:T:A	6.88256e-11	-1.87549	-1.26777	1.5038e-05	-1.84659	-1.25667	1.50413e-05	-1.84659	-1.25666
19861043	chr19:19861043:T:G	6.88479e-11	-1.87795	-1.26499	1.49265e-05	-1.84238	-1.26832	1.49296e-05	-1.84239	-1.26831
19861063	chr19:19861063:C:T	2.32968e-10	-1.92393	-5.44374e-10	5.10088e-05	-1.88184	-5.44374e-10	5.10182e-05	-1.88186	-5.44374e-10
19861427	chr19:19861427:C:T	6.88998e-11	-1.87338	-1.2688	1.49207e-05	-1.84852	-1.26257	1.49238e-05	-1.84852	-1.26256
19861464	chr19:19861464:CTT:C	2.3288e-10	-1.92431	-5.44374e-10	5.08122e-05	-1.8857	-5.44374e-10	5.08221e-05	-1.88571	-5.44374e-10
19861548	chr19:19861548:A:G	6.86765e-11	-1.87673	-1.2687	1.497e-05	-1.84432	-1.26347	1.49732e-05	-1.84432	-1.26346
19861633	chr19:19861633:C:A	2.1681e-09	-4.09779e-10	0.306772	0.000477577	-4.09779e-10	0.354887	0.000477735	-4.09779e-10	0.355011
19862028	chr19:19862028:C:T	6.87066e-11	-1.87627	-1.26872	1.50104e-05	-1.84514	-1.25995	1.50136e-05	-1.84515	-1.25994
19862633	chr19:19862633:CA:C	3.11188e-10	-1.63444	-5.44374e-10	5.66377e-05	-1.77716	-5.44374e-10	5.66511e-05	-1.77713	-5.44374e-10
19862643	chr19:19862643:T:C	7.28509e-11	-1.8717	-1.21472	1.51227e-05	-1.85118	-1.24646	1.51256e-05	-1.85118	-1.24647
19864759	chr19:19864759:G:C	9.74901e-11	-1.5487	-1.24639	2.8258e-05	-1.22811	-1.24435	2.82621e-05	-1.22818	-1.24434
19864853	chr19:19864853:G:C	6.66829e-11	-1.90799	-1.2669	1.98676e-05	-1.55773	-1.26702	1.98718e-05	-1.55773	-1.26702
19865243	chr19:19865243:G:A	2.5882e-10	-1.8187	-5.44374e-10	5.59842e-05	-1.78877	-5.44374e-10	5.59942e-05	-1.7888	-5.44374e-10
19865282	chr19:19865282:C:T	5.18431e-10	-4.09779e-10	-1.12403	0.00010849	-4.09779e-10	-1.12718	0.000108513	-4.09779e-10	-1.12718
19865412	chr19:19865412:G:C	8.72326e-11	-1.73952	-1.16673	3.33057e-05	-1.19128	-1.11683	3.33151e-05	-1.19127	-1.11676
19865717	chr19:19865717:A:C	4.48623e-10	-4.09779e-10	-1.26865	9.42791e-05	-4.09779e-10	-1.26758	9.4299e-05	-4.09779e-10	-1.26757
19866109	chr19:19866109:G:A	1.05177e-10	-1.58115	-1.13804	4.01865e-05	-0.97123	-1.14908	4.01921e-05	-0.971298	-1.14908
19866179	chr19:19866179:G:A	8.77749e-11	-1.76844	-1.13162	1.55091e-05	-1.91127	-1.16114	1.55126e-05	-1.91127	-1.16113
19866464	chr19:19866464:A:T	7.41087e-11	-1.85083	-1.21848	2.35434e-05	-1.40545	-1.24954	2.35478e-05	-1.40546	-1.24955
19866812	chr19:19866812:C:G	5.55944e-10	-4.09779e-10	-1.05417	0.000119458	-4.09779e-10	-1.03087	0.000119484	-4.09779e-10	-1.03086
19866839	chr19:19866839:C:G	4.35258e-10	-1.2989	-5.44374e-10	8.16147e-05	-1.41183	-5.44374e-10	8.16399e-05	-1.41173	-5.44374e-10
19866948	chr19:19866948:CA:C	4.61057e-10	-4.09779e-10	-1.24131	9.54364e-05	-4.09779e-10	-1.25538	9.54557e-05	-4.09779e-10	-1.25538
19867311	chr19:19867311:AGAGAG:A	3.13979e-10	-1.62551	-5.44374e-10	5.70605e-05	-1.76973	-5.44374e-10	5.7074e-05	-1.7697	-5.44374e-10
19867317	chr19:19867317:TATTCCATGATA:T	3.11764e-10	-1.63259	-5.44374e-10	5.6771e-05	-1.77481	-5.44374e-10	5.67844e-05	-1.77478	-5.44374e-10
19867360	chr19:19867360:T:G	8.31613e-11	-1.79819	-1.15586	1.77645e-05	-1.77319	-1.16345	1.77675e-05	-1.77322	-1.16345
19867407	chr19:19867407:G:A	1.46001e-09	-4.09779e-10	-0.0886335	0.000299594	-4.09779e-10	-0.11141	0.000299692	-4.09779e-10	-0.111288
19867748	chr19:19867748:C:T	1.84824e-10	-0.906019	-1.24941	7.25399e-05	-0.292943	-1.23676	7.2559e-05	-0.292908	-1.23674
19867948	chr19:19867948:T:C	1.32662e-10	-1.2395	-1.24753	7.77955e-05	-0.236112	-1.22364	7.78117e-05	-0.236138	-1.22361
19868028	chr19:19868028:C:G	4.58311e-10	-1.24729	-5.44374e-10	8.53524e-05	-1.36705	-5.44374e-10	8.53791e-05	-1.36694	-5.44374e-10
19868232	chr19:19868232:A:G	1.76844e-10	-1.00584	-1.19372	6.84772e-05	-0.416768	-1.17057	6.84963e-05	-0.416734	-1.17053
19868292	chr19:19868292:C:T	5.80009e-10	-4.09779e-10	-1.01179	0.000130008	-4.09779e-10	-0.94624	0.000130044	-4.09779e-10	-0.946172
19868850	chr19:19868850:TA:T	2.19213e-10	-0.837448	-1.14734	8.6032e-05	-0.227253	-1.13187	8.60523e-05	-0.2272	-1.13189
19869043	chr19:19869043:T:G	7.15282e-10	-4.09779e-10	-0.802157	0.000166985	-4.09779e-10	-0.695932	0.000167031	-4.09779e-10	-0.695866
19869537	chr19:19869537:T:G	6.62638e-10	-4.09779e-10	-0.878605	0.000140207	-4.09779e-10	-0.870716	0.000140235	-4.09779e-10	-0.870728
19870265	chr19:19870265:G:A	8.32898e-11	-1.90974	-1.04277	2.33374e-05	-1.65907	-1.00471	2.33425e-05	-1.65907	-1.00469
19870322	chr19:19870322:GC:G	2.6743e-10	-1.78598	-5.44374e-10	5.00999e-05	-1.89982	-5.44374e-10	5.01106e-05	-1.89981	-5.44374e-10
19870652	chr19:19870652:A:C	6.06635e-10	-4.09779e-10	-0.966908	0.000126443	-4.09779e-10	-0.974043	0.000126466	-4.09779e-10	-0.974068
19870940	chr19:19870940:C:G	9.88945e-11	-1.70676	-1.07402	2.79303e-05	-1.41113	-1.07299	2.79342e-05	-1.41121	-1.07299
19871083	chr19:19871083:A:G	1.03274e-10	-1.71207	-1.02537	1.92747e-05	-1.82186	-1.03318	1.92782e-05	-1.82174	-1.03333
19871156	chr19:19871156:T:C	5.23202e-10	-4.09779e-10	-1.11487	0.000104595	-4.09779e-10	-1.16375	0.000104617	-4.09779e-10	-1.16374
19871222	chr19:19871222:C:T	8.81556e-11	-1.64372	-1.25201	3.91085e-05	-0.890256	-1.25724	3.91166e-05	-0.890233	-1.25727
19871286	chr19:19871286:TC:T	6.32765e-10	-4.09779e-10	-0.924735	0.000133161	-4.09779e-10	-0.922277	0.000133187	-4.09779e-10	-0.922289
19871910	chr19:19871910:A:G	1.38396e-10	-1.27977	-1.16494	7.68177e-05	-0.301333	-1.17107	7.68303e-05	-0.301352	-1.17109
19873414	chr19:19873414:A:T	4.83043e-10	-1.19473	-5.44374e-10	8.9482e-05	-1.3198	-5.44374e-10	8.95104e-05	-1.31969	-5.44374e-10
19873488	chr19:19873488:T:C	2.33227e-10	-1.92282	-5.44374e-10	5.02783e-05	-1.89626	-5.44374e-10	5.02874e-05	-1.89629	-5.44374e-10
19873754	chr19:19873754:G:T	3.68589e-10	-1.46515	-5.44374e-10	9.55896e-05	-1.25377	-5.44374e-10	9.56067e-05	-1.2538	-5.44374e-10
19874048	chr19:19874048:A:G	4.63588e-10	-4.09779e-10	-1.23584	9.69901e-05	-4.09779e-10	-1.23923	9.70104e-05	-4.09779e-10	-1.23923
19874389	chr19:19874389:C:T	5.70317e-10	-4.09779e-10	-1.02864	0.000119012	-4.09779e-10	-1.03462	0.000119034	-4.09779e-10	-1.03464
19874686	chr19:19874686:T:C	8.58012e-11	-1.67951	-1.24329	3.69227e-05	-0.954978	-1.25003	3.69298e-05	-0.95496	-1.25007
19875324	chr19:19875324:GCTC:G	5.60723e-10	-4.09779e-10	-1.04561	0.000110855	-4.09779e-10	-1.10561	0.000110879	-4.09779e-10	-1.1056
19875574	chr19:19875574:T:C	4.99555e-10	-4.09779e-10	-1.16112	0.000104432	-4.09779e-10	-1.1653	0.000104456	-4.09779e-10	-1.16528
19875761	chr19:19875761:T:A	8.05704e-11	-1.92417	-1.06154	1.73152e-05	-1.92384	-1.03841	1.73186e-05	-1.92384	-1.03843
19876309	chr19:19876309:T:C	9.41726e-10	-4.09779e-10	-0.52712	0.000201655	-4.09779e-10	-0.50728	0.000201695	-4.09779e-10	-0.507289
19876408	chr19:19876408:G:A	1.425e-10	-1.35693	-1.05856	4.69628e-05	-0.915499	-1.04898	4.69694e-05	-0.915598	-1.04895
19876682	chr19:19876682:G:A	1.99797e-10	-0.95053	-1.127	7.69701e-05	-0.359007	-1.11141	7.69879e-05	-0.358955	-1.11144
19877020	chr19:19877020:A:T	4.78469e-10	-1.20424	-5.44374e-10	8.87071e-05	-1.3285	-5.44374e-10	8.87351e-05	-1.32839	-5.44374e-10
19877031	chr19:19877031:C:T	4.78697e-10	-1.20377	-5.44374e-10	8.87456e-05	-1.32806	-5.44374e-10	8.87737e-05	-1.32795	-5.44374e-10
19877608	chr19:19877608:C:T	5.28995e-10	-4.09779e-10	-1.10386	0.000104432	-4.09779e-10	-1.1653	0.000104455	-4.09779e-10	-1.16529
19877872	chr19:19877872:C:T	9.31915e-11	-1.57135	-1.26882	4.54312e-05	-0.728879	-1.26876	4.54409e-05	-0.728874	-1.26876
19877972	chr19:19877972:C:G	8.68127e-11	-1.66416	-1.24692	3.79274e-05	-0.925157	-1.25301	3.79349e-05	-0.925138	-1.25304
19878315	chr19:19878315:AG:A	7.74561e-11	-1.90646	-1.11866	2.18265e-05	-1.64413	-1.08658	2.18312e-05	-1.64414	-1.08657
19878486	chr19:19878486:A:G	7.62288e-11	-1.90906	-1.13204	1.63663e-05	-1.90652	-1.11209	1.63697e-05	-1.9065	-1.11211
19878870	chr19:19878870:C:T	2.74323e-10	-1.76053	-5.44374e-10	4.92526e-05	-1.91688	-5.44374e-10	4.92633e-05	-1.91686	-5.44374e-10
19879543	chr19:19879543:C:T	3.51504e-10	-0.375578	-1.13703	0.000201305	0.632028	-1.14104	0.00020133	0.631964	-1.14106
19879783	chr19:19879783:C:T	9.42065e-11	-1.56187	-1.26748	4.62559e-05	-0.711504	-1.26814	4.62656e-05	-0.711498	-1.26815
19880270	chr19:19880270:G:C	2.38813e-10	-1.89915	-5.44374e-10	5.05824e-05	-1.89023	-5.44374e-10	5.05939e-05	-1.89021	-5.44374e-10
19881774	chr19:19881774:T:A	5.82525e-10	-4.09779e-10	-1.00746	0.000130956	-4.09779e-10	-0.938975	0.000130992	-4.09779e-10	-0.938906
19882484	chr19:19882484:G:A	1.00876e-10	-1.9189	-0.842039	2.30803e-05	-1.91522	-0.759634	2.30853e-05	-1.91523	-0.759615
19882495	chr19:19882495:C:T	9.80573e-10	-4.09779e-10	-0.486698	0.000231572	-4.09779e-10	-0.368949	0.000231636	-4.09779e-10	-0.368878
19882496	chr19:19882496:A:G	6.73546e-10	-4.09779e-10	-0.862278	0.000155073	-4.09779e-10	-0.769944	0.000155117	-4.09779e-10	-0.769866
19882666	chr19:19882666:T:C	1.47611e-10	-1.38463	-0.995625	4.82112e-05	-0.95336	-0.984886	4.82184e-05	-0.953457	-0.984848
19882698	chr19:19882698:T:C	8.86856e-11	-1.64332	-1.24642	3.95268e-05	-0.884239	-1.25262	3.95346e-05	-0.884219	-1.25265
19882903	chr19:19882903:A:G	8.10275e-11	-1.74173	-1.23832	3.26821e-05	-1.08136	-1.24565	3.26883e-05	-1.08134	-1.24569
19883064	chr19:19883064:A:G	9.23597e-11	-1.58186	-1.26728	4.46207e-05	-0.747637	-1.268	4.46301e-05	-0.747632	-1.26801
19883414	chr19:19883414:G:A	2.70947e-09	-4.09779e-10	0.529674	0.000602712	-4.09779e-10	0.587602	0.000602922	-4.09779e-10	0.587743
19883577	chr19:19883577:AAAAAAG:A	1.00758e-09	-4.09779e-10	-0.459527	0.000208035	-4.09779e-10	-0.476133	0.000208099	-4.09779e-10	-0.476033
19883843	chr19:19883843:A:G	7.53597e-11	-1.91089	-1.14167	1.61659e-05	-1.90848	-1.12245	1.61693e-05	-1.90847	-1.12246
19883893	chr19:19883893:T:TA	9.1387e-11	-1.59244	-1.26729	4.36776e-05	-0.768993	-1.26801	4.36867e-05	-0.768988	-1.26801
19884009	chr19:19884009:A:T	8.55427e-10	-4.09779e-10	-0.623233	0.000181581	-4.09779e-10	-0.612138	0.000181616	-4.09779e-10	-0.612153
19884430	chr19:19884430:C:T	5.56327e-10	-4.09779e-10	-1.05348	0.000110139	-4.09779e-10	-1.11209	0.000110163	-4.09779e-10	-1.11208
19884634	chr19:19884634:T:C	7.58712e-11	-1.9114	-1.1344	1.62822e-05	-1.90918	-1.11458	1.62856e-05	-1.90917	-1.11459
19884663	chr19:19884663:C:T	1.06106e-10	-1.6276	-1.0828	1.81588e-05	-1.8762	-1.03849	1.81623e-05	-1.8762	-1.0385
19884667	chr19:19884667:TC:T	7.46866e-10	-4.09779e-10	-0.758949	0.000157374	-4.09779e-10	-0.755213	0.000157404	-4.09779e-10	-0.755226
19884679	chr19:19884679:T:C	9.92481e-11	-1.6593	-1.11791	1.72128e-05	-1.88838	-1.07981	1.72162e-05	-1.88838	-1.07982
19885407	chr19:19885407:C:T	4.02923e-10	-1.37609	-5.44374e-10	0.000236152	-0.349362	-5.44374e-10	0.0002362	-0.349364	-5.44374e-10
19885536	chr19:19885536:G:A	5.12946e-10	-4.09779e-10	-1.13466	0.000102687	-4.09779e-10	-1.18215	0.00010271	-4.09779e-10	-1.18214
19885795	chr19:19885795:C:T	3.0362e-10	-1.65906	-5.44374e-10	5.88271e-05	-1.73924	-5.44374e-10	5.88428e-05	-1.73918	-5.44374e-10
19886082	chr19:19886082:T:A	4.77996e-10	-1.20523	-5.44374e-10	8.86308e-05	-1.32936	-5.44374e-10	8.86588e-05	-1.32925	-5.44374e-10
19886138	chr19:19886138:A:T	7.32735e-11	-1.91306	-1.16757	1.56842e-05	-1.91088	-1.1503	1.56875e-05	-1.91087	-1.15031
19886148	chr19:19886148:A:G	7.49982e-10	-4.09779e-10	-0.754785	0.000177423	-4.09779e-10	-0.635302	0.000177472	-4.09779e-10	-0.635234
19886575	chr19:19886575:A:G	5.46183e-10	-1.07188	-5.44374e-10	8.8918e-05	-1.32612	-5.44374e-10	8.89416e-05	-1.32607	-5.44374e-10
19886791	chr19:19886791:T:A	9.40989e-11	-1.56312	-1.26737	4.61964e-05	-0.712897	-1.26804	4.62061e-05	-0.712892	-1.26804
19886939	chr19:19886939:G:A	2.67868e-10	-1.78434	-5.44374e-10	6.87667e-05	-1.58312	-5.44374e-10	6.87782e-05	-1.58316	-5.44374e-10
19887333	chr19:19887333:G:T	9.2505e-11	-1.63955	-1.20802	4.43586e-05	-0.830665	-1.19087	4.43672e-05	-0.830698	-1.19085
19887448	chr19:19887448:T:C	1.10152e-10	-1.42965	-1.24333	5.99319e-05	-0.474379	-1.24625	5.99437e-05	-0.474374	-1.24626
19887984	chr19:19887984:G:A	5.76431e-10	-4.09779e-10	-1.01798	0.000121218	-4.09779e-10	-1.01625	0.000121241	-4.09779e-10	-1.01626
19888130	chr19:19888130:G:C	9.38192e-11	-1.5726	-1.26087	4.57032e-05	-0.729167	-1.2625	4.57125e-05	-0.729162	-1.26251
19888199	chr19:19888199:T:G	9.32447e-11	-1.57374	-1.26586	4.52689e-05	-0.734363	-1.26686	4.52783e-05	-0.734358	-1.26686
19888416	chr19:19888416:TTCTG:T	3.19496e-10	-0.347414	-1.26068	0.000186472	0.675633	-1.26119	0.000186498	0.675569	-1.26119
19888715	chr19:19888715:GA:G	3.28863e-10	-0.317322	-1.26187	0.000194534	0.719122	-1.26235	0.000194561	0.719056	-1.26236
19889148	chr19:19889148:T:G	2.40074e-10	-1.89389	-5.44374e-10	4.88889e-05	-1.92429	-5.44374e-10	4.88991e-05	-1.92429	-5.44374e-10
19889216	chr19:19889216:T:C	5.85032e-10	-4.09779e-10	-1.00317	0.000114987	-4.09779e-10	-1.06902	0.000115012	-4.09779e-10	-1.06901
19889387	chr19:19889387:C:T	7.93675e-11	-1.91052	-1.09023	2.21085e-05	-1.66102	-1.05686	2.21133e-05	-1.66103	-1.05684
19889537	chr19:19889537:G:C	5.85032e-10	-4.09779e-10	-1.00317	0.000114987	-4.09779e-10	-1.06902	0.000115012	-4.09779e-10	-1.06901
19889877	chr19:19889877:T:G	7.52131e-11	-1.9119	-1.14261	1.61326e-05	-1.90958	-1.12342	1.61359e-05	-1.90957	-1.12343
19889884	chr19:19889884:C:T	1.03636e-10	-1.91617	-0.817777	2.37895e-05	-1.91185	-0.732745	2.37947e-05	-1.91186	-0.732725
19890063	chr19:19890063:G:A	4.83212e-10	-1.19438	-5.44374e-10	8.95093e-05	-1.3195	-5.44374e-10	8.95377e-05	-1.31939	-5.44374e-10
19890094	chr19:19890094:G:A	6.06553e-10	-4.09779e-10	-0.967043	0.000118432	-4.09779e-10	-1.0395	0.000118459	-4.09779e-10	-1.03948
19890106	chr19:19890106:A:G	2.7227e-10	-1.76804	-5.44374e-10	6.58645e-05	-1.62624	-5.44374e-10	6.58766e-05	-1.62626	-5.44374e-10
19890230	chr19:19890230:C:T	9.95966e-11	-1.91251	-0.861195	2.27834e-05	-1.90752	-0.780285	2.27883e-05	-1.90753	-0.780266
19890238	chr19:19890238:T:C	9.37922e-11	-1.66885	-1.1649	1.62677e-05	-1.89169	-1.13297	1.62709e-05	-1.89168	-1.13298
19890402	chr19:19890402:G:A	2.57286e-10	-1.82465	-5.44374e-10	5.53761e-05	-1.79969	-5.44374e-10	5.53861e-05	-1.79972	-5.44374e-10
19890966	chr19:19890966:G:A	4.90774e-10	-4.09779e-10	-1.17885	9.92724e-05	-4.09779e-10	-1.21597	9.92936e-05	-4.09779e-10	-1.21596
19891076	chr19:19891076:A:C	7.50259e-11	-1.92235	-1.13465	1.60896e-05	-1.92162	-1.11404	1.60928e-05	-1.92162	-1.11406
19891922	chr19:19891922:G:A	5.65204e-10	-4.09779e-10	-1.03765	0.000111299	-4.09779e-10	-1.10162	0.000111324	-4.09779e-10	-1.1016
19892300	chr19:19892300:A:G	1.19091e-10	-1.33899	-1.25596	6.84352e-05	-0.329843	-1.25811	6.84492e-05	-0.329836	-1.25812
19892922	chr19:19892922:C:T	5.08777e-10	-4.09779e-10	-1.14283	0.000102197	-4.09779e-10	-1.18694	0.000102219	-4.09779e-10	-1.18693
19893010	chr19:19893010:T:C	1.17839e-10	-1.72431	-0.881209	3.29047e-05	-1.44287	-0.87735	3.29092e-05	-1.44295	-0.877345
19893263	chr19:19893263:CCACCATGCCTGGCTACAAGTTCTTAATTCTTAAGAGA:C	9.33765e-11	-1.57209	-1.26611	4.54593e-05	-0.729898	-1.26712	4.54687e-05	-0.729893	-1.26713
19893666	chr19:19893666:C:T	2.43356e-10	-1.88031	-5.44374e-10	4.8976e-05	-1.92251	-5.44374e-10	4.89859e-05	-1.92251	-5.44374e-10
19893733	chr19:19893733:T:C	5.23022e-10	-4.09779e-10	-1.11521	0.000114462	-4.09779e-10	-1.0736	0.000114489	-4.09779e-10	-1.07357
19894455	chr19:19894455:A:C	8.18357e-10	-4.09779e-10	-0.667536	0.000170581	-4.09779e-10	-0.67463	0.00017063	-4.09779e-10	-0.674546
19894594	chr19:19894594:A:C	8.91876e-11	-1.86647	-1.01762	1.94418e-05	-1.85807	-0.988342	1.94459e-05	-1.85805	-0.988361
19894704	chr19:19894704:A:G	6.70648e-10	-4.09779e-10	-0.86659	0.000154438	-4.09779e-10	-0.774048	0.000154482	-4.09779e-10	-0.773971
19894840	chr19:19894840:G:A	3.84831e-10	-0.323852	-1.09818	0.000226996	0.709522	-1.09843	0.000227024	0.709456	-1.09844
19894944	chr19:19894944:A:T	1.01075e-10	-1.59459	-1.16438	1.67688e-05	-1.86315	-1.13117	1.67721e-05	-1.86315	-1.13118
19895044	chr19:19895044:A:G	1.00396e-10	-1.5199	-1.24581	5.09254e-05	-0.634894	-1.24858	5.09355e-05	-0.634888	-1.2486
19895460	chr19:19895460:T:C	8.53381e-11	-1.67128	-1.25693	3.68822e-05	-0.944898	-1.26121	3.68898e-05	-0.94488	-1.26123
19895880	chr19:19895880:A:G	7.52851e-10	-4.09779e-10	-0.750968	0.000163435	-4.09779e-10	-0.717422	0.000163467	-4.09779e-10	-0.717434
19896011	chr19:19896011:T:C	4.64493e-10	-1.64714	0.413251	8.68568e-05	-1.78767	0.438095	8.68711e-05	-1.78764	0.438021
19896433	chr19:19896433:C:T	5.50469e-10	-4.09779e-10	-1.06406	0.000122866	-4.09779e-10	-1.00274	0.000122899	-4.09779e-10	-1.00268
19896495	chr19:19896495:C:T	7.71769e-11	-1.90785	-1.12088	2.16429e-05	-1.64978	-1.08938	2.16475e-05	-1.64979	-1.08937
19896664	chr19:19896664:C:T	7.76703e-11	-1.75747	-1.26489	1.63924e-05	-1.75093	-1.26609	1.63953e-05	-1.75095	-1.2661
19896693	chr19:19896693:G:A	5.79232e-10	-4.09779e-10	-1.01313	0.000123285	-4.09779e-10	-0.999337	0.000123308	-4.09779e-10	-0.999359
19896711	chr19:19896711:C:T	2.82231e-10	-1.73211	-5.44374e-10	5.35608e-05	-1.83302	-5.44374e-10	5.35719e-05	-1.83302	-5.44374e-10
19896959	chr19:19896959:A:G	6.79696e-11	-1.89045	-1.26532	1.40121e-05	-1.91069	-1.26323	1.40149e-05	-1.9107	-1.26322
19897161	chr19:19897161:T:C	9.53866e-11	-1.55453	-1.26237	4.70997e-05	-0.697722	-1.26385	4.71094e-05	-0.697717	-1.26386
19897616	chr19:19897616:A:AC	4.82271e-10	-1.19633	-5.44374e-10	8.93541e-05	-1.32123	-5.44374e-10	8.93824e-05	-1.32112	-5.44374e-10
19897643	chr19:19897643:C:A	3.55956e-10	-1.50003	-5.44374e-10	6.10091e-05	-1.70282	-5.44374e-10	6.10227e-05	-1.7028	-5.44374e-10
19898248	chr19:19898248:T:C	7.83338e-11	-1.90813	-1.10573	2.19655e-05	-1.65159	-1.07278	2.19702e-05	-1.6516	-1.07276
19898335	chr19:19898335:T:C	2.64146e-10	-1.79833	-5.44374e-10	5.95886e-05	-1.72637	-5.44374e-10	5.9603e-05	-1.72634	-5.44374e-10
19898719	chr19:19898719:A:G	3.97787e-10	-0.297255	-1.09166	0.000236582	0.744404	-1.09195	0.000236611	0.744338	-1.09197
19898879	chr19:19898879:T:C	3.14756e-10	-0.470463	-1.15257	0.000179746	0.531644	-1.15394	0.000179769	0.531581	-1.15395
19898930	chr19:19898930:T:G	3.52824e-10	-0.351541	-1.15732	0.000208726	0.685837	-1.15865	0.000208752	0.685772	-1.15867
19898987	chr19:19898987:A:G	5.45694e-10	-4.09779e-10	-1.07278	0.000113904	-4.09779e-10	-1.07849	0.000113925	-4.09779e-10	-1.07851
19899008	chr19:19899008:G:A	1.05184e-10	-1.89359	-0.825535	3.12538e-05	-1.60016	-0.771537	3.12609e-05	-1.60017	-0.771505
19899423	chr19:19899423:CA:C	8.87922e-11	-1.64289	-1.24565	3.95796e-05	-0.883592	-1.25193	3.95874e-05	-0.883572	-1.25196
19899463	chr19:19899463:A:G	4.57017e-10	-4.09779e-10	-1.25011	9.57203e-05	-4.09779e-10	-1.25241	9.57402e-05	-4.09779e-10	-1.25241
19899817	chr19:19899817:A:G	3.13994e-10	-1.36019	-0.265267	0.000105001	-0.922435	-0.237435	0.000105021	-0.922533	-0.237352
19900209	chr19:19900209:G:T	7.80716e-11	-1.84913	-1.16808	2.87897e-05	-1.30656	-1.14726	2.87976e-05	-1.30657	-1.14718
19900968	chr19:19900968:C:T	7.26165e-10	-4.09779e-10	-0.787057	0.000158465	-4.09779e-10	-0.748306	0.0001585	-4.09779e-10	-0.748292
19900969	chr19:19900969:C:T	9.53137e-10	-4.09779e-10	-0.515076	0.000200987	-4.09779e-10	-0.510596	0.000201026	-4.09779e-10	-0.510611
19901002	chr19:19901002:T:C	7.96332e-11	-1.73759	-1.25982	2.03352e-05	-1.5433	-1.25818	2.03392e-05	-1.5433	-1.2582
19901177	chr19:19901177:C:T	2.72223e-10	-1.76821	-5.44374e-10	5.22898e-05	-1.85704	-5.44374e-10	5.23006e-05	-1.85704	-5.44374e-10
19901261	chr19:19901261:T:C	9.89057e-11	-1.64054	-1.14013	4.54633e-05	-0.880468	-1.11647	4.5478e-05	-0.880449	-1.11637
19901500	chr19:19901500:C:G	1.25091e-10	-1.63038	-0.915416	3.59048e-05	-1.33067	-0.902301	3.5911e-05	-1.33074	-0.902258
19901832	chr19:19901832:C:T	7.9559e-11	-1.73924	-1.2591	1.4163e-05	-1.9143	-1.24891	1.41659e-05	-1.9143	-1.24891
19902458	chr19:19902458:A:G	8.10693e-11	-1.72647	-1.25306	2.07676e-05	-1.52952	-1.25092	2.07716e-05	-1.52951	-1.25094
19902887	chr19:19902887:C:T	3.19183e-09	-4.09779e-10	0.693514	0.000714118	-4.09779e-10	0.757211	0.000714374	-4.09779e-10	0.757361
19902924	chr19:19902924:A:G	9.036e-11	-1.74889	-1.12215	1.70684e-05	-1.84869	-1.12792	1.70718e-05	-1.84858	-1.12804
19903033	chr19:19903033:C:T	5.58448e-10	-4.09779e-10	-1.04967	0.00012476	-4.09779e-10	-0.987446	0.000124794	-4.09779e-10	-0.987383
19903178	chr19:19903178:A:G	9.69569e-11	-1.67341	-1.12716	4.32393e-05	-0.944043	-1.10305	4.32534e-05	-0.944025	-1.10294
19904162	chr19:19904162:G:GT	5.75518e-10	-4.09779e-10	-1.01956	0.000113383	-4.09779e-10	-1.08307	0.000113408	-4.09779e-10	-1.08305
19905859	chr19:19905859:T:A	9.55123e-11	-1.74148	-1.07409	2.6221e-05	-1.47366	-1.07362	2.62247e-05	-1.47373	-1.07361
19906086	chr19:19906086:G:A	1.34882e-10	-1.92108	-0.549356	3.21064e-05	-1.91786	-0.426924	3.21138e-05	-1.91786	-0.426893
19906581	chr19:19906581:C:T	2.82069e-10	-0.491249	-1.24143	0.000161034	0.506409	-1.23863	0.000161059	0.506346	-1.23862
19906674	chr19:19906674:G:A	1.29129e-09	-4.09779e-10	-0.211434	0.000269117	-4.09779e-10	-0.218691	0.000269205	-4.09779e-10	-0.218574
19906937	chr19:19906937:T:G	7.9702e-11	-1.73734	-1.2592	1.68637e-05	-1.73457	-1.25411	1.68669e-05	-1.7346	-1.25409
19906944	chr19:19906944:G:A	8.09462e-11	-1.72939	-1.25166	2.07257e-05	-1.53297	-1.24949	2.07297e-05	-1.53297	-1.24951
19907486	chr19:19907486:CAT:C	4.52833e-10	-4.09779e-10	-1.25931	9.51633e-05	-4.09779e-10	-1.25824	9.51836e-05	-4.09779e-10	-1.25824
19907567	chr19:19907567:G:C	3.26001e-10	-1.58793	-5.44374e-10	8.24612e-05	-1.40151	-5.44374e-10	8.24762e-05	-1.40154	-5.44374e-10
19908178	chr19:19908178:C:T	9.42502e-11	-1.90617	-0.922715	2.0713e-05	-1.90403	-0.879047	2.07173e-05	-1.90402	-0.879061
19908668	chr19:19908668:C:T	6.63637e-10	-4.09779e-10	-0.877099	0.000140476	-4.09779e-10	-0.868803	0.000140506	-4.09779e-10	-0.868793
19909122	chr19:19909122:G:A	2.66753e-10	-0.548787	-1.23972	0.000149609	0.431041	-1.23686	0.000149632	0.43098	-1.23684
19909261	chr19:19909261:A:G	1.05454e-10	-1.66321	-1.05335	1.847e-05	-1.88942	-1.00828	1.84736e-05	-1.88941	-1.00829
19909361	chr19:19909361:C:T	4.90814e-10	-1.17877	-5.44374e-10	9.05935e-05	-1.30746	-5.44374e-10	9.06223e-05	-1.30735	-5.44374e-10
19909578	chr19:19909578:T:C	9.894e-11	-1.74089	-1.03943	2.71827e-05	-1.47227	-1.03899	2.71866e-05	-1.47234	-1.03898
19910067	chr19:19910067:T:C	9.33702e-11	-1.68101	-1.15725	4.11497e-05	-0.961223	-1.1354	4.11627e-05	-0.961204	-1.13531
19910078	chr19:19910078:CAT:C	1.04826e-10	-1.66387	-1.05866	1.83567e-05	-1.88975	-1.01409	1.83603e-05	-1.88975	-1.01411
19910549	chr19:19910549:A:G	1.09605e-10	-1.76103	-0.916919	2.98828e-05	-1.50309	-0.913464	2.98871e-05	-1.50316	-0.913459
19910974	chr19:19910974:A:C	4.90662e-10	-1.17908	-5.44374e-10	9.06111e-05	-1.30726	-5.44374e-10	9.06399e-05	-1.30715	-5.44374e-10
19911182	chr19:19911182:A:G	1.89539e-09	-4.09779e-10	0.172344	0.000408248	-4.09779e-10	0.198037	0.00040833	-4.09779e-10	0.19803
19911247	chr19:19911247:A:G	2.49282e-10	-0.618236	-1.23801	0.000137311	0.343458	-1.23505	0.000137333	0.343397	-1.23503
19912257	chr19:19912257:T:A	1.09708e-10	-1.62788	-1.04913	1.88008e-05	-1.87606	-1.00388	1.88044e-05	-1.87606	-1.00389
19912707	chr19:19912707:A:T	1.08176e-10	-1.90812	-0.782958	2.53626e-05	-1.90155	-0.679012	2.53682e-05	-1.90157	-0.678983
19912834	chr19:19912834:T:C	2.84838e-10	-0.488088	-1.23483	0.000162827	0.510522	-1.23167	0.000162852	0.51046	-1.23166
19912938	chr19:19912938:A:T	4.91053e-10	-1.17828	-5.44374e-10	9.06738e-05	-1.30657	-5.44374e-10	9.07026e-05	-1.30646	-5.44374e-10
19912990	chr19:19912990:T:A	4.67535e-10	-4.09779e-10	-1.22736	0.000100963	-4.09779e-10	-1.19909	0.000100986	-4.09779e-10	-1.19906
19913057	chr19:19913057:T:C	6.65962e-11	-1.90741	-1.26878	1.41554e-05	-1.89543	-1.26831	1.41581e-05	-1.89544	-1.26831
19913140	chr19:19913140:CAG:C	4.48647e-10	-4.09779e-10	-1.2686	9.41695e-05	-4.09779e-10	-1.26874	9.4189e-05	-4.09779e-10	-1.26874
19913882	chr19:19913882:C:T	4.48705e-10	-4.09779e-10	-1.26847	9.42058e-05	-4.09779e-10	-1.26836	9.42254e-05	-4.09779e-10	-1.26836
19914067	chr19:19914067:C:T	8.41702e-11	-1.71559	-1.2264	1.48628e-05	-1.90795	-1.20703	1.48658e-05	-1.90795	-1.20703
19914150	chr19:19914150:G:A	9.44319e-11	-1.68784	-1.13911	4.13877e-05	-0.975094	-1.11576	4.14011e-05	-0.975075	-1.11566
19914479	chr19:19914479:G:T	4.62886e-10	-4.09779e-10	-1.23735	9.96555e-05	-4.09779e-10	-1.21212	9.96787e-05	-4.09779e-10	-1.21209
19914772	chr19:19914772:C:T	1.10202e-10	-1.92256	-0.749951	2.43728e-05	-1.92144	-0.698925	2.43776e-05	-1.92144	-0.69894
19915354	chr19:19915354:G:C	5.10477e-10	-1.13949	-5.44374e-10	9.42861e-05	-1.2675	-5.44374e-10	9.43164e-05	-1.26739	-5.44374e-10
19915798	chr19:19915798:T:C	9.58873e-11	-1.64891	-1.16275	4.36723e-05	-0.895455	-1.14167	4.36859e-05	-0.895437	-1.14158
19915833	chr19:19915833:T:C	1.80258e-09	-4.09779e-10	0.122138	0.000396726	-4.09779e-10	0.169408	0.000396858	-4.09779e-10	0.169534
19917336	chr19:19917336:C:CT	9.26738e-11	-1.68502	-1.16073	3.92653e-05	-1.00387	-1.13963	3.92784e-05	-1.00383	-1.13954
19917415	chr19:19917415:A:G	7.02548e-10	-4.09779e-10	-0.820121	0.000148579	-4.09779e-10	-0.812724	0.00014862	-4.09779e-10	-0.812651
19917420	chr19:19917420:AT:A	8.56718e-11	-1.68057	-1.24375	1.48815e-05	-1.88667	-1.22705	1.48846e-05	-1.88667	-1.22705
19917443	chr19:19917443:T:A	6.81841e-10	-4.09779e-10	-0.850039	0.000144399	-4.09779e-10	-0.841261	0.000144431	-4.09779e-10	-0.841244
19917933	chr19:19917933:CTTCCTTCT:C	2.41015e-09	-4.09779e-10	0.412609	0.000535395	-4.09779e-10	0.469166	0.000535582	-4.09779e-10	0.469309
19918143	chr19:19918143:T:G	1.08301e-10	-1.77474	-0.915184	2.92305e-05	-1.52551	-0.913118	2.92348e-05	-1.52557	-0.913111
19918778	chr19:19918778:C:T	5.35235e-10	-4.09779e-10	-1.09213	0.000118968	-4.09779e-10	-1.03498	0.000119	-4.09779e-10	-1.03493
19919336	chr19:19919336:T:C	4.6036e-10	-1.24282	-5.44374e-10	7.94334e-05	-1.43892	-5.44374e-10	7.94537e-05	-1.43887	-5.44374e-10
19919356	chr19:19919356:C:G	1.59512e-09	0.896828	-0.89696	0.000918022	1.88646	-0.878072	0.000918368	1.88656	-0.878006
19919385	chr19:19919385:A:G	1.21065e-09	-4.09779e-10	-0.275921	0.000255415	-4.09779e-10	-0.27095	0.000255464	-4.09779e-10	-0.270964
19919703	chr19:19919703:C:T	9.97332e-11	-1.55159	-1.22075	2.96055e-05	-1.20612	-1.21976	2.9609e-05	-1.20621	-1.21976
19920393	chr19:19920393:G:A	9.42308e-11	-1.68208	-1.14701	3.99866e-05	-1.00061	-1.12468	4.00002e-05	-1.00057	-1.12459
19920609	chr19:19920609:C:T	1.48555e-09	0.842397	-0.913691	0.000841647	1.81698	-0.895461	0.000841963	1.81709	-0.895396
19920867	chr19:19920867:T:G	5.42205e-10	-4.09779e-10	-1.07919	0.000114063	-4.09779e-10	-1.07708	0.000114093	-4.09779e-10	-1.07703
19920890	chr19:19920890:T:C	3.71198e-10	-0.221745	-1.23635	0.000193129	0.687224	-1.23771	0.000193188	0.687284	-1.23767
19921412	chr19:19921412:T:C	1.62498e-09	-4.09779e-10	0.0184136	0.000356445	-4.09779e-10	0.0623426	0.000356561	-4.09779e-10	0.0624609
19921866	chr19:19921866:T:C	3.41949e-10	-0.297616	-1.24256	0.000174726	0.593195	-1.24382	0.000174778	0.593254	-1.24378
19921953	chr19:19921953:A:G	2.33966e-10	-1.91966	-5.44374e-10	5.08753e-05	-1.88446	-5.44374e-10	5.08842e-05	-1.88449	-5.44374e-10
19921998	chr19:19921998:A:G	1.49532e-09	0.855748	-0.920489	0.000848934	1.83255	-0.902402	0.000849253	1.83265	-0.902338
19922233	chr19:19922233:G:T	2.46979e-10	-1.86553	-5.44374e-10	5.71777e-05	-1.76767	-5.44374e-10	5.71892e-05	-1.76768	-5.44374e-10
19922236	chr19:19922236:A:G	8.9147e-11	-1.64773	-1.23682	1.52136e-05	-1.87341	-1.21824	1.52166e-05	-1.87341	-1.21824
19922243	chr19:19922243:C:A	1.59324e-09	0.939491	-0.940799	0.000915129	1.9285	-0.923274	0.000915472	1.92861	-0.923212
19922376	chr19:19922376:T:G	4.93458e-10	-1.1734	-5.44374e-10	9.08805e-05	-1.30429	-5.44374e-10	9.09094e-05	-1.30418	-5.44374e-10
19922430	chr19:19922430:C:T	5.82877e-10	-4.09779e-10	-1.00686	0.00012163	-4.09779e-10	-1.01286	0.000121652	-4.09779e-10	-1.01288
19922524	chr19:19922524:G:A	8.11814e-11	-1.73426	-1.24389	1.45878e-05	-1.90642	-1.22724	1.45907e-05	-1.90642	-1.22724
19922705	chr19:19922705:C:T	1.00282e-10	-1.62207	-1.14478	4.5014e-05	-0.884617	-1.12225	4.50294e-05	-0.884576	-1.12215
19922841	chr19:19922841:A:G	2.56405e-10	-0.579341	-1.24873	0.000144581	0.406284	-1.24629	0.000144603	0.406225	-1.24628
19922914	chr19:19922914:G:A	8.32402e-11	-1.71473	-1.23837	1.47709e-05	-1.901	-1.22018	1.47739e-05	-1.901	-1.22018
19923188	chr19:19923188:C:T	4.79003e-10	-1.20313	-5.44374e-10	7.91338e-05	-1.4427	-5.44374e-10	7.91543e-05	-1.44265	-5.44374e-10
19923204	chr19:19923204:G:A	8.55769e-10	-4.09779e-10	-0.622834	0.000182734	-4.09779e-10	-0.605806	0.000182778	-4.09779e-10	-0.605771
19923372	chr19:19923372:C:G	4.86266e-10	-4.09779e-10	-1.18808	0.000101856	-4.09779e-10	-1.19028	0.000101877	-4.09779e-10	-1.19028
19923989	chr19:19923989:C:T	1.2387e-09	-4.09779e-10	-0.253015	0.000261345	-4.09779e-10	-0.247995	0.000261396	-4.09779e-10	-0.248008
19924631	chr19:19924631:C:T	1.60776e-09	0.95284	-0.945075	0.00092717	1.946	-0.927705	0.000927517	1.94611	-0.927643
19924637	chr19:19924637:C:T	5.05282e-10	-1.14972	-5.44374e-10	9.28675e-05	-1.28266	-5.44374e-10	9.28973e-05	-1.28255	-5.44374e-10
19925046	chr19:19925046:G:A	1.55989e-09	0.903319	-0.925781	0.000891932	1.88744	-0.907884	0.000892267	1.88754	-0.90782
19925055	chr19:19925055:T:C	9.95573e-11	-1.6925	-1.0816	1.83411e-05	-1.81576	-1.08894	1.83445e-05	-1.81573	-1.08899
19925151	chr19:19925151:G:A	5.97908e-10	-4.09779e-10	-0.981398	0.000125833	-4.09779e-10	-0.978883	0.000125867	-4.09779e-10	-0.978817
19925367	chr19:19925367:T:C	2.61823e-10	-0.567703	-1.23946	0.000147988	0.419812	-1.23652	0.000148011	0.419753	-1.23651
19925739	chr19:19925739:A:AT	9.82877e-11	-1.55981	-1.22713	2.90646e-05	-1.21809	-1.22622	2.90681e-05	-1.21818	-1.22623
19925806	chr19:19925806:G:A	3.83255e-10	-0.209606	-1.21653	0.000200161	0.70357	-1.21829	0.000200224	0.70363	-1.21824
19925873	chr19:19925873:T:C	6.82839e-10	-4.09779e-10	-0.848575	0.000144612	-4.09779e-10	-0.839782	0.000144645	-4.09779e-10	-0.839765
19926693	chr19:19926693:A:G	2.33554e-10	-1.92142	-5.44374e-10	5.52362e-05	-1.80222	-5.44374e-10	5.52457e-05	-1.80225	-5.44374e-10
19927145	chr19:19927145:C:T	2.24735e-09	-4.09779e-10	0.342675	0.000500401	-4.09779e-10	0.401572	0.000500573	-4.09779e-10	0.401708
19927857	chr19:19927857:T:C	1.3458e-09	0.771033	-0.941125	0.000754185	1.73494	-0.923142	0.000754465	1.73504	-0.92308
19927994	chr19:19927994:A:C	4.97262e-10	-1.16572	-5.44374e-10	9.15329e-05	-1.29714	-5.44374e-10	9.15621e-05	-1.29703	-5.44374e-10
19928158	chr19:19928158:C:A	8.62826e-11	-1.67702	-1.24019	1.49688e-05	-1.8854	-1.22247	1.49719e-05	-1.8854	-1.22247
19928252	chr19:19928252:C:T	6.45986e-10	-4.09779e-10	-0.904057	0.000138839	-4.09779e-10	-0.88052	0.000138867	-4.09779e-10	-0.880528
19928259	chr19:19928259:G:T	3.60938e-10	-0.219994	-1.26614	0.000229233	0.887644	-1.26674	0.000229265	0.887578	-1.26674
19928811	chr19:19928811:A:G	8.20078e-11	-1.82202	-1.146	2.01606e-05	-1.67615	-1.13396	2.0164e-05	-1.67615	-1.134
19929176	chr19:19929176:A:AT	1.63561e-10	-1.77862	-0.499033	3.51217e-05	-1.75486	-0.500162	3.51311e-05	-1.75488	-0.50008
19929529	chr19:19929529:A:G	8.18998e-11	-1.82654	-1.14279	2.00983e-05	-1.68259	-1.13061	2.01017e-05	-1.68259	-1.13065
19929666	chr19:19929666:T:C	9.56503e-11	-1.68168	-1.13246	4.06134e-05	-1.00072	-1.10902	4.06274e-05	-1.00068	-1.10892
19929844	chr19:19929844:A:G	4.57343e-10	-4.09779e-10	-1.2494	9.63713e-05	-4.09779e-10	-1.24563	9.63925e-05	-4.09779e-10	-1.24562
19929983	chr19:19929983:A:G	9.44422e-11	-1.58275	-1.24409	1.55449e-05	-1.84274	-1.22737	1.5548e-05	-1.84275	-1.22737
19930376	chr19:19930376:G:A	9.54305e-11	-1.57619	-1.24025	2.80006e-05	-1.24209	-1.23952	2.8004e-05	-1.24217	-1.23952
19930838	chr19:19930838:T:C	7.07042e-10	-4.09779e-10	-0.813744	0.000146339	-4.09779e-10	-0.827914	0.000146376	-4.09779e-10	-0.827864
19930992	chr19:19930992:G:A	8.63009e-11	-1.67544	-1.24155	1.4955e-05	-1.88457	-1.22422	1.49581e-05	-1.88457	-1.22422
19931158	chr19:19931158:T:C	5.63227e-10	-4.09779e-10	-1.04115	0.000111325	-4.09779e-10	-1.10138	0.000111349	-4.09779e-10	-1.10137
19931428	chr19:19931428:T:C	8.35149e-11	-1.90896	-1.04085	1.83075e-05	-1.90666	-0.999864	1.83113e-05	-1.90665	-0.999876
19931701	chr19:19931701:G:C	1.03514e-10	-1.75035	-0.984777	2.82306e-05	-1.48774	-0.985695	2.82347e-05	-1.48781	-0.985686
19932127	chr19:19932127:G:A	7.29618e-11	-1.82382	-1.26108	1.83867e-05	-1.6461	-1.25611	1.83901e-05	-1.64613	-1.2561
19932366	chr19:19932366:C:T	1.03171e-09	0.832619	-1.26848	0.00055541	1.77406	-1.26819	0.000555581	1.77416	-1.26819
19932510	chr19:19932510:G:A	4.74371e-10	-4.09779e-10	-1.21284	0.000101101	-4.09779e-10	-1.19772	0.000101125	-4.09779e-10	-1.19769
19932656	chr19:19932656:G:A	1.44468e-09	-4.09779e-10	-0.0991883	0.00030761	-4.09779e-10	-0.0850039	0.00030767	-4.09779e-10	-0.0850183
19932742	chr19:19932742:A:G	8.70083e-11	-1.66225	-1.24658	1.49205e-05	-1.87964	-1.23147	1.49235e-05	-1.87964	-1.23147
19932746	chr19:19932746:GT:G	8.26037e-11	-1.91324	-1.04754	1.80937e-05	-1.91127	-1.00701	1.80974e-05	-1.91126	-1.00702
19932871	chr19:19932871:T:A	9.37004e-11	-1.68499	-1.14974	3.96237e-05	-1.00697	-1.12744	3.96371e-05	-1.00693	-1.12735
19933232	chr19:19933232:G:T	8.7419e-11	-1.66467	-1.23945	1.50597e-05	-1.88025	-1.22157	1.50628e-05	-1.88025	-1.22157
19933773	chr19:19933773:C:A	2.42762e-10	-1.88275	-5.44374e-10	4.89983e-05	-1.92205	-5.44374e-10	4.90085e-05	-1.92205	-5.44374e-10
19934310	chr19:19934310:C:A	2.66636e-10	-1.78895	-5.44374e-10	4.90829e-05	-1.92033	-5.44374e-10	4.90924e-05	-1.92034	-5.44374e-10
19934460	chr19:19934460:T:A	5.79164e-10	-4.09779e-10	-1.01325	0.000114032	-4.09779e-10	-1.07736	0.000114057	-4.09779e-10	-1.07735
19934579	chr19:19934579:T:C	6.91655e-10	-4.09779e-10	-0.835747	0.000146044	-4.09779e-10	-0.829928	0.00014607	-4.09779e-10	-0.829958
19934801	chr19:19934801:AC:A	5.35988e-10	-4.09779e-10	-1.09072	0.000119138	-4.09779e-10	-1.03355	0.00011917	-4.09779e-10	-1.0335
19935293	chr19:19935293:C:A	4.02355e-10	-0.108727	-1.26877	0.000265886	1.03785	-1.26862	0.000265923	1.03778	-1.26862
19935338	chr19:19935338:G:A	8.87239e-11	-1.64957	-1.23974	3.82515e-05	-0.940278	-1.22938	3.82627e-05	-0.940239	-1.22933
19935409	chr19:19935409:C:T	8.36568e-11	-1.90878	-1.03933	1.83457e-05	-1.90647	-0.997977	1.83495e-05	-1.90645	-0.997989
19935987	chr19:19935987:G:A	2.7737e-10	-0.696646	-1.05284	0.000180417	0.426579	-1.04515	0.00018043	0.426416	-1.04512
19936047	chr19:19936047:A:C	1.76472e-09	-4.09779e-10	0.100912	0.000387892	-4.09779e-10	0.146888	0.000388019	-4.09779e-10	0.14701
19936152	chr19:19936152:A:G	7.92895e-10	-4.09779e-10	-0.699143	0.000167583	-4.09779e-10	-0.692359	0.000167613	-4.09779e-10	-0.692386
19936323	chr19:19936323:G:A	9.81715e-11	-1.5654	-1.22272	1.60765e-05	-1.83554	-1.20094	1.60797e-05	-1.83554	-1.20095
19936502	chr19:19936502:A:C	5.94342e-10	-4.09779e-10	-0.98738	0.000137153	-4.09779e-10	-0.892743	0.000137185	-4.09779e-10	-0.892714
19936511	chr19:19936511:C:T	7.7611e-11	-1.83445	-1.18868	1.50768e-05	-1.9194	-1.18128	1.50805e-05	-1.91939	-1.18125
19936518	chr19:19936518:A:C	7.26949e-11	-1.84605	-1.24251	2.58984e-05	-1.32696	-1.2327	2.5905e-05	-1.32696	-1.23265
19936580	chr19:19936580:A:T	1.28803e-10	-1.92407	-0.592487	3.07844e-05	-1.92292	-0.463915	3.07915e-05	-1.92292	-0.463887
19936711	chr19:19936711:C:CA	1.29423e-10	-1.92431	-0.58744	3.09283e-05	-1.92376	-0.45841	3.09355e-05	-1.92376	-0.458382
19936843	chr19:19936843:G:C	4.95659e-10	-4.09779e-10	-1.16895	0.000103642	-4.09779e-10	-1.17289	0.000103665	-4.09779e-10	-1.17288
19936973	chr19:19936973:T:TAAAAAA	2.18455e-10	-0.746234	-1.24202	3.99347e-05	-0.887897	-1.23869	3.99492e-05	-0.887751	-1.23869
19937056	chr19:19937056:T:G	1.1116e-09	-4.09779e-10	-0.361277	0.000264414	-4.09779e-10	-0.236323	0.000264498	-4.09779e-10	-0.236212
19937669	chr19:19937669:G:T	8.73183e-10	-4.09779e-10	-0.602689	0.000183776	-4.09779e-10	-0.600118	0.000183832	-4.09779e-10	-0.600025
19937746	chr19:19937746:T:C	4.36872e-10	-1.2952	-5.44374e-10	7.61134e-05	-1.48161	-5.44374e-10	7.61323e-05	-1.48157	-5.44374e-10
19938534	chr19:19938534:G:T	3.81931e-10	-1.42959	-5.44374e-10	0.000130642	-0.941379	-5.44374e-10	0.000130626	-0.941708	-5.44374e-10
19938583	chr19:19938583:C:G	4.51757e-10	-4.09779e-10	-1.26169	9.47528e-05	-4.09779e-10	-1.26257	9.47728e-05	-4.09779e-10	-1.26256
19938740	chr19:19938740:AAGG:A	1.04415e-09	-4.09779e-10	-0.423873	0.000247782	-4.09779e-10	-0.301291	0.00024786	-4.09779e-10	-0.301181
19939056	chr19:19939056:G:T	4.54885e-10	-4.09779e-10	-1.25479	9.53071e-05	-4.09779e-10	-1.25673	9.53269e-05	-4.09779e-10	-1.25673
19939557	chr19:19939557:CAT:C	1.38189e-09	-4.09779e-10	-0.14363	0.000299012	-4.09779e-10	-0.113356	0.00029912	-4.09779e-10	-0.113199
19939680	chr19:19939680:C:G	5.53166e-10	-4.09779e-10	-1.05918	0.00012251	-4.09779e-10	-1.00565	0.000122538	-4.09779e-10	-1.00562
19940261	chr19:19940261:C:T	4.48919e-10	-4.09779e-10	-1.26799	9.42018e-05	-4.09779e-10	-1.2684	9.42213e-05	-4.09779e-10	-1.2684
19940281	chr19:19940281:TGTC:T	6.11763e-10	-0.958489	-5.44374e-10	0.000111709	-1.09794	-5.44374e-10	0.000111746	-1.09781	-5.44374e-10
19940423	chr19:19940423:A:G	8.72182e-10	-4.09779e-10	-0.603836	0.000183565	-4.09779e-10	-0.601268	0.00018362	-4.09779e-10	-0.601175
19940995	chr19:19940995:G:C	1.03556e-09	-4.09779e-10	-0.432141	0.000245128	-4.09779e-10	-0.312059	0.000245205	-4.09779e-10	-0.311952
19942030	chr19:19942030:G:A	1.08809e-10	-1.45261	-1.23263	3.54379e-05	-1.01252	-1.23353	3.54467e-05	-1.01252	-1.2335
19942224	chr19:19942224:G:A	4.48904e-10	-4.09779e-10	-1.26803	9.41995e-05	-4.09779e-10	-1.26842	9.42189e-05	-4.09779e-10	-1.26842
19942717	chr19:19942717:C:T	5.27367e-10	-1.10694	-5.44374e-10	0.000100841	-1.20029	-5.44374e-10	0.000100874	-1.20017	-5.44374e-10
19943237	chr19:19943237:C:T	9.91618e-11	-1.75076	-1.02733	2.72944e-05	-1.48166	-1.0255	2.72982e-05	-1.48173	-1.02549
19943353	chr19:19943353:A:T	3.19868e-10	-1.60692	-5.44374e-10	5.63161e-05	-1.78286	-5.44374e-10	5.63288e-05	-1.78284	-5.44374e-10
19943472	chr19:19943472:CA:C	1.00519e-10	-1.49592	-1.26857	3.2401e-05	-1.06697	-1.26868	3.24079e-05	-1.06697	-1.26868
19943698	chr19:19943698:T:C	8.62522e-11	-1.65347	-1.26409	2.16432e-05	-1.4718	-1.26734	2.16468e-05	-1.47184	-1.26735
19943937	chr19:19943937:A:G	2.57673e-10	-0.591921	-1.23122	0.000145437	0.392887	-1.22698	0.000145461	0.392829	-1.22697
19944477	chr19:19944477:G:A	8.41548e-11	-1.76368	-1.17849	3.05373e-05	-1.23634	-1.15855	3.05476e-05	-1.23629	-1.15847
19944561	chr19:19944561:C:T	3.67814e-10	-0.252363	-1.21489	0.000230752	0.838246	-1.21074	0.000230789	0.838182	-1.21072
19945312	chr19:19945312:T:C	5.60188e-10	-4.09779e-10	-1.04656	0.000117979	-4.09779e-10	-1.04333	0.00011801	-4.09779e-10	-1.04328
19945816	chr19:19945816:A:T	8.39511e-11	-1.88768	-1.05692	1.83349e-05	-1.85253	-1.0525	1.83382e-05	-1.8525	-1.05256
19945845	chr19:19945845:T:C	8.21849e-11	-1.8966	-1.06926	1.78779e-05	-1.86521	-1.06507	1.7881e-05	-1.86519	-1.06512
19945846	chr19:19945846:G:A	1.08646e-10	-1.92401	-0.762731	2.39619e-05	-1.91805	-0.719318	2.39659e-05	-1.91805	-0.719365
19946653	chr19:19946653:C:T	7.01922e-11	-1.90763	-1.21597	1.48828e-05	-1.90357	-1.21006	1.48859e-05	-1.90356	-1.21007
19946690	chr19:19946690:C:T	1.99593e-09	-4.09779e-10	0.224028	0.000439515	-4.09779e-10	0.271833	0.000439662	-4.09779e-10	0.27196
19946931	chr19:19946931:C:T	8.34156e-11	-1.92039	-1.0306	1.82731e-05	-1.9189	-0.989509	1.82766e-05	-1.91891	-0.989516
19947108	chr19:19947108:A:G	5.41434e-10	-4.09779e-10	-1.08061	0.000113912	-4.09779e-10	-1.07841	0.000113941	-4.09779e-10	-1.07836
19947440	chr19:19947440:T:C	7.1024e-10	-4.09779e-10	-0.809232	0.000162638	-4.09779e-10	-0.722314	0.000162685	-4.09779e-10	-0.722228
19947538	chr19:19947538:A:G	4.78244e-10	-4.09779e-10	-1.20471	0.000101761	-4.09779e-10	-1.19121	0.00010178	-4.09779e-10	-1.19123
19947620	chr19:19947620:T:C	7.70722e-11	-1.88593	-1.14416	1.62527e-05	-1.89185	-1.13373	1.6257e-05	-1.89185	-1.13368
19947630	chr19:19947630:A:T	7.42797e-11	-1.91804	-1.14896	1.88226e-05	-1.73983	-1.13895	1.88279e-05	-1.7398	-1.1389
19947679	chr19:19947679:T:C	8.82127e-11	-1.91285	-0.982237	1.93963e-05	-1.91085	-0.93791	1.93999e-05	-1.91086	-0.937919
19948293	chr19:19948293:T:C	6.83853e-11	-1.8994	-1.25027	1.81816e-05	-1.66797	-1.24545	1.81862e-05	-1.66795	-1.24544
19948413	chr19:19948413:C:T	1.15318e-10	-1.48277	-1.14437	1.97127e-05	-1.68046	-1.15212	1.97172e-05	-1.68042	-1.15214
19948486	chr19:19948486:G:A	8.63882e-11	-1.90456	-1.01143	1.88535e-05	-1.90211	-0.975027	1.8857e-05	-1.90213	-0.975033
19948684	chr19:19948684:G:A	3.82759e-10	-0.177121	-1.25031	0.00016857	0.561051	-1.24754	0.00016862	0.561132	-1.24753
19948994	chr19:19948994:G:A	6.97921e-11	-1.92429	-1.20502	1.52001e-05	-1.92316	-1.16937	1.52031e-05	-1.92317	-1.16938
19949070	chr19:19949070:G:A	8.56167e-10	-4.09779e-10	-0.622369	0.000201213	-4.09779e-10	-0.509472	0.000201274	-4.09779e-10	-0.50938
19949190	chr19:19949190:C:T	1.52263e-10	-1.61562	-0.733607	4.43861e-05	-1.2896	-0.731318	4.43919e-05	-1.28968	-0.731308
19949402	chr19:19949402:C:G	3.18262e-10	-1.61196	-5.44374e-10	7.87869e-05	-1.44709	-5.44374e-10	7.88073e-05	-1.44704	-5.44374e-10
19949554	chr19:19949554:G:A	3.08528e-10	-1.64302	-5.44374e-10	5.55412e-05	-1.79671	-5.44374e-10	5.55533e-05	-1.7967	-5.44374e-10
19949634	chr19:19949634:C:T	6.80861e-10	-4.09779e-10	-0.851477	0.000160515	-4.09779e-10	-0.735449	0.000160555	-4.09779e-10	-0.735412
19949723	chr19:19949723:G:A	2.26459e-10	-1.62994	-0.322332	4.80238e-05	-1.62172	-0.320427	4.80285e-05	-1.62171	-0.32054
19949776	chr19:19949776:A:C	7.10149e-10	-4.09779e-10	-0.80936	0.00014782	-4.09779e-10	-0.817842	0.000147856	-4.09779e-10	-0.817806
19950017	chr19:19950017:T:G	4.902e-10	-4.09779e-10	-1.18002	0.000103097	-4.09779e-10	-1.17817	0.000103116	-4.09779e-10	-1.17819
19950067	chr19:19950067:A:G	7.87729e-11	-1.92066	-1.08761	1.76028e-05	-1.91523	-1.03055	1.76061e-05	-1.91524	-1.03056
19950248	chr19:19950248:C:T	1.69462e-10	-1.59375	-0.648461	5.03242e-05	-1.25077	-0.644579	5.03308e-05	-1.25086	-0.644566
19950364	chr19:19950364:T:G	4.83048e-10	-4.09779e-10	-1.19472	0.000101593	-4.09779e-10	-1.19286	0.000101613	-4.09779e-10	-1.19288
19950453	chr19:19950453:C:T	3.98408e-10	-1.12126	-0.266096	0.000115506	-0.71554	-0.348977	0.000115523	-0.71561	-0.348968
19950743	chr19:19950743:G:A	1.5802e-10	-1.60272	-0.709387	4.65328e-05	-1.26738	-0.706305	4.65387e-05	-1.26746	-0.706298
19951014	chr19:19951014:C:A	7.53122e-11	-1.9187	-1.13449	1.67186e-05	-1.91228	-1.08504	1.67217e-05	-1.91229	-1.08505
19951135	chr19:19951135:C:G	4.31702e-10	-1.09852	-0.208574	0.000125484	-0.69268	-0.288978	0.000125503	-0.692748	-0.288966
19951485	chr19:19951485:AG:A	4.56203e-10	-4.09779e-10	-1.2519	9.568e-05	-4.09779e-10	-1.25283	9.57005e-05	-4.09779e-10	-1.25282
19951669	chr19:19951669:T:C	7.27618e-11	-1.82171	-1.26593	1.41213e-05	-1.90342	-1.26274	1.41238e-05	-1.90346	-1.26273
19951737	chr19:19951737:G:A	1.04909e-09	-4.09779e-10	-0.419159	0.00022717	-4.09779e-10	-0.388138	0.000227208	-4.09779e-10	-0.38818
19951880	chr19:19951880:A:G	8.33353e-11	-1.76672	-1.18525	1.47374e-05	-1.91794	-1.2055	1.47403e-05	-1.91794	-1.20552
19951888	chr19:19951888:A:G	8.20448e-11	-1.69875	-1.26882	1.39296e-05	-1.91657	-1.26326	1.39328e-05	-1.91654	-1.26326
19951971	chr19:19951971:A:T	2.3288e-10	-1.92431	-5.44374e-10	4.8952e-05	-1.923	-5.44374e-10	4.89622e-05	-1.923	-5.44374e-10
19952082	chr19:19952082:G:A	8.46002e-11	-1.804	-1.13289	1.64622e-05	-1.88762	-1.12515	1.64662e-05	-1.88757	-1.12517
19952090	chr19:19952090:G:T	7.26131e-11	-1.91158	-1.17811	1.67773e-05	-1.83673	-1.15708	1.67808e-05	-1.83674	-1.15707
19952172	chr19:19952172:C:T	7.02222e-11	-1.86965	-1.25352	1.42264e-05	-1.91904	-1.2397	1.42297e-05	-1.91902	-1.2397
19952746	chr19:19952746:A:G	7.99178e-10	-4.09779e-10	-0.69125	0.000164395	-4.09779e-10	-0.711569	0.000164426	-4.09779e-10	-0.711587
19952994	chr19:19952994:G:A	7.50389e-10	-4.09779e-10	-0.754243	0.000156154	-4.09779e-10	-0.762994	0.000156193	-4.09779e-10	-0.762955
19953375	chr19:19953375:T:A	7.86317e-11	-1.92431	-1.08575	1.7495e-05	-1.9232	-1.02872	1.74984e-05	-1.92321	-1.02873
19953404	chr19:19953404:T:C	8.44293e-11	-1.69609	-1.24283	1.39987e-05	-1.92428	-1.25059	1.40014e-05	-1.92428	-1.2506
19953433	chr19:19953433:C:T	7.76062e-11	-1.91863	-1.10456	1.73096e-05	-1.91232	-1.05026	1.73128e-05	-1.91233	-1.05027
19953562	chr19:19953562:A:G	7.77473e-11	-1.7591	-1.26227	1.3887e-05	-1.91614	-1.26675	1.38898e-05	-1.91614	-1.26675
19954200	chr19:19954200:A:T	8.62215e-11	-1.89307	-1.02485	1.91157e-05	-1.90753	-0.955792	1.912e-05	-1.90752	-0.95579
19954248	chr19:19954248:C:T	5.8063e-09	-4.09779e-10	1.29186	0.00133129	-4.09779e-10	1.38006	0.0013317	-4.09779e-10	1.38017
19954350	chr19:19954350:A:T	6.77121e-11	-1.90831	-1.25126	1.50074e-05	-1.86279	-1.2425	1.50103e-05	-1.86279	-1.24251
19954429	chr19:19954429:A:G	6.64724e-11	-1.92127	-1.25678	1.54785e-05	-1.82486	-1.24952	1.54816e-05	-1.82487	-1.24953
19954787	chr19:19954787:G:T	1.54345e-10	-1.64734	-0.688307	4.47854e-05	-1.32797	-0.683981	4.47915e-05	-1.32806	-0.683971
19954933	chr19:19954933:A:G	8.353e-11	-1.71417	-1.23545	1.40851e-05	-1.92376	-1.24497	1.40877e-05	-1.92376	-1.24498
19955289	chr19:19955289:A:G	6.76897e-11	-1.90786	-1.25204	1.4975e-05	-1.86386	-1.24359	1.49779e-05	-1.86386	-1.2436
19955508	chr19:19955508:G:A	7.43775e-11	-1.80539	-1.26029	1.38083e-05	-1.9227	-1.26587	1.38111e-05	-1.9227	-1.26587
19955909	chr19:19955909:A:G	6.79985e-11	-1.91126	-1.24409	1.7625e-05	-1.71095	-1.23357	1.76287e-05	-1.71093	-1.23359
19956102	chr19:19956102:A:T	7.49727e-10	-4.09779e-10	-0.755125	0.000156013	-4.09779e-10	-0.763899	0.000156051	-4.09779e-10	-0.76386
19956140	chr19:19956140:T:C	7.57514e-10	-4.09779e-10	-0.744792	0.000159525	-4.09779e-10	-0.741636	0.000159555	-4.09779e-10	-0.741656
19956452	chr19:19956452:G:A	8.28002e-11	-1.69782	-1.26058	2.12628e-05	-1.51053	-1.24635	2.1267e-05	-1.51054	-1.24635
19956607	chr19:19956607:C:T	7.19211e-11	-1.86791	-1.23136	1.52534e-05	-1.86355	-1.22549	1.52566e-05	-1.86353	-1.2255
19956753	chr19:19956753:A:G	7.01146e-11	-1.87515	-1.24956	1.48408e-05	-1.87117	-1.24529	1.4844e-05	-1.87115	-1.2453
19956943	chr19:19956943:T:G	8.08148e-11	-1.85954	-1.12314	1.71833e-05	-1.85419	-1.11571	1.71867e-05	-1.85417	-1.11574
19957304	chr19:19957304:A:T	7.22535e-11	-1.84901	-1.24565	1.52929e-05	-1.84481	-1.24165	1.52962e-05	-1.84478	-1.24166
19957379	chr19:19957379:C:A	8.07719e-10	-0.680621	-5.44374e-10	0.000144841	-0.838202	-5.44374e-10	0.000144891	-0.83806	-5.44374e-10
19957420	chr19:19957420:G:A	7.05235e-11	-1.87865	-1.24024	1.49235e-05	-1.8751	-1.2358	1.49267e-05	-1.87509	-1.23581
19957525	chr19:19957525:C:T	7.24435e-11	-1.85671	-1.23532	1.53455e-05	-1.85248	-1.23054	1.53488e-05	-1.85245	-1.23056
19957683	chr19:19957683:A:C	7.00108e-11	-1.88172	-1.24447	1.48039e-05	-1.87857	-1.24038	1.4807e-05	-1.87855	-1.24039
19957899	chr19:19957899:T:G	7.7516e-11	-1.77921	-1.24514	1.94186e-05	-1.62365	-1.22395	1.94224e-05	-1.62366	-1.22396
19957980	chr19:19957980:C:T	7.18648e-11	-1.84638	-1.25367	1.38655e-05	-1.92355	-1.26088	1.38684e-05	-1.92355	-1.26088
19958053	chr19:19958053:C:T	7.21952e-10	-4.09779e-10	-0.792876	0.000150268	-4.09779e-10	-0.80142	0.000150304	-4.09779e-10	-0.801383
19958468	chr19:19958468:G:C	7.1853e-11	-1.87339	-1.22682	1.52085e-05	-1.87	-1.22198	1.52117e-05	-1.86999	-1.222
19958514	chr19:19958514:G:A	7.3779e-11	-1.8107	-1.26306	1.37771e-05	-1.9235	-1.26734	1.37799e-05	-1.9235	-1.26734
19958630	chr19:19958630:T:A	7.19475e-10	-4.09779e-10	-0.796312	0.000149761	-4.09779e-10	-0.8048	0.000149797	-4.09779e-10	-0.804763
19958660	chr19:19958660:G:T	1.47034e-09	-4.09779e-10	-0.0815821	0.000323051	-4.09779e-10	-0.0360269	0.000323155	-4.09779e-10	-0.0359137
19958772	chr19:19958772:G:A	7.32645e-11	-1.86079	-1.21997	1.55077e-05	-1.85779	-1.21471	1.55109e-05	-1.85777	-1.21473
19958908	chr19:19958908:C:T	7.68066e-11	-1.78474	-1.2488	1.91772e-05	-1.63112	-1.229	1.91809e-05	-1.63113	-1.229
19958944	chr19:19958944:T:C	7.52244e-11	-1.81066	-1.2437	1.43212e-05	-1.90022	-1.25187	1.43234e-05	-1.90027	-1.25188
19958985	chr19:19958985:G:A	7.90038e-11	-1.91701	-1.08832	1.76636e-05	-1.90988	-1.03245	1.76669e-05	-1.90989	-1.03246
19959061	chr19:19959061:A:AT	7.48794e-11	-1.79682	-1.26213	1.38045e-05	-1.92204	-1.26681	1.38073e-05	-1.92204	-1.26681
19959071	chr19:19959071:G:C	7.60405e-11	-1.78657	-1.257	1.38689e-05	-1.9205	-1.26369	1.38718e-05	-1.9205	-1.26369
19959109	chr19:19959109:C:A	7.14456e-11	-1.88596	-1.21994	1.51128e-05	-1.88355	-1.21475	1.51159e-05	-1.88353	-1.21476
19959195	chr19:19959195:T:C	7.16925e-11	-1.87798	-1.22447	1.51637e-05	-1.87536	-1.21957	1.51669e-05	-1.87535	-1.21959
19959337	chr19:19959337:G:A	1.15243e-10	-1.36513	-1.26266	3.24157e-05	-1.06638	-1.26882	3.24203e-05	-1.06644	-1.26882
19959358	chr19:19959358:T:C	6.81046e-11	-1.90941	-1.24437	1.52944e-05	-1.82441	-1.26195	1.52968e-05	-1.82445	-1.26195
19959542	chr19:19959542:T:C	7.17011e-10	-4.09779e-10	-0.799743	0.000149255	-4.09779e-10	-0.808183	0.000149291	-4.09779e-10	-0.808146
19959640	chr19:19959640:A:C	1.1446e-10	-1.37448	-1.26013	3.20492e-05	-1.07807	-1.26849	3.20538e-05	-1.07814	-1.2685
19959641	chr19:19959641:C:A	7.20009e-11	-1.88029	-1.21787	1.5231e-05	-1.87771	-1.2128	1.52342e-05	-1.87769	-1.21281
19959665	chr19:19959665:C:T	2.81015e-10	-1.77498	0.038557	5.94688e-05	-1.76623	0.0378446	5.94737e-05	-1.76623	0.0377155
19959696	chr19:19959696:T:A	1.3217e-10	-1.74176	-0.748988	3.63465e-05	-1.47415	-0.746585	3.63517e-05	-1.47423	-0.746578
19960073	chr19:19960073:A:G	1.33548e-10	-1.57778	-0.902594	4.02252e-05	-1.2185	-0.900841	4.02304e-05	-1.21859	-0.900828
19960118	chr19:19960118:T:C	6.79616e-11	-1.91228	-1.24361	1.51904e-05	-1.83162	-1.26156	1.51928e-05	-1.83166	-1.26156
19960573	chr19:19960573:A:G	7.43503e-11	-1.85198	-1.21407	1.57244e-05	-1.85016	-1.20847	1.57278e-05	-1.85013	-1.20848
19960578	chr19:19960578:G:A	7.41179e-11	-1.84754	-1.22164	1.56704e-05	-1.84563	-1.21643	1.56738e-05	-1.84561	-1.21645
19960635	chr19:19960635:G:A	7.74783e-11	-1.78043	-1.24441	1.94091e-05	-1.62529	-1.22281	1.94129e-05	-1.62529	-1.22281
19960827	chr19:19960827:A:G	7.25091e-11	-1.87822	-1.2129	1.53453e-05	-1.87578	-1.20725	1.53485e-05	-1.87576	-1.20726
19960952	chr19:19960952:G:A	7.29238e-11	-1.86739	-1.21803	1.54297e-05	-1.86487	-1.21267	1.5433e-05	-1.86485	-1.21269
19960968	chr19:19960968:C:A	1.09691e-10	-1.42055	-1.25662	3.03298e-05	-1.13415	-1.26756	3.03341e-05	-1.13421	-1.26756
19961074	chr19:19961074:C:T	6.27555e-10	-0.933003	-5.44374e-10	0.00011348	-1.08222	-5.44374e-10	0.000113518	-1.08209	-5.44374e-10
19961191	chr19:19961191:T:C	7.1376e-11	-1.8882	-1.21867	1.50966e-05	-1.88605	-1.21332	1.50997e-05	-1.88603	-1.21334
19961317	chr19:19961317:G:A	7.94422e-11	-1.92202	-1.07779	1.76446e-05	-1.92423	-1.01918	1.76481e-05	-1.92423	-1.01918
19961525	chr19:19961525:C:T	1.37886e-10	-1.5305	-0.917912	4.22489e-05	-1.15424	-0.916022	4.22542e-05	-1.15433	-0.916009
19961563	chr19:19961563:G:A	3.8313e-10	-0.951103	-0.475356	0.000117341	-0.507749	-0.541002	0.000117357	-0.507824	-0.540996
19961580	chr19:19961580:C:G	8.26836e-11	-1.91992	-1.03989	1.84853e-05	-1.86889	-1.02797	1.84878e-05	-1.86893	-1.02801
19961860	chr19:19961860:G:A	6.70906e-11	-1.90591	-1.26288	1.53212e-05	-1.81579	-1.26881	1.53237e-05	-1.81583	-1.26881
19961880	chr19:19961880:C:T	6.81133e-11	-1.90276	-1.25091	1.54878e-05	-1.80868	-1.26511	1.54902e-05	-1.80873	-1.26511
19961902	chr19:19961902:CA:C	7.49881e-11	-1.91845	-1.13905	1.60337e-05	-1.89	-1.14915	1.60366e-05	-1.88999	-1.14918
19962045	chr19:19962045:G:A	5.33187e-10	-4.09779e-10	-1.09596	0.000112082	-4.09779e-10	-1.09461	0.000112103	-4.09779e-10	-1.09463
19962079	chr19:19962079:T:C	7.01104e-11	-1.92087	-1.2039	1.50926e-05	-1.88915	-1.21048	1.50955e-05	-1.88914	-1.2105
19962108	chr19:19962108:G:A	6.75741e-11	-1.89916	-1.26245	1.55618e-05	-1.80024	-1.26878	1.55643e-05	-1.80028	-1.26878
19962128	chr19:19962128:T:C	7.25717e-11	-1.84875	-1.24151	1.53149e-05	-1.84747	-1.23754	1.53183e-05	-1.84745	-1.23755
19962434	chr19:19962434:G:A	5.18207e-10	-4.09779e-10	-1.12446	0.000109255	-4.09779e-10	-1.12015	0.000109279	-4.09779e-10	-1.12014
19962438	chr19:19962438:G:A	8.39285e-11	-1.72449	-1.22037	2.1552e-05	-1.55154	-1.19183	2.15561e-05	-1.55155	-1.19184
19962439	chr19:19962439:C:T	8.41021e-11	-1.72243	-1.22037	2.16001e-05	-1.54931	-1.19183	2.16042e-05	-1.54932	-1.19184
19962459	chr19:19962459:C:T	7.41365e-11	-1.83448	-1.23445	1.40552e-05	-1.92422	-1.24663	1.4058e-05	-1.92422	-1.24663
19962471	chr19:19962471:G:A	8.3678e-11	-1.71647	-1.23138	2.15008e-05	-1.53992	-1.20583	2.15049e-05	-1.53993	-1.20583
19962505	chr19:19962505:T:G	7.25216e-11	-1.85211	-1.23884	1.40279e-05	-1.92267	-1.25012	1.40307e-05	-1.92267	-1.25013
19962589	chr19:19962589:T:C	8.65805e-11	-1.85354	-1.06022	1.64239e-05	-1.92249	-1.09261	1.64271e-05	-1.92249	-1.09262
19962715	chr19:19962715:A:G	7.20724e-11	-1.84456	-1.2526	1.45066e-05	-1.88018	-1.25905	1.45087e-05	-1.88024	-1.25906
19963166	chr19:19963166:A:G	7.16981e-11	-1.92429	-1.17808	1.76227e-05	-1.7847	-1.15995	1.76259e-05	-1.78471	-1.15996
19963200	chr19:19963200:G:A	8.12744e-11	-1.70916	-1.26784	2.04335e-05	-1.52855	-1.26812	2.04375e-05	-1.52856	-1.26812
19963216	chr19:19963216:T:A	1.06078e-10	-1.44285	-1.26781	2.94605e-05	-1.16381	-1.26698	2.94649e-05	-1.16387	-1.26698
19963219	chr19:19963219:A:G	1.08359e-10	-1.42158	-1.26781	3.0263e-05	-1.13693	-1.26698	3.02674e-05	-1.13699	-1.26698
19963220	chr19:19963220:C:T	8.57917e-10	-0.620327	-5.44374e-10	0.000146816	-0.824657	-5.44374e-10	0.000146869	-0.824502	-5.44374e-10
19963235	chr19:19963235:A:G	5.79591e-10	-4.09779e-10	-1.01251	0.000125152	-4.09779e-10	-0.984306	0.00012518	-4.09779e-10	-0.984292
19963247	chr19:19963247:G:A	7.42542e-11	-1.79857	-1.26877	1.55569e-05	-1.80093	-1.26841	1.55606e-05	-1.8009	-1.26841
19963256	chr19:19963256:T:C	8.69752e-11	-1.91831	-0.990905	2.28558e-05	-1.72499	-0.959644	2.28598e-05	-1.72499	-0.959672
19963324	chr19:19963324:A:G	8.45481e-11	-1.92277	-1.01474	2.15796e-05	-1.75733	-0.984754	2.15834e-05	-1.75734	-0.984781
19963362	chr19:19963362:G:A	1.25911e-10	-1.36107	-1.17819	3.75366e-05	-1.06026	-1.12827	3.75429e-05	-1.06032	-1.12824
19963399	chr19:19963399:G:A	1.84678e-10	-0.989467	-1.16675	5.80946e-05	-0.561842	-1.18992	5.81023e-05	-0.561914	-1.18993
19963427	chr19:19963427:A:C	1.26765e-10	-1.35239	-1.18011	3.78615e-05	-1.04927	-1.13063	3.78678e-05	-1.04934	-1.13061
19963475	chr19:19963475:A:C	2.92124e-10	-1.69766	-5.44374e-10	6.82363e-05	-1.59086	-5.44374e-10	6.82528e-05	-1.59083	-5.44374e-10
19963528	chr19:19963528:T:G	7.58491e-11	-1.77758	-1.26851	1.58677e-05	-1.78076	-1.26879	1.58715e-05	-1.78073	-1.26879
19963768	chr19:19963768:A:G	1.94813e-10	-0.875185	-1.22761	5.28764e-05	-0.606523	-1.23936	5.28913e-05	-0.606459	-1.23935
19964302	chr19:19964302:A:T	1.32064e-09	-4.09779e-10	-0.188966	0.000320213	-4.09779e-10	-0.0448514	0.000320318	-4.09779e-10	-0.0447315
19964310	chr19:19964310:A:G	3.14257e-10	-1.06087	-0.563754	9.42377e-05	-0.640829	-0.627188	9.42512e-05	-0.640901	-0.62718
19964485	chr19:19964485:G:A	7.20297e-11	-1.82986	-1.2679	1.38045e-05	-1.92431	-1.26454	1.38073e-05	-1.92431	-1.26453
19964621	chr19:19964621:C:T	7.60997e-11	-1.85281	-1.18998	1.46153e-05	-1.92325	-1.20852	1.46182e-05	-1.92325	-1.20853
19964866	chr19:19964866:G:C	8.19641e-10	-4.09779e-10	-0.665968	0.000172685	-4.09779e-10	-0.66237	0.000172717	-4.09779e-10	-0.662393
19964876	chr19:19964876:C:T	1.78482e-10	-1.47806	-0.712291	2.74728e-05	-1.70514	-0.795502	2.74779e-05	-1.70515	-0.795514
19965007	chr19:19965007:C:T	5.32897e-10	-4.09779e-10	-1.09651	0.00011202	-4.09779e-10	-1.09516	0.000112041	-4.09779e-10	-1.09518
19965443	chr19:19965443:T:A	8.0462e-11	-1.79363	-1.19342	1.48994e-05	-1.92277	-1.18975	1.49026e-05	-1.92276	-1.18975
19965497	chr19:19965497:A:T	2.44053e-10	-1.87745	-5.44374e-10	5.7371e-05	-1.7643	-5.44374e-10	5.73815e-05	-1.76432	-5.44374e-10
19965558	chr19:19965558:T:C	3.15296e-10	-1.11024	-0.511078	9.33266e-05	-0.701523	-0.576209	9.33402e-05	-0.701594	-0.576201
19965770	chr19:19965770:T:C	7.36456e-11	-1.92414	-1.15143	1.64413e-05	-1.85274	-1.1613	1.64445e-05	-1.85272	-1.16133
19965894	chr19:19965894:T:G	1.68917e-10	-1.49015	-0.755278	2.62134e-05	-1.71303	-0.834536	2.62183e-05	-1.71304	-0.834547
19965940	chr19:19965940:A:G	9.10416e-10	-0.560933	-5.44374e-10	0.000155144	-0.769485	-5.44374e-10	0.000155201	-0.769326	-5.44374e-10
19966071	chr19:19966071:T:C	1.27529e-09	-4.09779e-10	-0.223905	0.00030858	-4.09779e-10	-0.081858	0.00030868	-4.09779e-10	-0.0817399
19966612	chr19:19966612:C:T	1.53903e-10	-1.51221	-0.826298	2.39845e-05	-1.72969	-0.906739	2.3989e-05	-1.7297	-0.906748
19966687	chr19:19966687:T:G	9.18415e-11	-1.61307	-1.2417	1.56125e-05	-1.80249	-1.26328	1.56155e-05	-1.8025	-1.26328
19966895	chr19:19966895:C:T	9.27643e-11	-1.68007	-1.1647	2.58922e-05	-1.38683	-1.17306	2.58956e-05	-1.38691	-1.17306
19966953	chr19:19966953:A:G	4.86931e-10	-4.09779e-10	-1.18671	0.000102382	-4.09779e-10	-1.18512	0.000102403	-4.09779e-10	-1.18513
19966998	chr19:19966998:C:T	8.73369e-10	-0.602476	-5.44374e-10	0.000149325	-0.807711	-5.44374e-10	0.000149379	-0.807555	-5.44374e-10
19967059	chr19:19967059:CA:TA	6.79182e-11	-1.91745	-1.23908	1.71148e-05	-1.73248	-1.24141	1.71171e-05	-1.73256	-1.24141
19967349	chr19:19967349:C:T	4.7842e-10	-4.09779e-10	-1.20435	0.00010059	-4.09779e-10	-1.20278	0.00010061	-4.09779e-10	-1.20279
19967350	chr19:19967350:A:G	4.78322e-10	-4.09779e-10	-1.20455	0.000100569	-4.09779e-10	-1.20299	0.00010059	-4.09779e-10	-1.203
19967504	chr19:19967504:G:A	4.87251e-10	-4.09779e-10	-1.18605	0.00010245	-4.09779e-10	-1.18446	0.000102471	-4.09779e-10	-1.18447
19967743	chr19:19967743:G:T	3.39111e-10	-1.04342	-0.505089	0.000101329	-0.6206	-0.574862	0.000101344	-0.620671	-0.574855
19967744	chr19:19967744:C:T	3.37307e-10	-1.04472	-0.509119	0.000100803	-0.622033	-0.578634	0.000100818	-0.622105	-0.578626
19968150	chr19:19968150:C:CA	5.76855e-10	-4.09779e-10	-1.01724	0.000120756	-4.09779e-10	-1.02006	0.00012078	-4.09779e-10	-1.02008
19968640	chr19:19968640:A:G	1.35059e-09	-4.09779e-10	-0.166536	0.000328254	-4.09779e-10	-0.0200509	0.000328361	-4.09779e-10	-0.0199319
19968641	chr19:19968641:T:C	9.78153e-10	-4.09779e-10	-0.489169	0.000202982	-4.09779e-10	-0.500722	0.000203034	-4.09779e-10	-0.500673
19968994	chr19:19968994:G:T	2.96647e-10	-1.68229	-5.44374e-10	5.35797e-05	-1.83267	-5.44374e-10	5.35915e-05	-1.83265	-5.44374e-10
19969188	chr19:19969188:C:T	6.78917e-11	-1.91696	-1.23996	1.43814e-05	-1.89261	-1.25529	1.43844e-05	-1.89261	-1.2553
19969384	chr19:19969384:G:A	6.82249e-11	-1.91346	-1.23856	1.43056e-05	-1.89887	-1.25431	1.43086e-05	-1.89887	-1.25431
19969553	chr19:19969553:C:CA	4.58276e-10	-4.09779e-10	-1.24736	9.72704e-05	-4.09779e-10	-1.23634	9.72908e-05	-4.09779e-10	-1.23634
19969583	chr19:19969583:A:G	1.35136e-09	-4.09779e-10	-0.165966	0.000328451	-4.09779e-10	-0.0194505	0.000328558	-4.09779e-10	-0.0193316
19969691	chr19:19969691:C:T	1.22192e-10	-1.5868	-0.982442	1.96248e-05	-1.86892	-0.968124	1.96307e-05	-1.86886	-0.96809
19969799	chr19:19969799:C:T	8.28069e-10	-0.655738	-5.44374e-10	0.000142277	-0.856059	-5.44374e-10	0.000142329	-0.855906	-5.44374e-10
19969975	chr19:19969975:C:T	6.72269e-11	-1.91971	-1.24705	1.4411e-05	-1.88585	-1.26	1.4414e-05	-1.88585	-1.26
19970084	chr19:19970084:C:T	1.17038e-10	-1.34683	-1.26551	6.01244e-05	-0.45291	-1.26451	6.01318e-05	-0.453	-1.26451
19970170	chr19:19970170:T:C	6.7944e-11	-1.91854	-1.23761	1.44546e-05	-1.88914	-1.25369	1.44576e-05	-1.88913	-1.25369
19970201	chr19:19970201:C:T	6.66065e-11	-1.90936	-1.26667	1.41627e-05	-1.90412	-1.25911	1.41657e-05	-1.90412	-1.25911
19970220	chr19:19970220:G:A	6.63596e-11	-1.92082	-1.25892	1.43615e-05	-1.88257	-1.26672	1.43644e-05	-1.88257	-1.26672
19970481	chr19:19970481:A:C	2.42e-10	-1.8859	-5.44374e-10	5.50333e-05	-1.8059	-5.44374e-10	5.50439e-05	-1.80591	-5.44374e-10
19971139	chr19:19971139:A:G	7.87917e-11	-1.9144	-1.09363	1.68043e-05	-1.92223	-1.06997	1.68074e-05	-1.92223	-1.07
19971316	chr19:19971316:A:ATG	4.61221e-10	-4.09779e-10	-1.24096	9.6818e-05	-4.09779e-10	-1.24101	9.68392e-05	-4.09779e-10	-1.24099
19971328	chr19:19971328:C:T	8.18923e-11	-1.89025	-1.07918	1.97718e-05	-1.81533	-1.01425	1.97767e-05	-1.81531	-1.01423
19971355	chr19:19971355:A:G	8.35402e-11	-1.89692	-1.05259	2.01243e-05	-1.82846	-0.983445	2.01294e-05	-1.82844	-0.983425
19971569	chr19:19971569:C:A	7.77214e-11	-1.92197	-1.09973	1.80548e-05	-1.88039	-1.04004	1.80591e-05	-1.88038	-1.04002
19971824	chr19:19971824:C:G	7.99581e-11	-1.90151	-1.09182	1.7487e-05	-1.92395	-1.02843	1.7491e-05	-1.92395	-1.02841
19972039	chr19:19972039:G:A	7.65171e-11	-1.91838	-1.11894	1.77791e-05	-1.87495	-1.06086	1.77833e-05	-1.87494	-1.06084
19972074	chr19:19972074:C:T	8.71127e-11	-1.87	-1.03763	2.14447e-05	-1.78181	-0.966553	2.14502e-05	-1.78178	-0.966531
19972106	chr19:19972106:C:T	7.46327e-11	-1.90526	-1.15699	1.75618e-05	-1.83993	-1.10818	1.75661e-05	-1.83991	-1.10817
19972176	chr19:19972176:T:C	9.64307e-11	-1.60042	-1.20559	1.75191e-05	-1.75779	-1.19275	1.75224e-05	-1.75781	-1.19275
19972466	chr19:19972466:C:T	8.94176e-11	-1.92385	-0.957665	2.06138e-05	-1.91005	-0.877834	2.06186e-05	-1.91004	-0.877813
19972539	chr19:19972539:G:A	4.56747e-10	-4.09779e-10	-1.25071	9.58882e-05	-4.09779e-10	-1.25066	9.5909e-05	-4.09779e-10	-1.25065
19972610	chr19:19972610:A:G	8.06919e-11	-1.9189	-1.06529	1.8875e-05	-1.87799	-0.998012	1.88796e-05	-1.87797	-0.997992
19972662	chr19:19972662:G:A	9.06293e-11	-1.72093	-1.14713	2.49041e-05	-1.45606	-1.14275	2.49077e-05	-1.45612	-1.14274
19972791	chr19:19972791:A:G	4.1989e-10	-1.33484	-5.44374e-10	6.98215e-05	-1.5679	-5.44374e-10	6.98373e-05	-1.56788	-5.44374e-10
19972857	chr19:19972857:T:C	3.22049e-10	-1.60013	-5.44374e-10	6.67808e-05	-1.61242	-5.44374e-10	6.67962e-05	-1.6124	-5.44374e-10
19972901	chr19:19972901:C:T	3.30455e-10	-1.57436	-5.44374e-10	6.84916e-05	-1.58713	-5.44374e-10	6.85074e-05	-1.5871	-5.44374e-10
19972982	chr19:19972982:T:C	7.94412e-11	-1.91958	-1.08024	1.85172e-05	-1.87979	-1.01535	1.85217e-05	-1.87977	-1.01533
19973158	chr19:19973158:A:G	7.47306e-11	-1.88442	-1.17653	1.53572e-05	-1.92137	-1.16089	1.53603e-05	-1.92137	-1.16089
19973252	chr19:19973252:C:T	4.62291e-10	-4.09779e-10	-1.23864	9.5225e-05	-4.09779e-10	-1.2576	9.52448e-05	-4.09779e-10	-1.25759
19973275	chr19:19973275:C:T	9.7841e-11	-1.5259	-1.26559	1.78849e-05	-1.67552	-1.25436	1.78918e-05	-1.67535	-1.25435
19973380	chr19:19973380:T:C	7.96504e-11	-1.91834	-1.07885	1.86173e-05	-1.87611	-1.01363	1.86218e-05	-1.8761	-1.01361
19973655	chr19:19973655:C:CT	7.78644e-11	-1.92011	-1.09976	1.80783e-05	-1.88105	-1.03807	1.80826e-05	-1.88104	-1.03806
19973656	chr19:19973656:A:T	7.71467e-11	-1.91852	-1.11061	1.79353e-05	-1.87629	-1.05078	1.79396e-05	-1.87627	-1.05076
19973770	chr19:19973770:G:T	7.76681e-11	-1.91978	-1.10261	1.80321e-05	-1.88027	-1.04141	1.80364e-05	-1.88026	-1.04139
19973772	chr19:19973772:G:T	7.80334e-11	-1.91758	-1.10012	1.82042e-05	-1.87369	-1.03849	1.82086e-05	-1.87367	-1.03848
19973872	chr19:19973872:G:T	8.35088e-11	-1.87849	-1.0714	1.77406e-05	-1.889	-1.04898	1.77442e-05	-1.88904	-1.04894
19974037	chr19:19974037:G:A	8.29066e-11	-1.73595	-1.22117	1.49001e-05	-1.89414	-1.21833	1.49035e-05	-1.8941	-1.21834
19974089	chr19:19974089:A:G	7.91989e-11	-1.92122	-1.08165	1.83869e-05	-1.885	-1.0172	1.83914e-05	-1.88498	-1.01718
19974256	chr19:19974256:T:C	7.36542e-11	-1.92431	-1.15115	1.66415e-05	-1.90347	-1.09847	1.66454e-05	-1.90346	-1.09845
19974429	chr19:19974429:A:G	7.86365e-10	-4.09779e-10	-0.707413	0.00018225	-4.09779e-10	-0.608461	0.000182299	-4.09779e-10	-0.608399
19974589	chr19:19974589:C:A	1.85568e-10	-1.72182	-0.429591	5.52855e-05	-1.47367	-0.327659	5.53013e-05	-1.47364	-0.327611
19974692	chr19:19974692:G:A	8.14439e-11	-1.73877	-1.23615	1.46534e-05	-1.89535	-1.23381	1.46568e-05	-1.89532	-1.23382
19974776	chr19:19974776:C:T	8.08822e-11	-1.90676	-1.07508	1.70948e-05	-1.92418	-1.05088	1.70981e-05	-1.92418	-1.0509
19974874	chr19:19974874:G:A	6.80587e-10	-4.09779e-10	-0.851879	0.000144492	-4.09779e-10	-0.840615	0.000144526	-4.09779e-10	-0.840587
19974932	chr19:19974932:A:G	4.51422e-10	-4.09779e-10	-1.26243	9.47655e-05	-4.09779e-10	-1.26243	9.47857e-05	-4.09779e-10	-1.26243
19975088	chr19:19975088:GCA:G	8.89838e-10	-0.583795	-5.44374e-10	0.000151498	-0.793267	-5.44374e-10	0.000151553	-0.79311	-5.44374e-10
19975162	chr19:19975162:T:G	9.82373e-10	-0.484863	-5.44374e-10	0.000165874	-0.702611	-5.44374e-10	0.000165935	-0.702447	-5.44374e-10
19975314	chr19:19975314:T:C	1.68443e-10	-1.72168	-0.526556	4.98851e-05	-1.47336	-0.430761	4.98992e-05	-1.47332	-0.430716
19975962	chr19:19975962:A:G	1.86584e-10	-1.7104	-0.435549	5.58642e-05	-1.45686	-0.33405	5.58802e-05	-1.45683	-0.334002
19976844	chr19:19976844:G:A	9.34795e-11	-1.78267	-1.05443	1.73554e-05	-1.91013	-1.0498	1.73589e-05	-1.91011	-1.04983
19976940	chr19:19976940:A:C	8.27387e-11	-1.89886	-1.06029	1.73718e-05	-1.92413	-1.03486	1.73749e-05	-1.92413	-1.03489
19976953	chr19:19976953:G:A	8.86061e-11	-1.76031	-1.13033	1.62194e-05	-1.90236	-1.12527	1.62228e-05	-1.90233	-1.12529
19976968	chr19:19976968:G:T	8.85059e-11	-1.76954	-1.12222	1.6299e-05	-1.90575	-1.11698	1.63024e-05	-1.90572	-1.11701
19977230	chr19:19977230:C:T	9.04073e-11	-1.75649	-1.11402	1.65105e-05	-1.90107	-1.10877	1.6514e-05	-1.90104	-1.10879
19977369	chr19:19977369:G:T	3.14856e-10	-1.62272	-5.44374e-10	6.53156e-05	-1.63461	-5.44374e-10	6.53306e-05	-1.63459	-5.44374e-10
19977492	chr19:19977492:A:G	8.25984e-11	-1.88482	-1.07602	1.6599e-05	-1.92024	-1.08425	1.66017e-05	-1.92024	-1.0843
19977583	chr19:19977583:C:T	2.33993e-10	-1.91954	-5.44374e-10	4.90937e-05	-1.92011	-5.44374e-10	4.91036e-05	-1.92011	-5.44374e-10
19977669	chr19:19977669:G:A	8.72962e-11	-1.70889	-1.19663	1.54769e-05	-1.88189	-1.1926	1.54805e-05	-1.88185	-1.19262
19978245	chr19:19978245:C:T	4.58626e-10	-4.09779e-10	-1.2466	9.61164e-05	-4.09779e-10	-1.24828	9.61359e-05	-4.09779e-10	-1.24828
19978246	chr19:19978246:G:A	8.76999e-11	-1.76293	-1.13798	1.60764e-05	-1.9035	-1.13298	1.60798e-05	-1.90348	-1.13301
19978603	chr19:19978603:G:A	1.01428e-10	-1.6341	-1.12139	1.96533e-05	-1.77823	-1.05736	1.9662e-05	-1.77809	-1.05727
19978994	chr19:19978994:C:T	8.48098e-11	-1.7816	-1.15283	1.57324e-05	-1.90984	-1.14828	1.57357e-05	-1.90982	-1.1483
19979010	chr19:19979010:T:C	8.51562e-11	-1.78846	-1.14188	1.58797e-05	-1.9119	-1.1369	1.5883e-05	-1.91188	-1.13692
19979025	chr19:19979025:A:C	8.61385e-11	-1.7784	-1.14047	1.59524e-05	-1.90854	-1.13569	1.59557e-05	-1.90852	-1.13571
19980229	chr19:19980229:A:C	7.93956e-11	-1.89137	-1.10902	1.72973e-05	-1.87446	-1.08883	1.73007e-05	-1.87451	-1.08879
19980614	chr19:19980614:T:A	1.44394e-10	-1.19195	-1.21034	4.06097e-05	-0.904898	-1.20493	4.06182e-05	-0.904906	-1.20492
19980656	chr19:19980656:C:T	7.84056e-11	-1.76085	-1.25209	1.4295e-05	-1.90405	-1.24988	1.42983e-05	-1.90402	-1.24989
19980893	chr19:19980893:A:G	8.78535e-11	-1.7595	-1.13966	1.60764e-05	-1.90172	-1.13476	1.60799e-05	-1.90169	-1.13478
19981694	chr19:19981694:G:A	1.13075e-09	-4.09779e-10	-0.344202	0.000271745	-4.09779e-10	-0.208972	0.000271832	-4.09779e-10	-0.20886
19982088	chr19:19982088:G:A	2.33457e-10	-1.92184	-5.44374e-10	4.9787e-05	-1.90608	-5.44374e-10	4.97961e-05	-1.90611	-5.44374e-10
19982113	chr19:19982113:C:T	6.91255e-10	-4.09779e-10	-0.836326	0.000146037	-4.09779e-10	-0.82998	0.000146066	-4.09779e-10	-0.829988
19982169	chr19:19982169:A:T	4.4987e-10	-4.09779e-10	-1.26588	9.55587e-05	-4.09779e-10	-1.2541	9.55781e-05	-4.09779e-10	-1.2541
19982965	chr19:19982965:C:T	7.08222e-10	-4.09779e-10	-0.812077	0.000149645	-4.09779e-10	-0.80557	0.000149675	-4.09779e-10	-0.805578
19983554	chr19:19983554:G:A	1.42042e-10	-1.36279	-1.05592	2.15849e-05	-1.68955	-1.05229	2.15911e-05	-1.68944	-1.05232
19983563	chr19:19983563:T:C	1.13468e-09	-4.09779e-10	-0.340728	0.000272859	-4.09779e-10	-0.204883	0.000272946	-4.09779e-10	-0.204771
19983976	chr19:19983976:T:A	2.1567e-10	-1.02639	-0.974694	2.95098e-05	-1.45882	-0.9703	2.95195e-05	-1.45866	-0.970334
19984302	chr19:19984302:C:G	9.56619e-11	-1.68307	-1.13094	1.68422e-05	-1.86279	-1.12716	1.68461e-05	-1.86274	-1.12719
19984397	chr19:19984397:G:A	9.57236e-10	-4.09779e-10	-0.510785	0.000227558	-4.09779e-10	-0.386431	0.000227629	-4.09779e-10	-0.386329
19984714	chr19:19984714:A:T	7.91022e-11	-1.86718	-1.13691	1.63518e-05	-1.90095	-1.11855	1.63552e-05	-1.90099	-1.11851
19984745	chr19:19984745:A:G	7.08226e-10	-4.09779e-10	-0.812071	0.00014965	-4.09779e-10	-0.805539	0.00014968	-4.09779e-10	-0.805547
19985665	chr19:19985665:T:C	8.44317e-11	-1.9021	-1.03679	1.7792e-05	-1.92428	-1.01081	1.77954e-05	-1.92428	-1.01082
19985803	chr19:19985803:A:G	1.35793e-10	-1.26395	-1.19975	2.19785e-05	-1.52501	-1.19876	2.19853e-05	-1.52489	-1.19878
19986297	chr19:19986297:T:C	1.34377e-10	-1.28789	-1.18629	2.18753e-05	-1.54326	-1.18522	2.18819e-05	-1.54314	-1.18524
19986875	chr19:19986875:G:A	4.91635e-10	-4.09779e-10	-1.1771	0.000105654	-4.09779e-10	-1.15367	0.000105677	-4.09779e-10	-1.15366
19986898	chr19:19986898:G:A	9.72087e-10	-0.495389	-5.44374e-10	0.000164333	-0.711945	-5.44374e-10	0.000164394	-0.711781	-5.44374e-10
19986953	chr19:19986953:A:G	8.14657e-11	-1.91927	-1.05539	1.73347e-05	-1.91603	-1.0451	1.73386e-05	-1.91603	-1.04508
19987321	chr19:19987321:T:A	1.42294e-10	-1.23709	-1.17985	2.29268e-05	-1.5025	-1.17903	2.29339e-05	-1.50238	-1.17905
19988976	chr19:19988976:C:T	1.56986e-09	-4.09779e-10	-0.0160915	0.000345753	-4.09779e-10	0.0318878	0.000345865	-4.09779e-10	0.0320029
19989078	chr19:19989078:G:A	8.70846e-11	-1.87072	-1.03724	2.10998e-05	-1.73059	-1.03399	2.11032e-05	-1.73062	-1.034
19989540	chr19:19989540:G:A	9.34439e-10	-0.534888	-5.44374e-10	0.000158706	-0.746785	-5.44374e-10	0.000158764	-0.746624	-5.44374e-10
19989662	chr19:19989662:G:A	8.90973e-10	-0.58252	-5.44374e-10	0.000151703	-0.791914	-5.44374e-10	0.000151758	-0.791756	-5.44374e-10
19990542	chr19:19990542:A:G	1.95998e-10	-0.828288	-1.26844	5.95462e-05	-0.458972	-1.26811	5.9558e-05	-0.458981	-1.26811
19990702	chr19:19990702:A:G	1.72013e-09	-4.09779e-10	0.0753232	0.000379701	-4.09779e-10	0.125545	0.000379825	-4.09779e-10	0.125665
19990943	chr19:19990943:GTGGGGTCATAAAAGGAATAGCAAAGTACCT:G	7.77111e-10	-0.719251	-5.44374e-10	0.000133827	-0.91729	-5.44374e-10	0.000133875	-0.917141	-5.44374e-10
19990971	chr19:19990971:C:A	3.1132e-10	-1.63401	-5.44374e-10	7.81756e-05	-1.45488	-5.44374e-10	7.81895e-05	-1.45491	-5.44374e-10
19991141	chr19:19991141:A:C	1.04769e-10	-1.75611	-0.966964	2.82345e-05	-1.50965	-0.963642	2.82382e-05	-1.50972	-0.963653
19991289	chr19:19991289:C:T	4.48623e-10	-4.09779e-10	-1.26865	9.47888e-05	-4.09779e-10	-1.26219	9.48081e-05	-4.09779e-10	-1.26219
19991300	chr19:19991300:C:T	1.24537e-10	-1.28181	-1.26842	6.61121e-05	-0.354381	-1.2681	6.61199e-05	-0.354473	-1.2681
19991309	chr19:19991309:G:T	1.45493e-10	-1.24049	-1.15422	2.96158e-05	-1.30439	-1.12113	2.96299e-05	-1.30417	-1.12109
19991380	chr19:19991380:TA:T	2.15182e-10	-0.736981	-1.26637	6.63039e-05	-0.353981	-1.26561	6.63171e-05	-0.353989	-1.26561
19991413	chr19:19991413:G:A	1.55248e-10	-1.19796	-1.13184	3.16379e-05	-1.26358	-1.0959	3.16532e-05	-1.26335	-1.09585
19991944	chr19:19991944:A:G	1.10495e-10	-1.40895	-1.26091	5.43957e-05	-0.558072	-1.25948	5.4403e-05	-0.558158	-1.25947
19992329	chr19:19992329:C:T	1.68617e-10	-0.993091	-1.25412	4.88943e-05	-0.671436	-1.25274	4.89038e-05	-0.671445	-1.25274
19993115	chr19:19993115:C:G	9.77136e-10	-4.09779e-10	-0.490208	0.000208577	-4.09779e-10	-0.473532	0.000208618	-4.09779e-10	-0.473542
19993139	chr19:19993139:A:G	1.67728e-10	-0.995859	-1.25663	4.86229e-05	-0.674342	-1.2554	4.86324e-05	-0.674351	-1.2554
19993166	chr19:19993166:G:C	1.6517e-10	-1.08811	-1.17975	3.33633e-05	-1.15399	-1.15239	3.33798e-05	-1.15374	-1.15235
19993227	chr19:19993227:A:G	1.69304e-10	-0.985661	-1.25748	4.9145e-05	-0.662808	-1.25625	4.91547e-05	-0.662817	-1.25626
19994244	chr19:19994244:T:C	9.31244e-10	-4.09779e-10	-0.538313	0.000193437	-4.09779e-10	-0.548886	0.000193486	-4.09779e-10	-0.548839
19994343	chr19:19994343:A:G	1.72208e-10	-0.971545	-1.25459	5.01039e-05	-0.646501	-1.25324	5.01137e-05	-0.64651	-1.25324
19994775	chr19:19994775:G:A	2.65033e-10	-1.79498	-5.44374e-10	5.82644e-05	-1.74885	-5.44374e-10	5.82726e-05	-1.74891	-5.44374e-10
19995100	chr19:19995100:G:A	1.16204e-10	-1.36004	-1.25945	4.71842e-05	-0.699078	-1.2607	4.71878e-05	-0.699198	-1.26071
19995780	chr19:19995780:A:G	1.66648e-10	-1.00437	-1.25459	4.82698e-05	-0.683795	-1.25324	4.82792e-05	-0.683804	-1.25324
19995841	chr19:19995841:A:T	1.60876e-10	-1.03962	-1.25459	4.62848e-05	-0.725786	-1.25324	4.62939e-05	-0.725795	-1.25324
19996183	chr19:19996183:T:C	1.63811e-10	-1.01999	-1.25613	4.72865e-05	-0.702637	-1.25498	4.72958e-05	-0.702646	-1.25498
19996229	chr19:19996229:G:T	1.87905e-10	-0.870287	-1.26861	5.64293e-05	-0.512363	-1.26849	5.64405e-05	-0.512372	-1.26849
19996328	chr19:19996328:A:C	1.6861e-10	-0.991069	-1.25618	4.88802e-05	-0.669434	-1.25503	4.88898e-05	-0.669443	-1.25503
19996578	chr19:19996578:G:A	1.68023e-10	-0.986409	-1.26432	4.87442e-05	-0.663626	-1.26363	4.87538e-05	-0.663635	-1.26363
19996746	chr19:19996746:T:C	3.84283e-10	-0.539629	-0.883827	6.80707e-05	-0.706384	-0.886906	6.80942e-05	-0.70622	-0.886933
19996825	chr19:19996825:A:T	9.05965e-11	-1.88783	-0.980586	1.89368e-05	-1.92075	-0.951981	1.89402e-05	-1.92075	-0.952005
19997025	chr19:19997025:C:T	7.25885e-09	-4.09779e-10	1.51514	0.00167898	-4.09779e-10	1.6121	0.00167951	-4.09779e-10	1.61221
19997215	chr19:19997215:A:T	7.41744e-10	-4.09779e-10	-0.76583	0.000155165	-4.09779e-10	-0.769351	0.000155203	-4.09779e-10	-0.769311
19997534	chr19:19997534:G:A	2.83015e-09	-4.09779e-10	0.573251	0.000682628	-4.09779e-10	0.712112	0.000682886	-4.09779e-10	0.712283
19997686	chr19:19997686:G:A	9.34439e-10	-0.534888	-5.44374e-10	0.000158706	-0.746785	-5.44374e-10	0.000158764	-0.746624	-5.44374e-10
19998050	chr19:19998050:A:G	1.6308e-10	-1.02253	-1.25807	4.7246e-05	-0.701449	-1.25702	4.72552e-05	-0.701459	-1.25702
19998115	chr19:19998115:C:A	8.89802e-11	-1.64189	-1.24453	1.50248e-05	-1.87171	-1.23242	1.5028e-05	-1.87171	-1.23242
19998309	chr19:19998309:C:T	1.64048e-10	-1.01782	-1.25685	4.76346e-05	-0.694511	-1.25577	4.76438e-05	-0.694522	-1.25577
19998720	chr19:19998720:T:C	5.43012e-10	-1.0777	-5.44374e-10	0.000180116	-0.62024	-5.44374e-10	0.000180139	-0.620315	-5.44374e-10
19999420	chr19:19999420:AT:A	9.1777e-11	-1.61762	-1.23786	1.48258e-05	-1.88402	-1.23345	1.48295e-05	-1.88397	-1.23346
19999510	chr19:19999510:A:G	9.20359e-11	-1.6157	-1.23695	1.48509e-05	-1.88329	-1.23249	1.48546e-05	-1.88324	-1.23249
19999583	chr19:19999583:A:G	9.16485e-11	-1.61831	-1.23856	1.4811e-05	-1.88426	-1.23421	1.48148e-05	-1.88421	-1.23421
19999782	chr19:19999782:G:A	9.964e-11	-1.50447	-1.2688	3.78607e-05	-0.911223	-1.2687	3.78643e-05	-0.911338	-1.2687
19999934	chr19:19999934:G:A	4.57447e-10	-4.09779e-10	-1.24917	9.60644e-05	-4.09779e-10	-1.24882	9.60853e-05	-4.09779e-10	-1.24881
20000018	chr19:20000018:A:T	4.73545e-10	-4.09779e-10	-1.21459	0.000100938	-4.09779e-10	-1.19933	0.000100959	-4.09779e-10	-1.19933
20000195	chr19:20000195:C:G	1.01076e-10	-1.68466	-1.0743	2.82838e-05	-1.40053	-1.07102	2.82873e-05	-1.40061	-1.07103
20000266	chr19:20000266:C:T	9.53394e-10	-4.09779e-10	-0.514806	0.000197909	-4.09779e-10	-0.526033	0.000197959	-4.09779e-10	-0.525986
20000325	chr19:20000325:T:C	7.94906e-11	-1.76813	-1.23107	1.44534e-05	-1.92269	-1.22022	1.44567e-05	-1.9227	-1.22019
20000584	chr19:20000584:T:G	8.12895e-11	-1.76566	-1.21116	2.19095e-05	-1.5172	-1.20971	2.19125e-05	-1.51727	-1.20972
20000800	chr19:20000800:T:C	8.2215e-10	-0.662911	-5.44374e-10	0.000141181	-0.863792	-5.44374e-10	0.000141232	-0.86364	-5.44374e-10
20001185	chr19:20001185:A:G	1.06676e-10	-1.45243	-1.25261	1.53118e-05	-1.83568	-1.24954	1.5316e-05	-1.83561	-1.24954
20001194	chr19:20001194:C:T	3.22532e-10	-1.59863	-5.44374e-10	6.81063e-05	-1.59277	-5.44374e-10	6.81184e-05	-1.5928	-5.44374e-10
20001455	chr19:20001455:T:C	9.41505e-11	-1.64631	-1.18363	1.58755e-05	-1.88601	-1.16306	1.5879e-05	-1.88601	-1.16304
20002031	chr19:20002031:C:T	2.45882e-10	-1.86998	-5.44374e-10	4.89454e-05	-1.92313	-5.44374e-10	4.89556e-05	-1.92313	-5.44374e-10
20002505	chr19:20002505:C:T	6.85723e-10	-4.09779e-10	-0.84436	0.00014455	-4.09779e-10	-0.840213	0.000144578	-4.09779e-10	-0.840225
20002700	chr19:20002700:T:C	8.57675e-10	-4.09779e-10	-0.62061	0.000178168	-4.09779e-10	-0.631113	0.000178215	-4.09779e-10	-0.631055
20002965	chr19:20002965:C:T	2.85365e-10	-1.72107	-5.44374e-10	4.90498e-05	-1.921	-5.44374e-10	4.90606e-05	-1.92099	-5.44374e-10
20003018	chr19:20003018:G:A	4.4855e-10	-4.09779e-10	-1.26881	9.41739e-05	-4.09779e-10	-1.26869	9.41934e-05	-4.09779e-10	-1.2687
20003089	chr19:20003089:G:A	5.48786e-10	-4.09779e-10	-1.06713	0.000116992	-4.09779e-10	-1.05173	0.000117019	-4.09779e-10	-1.05171
20003426	chr19:20003426:C:T	1.20883e-10	-1.67909	-0.90092	3.48561e-05	-1.36369	-0.898923	3.48601e-05	-1.36376	-0.898943
20003456	chr19:20003456:G:A	1.22396e-09	-0.256955	-0.00803418	0.000206234	-0.601703	0.116877	0.000206406	-0.601275	0.117077
20003486	chr19:20003486:CA:C	5.31253e-10	-1.0996	-5.44374e-10	9.53875e-05	-1.25589	-5.44374e-10	9.54184e-05	-1.25577	-5.44374e-10
20003692	chr19:20003692:A:G	1.46328e-10	-1.23259	-1.1564	4.38105e-05	-0.88683	-1.14713	4.38205e-05	-0.886835	-1.14711
20003699	chr19:20003699:C:T	4.80839e-10	-4.09779e-10	-1.1993	0.000100642	-4.09779e-10	-1.20227	0.000100664	-4.09779e-10	-1.20226
20003757	chr19:20003757:G:A	1.1135e-10	-1.42043	-1.24173	1.46372e-05	-1.8991	-1.23117	1.46413e-05	-1.89905	-1.23114
20003822	chr19:20003822:C:T	4.74528e-10	-1.21251	-5.44374e-10	8.65331e-05	-1.35331	-5.44374e-10	8.65604e-05	-1.3532	-5.44374e-10
20004708	chr19:20004708:C:G	2.37522e-10	-1.90458	-5.44374e-10	4.95732e-05	-1.91039	-5.44374e-10	4.95835e-05	-1.91039	-5.44374e-10
20005167	chr19:20005167:C:T	1.20647e-10	-1.65537	-0.926591	3.64543e-05	-1.30614	-0.911636	3.64607e-05	-1.30622	-0.911593
20005284	chr19:20005284:C:T	1.19658e-10	-1.67012	-0.920079	3.58945e-05	-1.3283	-0.904953	3.59009e-05	-1.32837	-0.904909
20005448	chr19:20005448:A:C	1.67552e-10	-1.14722	-1.10632	5.13261e-05	-0.7817	-1.09394	5.1338e-05	-0.781705	-1.09391
20005467	chr19:20005467:T:C	4.71524e-10	-1.21886	-5.44374e-10	8.60567e-05	-1.35883	-5.44374e-10	8.60838e-05	-1.35872	-5.44374e-10
20005531	chr19:20005531:A:G	5.27783e-10	-1.10615	-5.44374e-10	9.47709e-05	-1.26238	-5.44374e-10	9.48015e-05	-1.26226	-5.44374e-10
20005782	chr19:20005782:TATTAAATGCTTTGCC:T	1.58336e-10	-1.06144	-1.24868	7.13569e-05	-0.294225	-1.25192	7.13615e-05	-0.294349	-1.25194
20005832	chr19:20005832:A:G	1.66496e-10	-1.15787	-1.10199	5.08225e-05	-0.796017	-1.08948	5.08343e-05	-0.796022	-1.08945
20006154	chr19:20006154:C:T	1.70152e-09	-0.158727	0.223167	0.000290343	-0.50533	0.362556	0.000290597	-0.50489	0.362781
20006494	chr19:20006494:C:T	8.87627e-10	-4.09779e-10	-0.586282	0.000184426	-4.09779e-10	-0.59659	0.000184472	-4.09779e-10	-0.596545
20006842	chr19:20006842:C:T	1.18123e-09	-4.09779e-10	-0.300519	0.000284885	-4.09779e-10	-0.161752	0.000284978	-4.09779e-10	-0.161632
20006876	chr19:20006876:G:A	1.76583e-10	-1.0848	-1.11625	5.47437e-05	-0.707073	-1.1041	5.47563e-05	-0.707079	-1.10407
20007426	chr19:20007426:T:C	1.59765e-10	-1.0518	-1.24932	7.26172e-05	-0.276433	-1.2522	7.26217e-05	-0.276561	-1.25222
20008309	chr19:20008309:A:C	4.71563e-10	-1.21878	-5.44374e-10	8.60592e-05	-1.3588	-5.44374e-10	8.60863e-05	-1.35869	-5.44374e-10
20008923	chr19:20008923:G:A	5.99907e-10	-4.09779e-10	-0.978061	0.000126274	-4.09779e-10	-0.975384	0.000126296	-4.09779e-10	-0.975415
20009212	chr19:20009212:C:T	1.1781e-10	-1.70916	-0.896605	3.45892e-05	-1.38936	-0.880938	3.45956e-05	-1.38943	-0.880893
20009570	chr19:20009570:A:G	5.14619e-10	-1.13141	-5.44374e-10	9.26805e-05	-1.28468	-5.44374e-10	9.27102e-05	-1.28457	-5.44374e-10
20010007	chr19:20010007:G:A	4.68182e-10	-1.22598	-5.44374e-10	8.53231e-05	-1.36739	-5.44374e-10	8.53499e-05	-1.36729	-5.44374e-10
20010447	chr19:20010447:G:A	1.82912e-10	-0.974782	-1.19105	8.56912e-05	-0.165557	-1.19753	8.56944e-05	-0.165689	-1.19757
20010451	chr19:20010451:G:A	1.11514e-10	-1.72347	-0.937211	3.24479e-05	-1.41175	-0.922451	3.24539e-05	-1.41182	-0.922409
20010480	chr19:20010480:T:C	1.53943e-10	-1.22084	-1.11741	4.63698e-05	-0.871862	-1.10533	4.63805e-05	-0.871868	-1.1053
20010616	chr19:20010616:G:A	7.42988e-10	-4.09779e-10	-0.764154	0.000157074	-4.09779e-10	-0.757118	0.000157102	-4.09779e-10	-0.757148
20010644	chr19:20010644:G:A	2.758e-10	-1.75516	-5.44374e-10	6.0332e-05	-1.71398	-5.44374e-10	6.03457e-05	-1.71396	-5.44374e-10
20010763	chr19:20010763:A:G	1.50877e-10	-1.25503	-1.10335	4.51477e-05	-0.913134	-1.09077	4.51582e-05	-0.913139	-1.09074
20010855	chr19:20010855:C:T	2.67619e-10	-0.660767	-1.1245	0.000116671	0.0462178	-1.10069	0.000116681	0.0460689	-1.10067
20011032	chr19:20011032:A:G	4.65521e-10	-4.09779e-10	-1.23168	9.75377e-05	-4.09779e-10	-1.2336	9.75589e-05	-4.09779e-10	-1.23359
20011543	chr19:20011543:A:G	1.50231e-10	-1.26034	-1.10232	4.48374e-05	-0.921099	-1.0897	4.48478e-05	-0.921104	-1.08967
20011893	chr19:20011893:C:T	1.03561e-10	-1.8242	-0.910474	2.88605e-05	-1.55709	-0.89427	2.88662e-05	-1.55715	-0.894226
20012437	chr19:20012437:T:C	1.19426e-10	-1.61701	-0.975124	2.03807e-05	-1.86985	-0.929398	2.03848e-05	-1.86986	-0.929398
20012474	chr19:20012474:A:C	2.6993e-10	-1.47289	-0.303778	0.000106045	-0.91507	-0.234907	0.000106059	-0.915213	-0.234841
20012520	chr19:20012520:C:A	7.59871e-10	-4.09779e-10	-0.741686	0.00015973	-4.09779e-10	-0.740353	0.000159759	-4.09779e-10	-0.740377
20012992	chr19:20012992:T:C	1.12138e-10	-1.40723	-1.24788	1.45875e-05	-1.89536	-1.23831	1.45917e-05	-1.89531	-1.23828
20013348	chr19:20013348:A:G	1.31011e-10	-1.68312	-0.816442	3.94478e-05	-1.35279	-0.786065	3.94543e-05	-1.35287	-0.786035
20013684	chr19:20013684:G:A	4.65611e-10	-4.09779e-10	-1.23148	9.75567e-05	-4.09779e-10	-1.2334	9.75779e-05	-4.09779e-10	-1.23339
20013752	chr19:20013752:G:A	4.56438e-10	-4.09779e-10	-1.25138	9.58105e-05	-4.09779e-10	-1.25147	9.58313e-05	-4.09779e-10	-1.25146
20014586	chr19:20014586:A:G	4.56504e-10	-4.09779e-10	-1.25124	9.58255e-05	-4.09779e-10	-1.25131	9.58463e-05	-4.09779e-10	-1.2513
20014720	chr19:20014720:A:C	1.67733e-10	-1.18282	-1.06964	5.12159e-05	-0.821933	-1.05585	5.1228e-05	-0.821939	-1.05582
20014982	chr19:20014982:G:A	1.06946e-10	-1.4354	-1.26711	1.4061e-05	-1.90673	-1.26371	1.40646e-05	-1.90669	-1.2637
20015170	chr19:20015170:A:G	4.49112e-10	-4.09779e-10	-1.26756	9.42021e-05	-4.09779e-10	-1.2684	9.42216e-05	-4.09779e-10	-1.2684
20015213	chr19:20015213:T:C	1.07483e-09	-4.09779e-10	-0.394918	0.000257385	-4.09779e-10	-0.263266	0.000257467	-4.09779e-10	-0.263152
20015571	chr19:20015571:T:G	1.5793e-09	-0.0847915	0.0746957	0.000264826	-0.439835	0.205071	0.000265056	-0.439385	0.20528
20015589	chr19:20015589:T:C	1.64601e-10	-1.18758	-1.08374	5.00537e-05	-0.830258	-1.07048	5.00655e-05	-0.830264	-1.07045
20015874	chr19:20015874:T:A	4.65732e-10	-4.09779e-10	-1.23122	9.82229e-05	-4.09779e-10	-1.2266	9.82413e-05	-4.09779e-10	-1.22662
20016101	chr19:20016101:A:G	4.55805e-10	-4.09779e-10	-1.25277	9.60745e-05	-4.09779e-10	-1.24871	9.6094e-05	-4.09779e-10	-1.24872
20016546	chr19:20016546:ATAAC:A	4.74706e-10	-1.21214	-5.44374e-10	8.6632e-05	-1.35217	-5.44374e-10	8.66594e-05	-1.35206	-5.44374e-10
20016865	chr19:20016865:GAATTT:G	6.71837e-10	-4.09779e-10	-0.864819	0.000140091	-4.09779e-10	-0.871546	0.000140125	-4.09779e-10	-0.871511
20017206	chr19:20017206:T:C	4.09642e-10	-1.35955	-5.44374e-10	7.66133e-05	-1.47507	-5.44374e-10	7.6633e-05	-1.47502	-5.44374e-10
20017284	chr19:20017284:A:T	4.55759e-10	-4.09779e-10	-1.25287	9.60671e-05	-4.09779e-10	-1.24879	9.60869e-05	-4.09779e-10	-1.24879
20017559	chr19:20017559:TA:T	4.58507e-10	-4.09779e-10	-1.24686	9.62498e-05	-4.09779e-10	-1.24689	9.62708e-05	-4.09779e-10	-1.24688
20017563	chr19:20017563:A:G	9.22423e-11	-1.81074	-1.03968	2.7107e-05	-1.48208	-1.03197	2.71095e-05	-1.48216	-1.032
20017580	chr19:20017580:G:T	1.69039e-10	-0.985709	-1.25899	1.78506e-05	-1.68356	-1.24824	1.78572e-05	-1.6834	-1.24823
20017649	chr19:20017649:A:G	1.08858e-10	-1.41921	-1.26558	1.41331e-05	-1.90415	-1.26117	1.41368e-05	-1.9041	-1.26116
20017702	chr19:20017702:T:C	3.08645e-10	-1.64264	-5.44374e-10	6.38145e-05	-1.65786	-5.44374e-10	6.38269e-05	-1.65787	-5.44374e-10
20017930	chr19:20017930:C:T	1.28464e-10	-1.78471	-0.734482	3.6334e-05	-1.50507	-0.71601	3.63411e-05	-1.50514	-0.715957
20018023	chr19:20018023:C:T	1.57598e-10	-1.29523	-1.01955	4.72924e-05	-0.953205	-1.00428	4.73036e-05	-0.953214	-1.00425
20018750	chr19:20018750:C:T	6.18432e-10	-4.09779e-10	-0.947646	0.000130546	-4.09779e-10	-0.942113	0.000130572	-4.09779e-10	-0.942124
20019061	chr19:20019061:T:A	1.32789e-10	-1.36481	-1.12126	3.91256e-05	-1.0391	-1.10796	3.91345e-05	-1.03911	-1.10793
20019429	chr19:20019429:A:G	3.05405e-10	-0.580888	-1.07231	2.64474e-05	-1.48065	-1.05804	2.64583e-05	-1.48043	-1.05804
20020140	chr19:20020140:G:C	7.6935e-10	-4.09779e-10	-0.729288	0.000161657	-4.09779e-10	-0.728364	0.000161687	-4.09779e-10	-0.72838
20020516	chr19:20020516:A:T	5.63945e-10	-1.03988	-5.44374e-10	0.00016483	-0.708922	-5.44374e-10	0.000164863	-0.708929	-5.44374e-10
20020533	chr19:20020533:A:T	2.5774e-10	-0.924484	-0.898399	4.11223e-05	-1.24422	-0.853071	4.11458e-05	-1.24391	-0.853016
20020769	chr19:20020769:G:A	3.00611e-10	-1.66902	-5.44374e-10	6.66e-05	-1.61513	-5.44374e-10	6.66153e-05	-1.61511	-5.44374e-10
20020962	chr19:20020962:AT:A	2.44496e-10	-1.57013	-0.305503	4.08604e-05	-1.87845	-0.22523	4.08685e-05	-1.87844	-0.225249
20021061	chr19:20021061:G:GGAA	1.18109e-10	-1.75408	-0.849149	2.19957e-05	-1.92289	-0.800101	2.20005e-05	-1.92289	-0.800091
20021482	chr19:20021482:C:CA	2.10899e-10	-1.92173	-0.101727	5.71045e-05	-1.84629	0.0773341	5.71239e-05	-1.84627	0.0774499
20022221	chr19:20022221:A:G	1.01907e-09	-4.09779e-10	-0.448189	0.000227517	-4.09779e-10	-0.386612	0.000227572	-4.09779e-10	-0.38658
20022352	chr19:20022352:A:AAAAC	6.76035e-11	-1.89447	-1.26671	1.68143e-05	-1.72424	-1.26737	1.68169e-05	-1.72429	-1.26737
20022459	chr19:20022459:T:C	1.93681e-10	-1.9209	-0.187724	5.17779e-05	-1.85084	-0.0160349	5.17953e-05	-1.85082	-0.0159216
20022664	chr19:20022664:T:A	1.99363e-10	-1.92153	-0.158177	5.75848e-05	-1.77741	0.0168264	5.76047e-05	-1.77738	0.0169411
20023037	chr19:20023037:C:T	3.67207e-10	-0.725541	-0.743368	5.76836e-05	-1.07377	-0.685092	5.7719e-05	-1.07343	-0.685027
20023241	chr19:20023241:G:A	6.02259e-10	-0.974147	-5.44374e-10	0.000107351	-1.13773	-5.44374e-10	0.000107387	-1.13761	-5.44374e-10
20023647	chr19:20023647:A:G	4.50542e-10	-4.09779e-10	-1.26438	9.45428e-05	-4.09779e-10	-1.26479	9.45619e-05	-4.09779e-10	-1.26479
20023708	chr19:20023708:AG:A	1.89629e-10	-1.90681	-0.222957	4.81341e-05	-1.88536	-0.0544863	4.815e-05	-1.88535	-0.0543746
20023978	chr19:20023978:C:A	5.95949e-10	-4.09779e-10	-0.984679	0.000130102	-4.09779e-10	-0.945516	0.000130131	-4.09779e-10	-0.9455
20024257	chr19:20024257:G:T	6.74818e-11	-1.90009	-1.26289	1.61505e-05	-1.76794	-1.26395	1.61532e-05	-1.76798	-1.26395
20024548	chr19:20024548:ATCCATG:A	4.61716e-10	-4.09779e-10	-1.23988	9.91097e-05	-4.09779e-10	-1.21761	9.91331e-05	-4.09779e-10	-1.21758
20024597	chr19:20024597:G:A	1.9505e-10	-1.91765	-0.183931	5.13809e-05	-1.86297	-0.0116056	5.13981e-05	-1.86295	-0.0114919
20024688	chr19:20024688:A:G	6.15018e-10	-4.09779e-10	-0.953183	0.000134181	-4.09779e-10	-0.91465	0.000134212	-4.09779e-10	-0.914625
20024807	chr19:20024807:CT:C	1.88731e-10	-1.91979	-0.214722	5.00745e-05	-1.85569	-0.0446411	5.00912e-05	-1.85567	-0.0445289
20025240	chr19:20025240:G:C	6.70273e-11	-1.90091	-1.26883	1.64834e-05	-1.7427	-1.26879	1.6486e-05	-1.74275	-1.26879
20025582	chr19:20025582:T:C	1.75438e-10	-1.69637	-0.511179	3.19618e-05	-1.90713	-0.442166	3.19685e-05	-1.90713	-0.442161
20025608	chr19:20025608:C:T	1.83506e-10	-1.91755	-0.245032	5.90074e-05	-1.65829	-0.077889	5.90264e-05	-1.65828	-0.0777765
20025895	chr19:20025895:G:A	2.24902e-10	-1.91934	-0.0398255	6.03592e-05	-1.85762	0.144096	6.03799e-05	-1.85761	0.144217
20025973	chr19:20025973:C:A	5.99818e-10	-0.978208	-5.44374e-10	0.000106961	-1.14138	-5.44374e-10	0.000106996	-1.14125	-5.44374e-10
20026043	chr19:20026043:C:T	5.72211e-10	-4.09779e-10	-1.02533	0.000120004	-4.09779e-10	-1.02631	0.00012003	-4.09779e-10	-1.02631
20026171	chr19:20026171:T:C	2.27339e-10	-1.9182	-0.030188	6.06962e-05	-1.86202	0.15406	6.07169e-05	-1.862	0.15418
20026316	chr19:20026316:C:G	4.64755e-10	-4.09779e-10	-1.23332	9.76877e-05	-4.09779e-10	-1.23206	9.77091e-05	-4.09779e-10	-1.23205
20026571	chr19:20026571:T:C	1.99856e-10	-1.92297	-0.154271	5.43294e-05	-1.8391	0.0203241	5.43478e-05	-1.83908	0.0204388
20026611	chr19:20026611:C:T	6.01156e-10	-4.09779e-10	-0.97598	0.000130602	-4.09779e-10	-0.941684	0.000130631	-4.09779e-10	-0.941668
20026817	chr19:20026817:G:T	4.48647e-10	-4.09779e-10	-1.2686	9.42443e-05	-4.09779e-10	-1.26795	9.42638e-05	-4.09779e-10	-1.26795
20026953	chr19:20026953:T:G	6.01957e-10	-0.974648	-5.44374e-10	0.000107299	-1.13822	-5.44374e-10	0.000107334	-1.1381	-5.44374e-10
20027147	chr19:20027147:C:T	2.09216e-10	-1.46108	-0.570383	3.28329e-05	-1.83201	-0.490396	3.28432e-05	-1.83188	-0.490416
20027218	chr19:20027218:C:T	7.40405e-11	-1.87846	-1.19177	1.87343e-05	-1.68607	-1.19742	1.87371e-05	-1.68612	-1.19742
20027399	chr19:20027399:C:A	2.4799e-10	-1.92385	0.0624022	6.88232e-05	-1.82806	0.245767	6.88481e-05	-1.82805	0.245903
20027868	chr19:20027868:C:T	6.90829e-11	-1.88016	-1.25936	1.74769e-05	-1.69279	-1.26017	1.74795e-05	-1.69284	-1.26017
20028179	chr19:20028179:G:A	7.12253e-10	-4.09779e-10	-0.806401	0.000156614	-4.09779e-10	-0.760055	0.000156651	-4.09779e-10	-0.760027
20028410	chr19:20028410:C:T	1.04923e-09	-4.09779e-10	-0.419021	0.000234291	-4.09779e-10	-0.357274	0.000234347	-4.09779e-10	-0.357241
20028425	chr19:20028425:T:A	1.20699e-10	-1.65384	-0.927692	2.01577e-05	-1.92028	-0.889974	2.01614e-05	-1.92028	-0.889992
20029557	chr19:20029557:T:C	1.63457e-10	-1.75747	-0.520812	3.27781e-05	-1.92214	-0.40194	3.2788e-05	-1.92214	-0.401845
20029674	chr19:20029674:C:T	2.50517e-10	-1.92152	0.0702147	6.80432e-05	-1.84746	0.253764	6.80677e-05	-1.84744	0.2539
20029805	chr19:20029805:G:A	2.48639e-10	-1.92279	0.06396	6.81675e-05	-1.8393	0.247429	6.8192e-05	-1.83928	0.247564
20029847	chr19:20029847:A:C	1.99503e-10	-1.92299	-0.156016	5.42271e-05	-1.83704	0.0163832	5.42461e-05	-1.83702	0.0165089
20030053	chr19:20030053:C:T	2.53486e-10	-1.92431	0.0847864	7.14194e-05	-1.81491	0.269637	7.14454e-05	-1.81489	0.269774
20030689	chr19:20030689:G:A	1.05841e-10	-1.44419	-1.2687	1.39137e-05	-1.91403	-1.26693	1.39171e-05	-1.914	-1.26693
20031135	chr19:20031135:T:C	3.68725e-10	-0.985459	-0.479323	5.41055e-05	-1.43259	-0.390308	5.41319e-05	-1.43232	-0.390302
20031143	chr19:20031143:C:A	6.96977e-11	-1.86601	-1.26465	1.79663e-05	-1.66016	-1.26518	1.7969e-05	-1.66022	-1.26518
20031859	chr19:20031859:TA:T	2.32177e-10	-1.92238	-0.00495672	6.32873e-05	-1.83898	0.172828	6.33099e-05	-1.83896	0.17296
20032213	chr19:20032213:G:T	3.33986e-10	-1.92025	0.356517	9.19862e-05	-1.84993	0.557733	9.202e-05	-1.84992	0.557877
20032944	chr19:20032944:T:C	2.07807e-10	-1.64471	-0.393518	3.66131e-05	-1.89287	-0.320559	3.66208e-05	-1.89287	-0.320554
20033099	chr19:20033099:T:C	4.34473e-10	-1.76359	0.462887	9.57827e-05	-1.92361	0.671852	9.58168e-05	-1.92361	0.672001
20033140	chr19:20033140:A:G	3.35099e-10	-1.9187	0.358292	9.15957e-05	-1.85636	0.559902	9.16293e-05	-1.85634	0.560047
20033432	chr19:20033432:C:T	4.64147e-10	-4.09779e-10	-1.23463	9.7303e-05	-4.09779e-10	-1.23601	9.73219e-05	-4.09779e-10	-1.23602
20033575	chr19:20033575:T:C	3.32019e-10	-1.92388	0.354236	9.41049e-05	-1.82464	0.555213	9.41397e-05	-1.82462	0.555357
20033699	chr19:20033699:T:C	4.64501e-10	-4.09779e-10	-1.23387	9.76386e-05	-4.09779e-10	-1.23257	9.766e-05	-4.09779e-10	-1.23255
20033724	chr19:20033724:A:C	5.80616e-10	-1.91959	0.908844	0.000163872	-1.85413	1.13938	0.000163936	-1.85412	1.13955
20033824	chr19:20033824:G:A	7.1411e-10	-4.09779e-10	-0.803797	0.00014599	-4.09779e-10	-0.830302	0.000146018	-4.09779e-10	-0.830318
20033878	chr19:20033878:C:T	8.23373e-10	-4.09779e-10	-0.661426	0.000174942	-4.09779e-10	-0.649383	0.000174977	-4.09779e-10	-0.649389
20033959	chr19:20033959:C:T	3.39853e-10	-1.91634	0.37002	9.21032e-05	-1.86326	0.572335	9.21369e-05	-1.86325	0.57248
20034308	chr19:20034308:T:C	7.19449e-11	-1.87297	-1.22596	1.46581e-05	-1.89868	-1.23016	1.46606e-05	-1.89871	-1.23017
20034389	chr19:20034389:G:A	3.35658e-10	-1.91712	0.358378	9.11449e-05	-1.86108	0.55969	9.11782e-05	-1.86106	0.559834
20034392	chr19:20034392:A:C	4.71554e-10	-4.09779e-10	-1.2188	9.79874e-05	-4.09779e-10	-1.229	9.80071e-05	-4.09779e-10	-1.229
20034465	chr19:20034465:C:T	3.43882e-10	-1.91585	0.381319	9.31169e-05	-1.86458	0.584601	9.3151e-05	-1.86457	0.584747
20034538	chr19:20034538:A:G	3.43294e-10	-1.91621	0.379961	9.3064e-05	-1.86371	0.583161	9.30981e-05	-1.8637	0.583307
20034606	chr19:20034606:A:C	3.53692e-10	-1.9187	0.412292	9.70765e-05	-1.85572	0.617385	9.71123e-05	-1.85571	0.617532
20034690	chr19:20034690:T:C	3.42808e-10	-1.91877	0.381106	9.39457e-05	-1.85561	0.584486	9.39803e-05	-1.85559	0.584631
20034925	chr19:20034925:C:T	3.42904e-10	-1.92108	0.3837	9.51235e-05	-1.846	0.587335	9.51585e-05	-1.84598	0.587481
20034948	chr19:20034948:C:T	3.63327e-10	-1.90885	0.429314	9.65291e-05	-1.87945	0.635452	9.65645e-05	-1.87943	0.6356
20035007	chr19:20035007:AAT:A	3.40806e-10	-1.91247	0.368952	9.11406e-05	-1.87284	0.571408	9.11739e-05	-1.87283	0.571553
20035045	chr19:20035045:T:C	3.37356e-10	-1.91935	0.365651	9.25775e-05	-1.8537	0.567908	9.26116e-05	-1.85368	0.568053
20035082	chr19:20035082:G:A	3.58833e-10	-1.91681	0.42483	9.77504e-05	-1.86203	0.63061	9.77865e-05	-1.86202	0.630757
20035247	chr19:20035247:C:T	3.57232e-10	-1.91532	0.418867	9.67362e-05	-1.86626	0.62441	9.67717e-05	-1.86625	0.624557
20035471	chr19:20035471:A:G	1.94084e-10	-1.50005	-0.606495	3.11328e-05	-1.83132	-0.544257	3.11393e-05	-1.83132	-0.544252
20035716	chr19:20035716:T:TCA	3.36422e-10	-1.91988	0.363416	9.25676e-05	-1.85144	0.565538	9.26016e-05	-1.85142	0.565683
20035734	chr19:20035734:CTGTT:C	3.4041e-10	-1.9185	0.373814	9.31171e-05	-1.85744	0.577458	9.31513e-05	-1.85742	0.577603
20035941	chr19:20035941:G:C	7.33496e-10	-4.09779e-10	-0.777012	0.000161569	-4.09779e-10	-0.728905	0.000161607	-4.09779e-10	-0.728875
20036080	chr19:20036080:A:G	3.61835e-10	-1.91535	0.431709	9.80746e-05	-1.86592	0.637816	9.81108e-05	-1.86591	0.637963
20036137	chr19:20036137:A:G	3.49733e-10	-1.91526	0.397597	9.45864e-05	-1.86609	0.601764	9.46211e-05	-1.86607	0.60191
20036276	chr19:20036276:T:C	3.51096e-10	-1.91492	0.401145	9.48423e-05	-1.86715	0.605523	9.48772e-05	-1.86713	0.60567
20036333	chr19:20036333:C:T	2.19932e-10	-1.60497	-0.376547	3.77738e-05	-1.87863	-0.30359	3.77817e-05	-1.87863	-0.303587
20036394	chr19:20036394:CAGG:C	3.46753e-10	-1.92388	0.397655	9.76548e-05	-1.83344	0.601036	9.76912e-05	-1.83342	0.601183
20036716	chr19:20036716:C:T	3.75039e-10	-1.91734	0.469531	0.000113173	-1.76365	0.678727	0.000113217	-1.76362	0.678877
20036751	chr19:20036751:A:G	4.8443e-10	-1.92394	0.732081	0.000142318	-1.8105	0.954728	0.000142374	-1.81048	0.954887
20036890	chr19:20036890:T:C	2.63634e-10	-1.91759	0.117314	7.76956e-05	-1.76772	0.306684	7.77241e-05	-1.7677	0.306817
20037444	chr19:20037444:T:C	6.58267e-10	-4.09779e-10	-0.885224	0.000151389	-4.09779e-10	-0.793983	0.000151432	-4.09779e-10	-0.793908
20037445	chr19:20037445:G:T	6.57547e-10	-4.09779e-10	-0.886318	0.000151191	-4.09779e-10	-0.795291	0.000151234	-4.09779e-10	-0.795216
20037526	chr19:20037526:A:G	4.50906e-10	-1.86906	0.60548	0.000112971	-1.91201	0.825304	0.000113014	-1.91201	0.825472
20037675	chr19:20037675:T:C	5.1675e-10	-4.09779e-10	-1.12727	0.000108681	-4.09779e-10	-1.12542	0.000108704	-4.09779e-10	-1.12542
20038589	chr19:20038589:C:T	1.51319e-10	-1.6038	-0.751648	2.34738e-05	-1.90001	-0.75794	2.34803e-05	-1.89998	-0.7579
20038899	chr19:20038899:A:G	3.28031e-10	-1.92267	0.34094	9.58729e-05	-1.80098	0.550167	9.59098e-05	-1.80096	0.550321
20039266	chr19:20039266:A:G	3.04099e-10	-1.90456	0.247076	9.73218e-05	-1.68578	0.449967	9.736e-05	-1.68575	0.450118
20039316	chr19:20039316:T:C	2.96521e-10	-1.9078	0.225088	9.39404e-05	-1.69773	0.42655	9.39771e-05	-1.69769	0.4267
20039366	chr19:20039366:G:C	4.55142e-10	-1.89291	0.638685	0.000121094	-1.88179	0.864517	0.00012114	-1.88178	0.864681
20039571	chr19:20039571:T:C	2.98681e-10	-1.9226	0.247143	8.66432e-05	-1.80163	0.44959	8.66764e-05	-1.8016	0.449741
20039985	chr19:20039985:G:C	2.95948e-10	-1.9193	0.234652	8.72363e-05	-1.77997	0.43475	8.72698e-05	-1.77994	0.4349
20040010	chr19:20040010:A:T	2.99171e-10	-1.91906	0.245247	8.83972e-05	-1.77829	0.446288	8.84312e-05	-1.77826	0.446439
20040078	chr19:20040078:C:T	2.32988e-10	-1.92385	-5.44374e-10	4.94066e-05	-1.91375	-5.44374e-10	4.94169e-05	-1.91375	-5.44374e-10
20040518	chr19:20040518:G:C	1.09546e-09	-4.09779e-10	-0.375909	0.000226724	-4.09779e-10	-0.390104	0.000226786	-4.09779e-10	-0.390037
20040600	chr19:20040600:T:C	3.02134e-10	-1.92293	0.258971	8.74677e-05	-1.80346	0.460893	8.75012e-05	-1.80344	0.461044
20040706	chr19:20040706:G:A	6.93749e-10	-0.832724	-5.44374e-10	0.000122516	-1.0056	-5.44374e-10	0.000122558	-1.00546	-5.44374e-10
20041126	chr19:20041126:C:A	3.07446e-10	-1.92343	0.276898	8.7169e-05	-1.80891	0.462921	8.72025e-05	-1.80889	0.463074
20041266	chr19:20041266:C:T	3.4213e-10	-1.53964	-5.44374e-10	0.000107072	-1.14033	-5.44374e-10	0.000107085	-1.14042	-5.44374e-10
20041835	chr19:20041835:A:G	2.08469e-10	-1.91328	-0.121764	6.08211e-05	-1.75838	0.0524832	6.08435e-05	-1.75836	0.0526154
20042187	chr19:20042187:C:A	5.99834e-10	-4.09779e-10	-0.978182	0.000126742	-4.09779e-10	-0.971683	0.000126762	-4.09779e-10	-0.971736
20042264	chr19:20042264:C:T	5.68049e-10	-4.09779e-10	-1.03263	0.000118597	-4.09779e-10	-1.03811	0.000118618	-4.09779e-10	-1.03814
20042523	chr19:20042523:G:A	1.05316e-09	-4.09779e-10	-0.415285	0.000220457	-4.09779e-10	-0.418137	0.000220518	-4.09779e-10	-0.418067
20042720	chr19:20042720:C:T	1.12334e-10	-1.38948	-1.26388	1.43745e-05	-1.89055	-1.25783	1.43784e-05	-1.8905	-1.25781
20042751	chr19:20042751:T:G	1.0537e-09	-4.09779e-10	-0.414767	0.000220672	-4.09779e-10	-0.417162	0.000220733	-4.09779e-10	-0.417091
20042775	chr19:20042775:A:T	2.69867e-10	-1.91802	0.141116	7.94804e-05	-1.77293	0.334606	7.95106e-05	-1.77291	0.334752
20042920	chr19:20042920:T:G	4.49563e-10	-4.09779e-10	-1.26656	9.43137e-05	-4.09779e-10	-1.26721	9.43334e-05	-4.09779e-10	-1.26721
20042954	chr19:20042954:A:C	4.77086e-10	-1.92118	0.714045	0.000142617	-1.79174	0.938069	0.000142673	-1.79172	0.938229
20043010	chr19:20043010:A:G	1.2112e-09	-4.09779e-10	-0.275464	0.000278378	-4.09779e-10	-0.184859	0.000278438	-4.09779e-10	-0.184851
20043247	chr19:20043247:C:T	5.4592e-10	-4.09779e-10	-1.07236	0.000114843	-4.09779e-10	-1.07027	0.000114867	-4.09779e-10	-1.07027
20043336	chr19:20043336:C:A	6.4845e-10	-0.90025	-5.44374e-10	0.000115107	-1.06798	-5.44374e-10	0.000115146	-1.06785	-5.44374e-10
20043525	chr19:20043525:G:A	3.15268e-10	-1.69184	0.0704309	5.90823e-05	-1.89866	0.163753	5.90954e-05	-1.89866	0.16377
20043637	chr19:20043637:A:T	2.79744e-10	-1.92209	0.181129	8.09468e-05	-1.7973	0.377256	8.09776e-05	-1.79728	0.377405
20043742	chr19:20043742:T:G	5.50502e-10	-4.09779e-10	-1.064	0.000115819	-4.09779e-10	-1.06181	0.000115843	-4.09779e-10	-1.06181
20044164	chr19:20044164:C:CT	6.48298e-10	-0.900484	-5.44374e-10	0.000115087	-1.06815	-5.44374e-10	0.000115125	-1.06802	-5.44374e-10
20045114	chr19:20045114:AAGAGGC:A	2.59616e-10	-1.91479	0.0991597	7.70579e-05	-1.75893	0.289651	7.70872e-05	-1.7589	0.289795
20045199	chr19:20045199:T:C	2.38974e-10	-1.89848	-5.44374e-10	4.88907e-05	-1.92425	-5.44374e-10	4.89008e-05	-1.92425	-5.44374e-10
20045278	chr19:20045278:G:A	4.58191e-10	-4.09779e-10	-1.24755	9.60837e-05	-4.09779e-10	-1.24862	9.61026e-05	-4.09779e-10	-1.24863
20045394	chr19:20045394:T:C	2.36568e-10	-1.76971	-0.138888	4.66102e-05	-1.91933	-0.0526849	4.66205e-05	-1.91934	-0.0526702
20045590	chr19:20045590:A:AC	2.58647e-10	-1.91988	0.10051	7.54237e-05	-1.78245	0.291729	7.54522e-05	-1.78242	0.291873
20046182	chr19:20046182:A:G	5.39585e-10	-4.09779e-10	-1.08403	0.000115241	-4.09779e-10	-1.06681	0.000115264	-4.09779e-10	-1.06682
20046426	chr19:20046426:A:G	5.00885e-10	-4.09779e-10	-1.15846	0.000105323	-4.09779e-10	-1.15681	0.000105344	-4.09779e-10	-1.15681
20046960	chr19:20046960:C:T	7.27373e-10	-0.785395	-5.44374e-10	0.000127556	-0.965283	-5.44374e-10	0.0001276	-0.965146	-5.44374e-10
20046967	chr19:20046967:G:A	1.29335e-09	-0.928922	0.719081	0.000256456	-0.982788	0.715907	0.000256474	-0.982774	0.715755
20047121	chr19:20047121:G:A	9.98083e-10	-4.09779e-10	-0.468998	0.000206267	-4.09779e-10	-0.484669	0.000206322	-4.09779e-10	-0.484609
20047141	chr19:20047141:G:A	8.51501e-10	-0.627834	-5.44374e-10	0.000148997	-0.809914	-5.44374e-10	0.000149048	-0.809774	-5.44374e-10
20047187	chr19:20047187:C:A	1.84414e-10	-1.43742	-0.720227	2.89183e-05	-1.79697	-0.652395	2.89284e-05	-1.79682	-0.6524
20047351	chr19:20047351:A:G	9.73188e-11	-1.6528	-1.14404	1.58854e-05	-1.91144	-1.13699	1.58891e-05	-1.91142	-1.13699
20047431	chr19:20047431:G:C	5.32411e-10	-4.09779e-10	-1.09742	0.000112042	-4.09779e-10	-1.09497	0.000112065	-4.09779e-10	-1.09497
20047824	chr19:20047824:A:T	1.82743e-10	-1.48724	-0.679518	2.94026e-05	-1.82344	-0.609316	2.94124e-05	-1.82331	-0.609321
20047838	chr19:20047838:T:C	7.72405e-10	-4.09779e-10	-0.725326	0.000180388	-4.09779e-10	-0.618726	0.000180442	-4.09779e-10	-0.618638
20048753	chr19:20048753:T:G	1.09685e-09	-4.09779e-10	-0.374634	0.000229884	-4.09779e-10	-0.376265	0.000229947	-4.09779e-10	-0.376197
20048863	chr19:20048863:T:C	1.21218e-09	-4.09779e-10	-0.274662	0.000268655	-4.09779e-10	-0.22041	0.000268732	-4.09779e-10	-0.22033
20048869	chr19:20048869:C:A	8.96677e-11	-1.61278	-1.26595	3.12342e-05	-1.10425	-1.26808	3.12366e-05	-1.10438	-1.26808
20048942	chr19:20048942:C:T	3.75434e-10	-1.80984	0.363091	8.71736e-05	-1.92411	0.578174	8.72039e-05	-1.92411	0.578315
20049194	chr19:20049194:A:G	9.80341e-11	-1.52468	-1.26483	1.39526e-05	-1.91862	-1.25955	1.39561e-05	-1.9186	-1.25953
20049306	chr19:20049306:C:T	2.49463e-10	-1.69047	-0.165055	5.02206e-05	-1.83957	-0.0578382	5.02386e-05	-1.83947	-0.0577878
20049446	chr19:20049446:A:C	6.58481e-10	-0.884898	-5.44374e-10	0.000116416	-1.05666	-5.44374e-10	0.000116456	-1.05653	-5.44374e-10
20049864	chr19:20049864:C:T	9.84718e-10	-4.09779e-10	-0.482479	0.000207152	-4.09779e-10	-0.480384	0.000207209	-4.09779e-10	-0.480315
20050003	chr19:20050003:T:C	7.01279e-10	-0.821928	-5.44374e-10	0.000123201	-1.00002	-5.44374e-10	0.000123243	-0.999888	-5.44374e-10
20050287	chr19:20050287:GCTGT:G	4.26164e-10	-1.4176	0.0975852	7.346e-05	-1.7352	0.218108	7.34866e-05	-1.73504	0.218101
20050577	chr19:20050577:G:A	6.79737e-10	-4.09779e-10	-0.853128	0.000145036	-4.09779e-10	-0.836854	0.000145064	-4.09779e-10	-0.836867
20050586	chr19:20050586:A:G	6.41356e-10	-4.09779e-10	-0.911249	0.000135067	-4.09779e-10	-0.90807	0.000135097	-4.09779e-10	-0.908052
20050620	chr19:20050620:G:A	1.0934e-09	-4.09779e-10	-0.377784	0.000263029	-4.09779e-10	-0.241575	0.000263111	-4.09779e-10	-0.24147
20050749	chr19:20050749:A:G	3.93083e-10	-1.43236	0.0315463	6.41549e-05	-1.79769	0.145156	6.41764e-05	-1.79755	0.14514
20050910	chr19:20050910:A:C	3.67101e-10	-1.43002	-0.0391782	5.96736e-05	-1.79652	0.0715736	5.96937e-05	-1.79638	0.0715579
20050922	chr19:20050922:G:A	1.08929e-10	-1.6695	-1.01463	1.807e-05	-1.91498	-1.00461	1.8074e-05	-1.91496	-1.00461
20050939	chr19:20050939:C:A	3.63977e-10	-1.42198	-0.0557613	5.88805e-05	-1.79259	0.0542573	5.89005e-05	-1.79244	0.0542416
20050962	chr19:20050962:C:CAG	3.63882e-10	-1.43008	-0.0479209	5.91225e-05	-1.79667	0.062445	5.91424e-05	-1.79653	0.0624293
20051289	chr19:20051289:T:C	9.3868e-10	-4.09779e-10	-0.530359	0.000196607	-4.09779e-10	-0.532631	0.000196661	-4.09779e-10	-0.532566
20051334	chr19:20051334:G:A	5.20524e-10	-4.09779e-10	-1.12	0.000109453	-4.09779e-10	-1.11834	0.000109476	-4.09779e-10	-1.11834
20051374	chr19:20051374:C:T	4.02268e-10	-1.9236	0.545884	0.000119139	-1.80777	0.774219	0.000119184	-1.80775	0.77437
20051464	chr19:20051464:A:G	2.03614e-10	-1.70506	-0.353549	4.07331e-05	-1.85045	-0.256345	4.07468e-05	-1.85036	-0.256308
20051699	chr19:20051699:C:T	1.02395e-09	-1.92352	1.48012	0.000325216	-1.80581	1.77646	0.000325356	-1.80578	1.77666
20051886	chr19:20051886:A:C	1.10337e-09	-1.9235	1.55478	0.000351858	-1.80565	1.85504	0.00035201	-1.80563	1.85525
20052115	chr19:20052115:C:CT	1.20883e-09	-1.92289	1.64547	0.000389612	-1.79914	1.95045	0.000389783	-1.79912	1.95066
20052132	chr19:20052132:A:G	1.19716e-09	-1.92199	1.63486	0.000388245	-1.79151	1.9393	0.000388416	-1.79148	1.93951
20052153	chr19:20052153:G:A	9.49914e-10	-1.92034	1.40187	0.000307314	-1.7808	1.69483	0.000307448	-1.78077	1.69503
20052176	chr19:20052176:T:C	1.0665e-10	-1.67315	-1.03213	1.83931e-05	-1.92083	-0.981032	1.83986e-05	-1.92085	-0.980922
20052640	chr19:20052640:G:T	7.82989e-10	-0.711716	-5.44374e-10	0.000136449	-0.897885	-5.44374e-10	0.000136497	-0.897743	-5.44374e-10
20052852	chr19:20052852:C:G	9.21145e-10	-4.09779e-10	-0.549217	0.000197998	-4.09779e-10	-0.525582	0.000198054	-4.09779e-10	-0.525503
20053195	chr19:20053195:G:C	1.31573e-09	-1.87246	1.67978	0.000499959	-1.61571	2.01639	0.00050026	-1.61566	2.01675
20053239	chr19:20053239:C:T	1.06188e-10	-1.65391	-1.0557	1.78869e-05	-1.92264	-1.00713	1.78923e-05	-1.92265	-1.00702
20053356	chr19:20053356:T:C	9.48541e-10	-1.89	1.37009	0.000344324	-1.66062	1.68836	0.000344524	-1.66058	1.6887
20053390	chr19:20053390:A:G	4.14742e-10	-1.34718	-5.44374e-10	6.95227e-05	-1.57218	-5.44374e-10	6.95391e-05	-1.57216	-5.44374e-10
20054538	chr19:20054538:G:A	1.15847e-10	-1.46894	-1.15362	1.67031e-05	-1.85174	-1.1465	1.67075e-05	-1.85169	-1.1465
20054630	chr19:20054630:A:G	3.16248e-10	-1.61831	-5.44374e-10	5.39036e-05	-1.82664	-5.44374e-10	5.39168e-05	-1.8266	-5.44374e-10
20054893	chr19:20054893:G:C	7.98729e-10	-0.691813	-5.44374e-10	0.000139081	-0.878782	-5.44374e-10	0.00013913	-0.878639	-5.44374e-10
20055466	chr19:20055466:G:A	5.34777e-10	-1.2111	0.118116	8.04871e-05	-1.66879	0.243049	8.05238e-05	-1.66858	0.24309
20056150	chr19:20056150:G:A	5.21688e-09	-4.09779e-10	1.18482	0.00117131	-4.09779e-10	1.25204	0.0011717	-4.09779e-10	1.25216
20056772	chr19:20056772:A:G	5.05085e-10	-1.27355	0.123438	7.77599e-05	-1.70773	0.247522	7.77941e-05	-1.70754	0.247561
20056960	chr19:20056960:C:T	1.35584e-10	-1.62448	-0.840761	2.25581e-05	-1.92417	-0.773576	2.25659e-05	-1.92417	-0.773434
20056962	chr19:20056962:A:G	1.90064e-09	-1.88863	2.06374	0.000716484	-1.65973	2.42024	0.000716929	-1.65969	2.42062
20056977	chr19:20056977:T:C	1.79934e-09	-1.88446	2.0048	0.000680526	-1.64881	2.35784	0.000680947	-1.64877	2.35821
20057066	chr19:20057066:G:C	4.16004e-10	-1.16941	-0.174728	8.37836e-05	-1.33424	-0.0513567	8.38382e-05	-1.33399	-0.0511629
20057264	chr19:20057264:G:A	1.42286e-10	-1.58499	-0.832009	2.27773e-05	-1.92378	-0.764295	2.27854e-05	-1.92377	-0.764152
20057290	chr19:20057290:A:G	1.76456e-09	-1.89182	1.99264	0.000658307	-1.66909	2.34492	0.000658713	-1.66905	2.3453
20057327	chr19:20057327:C:T	6.47983e-10	0.247822	-1.14879	0.000115616	0.0642734	-1.12783	0.000115667	0.0644742	-1.12781
20057378	chr19:20057378:G:A	6.82414e-10	0.295978	-1.14518	0.000121552	0.11042	-1.12392	0.000121605	0.110623	-1.12389
20057420	chr19:20057420:G:A	5.04668e-10	-4.09779e-10	-1.15093	0.000108214	-4.09779e-10	-1.12972	0.00010824	-4.09779e-10	-1.12969
20057553	chr19:20057553:C:T	6.51691e-10	0.248938	-1.1442	0.000116315	0.0653121	-1.12285	0.000116366	0.065513	-1.12282
20057939	chr19:20057939:C:G	2.40712e-10	-1.83592	-0.0553148	5.02842e-05	-1.92404	0.0278925	5.02938e-05	-1.92405	0.0278828
20057956	chr19:20057956:C:T	1.03531e-09	-4.09779e-10	-0.432382	0.000230254	-4.09779e-10	-0.374655	0.0002303	-4.09779e-10	-0.374664
20058053	chr19:20058053:C:T	2.55649e-10	-1.81529	-0.0157374	5.23618e-05	-1.92405	0.0683858	5.23724e-05	-1.92404	0.0683761
20058077	chr19:20058077:G:A	1.47457e-10	-1.60943	-0.771869	2.42817e-05	-1.92431	-0.699806	2.42904e-05	-1.92431	-0.699654
20058082	chr19:20058082:A:C	2.58891e-10	-1.81843	-5.44374e-10	5.58777e-05	-1.79067	-5.44374e-10	5.58877e-05	-1.7907	-5.44374e-10
20058171	chr19:20058171:G:A	5.16266e-10	-1.27249	0.144279	7.96039e-05	-1.70656	0.269782	7.9639e-05	-1.70636	0.269822
20058196	chr19:20058196:C:A	7.19137e-10	-0.796782	-5.44374e-10	0.00012603	-0.97732	-5.44374e-10	0.000126073	-0.977184	-5.44374e-10
20058231	chr19:20058231:A:G	2.3301e-09	-1.80484	2.18367	0.000598688	-1.92419	2.50509	0.000599002	-1.92419	2.50541
20058254	chr19:20058254:C:T	5.01391e-10	-4.09779e-10	-1.15745	0.000107452	-4.09779e-10	-1.13679	0.000107477	-4.09779e-10	-1.13677
20058396	chr19:20058396:G:C	1.49361e-10	-1.62415	-0.744312	2.50131e-05	-1.92416	-0.670275	2.50221e-05	-1.92417	-0.670119
20058415	chr19:20058415:A:G	2.64231e-10	-1.81386	0.0158498	5.41185e-05	-1.92398	0.101313	5.41295e-05	-1.92397	0.101303
20058448	chr19:20058448:A:G	2.49079e-10	-1.78757	-0.0694963	4.96878e-05	-1.92128	0.0132019	4.96987e-05	-1.92126	0.0131933
20058573	chr19:20058573:T:A	2.5553e-10	-1.81812	-0.0133729	5.24841e-05	-1.92417	0.070846	5.24947e-05	-1.92417	0.0708362
20058618	chr19:20058618:G:C	1.51382e-10	-1.59062	-0.764408	2.44848e-05	-1.924	-0.691788	2.44937e-05	-1.92399	-0.691635
20058653	chr19:20058653:A:G	2.53432e-10	-1.81565	-0.0240846	5.19113e-05	-1.92406	0.0597626	5.19218e-05	-1.92406	0.0597529
20058657	chr19:20058657:T:C	2.52074e-10	-1.82145	-0.0236568	5.19237e-05	-1.92427	0.0602045	5.19341e-05	-1.92426	0.0601948
20058691	chr19:20058691:G:A	2.58729e-10	-1.81135	-0.00770326	5.28099e-05	-1.92382	0.0766848	5.28208e-05	-1.92382	0.0766751
20058727	chr19:20058727:T:C	2.59588e-10	-1.81181	-0.00392417	5.30123e-05	-1.92385	0.0805405	5.30231e-05	-1.92385	0.0805299
20058742	chr19:20058742:C:G	2.14338e-09	-1.78459	2.0799	0.000537523	-1.9242	2.39733	0.0005378	-1.9242	2.39764
20058978	chr19:20058978:G:A	2.40174e-09	-1.81221	2.22132	0.000623083	-1.92384	2.54468	0.000623411	-1.92383	2.545
20059078	chr19:20059078:C:G	3.50571e-10	-1.51317	-0.00210045	5.25943e-05	-1.86505	0.0138159	5.26113e-05	-1.865	0.013884
20059142	chr19:20059142:A:C	2.59923e-10	-1.81858	0.00413039	5.34398e-05	-1.92419	0.0889071	5.34506e-05	-1.92418	0.0888973
20059175	chr19:20059175:G:A	2.61908e-10	-1.8182	0.0113623	5.383e-05	-1.92418	0.0961718	5.38408e-05	-1.92417	0.0961614
20059247	chr19:20059247:C:T	4.80509e-10	-4.09779e-10	-1.19999	0.000102642	-4.09779e-10	-1.18259	0.000102668	-4.09779e-10	-1.18255
20059285	chr19:20059285:A:T	1.42995e-10	-1.62657	-0.785454	2.39305e-05	-1.92411	-0.71457	2.3939e-05	-1.92412	-0.71442
20059306	chr19:20059306:A:G	2.58144e-10	-1.81558	-0.00573937	5.2903e-05	-1.92409	0.0787134	5.29137e-05	-1.92409	0.0787036
20059351	chr19:20059351:C:T	8.81452e-10	-4.09779e-10	-0.593263	0.000184692	-4.09779e-10	-0.595148	0.000184741	-4.09779e-10	-0.595088
20059405	chr19:20059405:C:T	1.44451e-10	-1.62504	-0.776857	2.41516e-05	-1.92414	-0.705353	2.41602e-05	-1.92414	-0.705201
20059496	chr19:20059496:G:A	1.47818e-10	-1.62036	-0.75849	2.4633e-05	-1.92423	-0.685519	2.46418e-05	-1.92423	-0.685365
20059765	chr19:20059765:C:T	1.44418e-10	-1.62498	-0.777143	2.41363e-05	-1.92415	-0.705976	2.41448e-05	-1.92415	-0.705825
20059781	chr19:20059781:T:A	2.5438e-10	-1.81007	-0.0259299	5.17628e-05	-1.92375	0.0565782	5.17734e-05	-1.92374	0.0565676
20059847	chr19:20059847:T:C	3.19443e-10	-1.67569	0.0674386	5.89003e-05	-1.89704	0.159045	5.89129e-05	-1.89704	0.159054
20059851	chr19:20059851:T:C	2.83158e-10	-0.534936	-1.1939	0.000146496	0.359858	-1.18669	0.000146494	0.359667	-1.18673
20059866	chr19:20059866:C:T	4.85273e-10	-4.09779e-10	-1.19012	0.000103782	-4.09779e-10	-1.17155	0.000103808	-4.09779e-10	-1.1715
20059871	chr19:20059871:C:T	1.42414e-10	-1.63065	-0.785454	2.39337e-05	-1.92398	-0.71457	2.39421e-05	-1.92398	-0.71442
20059987	chr19:20059987:A:T	4.92366e-10	-4.09779e-10	-1.17561	0.000105323	-4.09779e-10	-1.15681	0.000105347	-4.09779e-10	-1.15678
20060293	chr19:20060293:A:G	1.53164e-10	-1.66377	-0.679554	2.67645e-05	-1.92208	-0.604681	2.67739e-05	-1.92209	-0.604526
20060403	chr19:20060403:CTTTCT:C	2.76939e-10	-1.75104	-5.44374e-10	4.94775e-05	-1.91232	-5.44374e-10	4.94866e-05	-1.91234	-5.44374e-10
20060455	chr19:20060455:C:T	2.5394e-10	-1.79977	-0.03797	5.11771e-05	-1.92282	0.0442745	5.11879e-05	-1.92281	0.0442639
20060461	chr19:20060461:A:G	6.60845e-11	-1.91993	-1.26397	1.51187e-05	-1.83715	-1.26075	1.51214e-05	-1.83719	-1.26075
20060499	chr19:20060499:T:G	2.56456e-10	-1.79733	-0.0305436	5.15996e-05	-1.92249	0.0521713	5.16106e-05	-1.92248	0.0521616
20060569	chr19:20060569:C:A	4.99988e-10	-4.09779e-10	-1.16025	0.000107081	-4.09779e-10	-1.14025	0.000107105	-4.09779e-10	-1.14024
20060670	chr19:20060670:G:C	7.81733e-10	-0.713322	-5.44374e-10	0.00013625	-0.899345	-5.44374e-10	0.000136298	-0.899203	-5.44374e-10
20060930	chr19:20060930:A:G	2.51944e-10	-1.79538	-0.0502452	5.05609e-05	-1.92225	0.0315948	5.05717e-05	-1.92224	0.0315842
20061168	chr19:20061168:G:C	2.65028e-10	-1.79703	0.00203298	5.33443e-05	-1.92247	0.0853985	5.33556e-05	-1.92245	0.0853877
20061170	chr19:20061170:C:T	5.72858e-10	-4.09779e-10	-1.0242	0.000124088	-4.09779e-10	-0.992849	0.000124118	-4.09779e-10	-0.992808
20061201	chr19:20061201:G:A	2.55536e-10	-1.80109	-0.030383	5.15506e-05	-1.92291	0.0516333	5.15614e-05	-1.92289	0.0516222
20061226	chr19:20061226:T:C	2.52259e-10	-1.8067	-0.03768	5.10878e-05	-1.92353	0.0432362	5.10983e-05	-1.92352	0.0432252
20061262	chr19:20061262:A:G	2.09632e-09	-1.8612	2.1343	0.00057331	-1.91343	2.45101	0.000573609	-1.91342	2.45133
20061573	chr19:20061573:A:G	2.4617e-10	-1.79655	-0.0722641	4.94147e-05	-1.92244	0.00884528	4.94252e-05	-1.92242	0.00883479
20061613	chr19:20061613:A:G	1.4101e-10	-1.63374	-0.792264	2.3761e-05	-1.92388	-0.72191	2.37694e-05	-1.92389	-0.721761
20061745	chr19:20061745:C:T	5.75351e-10	-4.09779e-10	-1.01985	0.000119616	-4.09779e-10	-1.02955	0.000119638	-4.09779e-10	-1.02958
20061814	chr19:20061814:A:G	7.84367e-10	-0.709958	-5.44374e-10	0.00013667	-0.896266	-5.44374e-10	0.000136718	-0.896124	-5.44374e-10
20062336	chr19:20062336:A:G	7.82989e-10	-0.711716	-5.44374e-10	0.000136449	-0.897885	-5.44374e-10	0.000136497	-0.897743	-5.44374e-10
20062525	chr19:20062525:GC:G	2.6034e-10	-1.77754	-0.03531	5.14885e-05	-1.9195	0.0470219	5.14999e-05	-1.91948	0.0470113
20062861	chr19:20062861:C:T	2.40171e-10	-1.78972	-0.103767	4.78681e-05	-1.92154	-0.0238526	4.78784e-05	-1.92152	-0.0238632
20062893	chr19:20062893:T:C	4.99407e-10	-1.19076	0.0293518	7.39531e-05	-1.65857	0.148157	7.3987e-05	-1.65835	0.148196
20062905	chr19:20062905:C:A	2.55837e-10	-1.76102	-0.069272	4.99465e-05	-1.91502	0.0121381	4.9958e-05	-1.91499	0.0121274
20063019	chr19:20063019:A:G	4.88918e-10	-4.09779e-10	-1.18264	0.000104515	-4.09779e-10	-1.16451	0.000104539	-4.09779e-10	-1.16449
20063163	chr19:20063163:C:T	8.31892e-10	-4.09779e-10	-0.651131	0.000185186	-4.09779e-10	-0.592475	0.000185241	-4.09779e-10	-0.592386
20063272	chr19:20063272:T:C	4.8182e-10	-4.09779e-10	-1.19726	0.000102959	-4.09779e-10	-1.1795	0.000102985	-4.09779e-10	-1.17946
20063516	chr19:20063516:CTTTA:C	2.76989e-10	-1.65799	-0.0928633	5.14599e-05	-1.88354	0.0105004	5.14751e-05	-1.88346	0.010516
20063574	chr19:20063574:A:G	2.40265e-09	-1.83645	2.24595	0.000637449	-1.92093	2.56456	0.000637785	-1.92092	2.56488
20064215	chr19:20064215:G:A	4.48553e-10	-4.09779e-10	-1.26881	9.4217e-05	-4.09779e-10	-1.26824	9.42366e-05	-4.09779e-10	-1.26824
20064443	chr19:20064443:G:A	4.97195e-10	-1.16585	-5.44374e-10	5.51986e-05	-1.8029	-5.44374e-10	5.52154e-05	-1.8028	-5.44374e-10
20064531	chr19:20064531:A:T	1.15169e-10	-1.64367	-0.984758	1.93369e-05	-1.92343	-0.928395	1.9343e-05	-1.92343	-0.928278
20064590	chr19:20064590:GAGGGTCTCCTCACTTCTCAGACGGGGCGGCCGA:G	2.49827e-10	-1.85407	-5.44374e-10	4.90081e-05	-1.92185	-5.44374e-10	4.90174e-05	-1.92187	-5.44374e-10
20064707	chr19:20064707:C:T	2.09577e-10	-1.77976	-0.249979	4.12182e-05	-1.91952	-0.175443	4.12274e-05	-1.91949	-0.175452
20064998	chr19:20064998:A:G	2.48578e-10	-1.78763	-0.0714516	4.95235e-05	-1.92114	0.00974936	4.95342e-05	-1.92112	0.00973866
20065045	chr19:20065045:G:A	1.40582e-10	-1.6722	-0.756843	2.47456e-05	-1.92106	-0.684129	2.47541e-05	-1.92108	-0.683974
20065199	chr19:20065199:T:C	2.50501e-10	-1.77375	-0.0776243	4.93086e-05	-1.91886	0.00312368	4.93196e-05	-1.91884	0.00311306
20065389	chr19:20065389:GTGGA:G	1.70146e-09	-1.84989	1.9143	0.000454005	-1.91736	2.22163	0.000454236	-1.91736	2.22193
20065410	chr19:20065410:A:T	2.3216e-10	-1.81275	-0.114664	4.66766e-05	-1.92398	-0.0466147	4.66848e-05	-1.92397	-0.046651
20065830	chr19:20065830:A:G	2.46036e-10	-1.76861	-0.100746	4.82079e-05	-1.91779	-0.0205275	4.82188e-05	-1.91776	-0.0205379
20066455	chr19:20066455:G:T	7.29182e-10	-4.09779e-10	-0.782911	0.000149815	-4.09779e-10	-0.80444	0.00014984	-4.09779e-10	-0.804477
20066493	chr19:20066493:T:C	2.39456e-10	-1.89646	-5.44374e-10	5.38964e-05	-1.82678	-5.44374e-10	5.39067e-05	-1.82679	-5.44374e-10
20066520	chr19:20066520:T:C	7.05146e-10	-0.81643	-5.44374e-10	0.000125103	-0.984704	-5.44374e-10	0.000125145	-0.984571	-5.44374e-10
20066642	chr19:20066642:G:T	9.57991e-10	-4.09779e-10	-0.509997	0.000229582	-4.09779e-10	-0.377577	0.000229642	-4.09779e-10	-0.377523
20066666	chr19:20066666:G:A	1.57125e-10	-1.05692	-1.26088	7.04978e-05	-0.301446	-1.25681	7.04988e-05	-0.301628	-1.25682
20066794	chr19:20066794:C:T	2.35587e-10	-1.78554	-0.127215	4.67659e-05	-1.92079	-0.0478974	4.67761e-05	-1.92077	-0.0479077
20066822	chr19:20066822:G:A	5.98012e-10	-4.09779e-10	-0.981223	0.000125634	-4.09779e-10	-0.980465	0.000125661	-4.09779e-10	-0.980458
20066842	chr19:20066842:C:T	2.24101e-10	-1.79951	-0.163228	4.4974e-05	-1.92271	-0.0850437	4.49835e-05	-1.9227	-0.0850539
20066845	chr19:20066845:A:G	2.30391e-10	-1.79496	-0.140096	4.60834e-05	-1.92218	-0.0612057	4.60932e-05	-1.92216	-0.061216
20066952	chr19:20066952:G:C	1.27358e-10	-1.38009	-1.14774	1.74369e-05	-1.81487	-1.14038	1.74417e-05	-1.8148	-1.14038
20066971	chr19:20066971:A:G	6.912e-10	-4.09779e-10	-0.836406	0.000145755	-4.09779e-10	-0.831909	0.000145788	-4.09779e-10	-0.831888
20067036	chr19:20067036:G:A	1.46561e-10	-1.63718	-0.750211	2.48522e-05	-1.92377	-0.677124	2.48611e-05	-1.92377	-0.676968
20067211	chr19:20067211:A:G	2.38142e-10	-1.78384	-0.118126	4.72536e-05	-1.92053	-0.0377809	4.72639e-05	-1.92051	-0.0377913
20067264	chr19:20067264:G:A	1.47425e-10	-1.62906	-0.752455	2.47839e-05	-1.92406	-0.679587	2.47928e-05	-1.92406	-0.679432
20067401	chr19:20067401:T:C	2.41396e-10	-1.79097	-0.0974299	4.82237e-05	-1.92164	-0.0163501	4.82341e-05	-1.92162	-0.0163605
20067541	chr19:20067541:G:A	1.48964e-10	-1.62037	-0.750758	2.48257e-05	-1.92425	-0.677708	2.48347e-05	-1.92425	-0.677553
20067869	chr19:20067869:TAAGCCA:T	1.44616e-10	-1.66645	-0.734299	2.53374e-05	-1.9216	-0.659957	2.53462e-05	-1.92162	-0.659799
20067882	chr19:20067882:A:T	5.86884e-10	-4.09779e-10	-1.00001	0.000121825	-4.09779e-10	-1.01126	0.000121847	-4.09779e-10	-1.01128
20067930	chr19:20067930:G:A	2.31185e-10	-1.799	-0.132614	4.63892e-05	-1.92267	-0.0541068	4.6399e-05	-1.92265	-0.0541159
20068399	chr19:20068399:T:C	3.78962e-10	-1.4374	-5.44374e-10	7.23093e-05	-1.53289	-5.44374e-10	7.23272e-05	-1.53284	-5.44374e-10
20068526	chr19:20068526:G:A	7.1865e-10	-4.09779e-10	-0.79746	0.000150707	-4.09779e-10	-0.798499	0.000150745	-4.09779e-10	-0.798453
20068580	chr19:20068580:G:A	4.9295e-10	-4.09779e-10	-1.17443	0.000105462	-4.09779e-10	-1.15549	0.000105486	-4.09779e-10	-1.15546
20068602	chr19:20068602:A:T	1.29957e-10	-1.393	-1.11464	1.79339e-05	-1.82057	-1.10657	1.79388e-05	-1.8205	-1.10658
20068621	chr19:20068621:C:T	2.46247e-10	-1.8685	-5.44374e-10	6.07178e-05	-1.7076	-5.44374e-10	6.07225e-05	-1.70773	-5.44374e-10
20068805	chr19:20068805:T:G	1.45991e-10	-1.62389	-0.767397	2.44047e-05	-1.92417	-0.694893	2.44135e-05	-1.92417	-0.69474
20069099	chr19:20069099:T:G	6.29453e-10	-4.09779e-10	-0.929984	0.000137791	-4.09779e-10	-0.888097	0.000137836	-4.09779e-10	-0.887978
20069655	chr19:20069655:C:T	2.54491e-10	-1.83557	-5.44374e-10	5.35944e-05	-1.83239	-5.44374e-10	5.36044e-05	-1.83241	-5.44374e-10
20070044	chr19:20070044:T:C	2.90955e-09	-4.09779e-10	0.600921	0.000762424	-4.09779e-10	0.822664	0.000762821	-4.09779e-10	0.822979
20070307	chr19:20070307:A:G	3.2436e-09	-4.09779e-10	0.709604	0.000856301	-4.09779e-10	0.938783	0.000856755	-4.09779e-10	0.939108
20070380	chr19:20070380:A:G	3.07812e-09	-4.09779e-10	0.657241	0.000810755	-4.09779e-10	0.884127	0.000811182	-4.09779e-10	0.884447
20070440	chr19:20070440:G:A	1.75889e-09	-4.09779e-10	0.097604	0.000429391	-4.09779e-10	0.248529	0.00042958	-4.09779e-10	0.248763
20070506	chr19:20070506:A:G	3.12155e-09	-4.09779e-10	0.671251	0.000822657	-4.09779e-10	0.898701	0.000823092	-4.09779e-10	0.899022
20070794	chr19:20070794:A:C	4.27275e-09	-1.51839	2.50357	0.00250211	-0.831722	2.84277	0.00250458	-0.831621	2.84345
20070961	chr19:20070961:T:A	7.99358e-10	-4.09779e-10	-0.691025	0.000163414	-4.09779e-10	-0.717554	0.000163443	-4.09779e-10	-0.717581
20070982	chr19:20070982:T:C	2.29508e-09	-4.09779e-10	0.36369	0.000565347	-4.09779e-10	0.523601	0.000565578	-4.09779e-10	0.523803
20071054	chr19:20071054:A:T	1.02325e-09	-4.09779e-10	-0.444095	0.000233654	-4.09779e-10	-0.359999	0.000233707	-4.09779e-10	-0.359977
20071161	chr19:20071161:C:T	2.06794e-09	-4.09779e-10	0.259473	0.000507194	-4.09779e-10	0.415056	0.000507398	-4.09779e-10	0.41525
20071208	chr19:20071208:A:T	1.55508e-10	-1.27902	-1.04911	2.03891e-05	-1.76158	-1.03726	2.03949e-05	-1.7615	-1.03726
20071361	chr19:20071361:A:G	8.67155e-10	-4.09779e-10	-0.609617	0.000191154	-4.09779e-10	-0.560761	0.000191206	-4.09779e-10	-0.560695
20071653	chr19:20071653:A:C	2.41705e-09	-4.09779e-10	0.415468	0.000592993	-4.09779e-10	0.571344	0.000593237	-4.09779e-10	0.571549
20071972	chr19:20071972:C:T	2.51103e-09	-4.09779e-10	0.453613	0.000616881	-4.09779e-10	0.610839	0.000617136	-4.09779e-10	0.611045
20071990	chr19:20071990:G:A	1.02024e-09	-4.09779e-10	-0.447046	0.000226129	-4.09779e-10	-0.392734	0.000226205	-4.09779e-10	-0.392601
20072204	chr19:20072204:A:G	1.20385e-09	-1.10999	0.82843	0.000784465	-0.142294	0.993457	0.000784877	-0.142436	0.993918
20072335	chr19:20072335:C:G	2.45956e-09	-4.09779e-10	0.432905	0.000604134	-4.09779e-10	0.589959	0.000604384	-4.09779e-10	0.590164
20072475	chr19:20072475:G:A	5.29043e-10	-4.09779e-10	-1.10376	0.00010946	-4.09779e-10	-1.11828	0.000109481	-4.09779e-10	-1.11829
20072930	chr19:20072930:C:T	6.27593e-10	-4.09779e-10	-0.932943	0.000136394	-4.09779e-10	-0.898288	0.000136429	-4.09779e-10	-0.898239
20072960	chr19:20072960:CACATATAAATATATATATACAT:C	6.25533e-10	-4.09779e-10	-0.93623	0.000135937	-4.09779e-10	-0.901643	0.000135972	-4.09779e-10	-0.901595
20072999	chr19:20072999:G:A	1.49904e-09	-0.591105	0.528851	0.00124319	0.603467	0.708128	0.00124383	0.603317	0.708591
20073011	chr19:20073011:ACACT:A	1.31073e-10	-1.49265	-1.00643	1.97551e-05	-1.86038	-0.970049	1.97604e-05	-1.86033	-0.970039
20073023	chr19:20073023:C:A	1.00504e-10	-1.87941	-0.885232	2.64864e-05	-1.68096	-0.856244	2.64921e-05	-1.681	-0.856198
20073196	chr19:20073196:G:A	9.80194e-10	-4.09779e-10	-0.487084	0.000201864	-4.09779e-10	-0.506243	0.000201902	-4.09779e-10	-0.506262
20073313	chr19:20073313:A:G	3.11958e-10	-0.630445	-1.00152	0.000167623	0.3007	-0.992821	0.000167647	0.300538	-0.992722
20073365	chr19:20073365:A:G	9.62631e-10	-4.09779e-10	-0.505164	0.000220583	-4.09779e-10	-0.417565	0.000220653	-4.09779e-10	-0.417452
20073465	chr19:20073465:C:T	1.24786e-08	-1.31889	3.37583	0.00881359	-0.502232	3.77244	0.00882307	-0.502113	3.77319
20073466	chr19:20073466:G:A	1.31777e-10	-1.46496	-1.02876	1.91389e-05	-1.84693	-1.01518	1.91439e-05	-1.84688	-1.01519
20073604	chr19:20073604:T:C	5.13992e-10	-4.09779e-10	-1.13263	0.000108401	-4.09779e-10	-1.128	0.000108424	-4.09779e-10	-1.128
20073613	chr19:20073613:T:C	7.66964e-10	-4.09779e-10	-0.732395	0.000168217	-4.09779e-10	-0.688586	0.000168262	-4.09779e-10	-0.688522
20073759	chr19:20073759:G:A	7.48437e-10	-4.09779e-10	-0.756848	0.000163914	-4.09779e-10	-0.714498	0.000163958	-4.09779e-10	-0.714435
20074124	chr19:20074124:G:A	9.08559e-10	-4.09779e-10	-0.562975	0.000188028	-4.09779e-10	-0.577247	0.000188076	-4.09779e-10	-0.577196
20074198	chr19:20074198:A:G	2.36298e-10	-1.88582	-0.0239186	6.8681e-05	-1.68016	0.0957901	6.87043e-05	-1.68019	0.0959558
20074245	chr19:20074245:A:G	1.44921e-10	-1.45297	-0.945673	2.08969e-05	-1.8434	-0.93083	2.09024e-05	-1.84335	-0.930835
20075238	chr19:20075238:C:T	6.2648e-10	-4.09779e-10	-0.934717	0.00013606	-4.09779e-10	-0.900743	0.000136095	-4.09779e-10	-0.900689
20075330	chr19:20075330:A:T	3.41378e-10	-1.54184	-5.44374e-10	6.21947e-05	-1.68357	-5.44374e-10	6.22102e-05	-1.68353	-5.44374e-10
20075418	chr19:20075418:AT:A	7.81876e-10	-0.713139	-5.44374e-10	0.000138369	-0.883911	-5.44374e-10	0.000138418	-0.88377	-5.44374e-10
20075638	chr19:20075638:A:G	2.14414e-10	-1.89462	-0.112309	6.11333e-05	-1.70409	0.00330779	6.11539e-05	-1.70412	0.00346779
20075735	chr19:20075735:A:G	6.64963e-10	-4.09779e-10	-0.875103	0.000139686	-4.09779e-10	-0.874438	0.000139722	-4.09779e-10	-0.874392
20075936	chr19:20075936:A:G	7.63288e-10	-4.09779e-10	-0.7372	0.00016735	-4.09779e-10	-0.693753	0.000167395	-4.09779e-10	-0.69369
20076092	chr19:20076092:G:C	1.50738e-09	-0.639237	0.582534	0.00123516	0.540961	0.764154	0.00123581	0.540814	0.764623
20076325	chr19:20076325:G:A	1.02961e-09	-4.09779e-10	-0.4379	0.000211864	-4.09779e-10	-0.457893	0.000211904	-4.09779e-10	-0.45791
20076373	chr19:20076373:T:A	2.00285e-08	2.50643	0.0236436	0.0127686	3.47423	0.166673	0.012778	3.47437	0.167073
20076490	chr19:20076490:C:T	1.70714e-10	-1.32917	-0.90568	2.23722e-05	-1.81691	-0.889114	2.23783e-05	-1.81682	-0.889129
20076646	chr19:20076646:T:C	6.03162e-10	-4.09779e-10	-0.972649	0.000126611	-4.09779e-10	-0.972721	0.000126642	-4.09779e-10	-0.972679
20076673	chr19:20076673:G:A	2.01598e-09	-4.09779e-10	0.234028	0.00046772	-4.09779e-10	0.334032	0.000467871	-4.09779e-10	0.334149
20077011	chr19:20077011:A:G	1.76905e-09	-4.09779e-10	0.103363	0.000414224	-4.09779e-10	0.212568	0.000414367	-4.09779e-10	0.212708
20077218	chr19:20077218:A:C	6.94968e-10	-1.79324	0.962267	0.000243552	-1.47574	1.15723	0.000243664	-1.47578	1.15752
20077247	chr19:20077247:C:T	4.95508e-10	-0.0924645	-1.07679	0.000307529	0.983329	-1.0686	0.000307564	0.983151	-1.06851
20077459	chr19:20077459:C:T	4.95425e-10	-4.09779e-10	-1.16942	0.000102816	-4.09779e-10	-1.1809	0.000102836	-4.09779e-10	-1.18091
20077534	chr19:20077534:A:T	1.05479e-09	-4.09779e-10	-0.413737	0.000225672	-4.09779e-10	-0.394755	0.000225721	-4.09779e-10	-0.394744
20077798	chr19:20077798:A:G	7.06761e-10	-1.74201	0.927867	0.000256777	-1.38709	1.12146	0.000256893	-1.38714	1.12175
20077809	chr19:20077809:C:T	1.88501e-09	-4.09779e-10	0.166852	0.00044233	-4.09779e-10	0.278218	0.000442485	-4.09779e-10	0.27836
20077924	chr19:20077924:A:C	6.85033e-10	-0.845368	-5.44374e-10	0.000123079	-1.00101	-5.44374e-10	0.000123121	-1.00088	-5.44374e-10
20077936	chr19:20077936:T:C	7.92373e-10	-1.75828	1.05848	0.000286196	-1.41484	1.25768	0.000286329	-1.41488	1.25798
20078627	chr19:20078627:TCAAAGACG:T	1.05717e-09	-4.09779e-10	-0.411481	0.000239369	-4.09779e-10	-0.335832	0.000239453	-4.09779e-10	-0.335689
20078698	chr19:20078698:C:T	8.11883e-10	-0.675478	-5.44374e-10	0.000143418	-0.848076	-5.44374e-10	0.000143468	-0.847933	-5.44374e-10
20078828	chr19:20078828:A:ATAAC	6.75983e-10	-0.858666	-5.44374e-10	0.000121401	-1.01474	-5.44374e-10	0.000121442	-1.01461	-5.44374e-10
20078845	chr19:20078845:A:G	4.23652e-10	-0.18227	-1.14365	0.000256347	0.869803	-1.13711	0.000256373	0.869626	-1.13704
20078879	chr19:20078879:T:C	4.74607e-10	-0.115465	-1.09688	0.000293825	0.958107	-1.08896	0.000293858	0.957927	-1.08888
20078961	chr19:20078961:A:G	6.15242e-10	-4.09779e-10	-0.952819	0.000129207	-4.09779e-10	-0.952423	0.000129239	-4.09779e-10	-0.952381
20079041	chr19:20079041:C:T	2.34224e-10	-1.91856	-5.44374e-10	4.9444e-05	-1.913	-5.44374e-10	4.94546e-05	-1.91299	-5.44374e-10
20079052	chr19:20079052:G:C	1.3969e-09	-4.09779e-10	-0.132824	0.000284481	-4.09779e-10	-0.16317	0.000284536	-4.09779e-10	-0.163185
20079314	chr19:20079314:T:G	4.58162e-10	-4.09779e-10	-1.24761	9.62176e-05	-4.09779e-10	-1.24723	9.62372e-05	-4.09779e-10	-1.24723
20079411	chr19:20079411:G:A	6.88133e-10	-4.09779e-10	-0.840853	0.000153004	-4.09779e-10	-0.783372	0.000153042	-4.09779e-10	-0.783335
20079474	chr19:20079474:CAT:C	1.50724e-10	-1.78679	-0.572598	3.63035e-05	-1.72413	-0.497794	3.63136e-05	-1.72415	-0.497704
20079529	chr19:20079529:A:G	5.91842e-10	-4.09779e-10	-0.991595	0.000128321	-4.09779e-10	-0.959302	0.000128354	-4.09779e-10	-0.959256
20079600	chr19:20079600:G:C	7.80553e-10	-4.09779e-10	-0.714832	0.000179956	-4.09779e-10	-0.621124	0.000180003	-4.09779e-10	-0.621072
20079607	chr19:20079607:G:A	2.53423e-09	-4.09779e-10	0.462812	0.000593927	-4.09779e-10	0.572919	0.000594121	-4.09779e-10	0.573037
20079615	chr19:20079615:C:CA	1.43558e-09	-4.09779e-10	-0.105512	0.000333838	-4.09779e-10	-0.00318304	0.00033395	-4.09779e-10	-0.0030526
20079939	chr19:20079939:T:C	4.17361e-10	-1.34088	-5.44374e-10	0.000132608	-0.926439	-5.44374e-10	0.000132628	-0.926495	-5.44374e-10
20080452	chr19:20080452:A:C	1.54564e-09	-4.09779e-10	-0.0316429	0.00036035	-4.09779e-10	0.0732368	0.000360473	-4.09779e-10	0.0733709
20080669	chr19:20080669:A:G	1.28417e-09	-4.09779e-10	-0.216967	0.000296179	-4.09779e-10	-0.122874	0.000296277	-4.09779e-10	-0.122749
20080715	chr19:20080715:G:A	8.10901e-10	-4.09779e-10	-0.676688	0.000180219	-4.09779e-10	-0.619665	0.000180272	-4.09779e-10	-0.619577
20081130	chr19:20081130:A:G	5.89405e-10	-4.09779e-10	-0.99572	0.000127755	-4.09779e-10	-0.96372	0.000127788	-4.09779e-10	-0.963674
20081141	chr19:20081141:C:T	5.3264e-10	-4.09779e-10	-1.09699	0.000111588	-4.09779e-10	-1.09902	0.000111615	-4.09779e-10	-1.09899
20081335	chr19:20081335:A:G	4.32776e-10	-1.30462	-5.44374e-10	0.000112019	-1.09517	-5.44374e-10	0.000112021	-1.09536	-5.44374e-10
20081486	chr19:20081486:C:T	1.49695e-09	-4.09779e-10	-0.0636524	0.000348673	-4.09779e-10	0.0402976	0.000348792	-4.09779e-10	0.0404304
20081487	chr19:20081487:A:G	1.47891e-09	-4.09779e-10	-0.0757742	0.000344319	-4.09779e-10	0.0277314	0.000344436	-4.09779e-10	0.0278634
20081708	chr19:20081708:G:A	3.26562e-10	-1.90049	0.314276	9.64903e-05	-1.72227	0.477875	9.65327e-05	-1.72229	0.478131
20081763	chr19:20081763:TTTC:T	9.77853e-10	-4.09779e-10	-0.489475	0.00021736	-4.09779e-10	-0.432283	0.00021742	-4.09779e-10	-0.432213
20081824	chr19:20081824:G:T	2.22934e-10	-0.927548	-1.04041	2.55888e-05	-1.54375	-1.02793	2.55969e-05	-1.54363	-1.02794
20081891	chr19:20081891:A:T	4.60287e-10	-4.09779e-10	-1.24298	9.66593e-05	-4.09779e-10	-1.24265	9.6679e-05	-4.09779e-10	-1.24265
20082017	chr19:20082017:G:A	3.49678e-10	-0.522768	-0.995055	6.96223e-05	-0.61686	-0.953894	6.96549e-05	-0.616688	-0.953804
20082396	chr19:20082396:A:G	1.08785e-09	-4.09779e-10	-0.382872	0.000223796	-4.09779e-10	-0.403105	0.000223838	-4.09779e-10	-0.403123
20082739	chr19:20082739:C:T	6.57419e-10	-4.09779e-10	-0.886512	0.000146702	-4.09779e-10	-0.825438	0.000146745	-4.09779e-10	-0.825351
20082981	chr19:20082981:T:C	7.88006e-10	-4.09779e-10	-0.705329	0.000175437	-4.09779e-10	-0.646557	0.000175495	-4.09779e-10	-0.646435
20083020	chr19:20083020:C:A	1.37141e-09	-4.09779e-10	-0.15124	0.000318097	-4.09779e-10	-0.0514805	0.000318204	-4.09779e-10	-0.0513516
20083037	chr19:20083037:C:G	1.37141e-09	-4.09779e-10	-0.15124	0.000318097	-4.09779e-10	-0.0514805	0.000318204	-4.09779e-10	-0.0513516
20083131	chr19:20083131:A:C	1.36949e-09	-4.09779e-10	-0.152643	0.000317611	-4.09779e-10	-0.0530112	0.000317718	-4.09779e-10	-0.0528823
20083272	chr19:20083272:T:C	3.29519e-10	-1.886	0.308802	9.96638e-05	-1.68363	0.471595	9.97074e-05	-1.68366	0.471851
20083340	chr19:20083340:T:G	4.99771e-10	-4.09779e-10	-1.16068	0.000101874	-4.09779e-10	-1.1901	0.000101896	-4.09779e-10	-1.19009
20083431	chr19:20083431:G:A	8.61417e-10	-4.09779e-10	-0.616256	0.000193026	-4.09779e-10	-0.551013	0.000193091	-4.09779e-10	-0.550881
20083501	chr19:20083501:G:A	3.20345e-10	-1.88979	0.28435	9.61435e-05	-1.69355	0.445551	9.61855e-05	-1.69357	0.445806
20083516	chr19:20083516:A:G	1.41049e-09	-4.09779e-10	-0.123145	0.000327543	-4.09779e-10	-0.0222203	0.000327653	-4.09779e-10	-0.02209
20084031	chr19:20084031:C:T	5.71753e-10	-4.09779e-10	-1.02613	0.00012369	-4.09779e-10	-0.996057	0.000123721	-4.09779e-10	-0.996013
20084107	chr19:20084107:G:A	8.19778e-10	-4.09779e-10	-0.665801	0.000178912	-4.09779e-10	-0.626945	0.00017896	-4.09779e-10	-0.626885
20084116	chr19:20084116:C:T	7.78015e-10	-4.09779e-10	-0.718089	0.000173121	-4.09779e-10	-0.659847	0.000173178	-4.09779e-10	-0.659725
20084245	chr19:20084245:C:T	5.07949e-10	-4.09779e-10	-1.14445	0.000109251	-4.09779e-10	-1.12019	0.000109282	-4.09779e-10	-1.12011
20084348	chr19:20084348:C:T	1.35795e-09	-4.09779e-10	-0.161103	0.000314707	-4.09779e-10	-0.0621948	0.000314813	-4.09779e-10	-0.0620663
20084696	chr19:20084696:G:A	2.33679e-10	-1.92088	-5.44374e-10	5.0303e-05	-1.89577	-5.44374e-10	5.03118e-05	-1.89581	-5.44374e-10
20084798	chr19:20084798:G:A	6.64127e-10	-4.09779e-10	-0.876361	0.000138339	-4.09779e-10	-0.884133	0.000138372	-4.09779e-10	-0.884102
20084945	chr19:20084945:T:C	2.49781e-09	-4.09779e-10	0.448336	0.000584835	-4.09779e-10	0.557491	0.000585024	-4.09779e-10	0.557608
20084959	chr19:20084959:C:T	2.51423e-09	-4.09779e-10	0.454888	0.000588788	-4.09779e-10	0.564229	0.000588979	-4.09779e-10	0.564346
20084965	chr19:20084965:G:T	2.50593e-09	-4.09779e-10	0.45158	0.000586773	-4.09779e-10	0.560799	0.000586963	-4.09779e-10	0.560916
20085017	chr19:20085017:T:A	5.63007e-10	-4.09779e-10	-1.04154	0.000121677	-4.09779e-10	-1.01247	0.000121708	-4.09779e-10	-1.01242
20085296	chr19:20085296:TTGGCCGAGACTGGAGTGCAG:T	2.67745e-10	-0.778075	-1.00673	0.000137402	0.106731	-0.997658	0.000137422	0.106574	-0.997561
20085345	chr19:20085345:C:T	2.48227e-09	-4.09779e-10	0.442095	0.000582741	-4.09779e-10	0.553905	0.000582933	-4.09779e-10	0.554027
20085360	chr19:20085360:T:C	1.36192e-09	-4.09779e-10	-0.158187	0.000318043	-4.09779e-10	-0.0516527	0.000318153	-4.09779e-10	-0.0515132
20085408	chr19:20085408:T:C	2.90507e-09	-4.09779e-10	0.59938	0.000682853	-4.09779e-10	0.712442	0.000683078	-4.09779e-10	0.712564
20085502	chr19:20085502:T:C	6.18664e-09	-1.60744	2.96275	0.0035018	-0.995703	3.3429	0.00350537	-0.995606	3.34361
20085507	chr19:20085507:G:A	5.63178e-10	-4.09779e-10	-1.04124	0.000121692	-4.09779e-10	-1.01235	0.000121722	-4.09779e-10	-1.01231
20085512	chr19:20085512:G:A	1.08998e-09	-4.09779e-10	-0.380916	0.000245602	-4.09779e-10	-0.310125	0.000245691	-4.09779e-10	-0.30997
20085551	chr19:20085551:C:T	2.01727e-09	-4.09779e-10	0.234666	0.000448218	-4.09779e-10	0.291442	0.000448368	-4.09779e-10	0.291568
20085612	chr19:20085612:T:C	1.29996e-09	-4.09779e-10	-0.204745	0.000300957	-4.09779e-10	-0.106871	0.000301057	-4.09779e-10	-0.106746
20085678	chr19:20085678:T:C	1.35718e-09	-4.09779e-10	-0.161673	0.000314665	-4.09779e-10	-0.062328	0.000314771	-4.09779e-10	-0.0621997
20085859	chr19:20085859:T:C	5.63007e-10	-4.09779e-10	-1.04154	0.000121677	-4.09779e-10	-1.01247	0.000121708	-4.09779e-10	-1.01242
20086083	chr19:20086083:C:T	6.62953e-10	-4.09779e-10	-0.878131	0.000147921	-4.09779e-10	-0.817159	0.000147965	-4.09779e-10	-0.817071
20086296	chr19:20086296:G:A	6.10801e-10	-1.91381	0.953745	0.000154895	-1.8389	1.06781	0.000154935	-1.83885	1.06781
20086301	chr19:20086301:T:C	6.92202e-11	-1.92333	-1.21421	1.7068e-05	-1.77338	-1.20325	1.70708e-05	-1.77343	-1.20324
20086459	chr19:20086459:T:C	1.38783e-09	-4.09779e-10	-0.139341	0.000322123	-4.09779e-10	-0.0389036	0.000322232	-4.09779e-10	-0.0387743
20086535	chr19:20086535:T:C	4.60538e-10	-4.09779e-10	-1.24244	9.67123e-05	-4.09779e-10	-1.2421	9.6732e-05	-4.09779e-10	-1.2421
20086583	chr19:20086583:C:G	2.48693e-10	-0.782018	-1.0766	0.000126569	0.0966269	-1.06968	0.000126586	0.0964715	-1.0696
20086929	chr19:20086929:A:G	8.60411e-10	-4.09779e-10	-0.617425	0.000185905	-4.09779e-10	-0.588603	0.000185944	-4.09779e-10	-0.588597
20086967	chr19:20086967:T:C	2.51044e-09	-4.09779e-10	0.453379	0.000587867	-4.09779e-10	0.562662	0.000588058	-4.09779e-10	0.56278
20087128	chr19:20087128:G:A	4.64401e-10	-1.23409	-5.44374e-10	8.85709e-05	-1.33003	-5.44374e-10	8.85842e-05	-1.33009	-5.44374e-10
20087172	chr19:20087172:T:TG	3.25911e-09	-1.61594	2.33031	0.00178402	-1.01214	2.68493	0.00178574	-1.01205	2.68559
20087411	chr19:20087411:C:T	2.51044e-09	-4.09779e-10	0.453379	0.000587867	-4.09779e-10	0.562662	0.000588058	-4.09779e-10	0.56278
20087412	chr19:20087412:T:C	2.49952e-09	-4.09779e-10	0.44902	0.000585312	-4.09779e-10	0.558307	0.000585502	-4.09779e-10	0.558424
20087449	chr19:20087449:T:G	4.55275e-10	-1.73601	0.482079	0.000118345	-1.71972	0.67949	0.000118385	-1.71972	0.679618
20087762	chr19:20087762:T:G	1.30685e-09	-4.09779e-10	-0.19946	0.000302518	-4.09779e-10	-0.101697	0.000302619	-4.09779e-10	-0.10157
20087851	chr19:20087851:A:C	2.98333e-10	-1.67662	-5.44374e-10	7.1772e-05	-1.54034	-5.44374e-10	7.17854e-05	-1.54036	-5.44374e-10
20087874	chr19:20087874:A:G	2.1494e-10	-1.92425	-0.080228	5.53872e-05	-1.83566	0.0361732	5.54081e-05	-1.83568	0.0363623
20087880	chr19:20087880:A:G	5.00929e-10	-4.09779e-10	-1.15837	0.000105101	-4.09779e-10	-1.15892	0.000105125	-4.09779e-10	-1.15889
20087891	chr19:20087891:A:G	5.61158e-10	-4.09779e-10	-1.04483	0.000121256	-4.09779e-10	-1.01593	0.000121286	-4.09779e-10	-1.01589
20088150	chr19:20088150:T:C	1.30944e-09	-4.09779e-10	-0.19748	0.000300239	-4.09779e-10	-0.109258	0.000300328	-4.09779e-10	-0.10917
20088212	chr19:20088212:G:C	2.6287e-09	-4.09779e-10	0.49941	0.000616448	-4.09779e-10	0.610135	0.000616648	-4.09779e-10	0.610254
20088380	chr19:20088380:T:C	5.54051e-10	-4.09779e-10	-1.05758	0.00011962	-4.09779e-10	-1.02951	0.00011965	-4.09779e-10	-1.02947
20088442	chr19:20088442:G:A	5.80968e-10	-4.09779e-10	-1.01014	0.00012582	-4.09779e-10	-0.978987	0.000125852	-4.09779e-10	-0.978942
20088643	chr19:20088643:G:A	5.25404e-10	-4.09779e-10	-1.11067	0.000113003	-4.09779e-10	-1.08642	0.000113031	-4.09779e-10	-1.08639
20088935	chr19:20088935:C:T	4.50441e-10	-4.09779e-10	-1.26461	9.45777e-05	-4.09779e-10	-1.26442	9.45971e-05	-4.09779e-10	-1.26442
20088936	chr19:20088936:G:A	5.16984e-10	-4.09779e-10	-1.12682	0.000110959	-4.09779e-10	-1.10468	0.000110985	-4.09779e-10	-1.10465
20089191	chr19:20089191:G:A	5.9598e-10	-4.09779e-10	-0.984627	0.000125116	-4.09779e-10	-0.984595	0.000125147	-4.09779e-10	-0.984556
20089201	chr19:20089201:T:C	5.45179e-10	-4.09779e-10	-1.07372	0.000117584	-4.09779e-10	-1.04668	0.000117613	-4.09779e-10	-1.04664
20089331	chr19:20089331:A:C	5.55802e-10	-4.09779e-10	-1.05442	0.000120025	-4.09779e-10	-1.02614	0.000120055	-4.09779e-10	-1.0261
20089382	chr19:20089382:G:A	5.49071e-10	-4.09779e-10	-1.06661	0.000118476	-4.09779e-10	-1.03912	0.000118506	-4.09779e-10	-1.03908
20089670	chr19:20089670:C:T	9.16422e-11	-1.6133	-1.24364	1.96094e-05	-1.59528	-1.24255	1.96139e-05	-1.59527	-1.24254
20089695	chr19:20089695:A:G	5.52314e-10	-4.09779e-10	-1.06072	0.000119223	-4.09779e-10	-1.03284	0.000119253	-4.09779e-10	-1.0328
20089870	chr19:20089870:G:A	4.92688e-10	-4.09779e-10	-1.17496	0.000103342	-4.09779e-10	-1.17579	0.000103363	-4.09779e-10	-1.1758
20089984	chr19:20089984:C:T	5.52276e-10	-4.09779e-10	-1.06079	0.000119213	-4.09779e-10	-1.03292	0.000119243	-4.09779e-10	-1.03288
20090117	chr19:20090117:A:G	5.53137e-10	-4.09779e-10	-1.05923	0.00011941	-4.09779e-10	-1.03128	0.00011944	-4.09779e-10	-1.03123
20090192	chr19:20090192:T:C	5.47669e-10	-4.09779e-10	-1.06916	0.000118142	-4.09779e-10	-1.04195	0.000118171	-4.09779e-10	-1.04191
20090267	chr19:20090267:G:A	5.41632e-10	-4.09779e-10	-1.08025	0.000116778	-4.09779e-10	-1.05356	0.000116807	-4.09779e-10	-1.05352
20090506	chr19:20090506:C:T	2.51405e-09	-4.09779e-10	0.454817	0.000588745	-4.09779e-10	0.564155	0.000588936	-4.09779e-10	0.564273
20090597	chr19:20090597:C:G	5.67712e-10	-4.09779e-10	-1.03322	0.000122784	-4.09779e-10	-1.00341	0.000122815	-4.09779e-10	-1.00337
20090856	chr19:20090856:T:C	5.22246e-10	-4.09779e-10	-1.1167	0.000112236	-4.09779e-10	-1.09323	0.000112263	-4.09779e-10	-1.0932
20091017	chr19:20091017:C:T	4.57527e-10	-4.09779e-10	-1.249	9.60193e-05	-4.09779e-10	-1.24929	9.60388e-05	-4.09779e-10	-1.24929
20091053	chr19:20091053:G:A	6.607e-10	-4.09779e-10	-0.881535	0.000141051	-4.09779e-10	-0.864719	0.000141076	-4.09779e-10	-0.864748
20091089	chr19:20091089:C:T	4.82252e-10	-4.09779e-10	-1.19637	0.000100319	-4.09779e-10	-1.20548	0.000100339	-4.09779e-10	-1.20549
20091098	chr19:20091098:T:TC	5.31053e-10	-4.09779e-10	-1.09997	0.000114295	-4.09779e-10	-1.07505	0.000114323	-4.09779e-10	-1.07502
20091230	chr19:20091230:C:T	5.23667e-10	-4.09779e-10	-1.11398	0.000112593	-4.09779e-10	-1.09006	0.00011262	-4.09779e-10	-1.09003
20091252	chr19:20091252:G:A	5.14701e-10	-4.09779e-10	-1.13125	0.000110522	-4.09779e-10	-1.10862	0.000110548	-4.09779e-10	-1.10859
20091294	chr19:20091294:A:G	4.54813e-10	-4.09779e-10	-1.25495	9.55042e-05	-4.09779e-10	-1.25467	9.55237e-05	-4.09779e-10	-1.25467
20091686	chr19:20091686:T:C	5.26272e-10	-4.09779e-10	-1.10902	0.000113183	-4.09779e-10	-1.08483	0.000113211	-4.09779e-10	-1.08479
20091986	chr19:20091986:T:C	4.66359e-10	-4.09779e-10	-1.22988	9.85915e-05	-4.09779e-10	-1.22285	9.86136e-05	-4.09779e-10	-1.22284
20092119	chr19:20092119:C:T	4.51745e-10	-4.09779e-10	-1.26172	9.43113e-05	-4.09779e-10	-1.26724	9.43306e-05	-4.09779e-10	-1.26724
20092233	chr19:20092233:T:C	2.36968e-09	-4.09779e-10	0.395676	0.000552747	-4.09779e-10	0.501063	0.000552925	-4.09779e-10	0.501178
20092322	chr19:20092322:C:T	4.72225e-10	-4.09779e-10	-1.21738	9.97958e-05	-4.09779e-10	-1.21071	9.98192e-05	-4.09779e-10	-1.21068
20092447	chr19:20092447:G:A	5.19136e-10	-4.09779e-10	-1.12267	0.000111498	-4.09779e-10	-1.09983	0.000111525	-4.09779e-10	-1.0998
20092616	chr19:20092616:C:T	7.65588e-10	-0.734191	-5.44374e-10	0.000135926	-0.901725	-5.44374e-10	0.000135973	-0.901585	-5.44374e-10
20092690	chr19:20092690:G:T	8.12755e-11	-1.92427	-1.05272	1.86867e-05	-1.84906	-1.03697	1.86913e-05	-1.84908	-1.03691
20092706	chr19:20092706:G:A	1.04844e-09	-4.09779e-10	-0.419774	0.000225136	-4.09779e-10	-0.397134	0.000225223	-4.09779e-10	-0.396952
20092711	chr19:20092711:C:T	5.77079e-10	-4.09779e-10	-1.01686	0.000127192	-4.09779e-10	-0.96814	0.000127223	-4.09779e-10	-0.968106
20093112	chr19:20093112:C:T	1.64178e-10	-1.21161	-1.06227	2.31866e-05	-1.63583	-1.03443	2.31939e-05	-1.63578	-1.03437
20093494	chr19:20093494:G:A	2.51044e-09	-4.09779e-10	0.453379	0.000587867	-4.09779e-10	0.562662	0.000588058	-4.09779e-10	0.56278
20093599	chr19:20093599:G:A	3.1185e-09	-4.09779e-10	0.670273	0.000735073	-4.09779e-10	0.786131	0.000735316	-4.09779e-10	0.786256
20093614	chr19:20093614:G:A	9.62303e-10	-4.09779e-10	-0.505505	0.000198259	-4.09779e-10	-0.524263	0.000198297	-4.09779e-10	-0.524279
20093664	chr19:20093664:G:C	1.93852e-10	-1.08469	-1.02305	3.0819e-05	-1.35327	-1.03243	3.08295e-05	-1.35313	-1.03245
20093684	chr19:20093684:G:C	5.8523e-10	-4.09779e-10	-1.00283	0.000124405	-4.09779e-10	-0.990294	0.00012444	-4.09779e-10	-0.99022
20093886	chr19:20093886:AG:A	2.02777e-10	-1.91759	-0.145133	4.8777e-05	-1.85688	-0.069698	4.87885e-05	-1.85684	-0.0697101
20093939	chr19:20093939:G:A	2.51044e-09	-4.09779e-10	0.453379	0.000587867	-4.09779e-10	0.562662	0.000588058	-4.09779e-10	0.56278
20094131	chr19:20094131:G:A	2.51044e-09	-4.09779e-10	0.453379	0.000587867	-4.09779e-10	0.562662	0.000588058	-4.09779e-10	0.56278
20094410	chr19:20094410:G:A	7.695e-10	-4.09779e-10	-0.729093	0.000165587	-4.09779e-10	-0.704343	0.000165632	-4.09779e-10	-0.704276
20094465	chr19:20094465:T:A	5.21167e-10	-4.09779e-10	-1.11876	0.000111404	-4.09779e-10	-1.10068	0.000111432	-4.09779e-10	-1.10063
20094652	chr19:20094652:C:T	1.68426e-10	-1.23318	-1.01515	7.39659e-05	-0.504686	-1.00555	7.39786e-05	-0.504816	-1.00545
20094939	chr19:20094939:G:A	3.9413e-10	-1.39815	-5.44374e-10	6.81321e-05	-1.59239	-5.44374e-10	6.81479e-05	-1.59236	-5.44374e-10
20094966	chr19:20094966:G:T	2.39617e-10	-1.89579	-5.44374e-10	5.072e-05	-1.88752	-5.44374e-10	5.07311e-05	-1.88751	-5.44374e-10
20095147	chr19:20095147:G:A	5.74715e-10	-4.09779e-10	-1.02096	0.000122058	-4.09779e-10	-1.00934	0.000122092	-4.09779e-10	-1.00927
20095330	chr19:20095330:C:T	1.16829e-09	-4.09779e-10	-0.311535	0.000258807	-4.09779e-10	-0.257754	0.000258904	-4.09779e-10	-0.257589
20095391	chr19:20095391:G:A	2.20544e-09	-4.09779e-10	0.323846	0.000514178	-4.09779e-10	0.428731	0.000514342	-4.09779e-10	0.428843
20095647	chr19:20095647:A:T	2.51261e-09	-4.09779e-10	0.454244	0.000588355	-4.09779e-10	0.563492	0.000588546	-4.09779e-10	0.56361
20095756	chr19:20095756:C:T	6.13336e-10	-4.09779e-10	-0.955922	0.000128823	-4.09779e-10	-0.955401	0.000128855	-4.09779e-10	-0.955359
20095899	chr19:20095899:C:T	2.46152e-10	-1.86888	-5.44374e-10	5.15974e-05	-1.87037	-5.44374e-10	5.1605e-05	-1.87043	-5.44374e-10
20095939	chr19:20095939:G:A	5.53346e-10	-4.09779e-10	-1.05885	0.000115555	-4.09779e-10	-1.06409	0.000115576	-4.09779e-10	-1.06412
20095960	chr19:20095960:C:T	5.60141e-10	-4.09779e-10	-1.04665	0.000117929	-4.09779e-10	-1.04375	0.000117955	-4.09779e-10	-1.04375
20095961	chr19:20095961:A:G	1.84668e-09	-4.09779e-10	0.146313	0.000426957	-4.09779e-10	0.242846	0.000427091	-4.09779e-10	0.242952
20097126	chr19:20097126:G:T	4.50848e-10	-4.09779e-10	-1.2637	9.54173e-05	-4.09779e-10	-1.25558	9.54374e-05	-4.09779e-10	-1.25557
20097227	chr19:20097227:A:G	7.76844e-10	-0.719595	-5.44374e-10	0.000137871	-0.887522	-5.44374e-10	0.000137919	-0.887381	-5.44374e-10
20097273	chr19:20097273:A:G	5.614e-10	-4.09779e-10	-1.0444	0.00011724	-4.09779e-10	-1.04961	0.000117261	-4.09779e-10	-1.04965
20097534	chr19:20097534:G:A	1.48496e-10	-1.30501	-1.06927	1.96724e-05	-1.77686	-1.05776	1.96778e-05	-1.77679	-1.05777
20097624	chr19:20097624:TG:T	6.01893e-10	-4.09779e-10	-0.974756	0.000126357	-4.09779e-10	-0.974724	0.000126389	-4.09779e-10	-0.974684
20097635	chr19:20097635:G:A	5.04925e-10	-4.09779e-10	-1.15042	0.000103876	-4.09779e-10	-1.17064	0.000103896	-4.09779e-10	-1.17066
20098303	chr19:20098303:C:T	7.5585e-10	-0.746992	-5.44374e-10	0.000134259	-0.914069	-5.44374e-10	0.000134305	-0.91393	-5.44374e-10
20098684	chr19:20098684:G:C	1.31337e-09	-4.09779e-10	-0.19448	0.000301187	-4.09779e-10	-0.106107	0.000301276	-4.09779e-10	-0.106019
20098718	chr19:20098718:T:C	1.31418e-09	-4.09779e-10	-0.193865	0.000301386	-4.09779e-10	-0.105447	0.000301475	-4.09779e-10	-0.105359
20098805	chr19:20098805:A:G	4.91253e-10	-4.09779e-10	-1.17787	0.000104221	-4.09779e-10	-1.16732	0.000104247	-4.09779e-10	-1.16729
20098923	chr19:20098923:A:G	1.31337e-09	-4.09779e-10	-0.19448	0.000301187	-4.09779e-10	-0.106107	0.000301276	-4.09779e-10	-0.106019
20098965	chr19:20098965:A:T	2.55552e-10	-1.83141	-5.44374e-10	6.60193e-05	-1.62389	-5.44374e-10	6.60297e-05	-1.62394	-5.44374e-10
20098969	chr19:20098969:A:G	5.614e-10	-4.09779e-10	-1.0444	0.00011724	-4.09779e-10	-1.04961	0.000117261	-4.09779e-10	-1.04965
20099087	chr19:20099087:C:T	1.31337e-09	-4.09779e-10	-0.19448	0.000301187	-4.09779e-10	-0.106107	0.000301276	-4.09779e-10	-0.106019
20099143	chr19:20099143:C:T	6.0982e-10	-4.09779e-10	-0.961671	0.000134362	-4.09779e-10	-0.913303	0.000134394	-4.09779e-10	-0.913273
20099213	chr19:20099213:A:G	3.65598e-10	-1.12702	-0.346284	0.000235803	-0.135589	-0.215252	0.000235895	-0.135718	-0.214942
20099597	chr19:20099597:G:T	1.31337e-09	-4.09779e-10	-0.19448	0.000301187	-4.09779e-10	-0.106107	0.000301276	-4.09779e-10	-0.106019
20099934	chr19:20099934:C:T	1.53397e-10	-1.27254	-1.06927	1.99865e-05	-1.76102	-1.05776	1.99922e-05	-1.76094	-1.05777
20100101	chr19:20100101:C:G	2.51044e-09	-4.09779e-10	0.453379	0.000587867	-4.09779e-10	0.562662	0.000588058	-4.09779e-10	0.56278
20100381	chr19:20100381:C:T	2.05969e-10	-1.06859	-0.978521	9.63469e-05	-0.276446	-0.969437	9.63632e-05	-0.276586	-0.969335
20100731	chr19:20100731:G:A	2.04588e-10	-1.88199	-0.171844	6.01611e-05	-1.6664	-0.0504114	6.01821e-05	-1.66643	-0.0502364
20100752	chr19:20100752:C:G	5.14394e-10	-4.09779e-10	-1.13185	0.000111648	-4.09779e-10	-1.09848	0.000111673	-4.09779e-10	-1.09847
20100951	chr19:20100951:G:A	1.93317e-10	-1.15701	-0.953489	8.70839e-05	-0.403011	-0.943954	8.70995e-05	-0.403145	-0.943848
20100989	chr19:20100989:TG:T	4.56309e-10	-4.09779e-10	-1.25166	9.53724e-05	-4.09779e-10	-1.25605	9.53918e-05	-4.09779e-10	-1.25605
20101286	chr19:20101286:G:A	1.31337e-09	-4.09779e-10	-0.19448	0.000301187	-4.09779e-10	-0.106107	0.000301276	-4.09779e-10	-0.106019
20101300	chr19:20101300:T:C	6.87422e-10	-1.81502	0.973137	0.000177641	-1.9047	1.27063	0.000177734	-1.90473	1.27097
20101738	chr19:20101738:T:C	2.51044e-09	-4.09779e-10	0.453379	0.000587867	-4.09779e-10	0.562662	0.000588058	-4.09779e-10	0.56278
20101823	chr19:20101823:T:C	1.06396e-09	-4.09779e-10	-0.405083	0.000238014	-4.09779e-10	-0.341508	0.000238096	-4.09779e-10	-0.341371
20102251	chr19:20102251:A:G	4.50033e-10	-4.09779e-10	-1.26551	9.44495e-05	-4.09779e-10	-1.26577	9.44689e-05	-4.09779e-10	-1.26577
20102431	chr19:20102431:A:G	1.14242e-09	-4.09779e-10	-0.333932	0.000253259	-4.09779e-10	-0.279425	0.000253331	-4.09779e-10	-0.27935
20102737	chr19:20102737:A:C	1.20598e-09	-4.09779e-10	-0.279788	0.000247388	-4.09779e-10	-0.302881	0.000247435	-4.09779e-10	-0.302897
20102955	chr19:20102955:C:T	1.21073e-09	-4.09779e-10	-0.275854	0.000274981	-4.09779e-10	-0.197138	0.000275064	-4.09779e-10	-0.197041
20102972	chr19:20102972:A:G	9.74771e-10	-0.492632	-5.44374e-10	5.49978e-05	-1.80655	-5.44374e-10	5.50081e-05	-1.80656	-5.44374e-10
20103156	chr19:20103156:G:T	1.5029e-10	-1.2252	-1.13707	1.90417e-05	-1.73935	-1.12785	1.90472e-05	-1.73927	-1.12785
20103267	chr19:20103267:T:C	4.46208e-10	-1.92146	0.647414	0.000106814	-1.87971	0.736962	0.000106839	-1.87967	0.736954
20103497	chr19:20103497:T:G	8.73822e-10	-4.09779e-10	-0.601958	0.000187948	-4.09779e-10	-0.57767	0.000187997	-4.09779e-10	-0.57762
20103719	chr19:20103719:G:A	2.63887e-09	-1.52669	2.02996	0.00105623	-1.16293	2.31155	0.00105728	-1.16277	2.31218
20103978	chr19:20103978:G:T	1.08811e-09	-0.382635	-5.44374e-10	0.000196486	-0.533246	-5.44374e-10	0.000196537	-0.533196	-5.44374e-10
20104126	chr19:20104126:C:G	8.72139e-10	-4.09779e-10	-0.603885	0.000199344	-4.09779e-10	-0.518808	0.000199395	-4.09779e-10	-0.518757
20104432	chr19:20104432:A:G	9.28314e-10	-4.09779e-10	-0.541464	0.000199295	-4.09779e-10	-0.51905	0.000199352	-4.09779e-10	-0.518971
20104560	chr19:20104560:C:A	1.05701e-09	-4.09779e-10	-0.411636	0.000228815	-4.09779e-10	-0.380923	0.000228879	-4.09779e-10	-0.380853
20104604	chr19:20104604:G:C	1.1698e-09	-4.09779e-10	-0.310248	0.000266574	-4.09779e-10	-0.228187	0.000266654	-4.09779e-10	-0.228093
20104784	chr19:20104784:C:A	1.0588e-09	-4.09779e-10	-0.409944	0.000229179	-4.09779e-10	-0.379337	0.000229242	-4.09779e-10	-0.379266
20104817	chr19:20104817:A:C	1.07333e-09	-4.09779e-10	-0.396316	0.000242651	-4.09779e-10	-0.322216	0.000242722	-4.09779e-10	-0.322126
20104987	chr19:20104987:C:T	1.26764e-10	-1.33236	-1.20015	1.69577e-05	-1.78913	-1.19398	1.69625e-05	-1.78906	-1.19398
20105297	chr19:20105297:G:A	4.48562e-10	-4.09779e-10	-1.26879	9.41621e-05	-4.09779e-10	-1.26882	9.41816e-05	-4.09779e-10	-1.26882
20105396	chr19:20105396:T:A	2.64756e-10	-1.79603	-5.44374e-10	6.7229e-05	-1.60573	-5.44374e-10	6.72331e-05	-1.60588	-5.44374e-10
20105420	chr19:20105420:A:C	3.21169e-10	-1.60287	-5.44374e-10	7.82498e-05	-1.45393	-5.44374e-10	7.82641e-05	-1.45396	-5.44374e-10
20105807	chr19:20105807:C:T	3.37898e-10	-1.55209	-5.44374e-10	8.31722e-05	-1.39292	-5.44374e-10	8.31874e-05	-1.39295	-5.44374e-10
20105855	chr19:20105855:A:G	1.17972e-09	-4.09779e-10	-0.3018	0.000268817	-4.09779e-10	-0.219808	0.000268898	-4.09779e-10	-0.219713
20105902	chr19:20105902:A:G	6.31262e-10	-4.09779e-10	-0.927114	0.000139213	-4.09779e-10	-0.877834	0.000139246	-4.09779e-10	-0.8778
20106506	chr19:20106506:G:C	4.5636e-10	-4.09779e-10	-1.25155	9.56752e-05	-4.09779e-10	-1.25288	9.56942e-05	-4.09779e-10	-1.25289
20106539	chr19:20106539:C:T	2.50187e-10	-1.85263	-5.44374e-10	5.3363e-05	-1.83672	-5.44374e-10	5.33749e-05	-1.8367	-5.44374e-10
20106546	chr19:20106546:C:T	6.40449e-10	-4.09779e-10	-0.912664	0.000137564	-4.09779e-10	-0.889752	0.000137589	-4.09779e-10	-0.889775
20106728	chr19:20106728:C:T	7.02969e-10	-4.09779e-10	-0.819522	0.000150131	-4.09779e-10	-0.802329	0.000150171	-4.09779e-10	-0.802269
20107010	chr19:20107010:G:A	1.2081e-09	-0.278029	-5.44374e-10	0.000215576	-0.440526	-5.44374e-10	0.000215623	-0.440513	-5.44374e-10
20107368	chr19:20107368:C:T	2.6509e-09	-1.45963	1.96745	0.00101449	-1.07874	2.18705	0.00101545	-1.07858	2.18762
20108142	chr19:20108142:G:GT	8.28053e-10	-1.92308	1.26732	0.000211558	-1.88403	1.42469	0.000211621	-1.884	1.42475
20108265	chr19:20108265:T:C	4.92393e-10	-4.09779e-10	-1.17556	0.000102288	-4.09779e-10	-1.18604	0.000102308	-4.09779e-10	-1.18605
20108289	chr19:20108289:T:C	4.92393e-10	-4.09779e-10	-1.17556	0.000102288	-4.09779e-10	-1.18604	0.000102308	-4.09779e-10	-1.18605
20108471	chr19:20108471:G:A	7.3024e-10	-1.9237	1.14224	0.00018502	-1.88891	1.29554	0.000185074	-1.88888	1.29559
20108922	chr19:20108922:A:C	4.55559e-10	-1.92419	0.670885	0.000107666	-1.8967	0.761898	0.000107691	-1.89667	0.76189
20109016	chr19:20109016:C:T	4.91649e-10	-1.92205	0.744978	0.000117881	-1.88259	0.838426	0.000117908	-1.88256	0.838417
20109261	chr19:20109261:G:A	8.4809e-10	-1.92074	1.28889	0.000218444	-1.87408	1.44677	0.000218509	-1.87404	1.44682
20109271	chr19:20109271:A:G	2.38229e-09	-4.09779e-10	0.400984	0.000488234	-4.09779e-10	0.376958	0.000488328	-4.09779e-10	0.376943
20109419	chr19:20109419:A:C	7.88673e-10	-1.91773	1.21325	0.000204111	-1.86414	1.36897	0.000204173	-1.8641	1.36903
20109421	chr19:20109421:TTAATA:T	8.43016e-10	-4.09779e-10	-0.637849	0.000174549	-4.09779e-10	-0.651632	0.000174594	-4.09779e-10	-0.651585
20109573	chr19:20109573:A:G	7.63171e-10	-1.92017	1.18281	0.000196283	-1.87179	1.33751	0.000196342	-1.87175	1.33757
20109609	chr19:20109609:C:G	7.3218e-10	-1.9209	1.14209	0.000187653	-1.87513	1.29588	0.000187708	-1.87509	1.29594
20110043	chr19:20110043:C:A	4.62066e-10	-4.09779e-10	-1.23913	9.73137e-05	-4.09779e-10	-1.2359	9.73341e-05	-4.09779e-10	-1.2359
20110232	chr19:20110232:A:G	8.04651e-10	-4.09779e-10	-0.684426	0.000171896	-4.09779e-10	-0.666949	0.000171941	-4.09779e-10	-0.666895
20110504	chr19:20110504:G:A	3.83135e-10	-0.1823	-1.24415	3.0822e-05	-1.14533	-1.24028	3.08343e-05	-1.14514	-1.24028
20111163	chr19:20111163:A:G	8.43401e-11	-1.71717	-1.22281	1.54516e-05	-1.86647	-1.20966	1.54549e-05	-1.86646	-1.20966
20111531	chr19:20111531:C:T	7.40388e-11	-1.8967	-1.17354	1.6312e-05	-1.8591	-1.16284	1.63169e-05	-1.85908	-1.16276
20111546	chr19:20111546:TAAAG:T	8.69174e-10	-4.09779e-10	-0.607291	0.000197483	-4.09779e-10	-0.528186	0.000197548	-4.09779e-10	-0.528062
20112060	chr19:20112060:T:C	5.70982e-10	-4.09779e-10	-1.02748	0.000118188	-4.09779e-10	-1.04156	0.000118206	-4.09779e-10	-1.04161
20112304	chr19:20112304:T:C	7.85602e-11	-1.85211	-1.15886	1.74286e-05	-1.80802	-1.1477	1.74341e-05	-1.80799	-1.14762
20113008	chr19:20113008:A:C	1.70564e-10	-1.81234	-0.423384	3.31451e-05	-1.90931	-0.403628	3.31501e-05	-1.9093	-0.403703
20113476	chr19:20113476:G:GC	2.36246e-10	-1.90996	-5.44374e-10	4.95778e-05	-1.9103	-5.44374e-10	4.95874e-05	-1.91031	-5.44374e-10
20113808	chr19:20113808:A:T	5.81777e-10	-4.09779e-10	-1.00875	0.000123177	-4.09779e-10	-1.00021	0.000123207	-4.09779e-10	-1.00018
20113960	chr19:20113960:CTT:C	1.03764e-09	-4.09779e-10	-0.430128	0.000229085	-4.09779e-10	-0.379745	0.000229162	-4.09779e-10	-0.379618
20114197	chr19:20114197:AG:A	4.70883e-10	-4.09779e-10	-1.22023	9.74186e-05	-4.09779e-10	-1.23482	9.74388e-05	-4.09779e-10	-1.23482
20114614	chr19:20114614:T:C	4.50434e-10	-4.09779e-10	-1.26462	9.45192e-05	-4.09779e-10	-1.26504	9.45384e-05	-4.09779e-10	-1.26504
20114774	chr19:20114774:A:G	7.33944e-11	-1.91106	-1.16793	1.60709e-05	-1.87908	-1.15775	1.60756e-05	-1.87907	-1.15767
20114822	chr19:20114822:CCTTA:C	1.03565e-09	-4.09779e-10	-0.432052	0.000228349	-4.09779e-10	-0.382964	0.000228425	-4.09779e-10	-0.382837
20114941	chr19:20114941:A:G	8.65369e-11	-1.72896	-1.1853	1.5886e-05	-1.86414	-1.18426	1.58893e-05	-1.86413	-1.18427
20115031	chr19:20115031:ATTGT:A	4.50582e-10	-4.09779e-10	-1.26429	9.46698e-05	-4.09779e-10	-1.26344	9.46898e-05	-4.09779e-10	-1.26344
20115330	chr19:20115330:A:G	3.87827e-10	-1.41427	-5.44374e-10	9.7524e-05	-1.23374	-5.44374e-10	9.7541e-05	-1.23377	-5.44374e-10
20115331	chr19:20115331:G:C	6.75402e-10	-4.09779e-10	-0.859526	0.000139551	-4.09779e-10	-0.87541	0.000139591	-4.09779e-10	-0.875332
20115395	chr19:20115395:T:C	4.50942e-10	-4.09779e-10	-1.2635	9.46238e-05	-4.09779e-10	-1.26393	9.46429e-05	-4.09779e-10	-1.26393
20116514	chr19:20116514:A:G	2.53087e-10	-1.8411	-5.44374e-10	5.03118e-05	-1.8956	-5.44374e-10	5.03228e-05	-1.89559	-5.44374e-10
20117050	chr19:20117050:A:T	2.55057e-10	-1.83335	-5.44374e-10	5.04469e-05	-1.89292	-5.44374e-10	5.04571e-05	-1.89292	-5.44374e-10
20117261	chr19:20117261:C:G	4.58892e-09	-4.09779e-10	1.05657	0.00108114	-4.09779e-10	1.17193	0.00108142	-4.09779e-10	1.17198
20117514	chr19:20117514:C:T	3.06934e-10	-1.6482	-5.44374e-10	5.77073e-05	-1.75845	-5.44374e-10	5.77191e-05	-1.75846	-5.44374e-10
20117637	chr19:20117637:G:A	8.9666e-10	-0.576158	-5.44374e-10	0.00016342	-0.717516	-5.44374e-10	0.000163461	-0.717473	-5.44374e-10
20117992	chr19:20117992:A:G	4.49946e-10	-4.09779e-10	-1.26571	9.44239e-05	-4.09779e-10	-1.26604	9.44431e-05	-4.09779e-10	-1.26605
20118677	chr19:20118677:G:A	1.08289e-10	-1.4775	-1.21253	1.81258e-05	-1.71954	-1.19696	1.81299e-05	-1.71952	-1.19696
20119129	chr19:20119129:T:C	4.57123e-10	-4.09779e-10	-1.24988	9.6951e-05	-4.09779e-10	-1.23963	9.69718e-05	-4.09779e-10	-1.23963
20119420	chr19:20119420:T:C	6.53926e-10	-4.09779e-10	-0.89184	0.000135135	-4.09779e-10	-0.907563	0.000135173	-4.09779e-10	-0.907488
20119455	chr19:20119455:T:A	7.12641e-11	-1.91882	-1.18962	1.50835e-05	-1.91966	-1.18058	1.50877e-05	-1.91966	-1.18051
20119683	chr19:20119683:C:T	8.57511e-11	-1.65595	-1.26743	1.51303e-05	-1.83287	-1.26427	1.51336e-05	-1.83285	-1.26427
20119834	chr19:20119834:T:C	8.08827e-10	-4.09779e-10	-0.679249	0.000174046	-4.09779e-10	-0.65452	0.000174082	-4.09779e-10	-0.654516
20119875	chr19:20119875:T:A	5.52645e-10	-4.09779e-10	-1.06012	0.000117234	-4.09779e-10	-1.04966	0.000117262	-4.09779e-10	-1.04963
20120002	chr19:20120002:A:G	7.23729e-10	-4.09779e-10	-0.790417	0.000149288	-4.09779e-10	-0.807964	0.000149309	-4.09779e-10	-0.808029
20120352	chr19:20120352:C:T	4.50384e-10	-4.09779e-10	-1.26473	9.45095e-05	-4.09779e-10	-1.26514	9.45287e-05	-4.09779e-10	-1.26514
20120779	chr19:20120779:A:G	5.5429e-10	-4.09779e-10	-1.05715	0.000117599	-4.09779e-10	-1.04656	0.000117627	-4.09779e-10	-1.04653
20120896	chr19:20120896:C:G	4.49255e-10	-4.09779e-10	-1.26724	9.41939e-05	-4.09779e-10	-1.26848	9.42132e-05	-4.09779e-10	-1.26849
20121150	chr19:20121150:A:G	4.76919e-10	-1.20749	-5.44374e-10	0.00010056	-1.20308	-5.44374e-10	0.000100579	-1.2031	-5.44374e-10
20121368	chr19:20121368:TA:T	7.04764e-11	-1.85899	-1.26057	1.4112e-05	-1.90786	-1.25896	1.41147e-05	-1.90786	-1.25896
20121444	chr19:20121444:G:A	4.48905e-10	-4.09779e-10	-1.26802	9.41661e-05	-4.09779e-10	-1.26878	9.41855e-05	-4.09779e-10	-1.26878
20121734	chr19:20121734:TTATGCTTTA:T	5.53311e-10	-4.09779e-10	-1.05891	0.000118624	-4.09779e-10	-1.03788	0.000118657	-4.09779e-10	-1.03781
20121912	chr19:20121912:C:T	6.89115e-11	-1.87712	-1.26489	1.39552e-05	-1.9142	-1.26379	1.39579e-05	-1.9142	-1.2638
20122478	chr19:20122478:G:A	4.51033e-10	-4.09779e-10	-1.26329	9.46385e-05	-4.09779e-10	-1.26377	9.46577e-05	-4.09779e-10	-1.26378
20122691	chr19:20122691:G:A	9.06865e-11	-1.84883	-1.01859	1.81452e-05	-1.90016	-1.01527	1.81476e-05	-1.90017	-1.01534
20122780	chr19:20122780:A:G	4.57834e-10	-4.09779e-10	-1.24833	9.58086e-05	-4.09779e-10	-1.25149	9.5829e-05	-4.09779e-10	-1.25148
20122941	chr19:20122941:CCTG:C	4.58871e-10	-4.09779e-10	-1.24606	9.68079e-05	-4.09779e-10	-1.24111	9.68285e-05	-4.09779e-10	-1.2411
20122982	chr19:20122982:C:T	9.38768e-11	-1.84823	-0.984626	1.8791e-05	-1.89968	-0.980784	1.87934e-05	-1.89968	-0.980858
20123730	chr19:20123730:GT:G	5.31825e-10	-4.09779e-10	-1.09852	0.000112666	-4.09779e-10	-1.08941	0.000112692	-4.09779e-10	-1.08938
20123817	chr19:20123817:A:G	6.77306e-10	-4.09779e-10	-0.856712	0.000140853	-4.09779e-10	-0.866122	0.000140875	-4.09779e-10	-0.866173
20123826	chr19:20123826:C:T	4.60558e-10	-4.09779e-10	-1.2424	9.64659e-05	-4.09779e-10	-1.24465	9.64884e-05	-4.09779e-10	-1.24462
20123835	chr19:20123835:T:C	7.61788e-11	-1.886	-1.15575	1.56298e-05	-1.91047	-1.15419	1.56322e-05	-1.91047	-1.15424
20124228	chr19:20124228:A:G	7.59593e-11	-1.89146	-1.15318	1.56207e-05	-1.91364	-1.1516	1.56231e-05	-1.91365	-1.15164
20124411	chr19:20124411:C:T	4.48711e-10	-4.09779e-10	-1.26846	9.44904e-05	-4.09779e-10	-1.26534	9.45097e-05	-4.09779e-10	-1.26534
20124521	chr19:20124521:A:G	1.45194e-09	-4.09779e-10	-0.0941783	0.000323975	-4.09779e-10	-0.0331703	0.000324092	-4.09779e-10	-0.0330182
20124666	chr19:20124666:C:G	7.55974e-11	-1.91802	-1.13139	1.59441e-05	-1.92421	-1.12054	1.59489e-05	-1.92421	-1.12045
20124811	chr19:20124811:G:A	4.58873e-10	-4.09779e-10	-1.24606	9.68143e-05	-4.09779e-10	-1.24104	9.6835e-05	-4.09779e-10	-1.24104
20125120	chr19:20125120:G:A	8.75263e-11	-1.85522	-1.04768	1.75563e-05	-1.90391	-1.04451	1.75587e-05	-1.90392	-1.04458
20125127	chr19:20125127:C:T	9.66438e-10	-4.09779e-10	-0.501217	0.000202628	-4.09779e-10	-0.502467	0.000202683	-4.09779e-10	-0.502402
20125485	chr19:20125485:G:A	1.27772e-09	-4.09779e-10	-0.221998	0.000261553	-4.09779e-10	-0.247202	0.000261579	-4.09779e-10	-0.247307
20125706	chr19:20125706:A:C	2.54737e-10	-1.8346	-5.44374e-10	5.04894e-05	-1.89207	-5.44374e-10	5.05002e-05	-1.89207	-5.44374e-10
20126330	chr19:20126330:A:G	4.51678e-10	-4.09779e-10	-1.26186	9.56154e-05	-4.09779e-10	-1.2535	9.56348e-05	-4.09779e-10	-1.25351
20126396	chr19:20126396:G:A	9.14846e-10	-4.09779e-10	-0.556079	0.000194171	-4.09779e-10	-0.545097	0.000194226	-4.09779e-10	-0.545023
20126655	chr19:20126655:T:TC	7.94104e-11	-1.90529	-1.09492	1.64329e-05	-1.92091	-1.09365	1.64352e-05	-1.92091	-1.09371
20126796	chr19:20126796:T:A	4.67813e-10	-4.09779e-10	-1.22676	9.88502e-05	-4.09779e-10	-1.22023	9.88715e-05	-4.09779e-10	-1.22022
20126802	chr19:20126802:C:T	1.00263e-10	-1.50835	-1.25869	1.69748e-05	-1.73062	-1.25149	1.69786e-05	-1.7306	-1.25149
20127266	chr19:20127266:T:C	6.70648e-10	-4.09779e-10	-0.86659	0.000138638	-4.09779e-10	-0.881969	0.000138678	-4.09779e-10	-0.881891
20127339	chr19:20127339:A:C	7.9664e-11	-1.90995	-1.08707	1.65321e-05	-1.92258	-1.08595	1.65345e-05	-1.92258	-1.08602
20127551	chr19:20127551:A:G	8.01953e-11	-1.90527	-1.0851	1.65979e-05	-1.92075	-1.08381	1.66003e-05	-1.92076	-1.08387
20127602	chr19:20127602:AACATTTTT:A	4.62597e-10	-4.09779e-10	-1.23798	9.75622e-05	-4.09779e-10	-1.23335	9.75824e-05	-4.09779e-10	-1.23335
20127629	chr19:20127629:A:G	4.72021e-10	-4.09779e-10	-1.21781	9.97844e-05	-4.09779e-10	-1.21083	9.98059e-05	-4.09779e-10	-1.21082
20127760	chr19:20127760:G:A	1.05482e-09	-4.09779e-10	-0.413704	0.000223663	-4.09779e-10	-0.4037	0.000223727	-4.09779e-10	-0.403619
20127853	chr19:20127853:T:C	7.41585e-11	-1.92089	-1.14774	1.55968e-05	-1.92372	-1.14305	1.56012e-05	-1.92372	-1.14298
20128474	chr19:20128474:T:G	8.98892e-11	-1.86141	-1.01485	1.80539e-05	-1.90727	-1.0132	1.80562e-05	-1.90727	-1.01328
20129240	chr19:20129240:G:A	9.68513e-11	-1.87618	-0.925479	1.96385e-05	-1.91431	-0.922035	1.96408e-05	-1.91431	-0.92212
20129449	chr19:20129449:G:C	1.02823e-10	-1.48625	-1.25557	1.73206e-05	-1.71446	-1.24748	1.73244e-05	-1.71444	-1.24748
20129452	chr19:20129452:A:C	4.55433e-10	-4.09779e-10	-1.25359	9.55421e-05	-4.09779e-10	-1.25427	9.55612e-05	-4.09779e-10	-1.25428
20129462	chr19:20129462:C:T	3.19974e-10	-1.6066	-5.44374e-10	6.08762e-05	-1.705	-5.44374e-10	6.08923e-05	-1.70494	-5.44374e-10
20129679	chr19:20129679:A:G	2.46825e-10	-1.86615	-5.44374e-10	4.89107e-05	-1.92384	-5.44374e-10	4.89207e-05	-1.92384	-5.44374e-10
20129744	chr19:20129744:CTA:C	4.52603e-10	-4.09779e-10	-1.25982	9.51267e-05	-4.09779e-10	-1.25863	9.51468e-05	-4.09779e-10	-1.25862
20129839	chr19:20129839:T:C	2.57051e-10	-1.82556	-5.44374e-10	5.02491e-05	-1.89685	-5.44374e-10	5.02598e-05	-1.89684	-5.44374e-10
20129857	chr19:20129857:G:A	8.53287e-11	-1.87885	-1.04948	1.72928e-05	-1.91571	-1.04784	1.72951e-05	-1.91571	-1.04791
20130118	chr19:20130118:A:G	1.01538e-10	-1.51489	-1.23951	1.73234e-05	-1.73376	-1.22802	1.73273e-05	-1.73375	-1.22802
20130121	chr19:20130121:T:A	6.86755e-11	-1.92085	-1.22459	1.44116e-05	-1.91897	-1.22684	1.4414e-05	-1.91897	-1.22688
20130325	chr19:20130325:C:T	4.52677e-10	-4.09779e-10	-1.25966	9.51431e-05	-4.09779e-10	-1.25846	9.51632e-05	-4.09779e-10	-1.25845
20130698	chr19:20130698:A:C	8.27649e-10	-4.09779e-10	-0.656245	0.000175562	-4.09779e-10	-0.645845	0.000175609	-4.09779e-10	-0.645785
20131283	chr19:20131283:C:T	9.90581e-11	-1.86752	-0.911606	1.99984e-05	-1.9103	-0.90789	2.00007e-05	-1.9103	-0.907976
20131290	chr19:20131290:T:A	4.71995e-10	-4.09779e-10	-1.21787	9.97644e-05	-4.09779e-10	-1.21103	9.97859e-05	-4.09779e-10	-1.21102
20131465	chr19:20131465:G:A	1.01732e-10	-1.50846	-1.24404	1.73124e-05	-1.72911	-1.23331	1.73162e-05	-1.72909	-1.23331
20131665	chr19:20131665:CA:C	7.00013e-11	-1.91026	-1.21606	1.45427e-05	-1.92419	-1.21256	1.45466e-05	-1.92419	-1.2125
20131907	chr19:20131907:ATCATC:A	3.8853e-10	-1.41246	-5.44374e-10	8.56866e-05	-1.36314	-5.44374e-10	8.57064e-05	-1.36312	-5.44374e-10
20132668	chr19:20132668:A:T	6.90179e-11	-1.90253	-1.23794	1.42533e-05	-1.92402	-1.23283	1.42569e-05	-1.92402	-1.23278
20132981	chr19:20132981:T:A	9.30783e-10	-1.87025	1.33144	0.000239537	-1.76764	1.43251	0.000239598	-1.76767	1.43259
20133375	chr19:20133375:C:T	1.21868e-09	-4.09779e-10	-0.269312	0.000249618	-4.09779e-10	-0.293904	0.000249645	-4.09779e-10	-0.294007
20133516	chr19:20133516:A:T	9.99666e-11	-1.86497	-0.905032	2.01558e-05	-1.90891	-0.901437	2.01581e-05	-1.90891	-0.901524
20133555	chr19:20133555:C:T	5.71503e-09	-4.09779e-10	1.27602	0.00123261	-4.09779e-10	1.30305	0.00123306	-4.09779e-10	1.30321
20133789	chr19:20133789:A:T	4.44227e-10	-1.60687	0.328375	8.19593e-05	-1.71366	0.306044	8.19732e-05	-1.71366	0.306011
20133832	chr19:20133832:G:C	5.97009e-10	-4.09779e-10	-0.982902	0.000126555	-4.09779e-10	-0.973159	0.000126586	-4.09779e-10	-0.973122
20134271	chr19:20134271:G:C	6.81571e-11	-1.90358	-1.24944	1.40795e-05	-1.92411	-1.245	1.4083e-05	-1.92411	-1.24496
20135091	chr19:20135091:G:A	7.23969e-10	-4.09779e-10	-0.790086	0.000153185	-4.09779e-10	-0.782194	0.000153226	-4.09779e-10	-0.782133
20135154	chr19:20135154:T:G	5.35374e-10	-1.92246	0.830591	0.000129008	-1.87726	0.923296	0.000129042	-1.87727	0.923368
20135166	chr19:20135166:A:G	8.79115e-11	-1.87126	-1.02725	1.7742e-05	-1.91213	-1.02577	1.77443e-05	-1.91213	-1.02585
20135437	chr19:20135437:G:T	1.0465e-10	-1.47706	-1.24715	1.76243e-05	-1.70762	-1.23694	1.76283e-05	-1.7076	-1.23694
20135598	chr19:20135598:G:A	3.71787e-10	-1.45651	-5.44374e-10	0.000106574	-1.145	-5.44374e-10	0.000106575	-1.1452	-5.44374e-10
20135619	chr19:20135619:T:C	8.9333e-11	-1.85918	-1.02329	1.79252e-05	-1.90595	-1.02168	1.79275e-05	-1.90596	-1.02175
20135789	chr19:20135789:G:T	4.53421e-10	-4.09779e-10	-1.25801	9.53335e-05	-4.09779e-10	-1.25646	9.53537e-05	-4.09779e-10	-1.25645
20135924	chr19:20135924:G:A	6.32641e-10	-4.09779e-10	-0.924931	0.000135314	-4.09779e-10	-0.906243	0.000135344	-4.09779e-10	-0.906228
20135946	chr19:20135946:CA:C	4.50617e-10	-4.09779e-10	-1.26422	9.46671e-05	-4.09779e-10	-1.26347	9.46871e-05	-4.09779e-10	-1.26347
20135962	chr19:20135962:AT:A	4.52316e-10	-4.09779e-10	-1.26045	9.5812e-05	-4.09779e-10	-1.25145	9.58314e-05	-4.09779e-10	-1.25145
20136236	chr19:20136236:A:G	6.77636e-11	-1.91541	-1.2434	1.40961e-05	-1.92295	-1.24499	1.40986e-05	-1.92295	-1.24502
20136357	chr19:20136357:A:T	4.94423e-10	-4.09779e-10	-1.17144	0.000106757	-4.09779e-10	-1.14328	0.000106778	-4.09779e-10	-1.14329
20136703	chr19:20136703:C:A	7.4575e-10	-4.09779e-10	-0.760444	0.00015494	-4.09779e-10	-0.770799	0.000154964	-4.09779e-10	-0.770855
20136999	chr19:20136999:C:A	1.02287e-10	-1.8633	-0.883756	2.06081e-05	-1.90794	-0.880219	2.06104e-05	-1.90794	-0.880308
20137070	chr19:20137070:G:A	8.4931e-11	-1.86577	-1.06722	1.7095e-05	-1.90943	-1.06562	1.70973e-05	-1.90943	-1.06569
20137118	chr19:20137118:C:A	1.00472e-10	-1.5102	-1.25476	1.70642e-05	-1.73043	-1.24643	1.7068e-05	-1.73041	-1.24643
20137422	chr19:20137422:T:C	1.06801e-10	-1.85133	-0.852533	2.14055e-05	-1.90163	-0.848557	2.14078e-05	-1.90164	-0.84865
20137430	chr19:20137430:G:A	2.04979e-09	-4.09779e-10	0.25066	0.000440744	-4.09779e-10	0.274626	0.000440885	-4.09779e-10	0.274739
20137522	chr19:20137522:C:T	4.50434e-10	-4.09779e-10	-1.26462	9.50601e-05	-4.09779e-10	-1.25933	9.50801e-05	-4.09779e-10	-1.25933
20137523	chr19:20137523:G:A	2.42254e-09	-4.09779e-10	0.417736	0.000549737	-4.09779e-10	0.495601	0.000549957	-4.09779e-10	0.495795
20137579	chr19:20137579:G:A	4.48568e-10	-4.09779e-10	-1.26877	9.42412e-05	-4.09779e-10	-1.26798	9.42607e-05	-4.09779e-10	-1.26798
20137669	chr19:20137669:G:A	4.89973e-10	-4.09779e-10	-1.18048	0.000104941	-4.09779e-10	-1.16044	0.000104963	-4.09779e-10	-1.16043
20137820	chr19:20137820:C:A	4.58207e-10	-4.09779e-10	-1.24751	9.63433e-05	-4.09779e-10	-1.24592	9.63639e-05	-4.09779e-10	-1.24591
20138549	chr19:20138549:G:A	1.0662e-09	-4.09779e-10	-0.402976	0.000223718	-4.09779e-10	-0.403452	0.00022378	-4.09779e-10	-0.403382
20138605	chr19:20138605:T:C	1.262e-09	-4.09779e-10	-0.23438	0.000280683	-4.09779e-10	-0.176612	0.000280782	-4.09779e-10	-0.176466
20138846	chr19:20138846:AT:A	1.25332e-10	-1.846	-0.697865	2.53778e-05	-1.90635	-0.673612	2.53858e-05	-1.90634	-0.673519
20139045	chr19:20139045:G:C	8.35055e-11	-1.88021	-1.06971	1.6861e-05	-1.91664	-1.0722	1.68633e-05	-1.91664	-1.07227
20139174	chr19:20139174:T:C	9.53979e-11	-1.87659	-0.940192	1.92365e-05	-1.91486	-0.942164	1.92388e-05	-1.91487	-0.942252
20139397	chr19:20139397:C:A	8.47978e-11	-1.87773	-1.05684	1.70998e-05	-1.91556	-1.05921	1.7102e-05	-1.91556	-1.05929
20139768	chr19:20139768:G:A	1.05907e-09	-4.09779e-10	-0.409691	0.000234327	-4.09779e-10	-0.357122	0.000234406	-4.09779e-10	-0.356991
20139856	chr19:20139856:T:G	1.05267e-09	-4.09779e-10	-0.41575	0.000220629	-4.09779e-10	-0.417358	0.000220691	-4.09779e-10	-0.417283
20140528	chr19:20140528:G:A	8.17517e-11	-1.92157	-1.04958	1.71135e-05	-1.92309	-1.05088	1.7115e-05	-1.92309	-1.051
20140530	chr19:20140530:G:A	4.50246e-10	-4.09779e-10	-1.26504	9.44931e-05	-4.09779e-10	-1.26531	9.45123e-05	-4.09779e-10	-1.26532
20140614	chr19:20140614:TAAGAA:T	8.56817e-11	-1.89363	-1.03056	1.73735e-05	-1.92132	-1.03757	1.73757e-05	-1.92132	-1.03765
20140798	chr19:20140798:A:G	4.50732e-10	-4.09779e-10	-1.26396	9.48251e-05	-4.09779e-10	-1.2618	9.4845e-05	-4.09779e-10	-1.2618
20141140	chr19:20141140:A:G	1.18878e-09	-4.09779e-10	-0.294153	0.000243538	-4.09779e-10	-0.318567	0.000243563	-4.09779e-10	-0.318668
20141396	chr19:20141396:C:T	6.79436e-11	-1.9013	-1.25486	1.39288e-05	-1.9234	-1.25648	1.39313e-05	-1.92341	-1.2565
20141927	chr19:20141927:C:T	4.54458e-10	-4.09779e-10	-1.25573	9.58227e-05	-4.09779e-10	-1.25134	9.58431e-05	-4.09779e-10	-1.25133
20141961	chr19:20141961:A:C	6.9363e-10	-4.09779e-10	-0.832896	0.000144381	-4.09779e-10	-0.841384	0.000144403	-4.09779e-10	-0.841435
20142241	chr19:20142241:C:T	3.61441e-10	-1.48473	-5.44374e-10	7.94345e-05	-1.43891	-5.44374e-10	7.94527e-05	-1.43888	-5.44374e-10
20142268	chr19:20142268:C:G	4.68312e-10	-4.09779e-10	-1.2257	9.97354e-05	-4.09779e-10	-1.21132	9.97565e-05	-4.09779e-10	-1.21131
20142336	chr19:20142336:T:TCA	4.90007e-10	-4.09779e-10	-1.18041	0.000102018	-4.09779e-10	-1.18869	0.000102038	-4.09779e-10	-1.1887
20142475	chr19:20142475:G:A	7.02271e-11	-1.89544	-1.22766	1.44293e-05	-1.92258	-1.222	1.4433e-05	-1.92259	-1.22194
20142954	chr19:20142954:G:T	8.62439e-11	-1.88825	-1.02941	1.74281e-05	-1.9195	-1.03626	1.74303e-05	-1.9195	-1.03634
20142961	chr19:20142961:G:A	7.99057e-10	-1.91825	1.22685	0.000178365	-1.91712	1.28711	0.000178394	-1.91712	1.28707
20143797	chr19:20143797:T:C	9.21163e-11	-1.59935	-1.25243	1.62149e-05	-1.7842	-1.2437	1.62185e-05	-1.78419	-1.2437
20143867	chr19:20143867:C:T	1.17754e-09	-4.09779e-10	-0.303648	0.000246815	-4.09779e-10	-0.305198	0.000246886	-4.09779e-10	-0.305118
20144179	chr19:20144179:A:T	4.6044e-10	-4.09779e-10	-1.24265	9.65561e-05	-4.09779e-10	-1.24371	9.65751e-05	-4.09779e-10	-1.24372
20144261	chr19:20144261:G:A	6.89395e-11	-1.87517	-1.26643	1.38293e-05	-1.91986	-1.26719	1.3832e-05	-1.91986	-1.2672
20144275	chr19:20144275:C:T	6.84351e-11	-1.88253	-1.26642	1.38018e-05	-1.92185	-1.26719	1.38046e-05	-1.92185	-1.26719
20144406	chr19:20144406:C:G	1.2762e-09	-4.09779e-10	-0.223194	0.000267392	-4.09779e-10	-0.225123	0.00026747	-4.09779e-10	-0.225039
20144653	chr19:20144653:G:A	9.56658e-10	-4.09779e-10	-0.511389	0.000203033	-4.09779e-10	-0.500472	0.000203088	-4.09779e-10	-0.500404
20144697	chr19:20144697:T:A	1.20292e-10	-1.86866	-0.71626	2.43987e-05	-1.91954	-0.699767	2.44022e-05	-1.91954	-0.699829
20144805	chr19:20144805:T:C	2.35361e-10	-1.91371	-5.44374e-10	4.91485e-05	-1.91899	-5.44374e-10	4.91584e-05	-1.919	-5.44374e-10
20145377	chr19:20145377:G:T	7.02086e-11	-1.85611	-1.26725	1.39175e-05	-1.91285	-1.26784	1.39203e-05	-1.91285	-1.26785
20145673	chr19:20145673:C:T	4.87622e-10	-4.09779e-10	-1.18529	0.00010305	-4.09779e-10	-1.17862	0.000103074	-4.09779e-10	-1.1786
20146464	chr19:20146464:A:T	7.07009e-11	-1.8748	-1.24158	1.42434e-05	-1.9205	-1.23704	1.42469e-05	-1.92051	-1.237
20146576	chr19:20146576:T:C	7.67436e-11	-1.84189	-1.19247	1.5191e-05	-1.90731	-1.18583	1.5195e-05	-1.90731	-1.18577
20147136	chr19:20147136:T:C	2.91794e-09	-4.09779e-10	0.6038	0.00064199	-4.09779e-10	0.650735	0.000642214	-4.09779e-10	0.650877
20147154	chr19:20147154:A:G	1.37817e-09	-1.92125	1.77493	0.000313992	-1.91238	1.84791	0.000314045	-1.91239	1.84788
20147211	chr19:20147211:C:A	4.4967e-10	-4.09779e-10	-1.26632	9.41749e-05	-4.09779e-10	-1.26868	9.41944e-05	-4.09779e-10	-1.26868
20147692	chr19:20147692:TATA:T	1.00864e-09	-4.09779e-10	-0.458476	0.000222188	-4.09779e-10	-0.410312	0.000222263	-4.09779e-10	-0.410184
20147782	chr19:20147782:C:T	2.77789e-09	-4.09779e-10	0.554614	0.000610534	-4.09779e-10	0.600496	0.000610747	-4.09779e-10	0.600637
20148048	chr19:20148048:T:G	2.78304e-09	-4.09779e-10	0.556466	0.000611706	-4.09779e-10	0.602414	0.000611919	-4.09779e-10	0.602555
20148338	chr19:20148338:A:G	1.04178e-09	-4.09779e-10	-0.426153	0.000214266	-4.09779e-10	-0.44662	0.000214288	-4.09779e-10	-0.446722
20148410	chr19:20148410:C:T	1.05712e-10	-1.4658	-1.24832	1.71895e-05	-1.73157	-1.23797	1.71934e-05	-1.73155	-1.23797
20148413	chr19:20148413:A:G	4.97046e-10	-4.09779e-10	-1.16615	0.000102047	-4.09779e-10	-1.1884	0.00010207	-4.09779e-10	-1.18839
20150709	chr19:20150709:GCCCTCGGGC:G	8.75073e-10	-4.09779e-10	-0.600527	0.000179325	-4.09779e-10	-0.624638	0.000179365	-4.09779e-10	-0.624624
20150863	chr19:20150863:C:A	1.0797e-10	-1.4292	-1.26378	1.72739e-05	-1.70661	-1.25803	1.72778e-05	-1.70659	-1.25803
20151027	chr19:20151027:C:T	4.51256e-10	-4.09779e-10	-1.2628	9.46264e-05	-4.09779e-10	-1.2639	9.46457e-05	-4.09779e-10	-1.2639
20151030	chr19:20151030:C:T	4.50828e-10	-4.09779e-10	-1.26375	9.42697e-05	-4.09779e-10	-1.26768	9.42893e-05	-4.09779e-10	-1.26768
20151224	chr19:20151224:G:A	1.63127e-09	-4.09779e-10	0.0222811	0.000356042	-4.09779e-10	0.0612114	0.000356158	-4.09779e-10	0.0613282
20151393	chr19:20151393:C:T	1.02037e-09	-4.09779e-10	-0.44691	0.000224845	-4.09779e-10	-0.398425	0.000224921	-4.09779e-10	-0.398294
20151414	chr19:20151414:T:G	4.56841e-10	-4.09779e-10	-1.2505	9.58279e-05	-4.09779e-10	-1.25128	9.5847e-05	-4.09779e-10	-1.25129
20151514	chr19:20151514:A:G	8.89902e-11	-1.62367	-1.26264	1.59769e-05	-1.77859	-1.2641	1.59803e-05	-1.77858	-1.26411
20151531	chr19:20151531:GGA:G	9.66671e-10	-4.09779e-10	-0.500977	0.000212675	-4.09779e-10	-0.454074	0.000212746	-4.09779e-10	-0.453948
20151579	chr19:20151579:G:T	8.38869e-10	-4.09779e-10	-0.642779	0.000180166	-4.09779e-10	-0.619961	0.000180216	-4.09779e-10	-0.619888
20151651	chr19:20151651:A:AG	1.17267e-10	-1.37154	-1.23884	1.85521e-05	-1.6681	-1.22515	1.85564e-05	-1.66808	-1.22515
20151721	chr19:20151721:A:G	7.26215e-11	-1.84892	-1.24065	1.43984e-05	-1.91004	-1.23668	1.44018e-05	-1.91005	-1.23664
20151841	chr19:20151841:G:C	8.95118e-10	-4.09779e-10	-0.577879	0.000194496	-4.09779e-10	-0.543429	0.000194557	-4.09779e-10	-0.543318
20151877	chr19:20151877:A:G	1.48111e-09	-4.09779e-10	-0.0742874	0.000322646	-4.09779e-10	-0.0372809	0.00032275	-4.09779e-10	-0.0371662
20152447	chr19:20152447:A:G	1.31393e-09	-4.09779e-10	-0.194055	0.00028527	-4.09779e-10	-0.1604	0.000285366	-4.09779e-10	-0.160274
20152643	chr19:20152643:G:A	1.05252e-09	-4.09779e-10	-0.415891	0.000216138	-4.09779e-10	-0.437922	0.000216162	-4.09779e-10	-0.438015
20152752	chr19:20152752:A:G	4.397e-10	-1.92179	0.633043	0.000105656	-1.8753	0.721647	0.000105683	-1.87531	0.721717
20152837	chr19:20152837:G:A	9.89086e-10	-4.09779e-10	-0.478053	0.000217639	-4.09779e-10	-0.430999	0.000217712	-4.09779e-10	-0.430872
20152899	chr19:20152899:A:G	2.90545e-10	-1.70308	-5.44374e-10	4.89394e-05	-1.92326	-5.44374e-10	4.89496e-05	-1.92325	-5.44374e-10
20153052	chr19:20153052:T:C	2.65684e-10	-1.79253	-5.44374e-10	5.10558e-05	-1.88092	-5.44374e-10	5.10668e-05	-1.88091	-5.44374e-10
20153064	chr19:20153064:C:G	4.97555e-10	-4.09779e-10	-1.16513	0.000105203	-4.09779e-10	-1.15795	0.000105227	-4.09779e-10	-1.15793
20153076	chr19:20153076:G:A	2.7862e-09	-4.09779e-10	0.557599	0.000612418	-4.09779e-10	0.603576	0.000612631	-4.09779e-10	0.603717
20153431	chr19:20153431:G:A	2.77387e-09	-4.09779e-10	0.553164	0.000609612	-4.09779e-10	0.598985	0.000609825	-4.09779e-10	0.599126
20153450	chr19:20153450:G:A	4.43343e-10	-1.92018	0.639689	0.000107009	-1.86893	0.728009	0.000107037	-1.86895	0.728078
20153491	chr19:20153491:G:T	4.50222e-10	-4.09779e-10	-1.26509	9.47031e-05	-4.09779e-10	-1.26309	9.47229e-05	-4.09779e-10	-1.26309
20154331	chr19:20154331:A:G	3.12595e-09	-4.09779e-10	0.672658	0.000687955	-4.09779e-10	0.719885	0.000688194	-4.09779e-10	0.720026
20154377	chr19:20154377:T:C	7.11303e-11	-1.85262	-1.2577	1.41034e-05	-1.91268	-1.25474	1.41067e-05	-1.91269	-1.25471
20155273	chr19:20155273:C:CAA	1.5465e-09	-1.92209	1.89101	0.000353388	-1.91048	1.96421	0.000353448	-1.91049	1.96418
20155589	chr19:20155589:TCTC:T	2.79126e-09	-4.09779e-10	0.559416	0.000613324	-4.09779e-10	0.605055	0.000613538	-4.09779e-10	0.605197
20155769	chr19:20155769:AG:A	1.12763e-09	-4.09779e-10	-0.346961	0.000236365	-4.09779e-10	-0.34846	0.000236432	-4.09779e-10	-0.348382
20155907	chr19:20155907:A:C	1.20071e-10	-1.31872	-1.26802	1.85419e-05	-1.62835	-1.26545	1.85461e-05	-1.62833	-1.26545
20156022	chr19:20156022:C:T	4.49252e-10	-4.09779e-10	-1.26725	9.41672e-05	-4.09779e-10	-1.26877	9.41868e-05	-4.09779e-10	-1.26877
20156056	chr19:20156056:G:A	4.51739e-10	-4.09779e-10	-1.26173	9.42315e-05	-4.09779e-10	-1.26808	9.42511e-05	-4.09779e-10	-1.26808
20156171	chr19:20156171:C:A	5.2699e-10	-4.09779e-10	-1.10765	0.00011139	-4.09779e-10	-1.1008	0.000111416	-4.09779e-10	-1.10077
20156428	chr19:20156428:A:G	1.0352e-10	-1.49194	-1.24313	1.73611e-05	-1.71591	-1.2437	1.7365e-05	-1.71589	-1.2437
20156430	chr19:20156430:A:G	1.86246e-09	-4.09779e-10	0.154819	0.000406539	-4.09779e-10	0.193842	0.000406674	-4.09779e-10	0.193968
20156999	chr19:20156999:T:A	1.12799e-09	-4.09779e-10	-0.346642	0.000236456	-4.09779e-10	-0.348077	0.000236523	-4.09779e-10	-0.347999
20157176	chr19:20157176:GGGT:G	5.55045e-10	-4.09779e-10	-1.05578	0.000117869	-4.09779e-10	-1.04426	0.000117892	-4.09779e-10	-1.04427
20157350	chr19:20157350:T:A	1.12968e-09	-4.09779e-10	-0.345144	0.000236818	-4.09779e-10	-0.346546	0.000236885	-4.09779e-10	-0.346469
20157382	chr19:20157382:G:A	4.48556e-10	-4.09779e-10	-1.2688	9.41614e-05	-4.09779e-10	-1.26883	9.41809e-05	-4.09779e-10	-1.26883
20157760	chr19:20157760:A:G	1.62081e-09	-4.09779e-10	0.0158465	0.000352818	-4.09779e-10	0.0521132	0.000352933	-4.09779e-10	0.0522335
20157814	chr19:20157814:C:T	5.09586e-10	-1.14124	-5.44374e-10	0.000149066	-0.809448	-5.44374e-10	0.000149087	-0.809515	-5.44374e-10
20157816	chr19:20157816:G:A	1.61161e-10	-1.20178	-1.09065	4.92471e-05	-0.81076	-1.10623	4.92588e-05	-0.810627	-1.10633
20157909	chr19:20157909:G:A	4.48586e-10	-4.09779e-10	-1.26873	9.42055e-05	-4.09779e-10	-1.26836	9.4225e-05	-4.09779e-10	-1.26836
20157992	chr19:20157992:A:G	1.23868e-09	-4.09779e-10	-0.25303	0.000268981	-4.09779e-10	-0.219198	0.000269066	-4.09779e-10	-0.219089
20158000	chr19:20158000:G:A	3.12417e-10	-1.63049	-5.44374e-10	6.03245e-05	-1.7141	-5.44374e-10	6.03383e-05	-1.71408	-5.44374e-10
20158040	chr19:20158040:T:TA	8.08588e-11	-1.78607	-1.19606	1.54934e-05	-1.87459	-1.19884	1.54957e-05	-1.87459	-1.19889
20158477	chr19:20158477:C:T	1.80497e-09	-1.9108	2.03426	0.00040461	-1.92195	2.11104	0.000404679	-1.92196	2.11101
20158522	chr19:20158522:A:C	7.3781e-11	-1.82939	-1.24434	1.44684e-05	-1.90161	-1.24026	1.44719e-05	-1.90162	-1.24022
20158613	chr19:20158613:T:C	4.96631e-10	-4.09779e-10	-1.16699	0.000106483	-4.09779e-10	-1.14585	0.000106507	-4.09779e-10	-1.14584
20158771	chr19:20158771:T:G	1.31514e-10	-1.23153	-1.26419	1.98485e-05	-1.56646	-1.25924	1.98531e-05	-1.56644	-1.25924
20158780	chr19:20158780:A:G	7.21828e-11	-1.83169	-1.26394	1.41657e-05	-1.90096	-1.26205	1.41689e-05	-1.90097	-1.26203
20158974	chr19:20158974:T:TAA	1.00108e-09	-4.09779e-10	-0.465997	0.000210002	-4.09779e-10	-0.466723	0.00021006	-4.09779e-10	-0.466651
20159034	chr19:20159034:A:C	1.17091e-09	-4.09779e-10	-0.309294	0.000245362	-4.09779e-10	-0.311105	0.000245431	-4.09779e-10	-0.311028
20159060	chr19:20159060:CT:C	5.21055e-10	-4.09779e-10	-1.11898	0.000110034	-4.09779e-10	-1.11305	0.000110059	-4.09779e-10	-1.11303
20159136	chr19:20159136:C:T	1.32467e-10	-1.22019	-1.26831	1.98667e-05	-1.55874	-1.26605	1.98713e-05	-1.55872	-1.26605
20159159	chr19:20159159:T:A	4.55433e-10	-4.09779e-10	-1.25359	9.55421e-05	-4.09779e-10	-1.25427	9.55612e-05	-4.09779e-10	-1.25428
20159843	chr19:20159843:T:C	2.47625e-10	-1.86292	-5.44374e-10	5.47254e-05	-1.81151	-5.44374e-10	5.47353e-05	-1.81154	-5.44374e-10
20160841	chr19:20160841:C:T	1.44541e-10	-1.2528	-1.14847	4.4338e-05	-0.859901	-1.16209	4.43494e-05	-0.859771	-1.16218
20160946	chr19:20160946:C:T	4.00895e-09	-4.09779e-10	0.921451	0.000876118	-4.09779e-10	0.961663	0.000876372	-4.09779e-10	0.961745
20161276	chr19:20161276:T:C	8.2797e-11	-1.72812	-1.23033	1.56516e-05	-1.83838	-1.22489	1.56554e-05	-1.83839	-1.22484
20161277	chr19:20161277:G:A	1.04736e-09	-4.09779e-10	-0.420802	0.000227636	-4.09779e-10	-0.386092	0.000227711	-4.09779e-10	-0.385969
20161341	chr19:20161341:T:C	4.84325e-10	-1.81323	0.62115	0.000106043	-1.89015	0.740161	0.00010606	-1.89013	0.740095
20161368	chr19:20161368:G:A	1.01535e-09	-4.09779e-10	-0.451847	0.000223329	-4.09779e-10	-0.405193	0.000223404	-4.09779e-10	-0.405065
20161470	chr19:20161470:GT:G	1.02396e-09	-4.09779e-10	-0.443397	0.000207798	-4.09779e-10	-0.47727	0.000207843	-4.09779e-10	-0.477264
20161562	chr19:20161562:A:G	1.38024e-09	-4.09779e-10	-0.144822	0.000310677	-4.09779e-10	-0.075085	0.000310792	-4.09779e-10	-0.0749215
20161662	chr19:20161662:T:C	8.18452e-11	-1.88381	-1.0862	1.95324e-05	-1.75104	-1.09072	1.95356e-05	-1.75109	-1.09072
20162269	chr19:20162269:A:T	4.49517e-10	-4.09779e-10	-1.26666	9.43287e-05	-4.09779e-10	-1.26705	9.43481e-05	-4.09779e-10	-1.26705
20162301	chr19:20162301:CTA:C	8.56152e-11	-1.8359	-1.08907	1.69642e-05	-1.92342	-1.05932	1.69675e-05	-1.92342	-1.05932
20162333	chr19:20162333:G:A	4.81817e-10	-1.90491	0.707638	0.000119866	-1.83419	0.806729	0.000119897	-1.83422	0.806814
20162359	chr19:20162359:T:C	4.49423e-10	-4.09779e-10	-1.26687	9.43106e-05	-4.09779e-10	-1.26724	9.433e-05	-4.09779e-10	-1.26725
20162360	chr19:20162360:A:T	4.49524e-10	-4.09779e-10	-1.26665	9.43298e-05	-4.09779e-10	-1.26704	9.43492e-05	-4.09779e-10	-1.26704
20162575	chr19:20162575:C:T	2.46566e-10	-1.92167	0.0544635	5.33597e-05	-1.91546	0.0786801	5.33686e-05	-1.91547	0.0786494
20162651	chr19:20162651:C:T	5.86489e-10	-4.09779e-10	-1.00068	0.000124662	-4.09779e-10	-0.988231	0.000124689	-4.09779e-10	-0.988221
20162971	chr19:20162971:G:A	7.78042e-11	-1.77658	-1.24406	1.42847e-05	-1.92126	-1.23339	1.42877e-05	-1.92125	-1.23339
20163382	chr19:20163382:C:T	1.17119e-09	-4.09779e-10	-0.309058	0.000253767	-4.09779e-10	-0.277423	0.000253842	-4.09779e-10	-0.277332
20163619	chr19:20163619:G:T	6.71258e-10	-4.09779e-10	-0.86568	0.000138389	-4.09779e-10	-0.883766	0.00013841	-4.09779e-10	-0.883828
20163916	chr19:20163916:C:T	4.48778e-10	-4.09779e-10	-1.26831	9.45072e-05	-4.09779e-10	-1.26516	9.45266e-05	-4.09779e-10	-1.26516
20164238	chr19:20164238:A:G	8.03102e-11	-1.76213	-1.22681	1.46093e-05	-1.91895	-1.21323	1.46124e-05	-1.91894	-1.21324
20164486	chr19:20164486:C:T	6.13529e-10	-4.09779e-10	-0.955606	0.000130501	-4.09779e-10	-0.942459	0.000130529	-4.09779e-10	-0.942448
20164910	chr19:20164910:G:A	2.44837e-10	-1.87424	-5.44374e-10	4.91579e-05	-1.9188	-5.44374e-10	4.91682e-05	-1.9188	-5.44374e-10
20165070	chr19:20165070:G:A	4.85105e-10	-4.09779e-10	-1.19047	0.000102319	-4.09779e-10	-1.18575	0.000102342	-4.09779e-10	-1.18573
20165263	chr19:20165263:G:T	5.17879e-10	-4.09779e-10	-1.12509	0.000111476	-4.09779e-10	-1.10003	0.0001115	-4.09779e-10	-1.10002
20165269	chr19:20165269:G:A	5.85194e-10	-4.09779e-10	-1.00289	0.00012436	-4.09779e-10	-0.990656	0.000124387	-4.09779e-10	-0.990646
20165287	chr19:20165287:C:A	4.48635e-10	-4.09779e-10	-1.26862	9.41986e-05	-4.09779e-10	-1.26843	9.42181e-05	-4.09779e-10	-1.26843
20166409	chr19:20166409:C:T	4.51846e-10	-4.09779e-10	-1.26149	9.44334e-05	-4.09779e-10	-1.26594	9.44533e-05	-4.09779e-10	-1.26594
20166469	chr19:20166469:C:T	4.50329e-10	-4.09779e-10	-1.26486	9.44616e-05	-4.09779e-10	-1.26564	9.44809e-05	-4.09779e-10	-1.26565
20166591	chr19:20166591:C:T	5.7998e-10	-4.09779e-10	-1.01184	0.000120601	-4.09779e-10	-1.02135	0.000120629	-4.09779e-10	-1.02132
20166848	chr19:20166848:A:G	9.706e-10	-4.09779e-10	-0.49692	0.000200608	-4.09779e-10	-0.512486	0.000200659	-4.09779e-10	-0.512436
20167098	chr19:20167098:G:A	4.50727e-10	-4.09779e-10	-1.26397	9.42978e-05	-4.09779e-10	-1.26738	9.43175e-05	-4.09779e-10	-1.26738
20167544	chr19:20167544:C:T	6.08935e-10	-4.09779e-10	-0.963124	0.000132846	-4.09779e-10	-0.924645	0.000132889	-4.09779e-10	-0.924531
20167747	chr19:20167747:T:A	3.01019e-10	-1.92272	0.255061	6.69891e-05	-1.8903	0.280991	6.69995e-05	-1.89032	0.280958
20167940	chr19:20167940:C:T	4.53079e-10	-4.09779e-10	-1.25877	9.503e-05	-4.09779e-10	-1.25965	9.50493e-05	-4.09779e-10	-1.25965
20168060	chr19:20168060:G:T	6.70765e-10	-4.09779e-10	-0.866416	0.00014418	-4.09779e-10	-0.842779	0.000144214	-4.09779e-10	-0.842744
20168178	chr19:20168178:C:G	3.03341e-10	-1.92421	0.264231	6.67963e-05	-1.90121	0.289021	6.68063e-05	-1.90123	0.28898
20168538	chr19:20168538:C:T	4.50965e-10	-4.09779e-10	-1.26345	9.43226e-05	-4.09779e-10	-1.26712	9.43423e-05	-4.09779e-10	-1.26712
20168849	chr19:20168849:T:A	4.92569e-10	-4.09779e-10	-1.1752	0.000105678	-4.09779e-10	-1.15344	0.000105703	-4.09779e-10	-1.15341
20168901	chr19:20168901:C:T	1.00602e-10	-1.81967	-0.943989	2.00122e-05	-1.92409	-0.893408	2.00175e-05	-1.92409	-0.893346
20169015	chr19:20169015:A:G	3.14644e-10	-1.91894	0.295553	7.07263e-05	-1.8768	0.321778	7.07369e-05	-1.87682	0.321743
20169268	chr19:20169268:T:G	6.4067e-10	-4.09779e-10	-0.912319	0.000137483	-4.09779e-10	-0.890339	0.000137516	-4.09779e-10	-0.890306
20169735	chr19:20169735:A:G	4.49843e-10	-4.09779e-10	-1.26593	9.43956e-05	-4.09779e-10	-1.26634	9.44149e-05	-4.09779e-10	-1.26635
20170053	chr19:20170053:G:A	6.39937e-10	-4.09779e-10	-0.913465	0.000132095	-4.09779e-10	-0.930321	0.000132114	-4.09779e-10	-0.93038
20170067	chr19:20170067:AT:A	5.77461e-10	-4.09779e-10	-1.01619	0.000122641	-4.09779e-10	-1.00458	0.000122672	-4.09779e-10	-1.00453
20170457	chr19:20170457:C:T	4.85792e-10	-1.92431	0.735256	0.000107953	-1.90193	0.769787	0.000107971	-1.90194	0.769755
20170510	chr19:20170510:T:A	5.12203e-10	-4.09779e-10	-1.13611	0.000110189	-4.09779e-10	-1.11164	0.000110212	-4.09779e-10	-1.11163
20170515	chr19:20170515:A:C	5.26078e-10	-1.10938	-5.44374e-10	5.05192e-05	-1.89148	-5.44374e-10	5.05291e-05	-1.8915	-5.44374e-10
20170649	chr19:20170649:C:CAG	3.84166e-10	-1.91989	0.496129	8.62438e-05	-1.88016	0.523499	8.6256e-05	-1.88018	0.523456
20171131	chr19:20171131:G:A	1.07488e-10	-1.57856	-1.1189	1.80108e-05	-1.82901	-1.09386	1.8015e-05	-1.82897	-1.09387
20171276	chr19:20171276:C:G	4.51389e-10	-4.09779e-10	-1.2625	9.4381e-05	-4.09779e-10	-1.2665	9.44008e-05	-4.09779e-10	-1.2665
20171670	chr19:20171670:T:G	3.94496e-10	-1.91775	0.520524	8.88713e-05	-1.87403	0.547378	8.88837e-05	-1.87405	0.547334
20172420	chr19:20172420:T:C	4.62637e-10	-4.09779e-10	-1.23789	9.70417e-05	-4.09779e-10	-1.2387	9.70608e-05	-4.09779e-10	-1.23871
20172445	chr19:20172445:C:T	6.7479e-10	-4.09779e-10	-0.860434	0.000139153	-4.09779e-10	-0.878262	0.000139173	-4.09779e-10	-0.878324
20172892	chr19:20172892:T:C	3.21508e-10	-1.60181	-5.44374e-10	5.75404e-05	-1.76135	-5.44374e-10	5.75552e-05	-1.7613	-5.44374e-10
20173201	chr19:20173201:A:G	5.18158e-10	-4.09779e-10	-1.12455	0.000107608	-4.09779e-10	-1.13534	0.000107629	-4.09779e-10	-1.13536
20173209	chr19:20173209:G:A	1.14646e-10	-1.51319	-1.1198	1.84844e-05	-1.80258	-1.09433	1.84887e-05	-1.80254	-1.09435
20173323	chr19:20173323:C:T	1.20952e-10	-1.46907	-1.11037	1.91297e-05	-1.77838	-1.08422	1.91343e-05	-1.77833	-1.08424
20173435	chr19:20173435:T:C	1.17167e-10	-1.48834	-1.1229	1.8665e-05	-1.78956	-1.09763	1.86694e-05	-1.7895	-1.09765
20173549	chr19:20173549:G:A	7.10166e-10	-4.09779e-10	-0.809336	0.000152408	-4.09779e-10	-0.787276	0.000152445	-4.09779e-10	-0.787242
20173897	chr19:20173897:T:C	1.20338e-09	-1.92159	1.63964	0.000283156	-1.88187	1.71403	0.000283207	-1.88189	1.71402
20174039	chr19:20174039:T:A	2.47065e-10	-1.86518	-5.44374e-10	4.98192e-05	-1.90544	-5.44374e-10	4.98302e-05	-1.90542	-5.44374e-10
20174229	chr19:20174229:T:C	3.43383e-10	-1.9126	0.37661	7.7801e-05	-1.86229	0.402602	7.78122e-05	-1.86231	0.402563
20174237	chr19:20174237:AAAG:A	4.48544e-10	-4.09779e-10	-1.26883	9.42421e-05	-4.09779e-10	-1.26797	9.42617e-05	-4.09779e-10	-1.26797
20174583	chr19:20174583:GTCACCATGT:G	4.82026e-10	-4.09779e-10	-1.19684	0.000102325	-4.09779e-10	-1.18568	0.000102346	-4.09779e-10	-1.18568
20174956	chr19:20174956:A:G	6.02227e-10	-4.09779e-10	-0.9742	0.000131401	-4.09779e-10	-0.935586	0.000131443	-4.09779e-10	-0.935474
20175406	chr19:20175406:A:G	4.86911e-10	-4.09779e-10	-1.18675	0.000102885	-4.09779e-10	-1.18023	0.000102908	-4.09779e-10	-1.18021
20175742	chr19:20175742:G:C	6.18215e-10	-4.09779e-10	-0.947998	0.000132389	-4.09779e-10	-0.928093	0.000132421	-4.09779e-10	-0.928062
20175944	chr19:20175944:G:C	5.36198e-10	-4.09779e-10	-1.09033	0.000113985	-4.09779e-10	-1.07777	0.000114012	-4.09779e-10	-1.07774
20175960	chr19:20175960:A:G	6.90128e-11	-1.8755	-1.26504	1.37748e-05	-1.92431	-1.26669	1.37775e-05	-1.92431	-1.2667
20175979	chr19:20175979:C:T	3.81254e-10	-1.89717	0.465805	8.84164e-05	-1.8293	0.49752	8.84295e-05	-1.82933	0.497492
20176252	chr19:20176252:GCTTCCTAGATGGGATGGTGGCTGGGAAGAGGTGCTCGTCA:G	5.20328e-10	-4.09779e-10	-1.12037	0.000111884	-4.09779e-10	-1.09638	0.000111908	-4.09779e-10	-1.09637
20176336	chr19:20176336:T:TC	6.64279e-11	-1.91212	-1.2666	1.40013e-05	-1.9101	-1.26459	1.40043e-05	-1.9101	-1.26458
20176607	chr19:20176607:G:A	9.00464e-10	-4.09779e-10	-0.571924	0.00018664	-4.09779e-10	-0.584655	0.000186672	-4.09779e-10	-0.584692
20176733	chr19:20176733:G:A	5.98435e-10	-4.09779e-10	-0.980516	0.000124823	-4.09779e-10	-0.986941	0.000124846	-4.09779e-10	-0.986961
20176749	chr19:20176749:G:A	4.8151e-10	-4.09779e-10	-1.19791	0.000103024	-4.09779e-10	-1.17888	0.000103046	-4.09779e-10	-1.17887
20176830	chr19:20176830:A:T	4.52847e-10	-4.09779e-10	-1.25928	9.45791e-05	-4.09779e-10	-1.2644	9.4599e-05	-4.09779e-10	-1.2644
20177161	chr19:20177161:G:C	4.52456e-10	-4.09779e-10	-1.26014	9.57877e-05	-4.09779e-10	-1.2517	9.58073e-05	-4.09779e-10	-1.25171
20177687	chr19:20177687:G:A	5.11214e-10	-4.09779e-10	-1.13805	0.000108178	-4.09779e-10	-1.13006	0.000108203	-4.09779e-10	-1.13004
20177745	chr19:20177745:T:C	2.82485e-10	-1.73121	-5.44374e-10	4.91986e-05	-1.91797	-5.44374e-10	4.92078e-05	-1.91799	-5.44374e-10
20177819	chr19:20177819:A:G	7.2012e-11	-1.83004	-1.26796	1.38553e-05	-1.91653	-1.26864	1.38582e-05	-1.91652	-1.26865
20177829	chr19:20177829:G:C	8.99622e-10	-1.49357	0.920713	0.000268586	-1.24351	1.02284	0.000268649	-1.24359	1.02295
20178005	chr19:20178005:C:A	4.6235e-10	-4.09779e-10	-1.23851	9.69733e-05	-4.09779e-10	-1.2394	9.69923e-05	-4.09779e-10	-1.23941
20178048	chr19:20178048:T:G	2.82839e-10	-1.72996	-5.44374e-10	5.43819e-05	-1.81781	-5.44374e-10	5.4394e-05	-1.81779	-5.44374e-10
20178102	chr19:20178102:TA:T	1.37585e-10	-1.36058	-1.09001	2.08136e-05	-1.71613	-1.0621	2.08188e-05	-1.71607	-1.06212
20178298	chr19:20178298:C:T	6.31185e-10	-4.09779e-10	-0.927235	0.000131299	-4.09779e-10	-0.936363	0.000131323	-4.09779e-10	-0.936385
20178315	chr19:20178315:C:G	2.40602e-10	-1.89169	-5.44374e-10	5.52291e-05	-1.80235	-5.44374e-10	5.52389e-05	-1.80238	-5.44374e-10
20178417	chr19:20178417:G:A	6.89582e-11	-1.87254	-1.2688	1.37479e-05	-1.92424	-1.26872	1.37507e-05	-1.92424	-1.26871
20178457	chr19:20178457:T:C	8.5645e-10	-4.09779e-10	-0.622039	0.000177204	-4.09779e-10	-0.636535	0.000177249	-4.09779e-10	-0.636489
20179261	chr19:20179261:TATCTA:T	8.44362e-09	2.67238	-1.00605	0.000898205	1.99315	-1.00659	0.000898508	1.99333	-1.00664
20179308	chr19:20179308:T:C	2.60466e-10	-1.81236	-5.44374e-10	6.00489e-05	-1.71868	-5.44374e-10	6.00594e-05	-1.71871	-5.44374e-10
20179435	chr19:20179435:A:G	3.18391e-10	-1.90397	0.292418	7.30562e-05	-1.84362	0.321015	7.30672e-05	-1.84365	0.320987
20179438	chr19:20179438:C:T	3.45772e-10	-1.52906	-5.44374e-10	9.39056e-05	-1.27155	-5.44374e-10	9.39205e-05	-1.2716	-5.44374e-10
20179474	chr19:20179474:A:G	3.70961e-10	-1.90986	0.451119	8.49217e-05	-1.85517	0.483066	8.49346e-05	-1.8552	0.483037
20179861	chr19:20179861:TAGG:T	4.55606e-10	-4.09779e-10	-1.25321	9.65269e-05	-4.09779e-10	-1.24402	9.65472e-05	-4.09779e-10	-1.24401
20179996	chr19:20179996:G:C	7.16929e-11	-1.84434	-1.2581	1.39003e-05	-1.92053	-1.2614	1.39029e-05	-1.92053	-1.26142
20180353	chr19:20180353:T:C	3.95281e-10	-1.89216	0.496922	9.15551e-05	-1.82251	0.525608	9.15677e-05	-1.82254	0.52557
20180454	chr19:20180454:T:C	7.10228e-11	-1.84351	-1.26833	1.37984e-05	-1.92049	-1.26879	1.38013e-05	-1.92049	-1.26879
20180518	chr19:20180518:C:T	1.0227e-09	-1.89609	1.45146	0.000248504	-1.82308	1.52471	0.000248549	-1.82311	1.52471
20180589	chr19:20180589:CT:C	5.15441e-10	-4.09779e-10	-1.12981	0.000107996	-4.09779e-10	-1.13174	0.000108021	-4.09779e-10	-1.13172
20180591	chr19:20180591:T:C	5.15493e-10	-4.09779e-10	-1.12971	0.000108008	-4.09779e-10	-1.13164	0.000108032	-4.09779e-10	-1.13161
20180771	chr19:20180771:A:T	4.76747e-10	-4.09779e-10	-1.20785	9.87642e-05	-4.09779e-10	-1.2211	9.87847e-05	-4.09779e-10	-1.2211
20180863	chr19:20180863:A:G	4.30576e-10	-1.88113	0.571421	0.00010083	-1.80286	0.602454	0.000100843	-1.80289	0.602415
20180902	chr19:20180902:G:A	4.68627e-10	-1.88004	0.655013	0.000109816	-1.80192	0.686881	0.00010983	-1.80195	0.686841
20181538	chr19:20181538:A:AAAAAC	2.57809e-10	-1.82262	-5.44374e-10	6.10284e-05	-1.7025	-5.44374e-10	6.10384e-05	-1.70254	-5.44374e-10
20181661	chr19:20181661:G:T	2.47544e-10	-1.86324	-5.44374e-10	5.80162e-05	-1.75312	-5.44374e-10	5.80261e-05	-1.75315	-5.44374e-10
20181772	chr19:20181772:C:T	4.5105e-10	-4.09779e-10	-1.26326	9.43378e-05	-4.09779e-10	-1.26696	9.43575e-05	-4.09779e-10	-1.26695
20182030	chr19:20182030:T:G	4.81421e-10	-4.09779e-10	-1.19809	0.000101615	-4.09779e-10	-1.19265	0.000101638	-4.09779e-10	-1.19263
20182684	chr19:20182684:G:C	5.08855e-10	-4.09779e-10	-1.14267	0.000106108	-4.09779e-10	-1.14938	0.000106127	-4.09779e-10	-1.14941
20182704	chr19:20182704:C:T	7.86863e-10	-4.09779e-10	-0.706781	0.000171361	-4.09779e-10	-0.670063	0.000171416	-4.09779e-10	-0.669953
20182816	chr19:20182816:C:A	4.51612e-10	-4.09779e-10	-1.26201	9.44092e-05	-4.09779e-10	-1.2662	9.4429e-05	-4.09779e-10	-1.2662
20182827	chr19:20182827:A:G	5.3558e-10	-4.09779e-10	-1.09148	0.000113411	-4.09779e-10	-1.08282	0.000113438	-4.09779e-10	-1.08279
20182849	chr19:20182849:G:A	8.14687e-10	-1.84599	1.17395	0.000201657	-1.73814	1.23088	0.000201695	-1.73818	1.2309
20183133	chr19:20183133:GCTT:G	5.4118e-10	-4.09779e-10	-1.08108	0.000113324	-4.09779e-10	-1.08359	0.00011335	-4.09779e-10	-1.08356
20183389	chr19:20183389:G:A	2.50719e-10	-1.89428	0.0437791	5.75082e-05	-1.82784	0.0659312	5.75167e-05	-1.82787	0.065902
20183572	chr19:20183572:GTTC:G	4.88482e-10	-4.09779e-10	-1.18353	0.000103226	-4.09779e-10	-1.17692	0.000103247	-4.09779e-10	-1.17692
20183860	chr19:20183860:T:C	4.48752e-10	-4.09779e-10	-1.26837	9.44806e-05	-4.09779e-10	-1.26544	9.45e-05	-4.09779e-10	-1.26544
20184361	chr19:20184361:A:G	4.5105e-10	-4.09779e-10	-1.26326	9.43425e-05	-4.09779e-10	-1.26691	9.43623e-05	-4.09779e-10	-1.2669
20184420	chr19:20184420:C:T	5.5092e-10	-4.09779e-10	-1.06325	0.000116762	-4.09779e-10	-1.0537	0.00011679	-4.09779e-10	-1.05367
20184599	chr19:20184599:C:G	4.50825e-10	-4.09779e-10	-1.26375	9.43145e-05	-4.09779e-10	-1.2672	9.43342e-05	-4.09779e-10	-1.2672
20185028	chr19:20185028:T:C	2.92147e-10	-1.90129	0.203713	6.67408e-05	-1.84062	0.227604	6.67507e-05	-1.84065	0.227573
20185566	chr19:20185566:G:A	2.44393e-10	-1.87606	-5.44374e-10	5.06836e-05	-1.88824	-5.44374e-10	5.06949e-05	-1.88822	-5.44374e-10
20186388	chr19:20186388:C:T	6.06571e-10	-1.83451	0.867495	0.000157806	-1.71998	0.967507	0.000157848	-1.72002	0.967606
20186412	chr19:20186412:G:A	6.34295e-10	-4.09779e-10	-0.922321	0.000130747	-4.09779e-10	-0.940571	0.000130767	-4.09779e-10	-0.94063
20186418	chr19:20186418:T:C	2.88979e-10	-1.8972	0.188723	6.65126e-05	-1.83206	0.215617	6.6523e-05	-1.83209	0.215595
20186568	chr19:20186568:T:G	6.15768e-10	-1.83455	0.882588	0.000160298	-1.71967	0.982866	0.00016034	-1.71971	0.982966
20187049	chr19:20187049:C:A	2.92827e-10	-1.87779	0.182536	6.80414e-05	-1.79967	0.20595	6.80511e-05	-1.79971	0.205919
20187064	chr19:20187064:T:G	5.49779e-10	-1.8898	0.824482	0.000131855	-1.81535	0.883213	0.000131878	-1.81538	0.88321
20187117	chr19:20187117:C:T	7.96807e-10	-0.694222	-5.44374e-10	0.0001196	-1.02968	-5.44374e-10	0.000119636	-1.02959	-5.44374e-10
20187206	chr19:20187206:T:G	2.73926e-10	-1.89858	0.136603	6.29336e-05	-1.83464	0.162883	6.29435e-05	-1.83467	0.162862
20187615	chr19:20187615:C:T	7.37094e-10	-4.09779e-10	-0.772119	0.000156434	-4.09779e-10	-0.761205	0.000156462	-4.09779e-10	-0.761229
20187675	chr19:20187675:A:T	1.07117e-10	-1.43387	-1.26704	1.73809e-05	-1.68969	-1.26877	1.73851e-05	-1.68966	-1.26878
20187749	chr19:20187749:C:T	6.22921e-10	-4.09779e-10	-0.940415	0.000128549	-4.09779e-10	-0.957532	0.000128568	-4.09779e-10	-0.957587
20187861	chr19:20187861:G:A	2.14078e-10	-0.745136	-1.26336	6.3442e-05	-0.402275	-1.26144	6.34572e-05	-0.402231	-1.26145
20188035	chr19:20188035:A:G	7.47825e-11	-1.79246	-1.26779	1.40396e-05	-1.90332	-1.26864	1.40425e-05	-1.90331	-1.26864
20189067	chr19:20189067:T:C	4.57233e-10	-4.09779e-10	-1.24964	9.59106e-05	-4.09779e-10	-1.25042	9.59297e-05	-4.09779e-10	-1.25043
20189274	chr19:20189274:T:A	5.21075e-10	-4.09779e-10	-1.11894	0.00010854	-4.09779e-10	-1.12672	0.000108565	-4.09779e-10	-1.1267
20189614	chr19:20189614:G:A	5.22634e-10	-4.09779e-10	-1.11595	0.000110612	-4.09779e-10	-1.10781	0.000110639	-4.09779e-10	-1.10778
20189650	chr19:20189650:C:T	7.85207e-11	-1.77003	-1.24144	1.4478e-05	-1.89361	-1.2476	1.44806e-05	-1.8936	-1.24763
20189870	chr19:20189870:G:A	4.73704e-10	-4.09779e-10	-1.21425	9.98899e-05	-4.09779e-10	-1.20977	9.99127e-05	-4.09779e-10	-1.20975
20190179	chr19:20190179:T:G	6.83452e-10	-4.09779e-10	-0.847677	0.000140578	-4.09779e-10	-0.868078	0.000140598	-4.09779e-10	-0.868143
20190557	chr19:20190557:T:G	4.57279e-10	-4.09779e-10	-1.24954	9.59194e-05	-4.09779e-10	-1.25033	9.59385e-05	-4.09779e-10	-1.25034
20190836	chr19:20190836:G:A	8.4708e-10	-1.89278	1.25974	0.000204945	-1.81867	1.32757	0.000204983	-1.8187	1.32758
20190930	chr19:20190930:C:T	1.06902e-10	-1.45768	-1.24524	1.73689e-05	-1.70419	-1.25497	1.73728e-05	-1.70416	-1.25498
20191165	chr19:20191165:A:G	1.95959e-10	-1.50963	-0.587299	3.29453e-05	-1.80635	-0.512641	3.29555e-05	-1.80631	-0.512581
20191592	chr19:20191592:AC:A	1.45247e-10	-1.39542	-1.00098	2.25576e-05	-1.73149	-0.966277	2.25629e-05	-1.73143	-0.966305
20192135	chr19:20192135:G:A	2.59664e-10	-1.89979	0.0843441	5.92842e-05	-1.838	0.106501	5.9293e-05	-1.83803	0.106471
20192259	chr19:20192259:T:G	4.49367e-10	-4.09779e-10	-1.26699	9.41744e-05	-4.09779e-10	-1.26869	9.41939e-05	-4.09779e-10	-1.26869
20192333	chr19:20192333:A:G	2.79269e-10	-1.89343	0.15077	6.41678e-05	-1.82578	0.173447	6.41772e-05	-1.82581	0.173417
20192717	chr19:20192717:A:G	2.80223e-10	-1.89184	0.152594	6.44962e-05	-1.82352	0.17629	6.45057e-05	-1.82355	0.17626
20192845	chr19:20192845:C:A	4.5052e-10	-4.09779e-10	-1.26443	9.45802e-05	-4.09779e-10	-1.26439	9.45997e-05	-4.09779e-10	-1.26439
20192949	chr19:20192949:C:T	2.95475e-10	-1.89172	0.205468	6.80286e-05	-1.82343	0.229523	6.80385e-05	-1.82346	0.229492
20193130	chr19:20193130:AAT:A	5.2465e-10	-4.09779e-10	-1.1121	0.000111052	-4.09779e-10	-1.10384	0.000111078	-4.09779e-10	-1.10381
20193479	chr19:20193479:G:A	2.84143e-10	-1.88556	0.160197	6.5703e-05	-1.81275	0.184056	6.57125e-05	-1.81278	0.184025
20193597	chr19:20193597:G:A	5.80452e-10	-4.09779e-10	-1.01103	0.000120041	-4.09779e-10	-1.026	0.00012006	-4.09779e-10	-1.02605
20193775	chr19:20193775:TTCTA:T	1.24237e-10	-1.28382	-1.26883	1.5129e-05	-1.82842	-1.26881	1.51331e-05	-1.82835	-1.26881
20194060	chr19:20194060:CAAT:C	6.54552e-10	-4.09779e-10	-0.890883	0.000140565	-4.09779e-10	-0.868167	0.000140606	-4.09779e-10	-0.868081
20194069	chr19:20194069:C:T	5.87107e-10	-1.88476	0.885134	0.000141458	-1.80697	0.945131	0.000141482	-1.807	0.945127
20194098	chr19:20194098:T:TA	2.67532e-10	-1.89185	0.106252	6.15129e-05	-1.82371	0.129122	6.15219e-05	-1.82374	0.129092
20194704	chr19:20194704:T:G	7.64201e-11	-1.78184	-1.25675	1.42148e-05	-1.89879	-1.26077	1.42175e-05	-1.89878	-1.26079
20194795	chr19:20194795:T:C	1.03438e-10	-1.47664	-1.25922	1.69677e-05	-1.7176	-1.26492	1.69716e-05	-1.71757	-1.26493
20195069	chr19:20195069:G:A	2.33539e-10	-1.92149	-5.44374e-10	4.97873e-05	-1.90608	-5.44374e-10	4.97971e-05	-1.90609	-5.44374e-10
20195312	chr19:20195312:G:A	1.03052e-09	-0.168882	-0.268132	0.000146015	-0.580701	-0.249428	0.000146057	-0.580379	-0.249671
20195574	chr19:20195574:C:T	4.57235e-10	-4.09779e-10	-1.24964	9.5911e-05	-4.09779e-10	-1.25042	9.59301e-05	-4.09779e-10	-1.25043
20196216	chr19:20196216:G:A	2.47967e-10	-1.89582	0.0342799	5.67352e-05	-1.82998	0.0545345	5.67434e-05	-1.83001	0.054503
20196393	chr19:20196393:A:G	1.3396e-09	-4.09779e-10	-0.174711	0.000288106	-4.09779e-10	-0.15051	0.00028817	-4.09779e-10	-0.150495
20196661	chr19:20196661:C:T	6.68556e-10	-4.09779e-10	-0.869714	0.00014404	-4.09779e-10	-0.84375	0.000144074	-4.09779e-10	-0.843715
20196768	chr19:20196768:C:T	2.68549e-10	-1.90036	0.118555	6.13162e-05	-1.83913	0.14134	6.13253e-05	-1.83916	0.14131
20196968	chr19:20196968:G:A	8.47893e-10	-1.89799	1.26591	0.000204348	-1.82838	1.33437	0.000204386	-1.82841	1.33437
20197398	chr19:20197398:A:T	4.15635e-10	-1.34503	-5.44374e-10	4.88879e-05	-1.92431	-5.44374e-10	4.8898e-05	-1.92431	-5.44374e-10
20197474	chr19:20197474:C:T	5.4699e-10	-4.09779e-10	-1.0704	0.000115895	-4.09779e-10	-1.06115	0.000115923	-4.09779e-10	-1.06112
20197715	chr19:20197715:G:A	4.48674e-10	-4.09779e-10	-1.26854	9.42098e-05	-4.09779e-10	-1.26831	9.42293e-05	-4.09779e-10	-1.26831
20198145	chr19:20198145:C:T	2.82083e-10	-1.8981	0.165462	6.45508e-05	-1.835	0.188612	6.45603e-05	-1.83503	0.188581
20198436	chr19:20198436:T:C	4.48708e-10	-4.09779e-10	-1.26846	9.41742e-05	-4.09779e-10	-1.26869	9.41936e-05	-4.09779e-10	-1.26869
20198893	chr19:20198893:T:C	7.86992e-11	-1.77092	-1.23829	1.452e-05	-1.8942	-1.24411	1.45226e-05	-1.89419	-1.24415
20199157	chr19:20199157:C:T	2.6395e-10	-1.79907	-5.44374e-10	5.08186e-05	-1.88558	-5.44374e-10	5.08295e-05	-1.88557	-5.44374e-10
20199308	chr19:20199308:C:T	6.24274e-10	-1.82239	0.884142	0.000163446	-1.7023	0.984946	0.000163489	-1.70234	0.985043
20199325	chr19:20199325:G:A	7.38097e-11	-1.8046	-1.26875	1.40227e-05	-1.90504	-1.26812	1.40257e-05	-1.90504	-1.26812
20199472	chr19:20199472:T:G	3.00751e-10	-1.88722	0.218669	6.97372e-05	-1.81493	0.24583	6.97479e-05	-1.81496	0.245808
20199670	chr19:20199670:T:C	6.14964e-10	-1.82798	0.874712	0.000160517	-1.7107	0.975262	0.000160559	-1.71074	0.975359
20199677	chr19:20199677:C:T	2.3301e-10	-1.92375	-5.44374e-10	4.89263e-05	-1.92352	-5.44374e-10	4.89364e-05	-1.92352	-5.44374e-10
20199857	chr19:20199857:C:T	9.7615e-10	-1.85794	1.36673	0.00021376	-1.88582	1.43683	0.000213808	-1.88581	1.43685
20200146	chr19:20200146:CA:C	4.48648e-10	-4.09779e-10	-1.2686	9.41855e-05	-4.09779e-10	-1.26857	9.4205e-05	-4.09779e-10	-1.26857
20200174	chr19:20200174:TTATTG:T	5.25036e-10	-4.09779e-10	-1.11137	0.000111136	-4.09779e-10	-1.10309	0.000111162	-4.09779e-10	-1.10305
20200335	chr19:20200335:T:C	4.82571e-10	-4.09779e-10	-1.19571	9.94074e-05	-4.09779e-10	-1.21461	9.94272e-05	-4.09779e-10	-1.21462
20200338	chr19:20200338:A:G	4.49159e-10	-4.09779e-10	-1.26746	9.41645e-05	-4.09779e-10	-1.26879	9.4184e-05	-4.09779e-10	-1.26879
20200531	chr19:20200531:T:TTTTTACC	5.26477e-10	-4.09779e-10	-1.10863	0.000111455	-4.09779e-10	-1.10022	0.000111482	-4.09779e-10	-1.10018
20200538	chr19:20200538:A:G	5.25703e-10	-4.09779e-10	-1.1101	0.000111285	-4.09779e-10	-1.10175	0.000111311	-4.09779e-10	-1.10171
20200706	chr19:20200706:C:T	4.56946e-10	-4.09779e-10	-1.25027	9.58508e-05	-4.09779e-10	-1.25105	9.58699e-05	-4.09779e-10	-1.25105
20201242	chr19:20201242:A:G	2.72092e-10	-1.89857	0.129875	6.2224e-05	-1.83582	0.152727	6.22332e-05	-1.83585	0.152696
20201260	chr19:20201260:A:G	2.45343e-10	-1.87218	-5.44374e-10	5.71192e-05	-1.7687	-5.44374e-10	5.71291e-05	-1.76873	-5.44374e-10
20201486	chr19:20201486:AATT:A	4.78243e-10	-4.09779e-10	-1.20472	0.000100963	-4.09779e-10	-1.19908	0.000100985	-4.09779e-10	-1.19907
20201737	chr19:20201737:A:C	1.36362e-10	-1.33019	-1.12933	2.04263e-05	-1.6932	-1.10382	2.04314e-05	-1.69313	-1.10384
20202340	chr19:20202340:C:T	3.6862e-10	-1.46507	-5.44374e-10	6.50897e-05	-1.63807	-5.44374e-10	6.51077e-05	-1.638	-5.44374e-10
20202342	chr19:20202342:G:A	7.92386e-11	-1.76251	-1.23986	1.45535e-05	-1.8904	-1.24561	1.45561e-05	-1.89039	-1.24565
20202416	chr19:20202416:A:T	4.49388e-10	-4.09779e-10	-1.26695	9.4176e-05	-4.09779e-10	-1.26867	9.41955e-05	-4.09779e-10	-1.26867
20202453	chr19:20202453:C:T	1.50654e-10	-1.90783	-0.452018	3.33543e-05	-1.85739	-0.449266	3.3359e-05	-1.85741	-0.449306
20203072	chr19:20203072:TGA:T	6.22026e-10	-4.09779e-10	-0.941853	0.000128282	-4.09779e-10	-0.959608	0.000128301	-4.09779e-10	-0.959664
20203327	chr19:20203327:C:T	6.79141e-10	-1.83328	0.979276	0.000177279	-1.71793	1.08182	0.000177326	-1.71797	1.08192
20203534	chr19:20203534:G:A	1.00425e-09	-4.09779e-10	-0.462842	0.000207575	-4.09779e-10	-0.478345	0.000207629	-4.09779e-10	-0.478294
20203919	chr19:20203919:G:C	5.52038e-10	-4.09779e-10	-1.06122	0.000119798	-4.09779e-10	-1.02803	0.000119829	-4.09779e-10	-1.02798
20204198	chr19:20204198:C:A	1.06435e-09	-4.09779e-10	-0.404716	0.00022451	-4.09779e-10	-0.399919	0.000224554	-4.09779e-10	-0.399927
20205270	chr19:20205270:T:C	6.55347e-10	-4.09779e-10	-0.88967	0.000134958	-4.09779e-10	-0.908872	0.000134978	-4.09779e-10	-0.908931
20205310	chr19:20205310:A:G	1.57784e-10	-1.90019	-0.413414	3.52004e-05	-1.84273	-0.410054	3.52053e-05	-1.84275	-0.410095
20206004	chr19:20206004:C:T	5.25036e-10	-4.09779e-10	-1.11137	0.000111136	-4.09779e-10	-1.10309	0.000111162	-4.09779e-10	-1.10305
20206154	chr19:20206154:A:G	5.61831e-10	-4.09779e-10	-1.04363	0.000121889	-4.09779e-10	-1.01073	0.000121921	-4.09779e-10	-1.01068
20206170	chr19:20206170:A:G	1.86933e-10	-1.47676	-0.667324	3.08177e-05	-1.7889	-0.596845	3.08273e-05	-1.78886	-0.596788
20206263	chr19:20206263:T:A	1.44079e-10	-1.29606	-1.10841	2.13903e-05	-1.66954	-1.08136	2.13957e-05	-1.66947	-1.08139
20206813	chr19:20206813:G:A	1.36014e-10	-1.92405	-0.538025	2.88921e-05	-1.9163	-0.533965	2.88969e-05	-1.91631	-0.533998
20207252	chr19:20207252:A:G	4.06302e-09	-4.09779e-10	0.934848	0.000942752	-4.09779e-10	1.03497	0.000943114	-4.09779e-10	1.03514
20207592	chr19:20207592:C:T	6.36063e-10	-4.09779e-10	-0.919537	0.000131162	-4.09779e-10	-0.937404	0.000131182	-4.09779e-10	-0.93746
20207979	chr19:20207979:C:T	4.59562e-10	-4.09779e-10	-1.24456	9.61128e-05	-4.09779e-10	-1.24832	9.61321e-05	-4.09779e-10	-1.24832
20207996	chr19:20207996:CAGG:C	5.24196e-10	-4.09779e-10	-1.11297	0.000110952	-4.09779e-10	-1.10474	0.000110979	-4.09779e-10	-1.10471
20208319	chr19:20208319:C:T	1.79259e-10	-1.48733	-0.698674	2.96405e-05	-1.79439	-0.630307	2.96496e-05	-1.79434	-0.630252
20208763	chr19:20208763:G:A	6.89279e-10	-4.09779e-10	-0.839188	0.000148654	-4.09779e-10	-0.812215	0.00014869	-4.09779e-10	-0.812181
20209382	chr19:20209382:A:C	1.25604e-10	-1.91125	-0.630448	2.77037e-05	-1.86383	-0.628442	2.77078e-05	-1.86386	-0.628477
20209684	chr19:20209684:A:G	5.43236e-10	-1.83787	0.760585	0.000140762	-1.725	0.858233	0.000140799	-1.72504	0.858328
20209895	chr19:20209895:T:A	2.8253e-10	-1.73105	-5.44374e-10	5.1661e-05	-1.86914	-5.44374e-10	5.1673e-05	-1.86911	-5.44374e-10
20210340	chr19:20210340:C:A	7.08622e-10	-4.09779e-10	-0.811512	0.000153846	-4.09779e-10	-0.777886	0.000153893	-4.09779e-10	-0.777786
20210772	chr19:20210772:G:A	4.89341e-10	-4.09779e-10	-1.18178	0.000101847	-4.09779e-10	-1.19037	0.000101867	-4.09779e-10	-1.19038
20210815	chr19:20210815:C:T	5.66153e-10	-4.09779e-10	-1.03597	0.00011754	-4.09779e-10	-1.04706	0.000117568	-4.09779e-10	-1.04703
20210832	chr19:20210832:G:A	9.86794e-10	-4.09779e-10	-0.480373	0.000203772	-4.09779e-10	-0.496838	0.000203824	-4.09779e-10	-0.496787
20210848	chr19:20210848:G:C	4.48543e-10	-4.09779e-10	-1.26883	9.42583e-05	-4.09779e-10	-1.2678	9.42776e-05	-4.09779e-10	-1.2678
20211805	chr19:20211805:T:TA	5.01833e-10	-4.09779e-10	-1.15657	0.000104337	-4.09779e-10	-1.16621	0.000104358	-4.09779e-10	-1.16622
20212009	chr19:20212009:C:A	7.49987e-11	-1.78923	-1.26814	1.40956e-05	-1.90108	-1.26689	1.40987e-05	-1.90108	-1.26688
20212145	chr19:20212145:A:G	1.42028e-10	-1.898	-0.520808	3.20065e-05	-1.83485	-0.513047	3.2011e-05	-1.83488	-0.513082
20212341	chr19:20212341:T:G	5.00862e-10	-4.09779e-10	-1.1585	0.000104937	-4.09779e-10	-1.16048	0.000104961	-4.09779e-10	-1.16045
20212774	chr19:20212774:C:T	4.48795e-10	-4.09779e-10	-1.26827	9.44547e-05	-4.09779e-10	-1.26572	9.44739e-05	-4.09779e-10	-1.26572
20212800	chr19:20212800:A:C	4.49042e-10	-4.09779e-10	-1.26772	9.42162e-05	-4.09779e-10	-1.26825	9.42355e-05	-4.09779e-10	-1.26825
20213439	chr19:20213439:G:A	6.47282e-10	-4.09779e-10	-0.902052	0.000133353	-4.09779e-10	-0.920842	0.000133372	-4.09779e-10	-0.920902
20213638	chr19:20213638:GAGA:G	5.30623e-10	-4.09779e-10	-1.10078	0.000112402	-4.09779e-10	-1.09175	0.00011243	-4.09779e-10	-1.09172
20214049	chr19:20214049:G:A	6.66782e-11	-1.90831	-1.26665	1.38627e-05	-1.91986	-1.26477	1.38655e-05	-1.91987	-1.26477
20214286	chr19:20214286:A:G	5.37212e-10	-4.09779e-10	-1.08844	0.000116328	-4.09779e-10	-1.05742	0.000116358	-4.09779e-10	-1.05738
20214310	chr19:20214310:G:A	5.43107e-10	-4.09779e-10	-1.07753	0.000114306	-4.09779e-10	-1.07496	0.000114332	-4.09779e-10	-1.07494
20214314	chr19:20214314:G:A	2.71066e-10	-1.77247	-5.44374e-10	6.63182e-05	-1.61937	-5.44374e-10	6.63289e-05	-1.61942	-5.44374e-10
20214468	chr19:20214468:C:T	1.24158e-08	-4.09779e-10	2.05189	0.00294583	-4.09779e-10	2.17431	0.00294694	-4.09779e-10	2.17448
20214470	chr19:20214470:G:A	2.35374e-10	-1.91366	-5.44374e-10	4.89023e-05	-1.92401	-5.44374e-10	4.89124e-05	-1.92401	-5.44374e-10
20215054	chr19:20215054:T:C	6.41566e-10	-4.09779e-10	-0.910922	0.00013517	-4.09779e-10	-0.907302	0.000135198	-4.09779e-10	-0.907302
20216509	chr19:20216509:G:A	5.76655e-10	-4.09779e-10	-1.01759	0.000122371	-4.09779e-10	-1.00678	0.000122392	-4.09779e-10	-1.00681
20216532	chr19:20216532:C:T	1.36623e-10	-1.89077	-0.566843	3.0945e-05	-1.82115	-0.560479	3.09491e-05	-1.82118	-0.560519
20216590	chr19:20216590:A:T	3.3692e-10	-1.89983	0.344837	7.83294e-05	-1.8335	0.380587	7.83413e-05	-1.83353	0.380561
20217070	chr19:20217070:T:C	1.75057e-10	-1.48981	-0.719914	2.89554e-05	-1.79767	-0.650416	2.89642e-05	-1.79762	-0.650364
20217159	chr19:20217159:T:C	2.5667e-10	-1.82704	-5.44374e-10	5.97139e-05	-1.72427	-5.44374e-10	5.97253e-05	-1.72429	-5.44374e-10
20217961	chr19:20217961:A:C	7.1009e-10	-4.09779e-10	-0.809443	0.000153629	-4.09779e-10	-0.779298	0.000153666	-4.09779e-10	-0.779262
20217963	chr19:20217963:C:G	7.30404e-10	-4.09779e-10	-0.781236	0.000158174	-4.09779e-10	-0.750145	0.000158212	-4.09779e-10	-0.750108
20217979	chr19:20217979:A:G	7.16638e-10	-4.09779e-10	-0.800264	0.000155379	-4.09779e-10	-0.767973	0.000155427	-4.09779e-10	-0.767871
20218247	chr19:20218247:G:C	4.49009e-10	-4.09779e-10	-1.26779	9.41644e-05	-4.09779e-10	-1.2688	9.41839e-05	-4.09779e-10	-1.2688
20218525	chr19:20218525:T:C	4.71557e-10	-4.09779e-10	-1.2188	9.84639e-05	-4.09779e-10	-1.22415	9.84852e-05	-4.09779e-10	-1.22414
20218828	chr19:20218828:G:A	1.68912e-10	-1.49434	-0.751121	2.79378e-05	-1.80055	-0.683307	2.79462e-05	-1.80051	-0.683257
20219367	chr19:20219367:C:T	2.10403e-10	-1.53907	-0.486739	3.62499e-05	-1.82463	-0.398766	3.62621e-05	-1.8246	-0.398676
20219671	chr19:20219671:T:C	1.45177e-10	-1.88238	-0.5145	3.3013e-05	-1.80779	-0.509145	3.30174e-05	-1.80783	-0.509186
20219685	chr19:20219685:T:A	1.37798e-10	-1.89756	-0.551485	3.10424e-05	-1.83421	-0.544273	3.10468e-05	-1.83424	-0.544308
20219716	chr19:20219716:C:T	7.51828e-10	-4.09779e-10	-0.752327	0.000163568	-4.09779e-10	-0.716612	0.000163619	-4.09779e-10	-0.716506
20220276	chr19:20220276:C:G	4.48876e-10	-4.09779e-10	-1.26809	9.44916e-05	-4.09779e-10	-1.26533	9.45109e-05	-4.09779e-10	-1.26533
20220417	chr19:20220417:C:G	1.54959e-10	-1.90123	-0.43044	3.4769e-05	-1.84236	-0.422755	3.47739e-05	-1.84239	-0.422793
20220487	chr19:20220487:AG:A	4.83976e-10	-4.09779e-10	-1.1928	0.000102475	-4.09779e-10	-1.18422	0.000102496	-4.09779e-10	-1.18422
20220692	chr19:20220692:T:C	3.26743e-10	-1.90272	0.317061	7.57447e-05	-1.83846	0.351986	7.57562e-05	-1.83848	0.35196
20220781	chr19:20220781:G:A	7.69743e-11	-1.7786	-1.25276	1.42733e-05	-1.89839	-1.25705	1.42761e-05	-1.89838	-1.25708
20220924	chr19:20220924:A:T	4.55285e-10	-4.09779e-10	-1.25391	9.55185e-05	-4.09779e-10	-1.25452	9.55376e-05	-4.09779e-10	-1.25453
20221200	chr19:20221200:T:C	7.54771e-11	-1.79808	-1.25292	1.41702e-05	-1.9055	-1.2572	1.41729e-05	-1.9055	-1.25722
20221972	chr19:20221972:G:A	3.57378e-10	-1.90046	0.404418	8.30695e-05	-1.83425	0.440088	8.30821e-05	-1.83428	0.440062
20222007	chr19:20222007:G:A	4.48566e-10	-4.09779e-10	-1.26878	9.43059e-05	-4.09779e-10	-1.26729	9.43252e-05	-4.09779e-10	-1.2673
20222183	chr19:20222183:A:G	2.41436e-10	-0.622785	-1.26544	0.000112499	0.170836	-1.26173	0.000112514	0.170772	-1.26174
20222771	chr19:20222771:A:G	4.48601e-10	-4.09779e-10	-1.2687	9.43396e-05	-4.09779e-10	-1.26694	9.43589e-05	-4.09779e-10	-1.26694
20223126	chr19:20223126:G:A	5.25014e-10	-4.09779e-10	-1.11141	0.000111162	-4.09779e-10	-1.10285	0.000111189	-4.09779e-10	-1.10282
20223151	chr19:20223151:T:G	5.27401e-10	-4.09779e-10	-1.10687	0.000111681	-4.09779e-10	-1.09819	0.000111708	-4.09779e-10	-1.09816
20223288	chr19:20223288:T:C	1.46576e-10	-1.30901	-1.07828	2.19e-05	-1.68006	-1.04729	2.19055e-05	-1.67999	-1.04732
20223450	chr19:20223450:C:T	5.25504e-10	-4.09779e-10	-1.11048	0.000111264	-4.09779e-10	-1.10193	0.000111291	-4.09779e-10	-1.1019
20223718	chr19:20223718:T:G	7.2838e-10	-1.82233	1.03832	0.000194501	-1.69773	1.15433	0.000194552	-1.69778	1.15443
20223924	chr19:20223924:A:G	4.57317e-10	-4.09779e-10	-1.24946	9.62611e-05	-4.09779e-10	-1.24677	9.62803e-05	-4.09779e-10	-1.24678
20223945	chr19:20223945:A:T	4.71024e-10	-4.09779e-10	-1.21993	9.83139e-05	-4.09779e-10	-1.22567	9.83361e-05	-4.09779e-10	-1.22565
20224414	chr19:20224414:G:A	3.81571e-10	-1.88504	0.454503	9.00683e-05	-1.80298	0.48971	9.0081e-05	-1.80301	0.489679
20224610	chr19:20224610:TA:T	1.43575e-10	-1.88653	-0.521451	3.26126e-05	-1.81486	-0.514283	3.26171e-05	-1.81489	-0.514318
20224674	chr19:20224674:C:T	4.55285e-10	-4.09779e-10	-1.25391	9.55185e-05	-4.09779e-10	-1.25452	9.55376e-05	-4.09779e-10	-1.25453
20224932	chr19:20224932:T:C	1.28798e-10	-1.83914	-0.677457	2.98714e-05	-1.74321	-0.673724	2.98751e-05	-1.74326	-0.673764
20225128	chr19:20225128:G:A	4.52531e-10	-4.09779e-10	-1.25998	9.53293e-05	-4.09779e-10	-1.2565	9.53493e-05	-4.09779e-10	-1.2565
20225250	chr19:20225250:A:T	1.40194e-10	-1.87659	-0.555217	3.19644e-05	-1.79857	-0.550648	3.19686e-05	-1.7986	-0.550688
20225418	chr19:20225418:C:T	3.2775e-10	-1.89419	0.31161	7.65161e-05	-1.82289	0.346556	7.65276e-05	-1.82292	0.346531
20225811	chr19:20225811:T:C	7.8292e-11	-1.748	-1.26639	1.43404e-05	-1.88295	-1.2678	1.43434e-05	-1.88294	-1.26781
20225879	chr19:20225879:T:C	5.34184e-10	-4.09779e-10	-1.09409	0.00011315	-4.09779e-10	-1.08512	0.000113177	-4.09779e-10	-1.08509
20226124	chr19:20226124:T:A	1.47749e-10	-1.87116	-0.508155	3.38486e-05	-1.78903	-0.502909	3.3853e-05	-1.78907	-0.50295
20226698	chr19:20226698:T:C	1.66662e-10	-1.52704	-0.731834	2.8017e-05	-1.81781	-0.663216	2.80254e-05	-1.81777	-0.663164
20227118	chr19:20227118:G:T	1.42028e-10	-1.8882	-0.530612	3.22379e-05	-1.81744	-0.52326	3.22424e-05	-1.81747	-0.523296
20227430	chr19:20227430:G:A	1.42159e-10	-1.35401	-1.06388	2.16162e-05	-1.70862	-1.03178	2.16215e-05	-1.70855	-1.0318
20227719	chr19:20227719:C:T	3.31356e-10	-1.57993	0.00828572	9.5438e-05	-1.32118	0.0658166	9.54539e-05	-1.32126	0.0658574
20227720	chr19:20227720:G:A	1.69528e-10	-1.27531	-0.966508	2.51784e-05	-1.65999	-0.927863	2.51847e-05	-1.65992	-0.927888
20227726	chr19:20227726:G:T	2.25097e-10	-1.86031	-0.0979949	5.50204e-05	-1.76234	-0.0437929	5.50318e-05	-1.76238	-0.0437544
20227764	chr19:20227764:T:C	1.04163e-09	-4.09779e-10	-0.426295	0.000221639	-4.09779e-10	-0.412789	0.000221689	-4.09779e-10	-0.412771
20228618	chr19:20228618:C:T	1.04515e-09	-4.09779e-10	-0.422919	0.000229635	-4.09779e-10	-0.377346	0.000229713	-4.09779e-10	-0.377212
20229067	chr19:20229067:G:A	7.61691e-10	-4.09779e-10	-0.739294	0.000165767	-4.09779e-10	-0.703253	0.00016582	-4.09779e-10	-0.703145
20229075	chr19:20229075:C:T	5.30373e-10	-4.09779e-10	-1.10125	0.0001115	-4.09779e-10	-1.09981	0.000111522	-4.09779e-10	-1.09982
20229109	chr19:20229109:C:T	1.33459e-10	-1.89915	-0.581887	3.00221e-05	-1.83713	-0.574772	3.00264e-05	-1.83716	-0.574807
20229176	chr19:20229176:T:C	1.45016e-10	-1.87202	-0.525969	3.32464e-05	-1.79114	-0.518747	3.32509e-05	-1.79118	-0.518783
20229552	chr19:20229552:T:C	7.98525e-11	-1.76774	-1.22691	1.46787e-05	-1.893	-1.23444	1.46813e-05	-1.89299	-1.23448
20229951	chr19:20229951:G:A	5.40749e-10	-1.68307	0.601192	0.000156068	-1.47107	0.70753	0.000156107	-1.47113	0.707632
20229955	chr19:20229955:G:A	2.67866e-10	-1.78435	-5.44374e-10	6.05833e-05	-1.70982	-5.44374e-10	6.05953e-05	-1.70983	-5.44374e-10
20230178	chr19:20230178:T:C	7.08801e-10	-4.09779e-10	-0.81126	0.000153346	-4.09779e-10	-0.781141	0.000153383	-4.09779e-10	-0.781104
20230192	chr19:20230192:C:T	1.87242e-10	-1.55993	-0.582502	3.22799e-05	-1.83431	-0.505078	3.22897e-05	-1.83428	-0.50502
20230285	chr19:20230285:C:T	4.48799e-10	-4.09779e-10	-1.26826	9.44567e-05	-4.09779e-10	-1.2657	9.4476e-05	-4.09779e-10	-1.2657
20230532	chr19:20230532:G:A	3.50577e-10	-1.89598	0.380722	8.17117e-05	-1.82699	0.416347	8.1724e-05	-1.82702	0.416321
20230840	chr19:20230840:C:A	1.04057e-10	-1.51004	-1.21986	1.76768e-05	-1.74231	-1.19928	1.76816e-05	-1.74228	-1.19924
20230930	chr19:20230930:A:G	6.69386e-10	-4.09779e-10	-0.868473	0.000137777	-4.09779e-10	-0.888205	0.000137797	-4.09779e-10	-0.888264
20231037	chr19:20231037:G:T	9.68361e-10	-0.49923	-5.44374e-10	0.000169463	-0.681201	-5.44374e-10	0.000169502	-0.681181	-5.44374e-10
20231178	chr19:20231178:A:G	1.67044e-10	-1.51982	-0.736756	2.79742e-05	-1.81411	-0.668439	2.79826e-05	-1.81407	-0.668388
20231206	chr19:20231206:A:G	7.85666e-11	-1.74505	-1.26583	1.43665e-05	-1.88149	-1.26745	1.43695e-05	-1.88148	-1.26745
20231386	chr19:20231386:A:C	1.37795e-10	-1.89725	-0.551824	3.09656e-05	-1.83366	-0.547303	3.09699e-05	-1.83369	-0.547343
20231525	chr19:20231525:GT:G	4.56836e-10	-4.09779e-10	-1.25051	9.71473e-05	-4.09779e-10	-1.23761	9.71671e-05	-4.09779e-10	-1.23761
20231598	chr19:20231598:C:A	5.2838e-10	-4.09779e-10	-1.10502	0.00011189	-4.09779e-10	-1.09632	0.000111917	-4.09779e-10	-1.09629
20231794	chr19:20231794:A:G	5.46014e-10	-4.09779e-10	-1.07219	0.000118365	-4.09779e-10	-1.04006	0.000118395	-4.09779e-10	-1.04001
20232646	chr19:20232646:C:T	4.55285e-10	-4.09779e-10	-1.25391	9.55185e-05	-4.09779e-10	-1.25452	9.55376e-05	-4.09779e-10	-1.25453
20232843	chr19:20232843:C:T	1.72553e-10	-1.58482	-0.639303	3.00301e-05	-1.84642	-0.565221	3.0039e-05	-1.84638	-0.565166
20232908	chr19:20232908:G:A	2.65186e-10	-1.7944	-5.44374e-10	5.98321e-05	-1.7223	-5.44374e-10	5.98441e-05	-1.7223	-5.44374e-10
20232976	chr19:20232976:T:A	2.64151e-10	-1.79831	-5.44374e-10	5.95371e-05	-1.72724	-5.44374e-10	5.9549e-05	-1.72725	-5.44374e-10
20233191	chr19:20233191:G:A	1.04514e-09	-4.09779e-10	-0.422925	0.000223065	-4.09779e-10	-0.406375	0.000223115	-4.09779e-10	-0.406357
20233272	chr19:20233272:TCG:T	7.36835e-10	-4.09779e-10	-0.77247	0.000160177	-4.09779e-10	-0.737557	0.000160227	-4.09779e-10	-0.737453
20233519	chr19:20233519:C:T	4.55285e-10	-4.09779e-10	-1.25391	9.55185e-05	-4.09779e-10	-1.25452	9.55376e-05	-4.09779e-10	-1.25453
20233553	chr19:20233553:A:G	1.503e-10	-1.89745	-0.464747	3.38074e-05	-1.83394	-0.459219	3.3812e-05	-1.83397	-0.459261
20233800	chr19:20233800:G:T	6.88554e-10	-4.09779e-10	-0.840241	0.000148016	-4.09779e-10	-0.816518	0.00014806	-4.09779e-10	-0.816427
20233801	chr19:20233801:C:T	4.48543e-10	-4.09779e-10	-1.26883	9.42606e-05	-4.09779e-10	-1.26777	9.428e-05	-4.09779e-10	-1.26778
20234176	chr19:20234176:C:T	4.55655e-10	-4.09779e-10	-1.2531	9.6694e-05	-4.09779e-10	-1.24229	9.67136e-05	-4.09779e-10	-1.24229
20234325	chr19:20234325:A:T	7.06103e-10	-4.09779e-10	-0.815074	0.000153635	-4.09779e-10	-0.77926	0.000153682	-4.09779e-10	-0.779159
20234492	chr19:20234492:G:A	7.05363e-10	-4.09779e-10	-0.816122	0.000152433	-4.09779e-10	-0.787112	0.00015247	-4.09779e-10	-0.787079
20234641	chr19:20234641:T:G	4.58805e-10	-4.09779e-10	-1.24621	9.70068e-05	-4.09779e-10	-1.23906	9.70273e-05	-4.09779e-10	-1.23905
20234697	chr19:20234697:G:T	4.58761e-10	-4.09779e-10	-1.2463	9.69954e-05	-4.09779e-10	-1.23918	9.70158e-05	-4.09779e-10	-1.23917
20235002	chr19:20235002:C:A	2.49381e-10	-1.85585	-5.44374e-10	5.94385e-05	-1.7289	-5.44374e-10	5.94496e-05	-1.72892	-5.44374e-10
20235345	chr19:20235345:G:A	4.68484e-10	-1.22533	-5.44374e-10	7.52692e-05	-1.49277	-5.44374e-10	7.52884e-05	-1.49272	-5.44374e-10
20235352	chr19:20235352:T:A	5.38909e-10	-4.09779e-10	-1.08529	0.000116039	-4.09779e-10	-1.05991	0.00011607	-4.09779e-10	-1.05985
20235768	chr19:20235768:T:C	1.12835e-10	-1.38507	-1.26384	2.11439e-05	-1.50068	-1.2618	2.11496e-05	-1.50062	-1.2618
20235862	chr19:20235862:A:G	1.05584e-09	-4.09779e-10	-0.412744	0.000228751	-4.09779e-10	-0.381204	0.000228814	-4.09779e-10	-0.381134
20235981	chr19:20235981:AAAG:A	1.58523e-10	-1.34669	-0.962248	3.23317e-05	-1.42156	-0.916234	3.23399e-05	-1.42147	-0.916275
20236560	chr19:20236560:A:G	7.6309e-11	-1.92431	-1.11573	1.66903e-05	-1.86728	-1.13173	1.6692e-05	-1.86729	-1.13182
20236589	chr19:20236589:T:A	1.93849e-10	-1.48304	-0.62471	4.06156e-05	-1.54349	-0.566197	4.06244e-05	-1.54341	-0.566266
20236740	chr19:20236740:AG:A	7.12849e-10	-4.09779e-10	-0.805565	0.000153433	-4.09779e-10	-0.780577	0.000153466	-4.09779e-10	-0.780566
20236763	chr19:20236763:A:C	4.8575e-10	-4.09779e-10	-1.18914	0.000101804	-4.09779e-10	-1.19079	0.000101824	-4.09779e-10	-1.1908
20237265	chr19:20237265:A:T	4.81667e-10	-4.09779e-10	-1.19758	0.000100959	-4.09779e-10	-1.19913	0.000100978	-4.09779e-10	-1.19914
20237430	chr19:20237430:G:A	1.27413e-10	-1.51369	-1.01371	2.70232e-05	-1.54018	-0.976966	2.70297e-05	-1.5401	-0.977012
20237582	chr19:20237582:G:A	3.0339e-10	-1.65982	-5.44374e-10	6.84943e-05	-1.58709	-5.44374e-10	6.85119e-05	-1.58704	-5.44374e-10
20237686	chr19:20237686:C:T	4.49134e-10	-4.09779e-10	-1.26751	9.43225e-05	-4.09779e-10	-1.26712	9.43423e-05	-4.09779e-10	-1.26711
20237691	chr19:20237691:T:C	4.86486e-10	-4.09779e-10	-1.18763	0.000101532	-4.09779e-10	-1.19346	0.000101551	-4.09779e-10	-1.19348
20237943	chr19:20237943:AT:A	4.54122e-10	-4.09779e-10	-1.25647	9.5189e-05	-4.09779e-10	-1.25797	9.52087e-05	-4.09779e-10	-1.25797
20238231	chr19:20238231:C:G	1.1186e-10	-1.43136	-1.22623	2.25527e-05	-1.47351	-1.22447	2.25593e-05	-1.47344	-1.22445
20238249	chr19:20238249:C:T	3.56495e-10	-1.49851	-5.44374e-10	6.46305e-05	-1.64515	-5.44374e-10	6.46466e-05	-1.64511	-5.44374e-10
20238307	chr19:20238307:T:A	2.45408e-10	-1.87191	-5.44374e-10	5.42045e-05	-1.82107	-5.44374e-10	5.42154e-05	-1.82108	-5.44374e-10
20238354	chr19:20238354:G:A	6.19729e-10	-4.09779e-10	-0.945552	0.00013554	-4.09779e-10	-0.904573	0.000135583	-4.09779e-10	-0.904461
20238376	chr19:20238376:G:A	1.24987e-10	-1.63459	-0.91204	2.2706e-05	-1.83436	-0.856844	2.27121e-05	-1.83434	-0.856811
20239086	chr19:20239086:A:G	4.94896e-10	-4.09779e-10	-1.17049	0.000104957	-4.09779e-10	-1.16029	0.00010498	-4.09779e-10	-1.16028
20239225	chr19:20239225:C:T	5.09367e-10	-4.09779e-10	-1.14167	0.000105612	-4.09779e-10	-1.15406	0.000105631	-4.09779e-10	-1.15409
20240122	chr19:20240122:T:G	9.6653e-11	-1.8451	-0.958608	1.98888e-05	-1.92061	-0.903077	1.98943e-05	-1.9206	-0.903007
20240268	chr19:20240268:A:G	9.61115e-11	-1.71546	-1.09386	1.76988e-05	-1.88607	-1.05427	1.77033e-05	-1.88605	-1.05424
20240481	chr19:20240481:T:A	6.34099e-10	-4.09779e-10	-0.922629	0.000135223	-4.09779e-10	-0.906913	0.000135248	-4.09779e-10	-0.906932
20240613	chr19:20240613:G:A	8.60451e-11	-1.65573	-1.26424	1.76021e-05	-1.68259	-1.26323	1.76068e-05	-1.68253	-1.26323
20240977	chr19:20240977:A:G	1.01449e-10	-1.5584	-1.19688	1.69162e-05	-1.78762	-1.19794	1.69202e-05	-1.78758	-1.19796
20241204	chr19:20241204:G:A	6.86424e-10	-4.09779e-10	-0.843339	0.000149138	-4.09779e-10	-0.808969	0.000149182	-4.09779e-10	-0.808881
20241232	chr19:20241232:G:A	4.7893e-10	-4.09779e-10	-1.20328	0.000101088	-4.09779e-10	-1.19784	0.000101111	-4.09779e-10	-1.19782
20241308	chr19:20241308:A:C	1.02035e-10	-1.50031	-1.24921	1.6663e-05	-1.76103	-1.23962	1.66671e-05	-1.76098	-1.23963
20241397	chr19:20241397:T:C	9.12611e-11	-1.9238	-0.937308	1.99244e-05	-1.86356	-0.958333	1.99254e-05	-1.86358	-0.958474
20241432	chr19:20241432:A:G	2.57254e-10	-1.82477	-5.44374e-10	5.01989e-05	-1.89784	-5.44374e-10	5.02099e-05	-1.89783	-5.44374e-10
20241613	chr19:20241613:C:T	5.99555e-10	-4.09779e-10	-0.978646	0.000128723	-4.09779e-10	-0.956173	0.000128757	-4.09779e-10	-0.956122
20241698	chr19:20241698:C:T	4.56783e-10	-4.09779e-10	-1.25062	9.55626e-05	-4.09779e-10	-1.25406	9.5581e-05	-4.09779e-10	-1.25407
20241762	chr19:20241762:T:C	4.50234e-10	-4.09779e-10	-1.26507	9.49933e-05	-4.09779e-10	-1.26003	9.50131e-05	-4.09779e-10	-1.26003
20242186	chr19:20242186:T:C	3.08913e-10	-1.64178	-5.44374e-10	5.82708e-05	-1.74874	-5.44374e-10	5.8284e-05	-1.74872	-5.44374e-10
20242475	chr19:20242475:G:A	4.72831e-10	-4.09779e-10	-1.2161	9.97446e-05	-4.09779e-10	-1.21123	9.97672e-05	-4.09779e-10	-1.21121
20242547	chr19:20242547:G:A	1.28049e-09	-4.09779e-10	-0.219838	0.000263776	-4.09779e-10	-0.238737	0.000263847	-4.09779e-10	-0.238674
20242836	chr19:20242836:A:G	2.43791e-09	-4.09779e-10	0.424063	0.000580867	-4.09779e-10	0.550684	0.000580962	-4.09779e-10	0.55064
20242870	chr19:20242870:T:C	5.6538e-10	-4.09779e-10	-1.03734	0.000122014	-4.09779e-10	-1.0097	0.000122048	-4.09779e-10	-1.00963
20242958	chr19:20242958:G:C	1.54493e-10	-1.20331	-1.13138	2.99437e-05	-1.29278	-1.12174	2.99518e-05	-1.2927	-1.12176
20243221	chr19:20243221:C:T	1.02307e-10	-1.49415	-1.25271	1.66395e-05	-1.75809	-1.24398	1.66436e-05	-1.75804	-1.24398
20243348	chr19:20243348:A:G	9.31848e-11	-1.87634	-0.963908	1.9742e-05	-1.92142	-0.90967	1.97473e-05	-1.92142	-0.909601
20243441	chr19:20243441:C:T	7.04416e-10	-4.09779e-10	-0.817465	0.000148707	-4.09779e-10	-0.811862	0.000148742	-4.09779e-10	-0.81183
20243809	chr19:20243809:A:T	1.02318e-10	-1.49732	-1.24943	1.66816e-05	-1.75964	-1.23989	1.66857e-05	-1.75959	-1.2399
20244803	chr19:20244803:G:C	2.23603e-09	-4.09779e-10	0.337624	0.000540061	-4.09779e-10	0.477845	0.000540148	-4.09779e-10	0.477799
20245319	chr19:20245319:G:C	5.51822e-10	-4.09779e-10	-1.06161	0.000116573	-4.09779e-10	-1.05532	0.000116595	-4.09779e-10	-1.05534
20245361	chr19:20245361:C:T	4.91952e-10	-4.09779e-10	-1.17645	0.000103098	-4.09779e-10	-1.17816	0.000103118	-4.09779e-10	-1.17818
20245372	chr19:20245372:T:C	4.6924e-10	-4.09779e-10	-1.22372	9.9202e-05	-4.09779e-10	-1.21668	9.9223e-05	-4.09779e-10	-1.21667
20245655	chr19:20245655:C:A	4.50246e-10	-4.09779e-10	-1.26504	9.52112e-05	-4.09779e-10	-1.25774	9.52302e-05	-4.09779e-10	-1.25775
20246117	chr19:20246117:T:A	9.79254e-11	-1.62343	-1.1672	2.01469e-05	-1.65201	-1.15878	2.01527e-05	-1.65195	-1.15876
20246384	chr19:20246384:G:T	7.95569e-10	-4.09779e-10	-0.695777	0.000168089	-4.09779e-10	-0.689345	0.00016813	-4.09779e-10	-0.689309
20246394	chr19:20246394:AG:A	7.82879e-10	-4.09779e-10	-0.711857	0.000165278	-4.09779e-10	-0.70621	0.000165318	-4.09779e-10	-0.706174
20246503	chr19:20246503:C:A	1.28581e-10	-1.25527	-1.26301	2.51692e-05	-1.32523	-1.26299	2.51764e-05	-1.32515	-1.26299
20246937	chr19:20246937:C:T	4.7193e-10	-4.09779e-10	-1.218	9.95496e-05	-4.09779e-10	-1.21318	9.95721e-05	-4.09779e-10	-1.21316
20246960	chr19:20246960:C:T	4.57434e-10	-4.09779e-10	-1.2492	9.63148e-05	-4.09779e-10	-1.24622	9.63357e-05	-4.09779e-10	-1.24621
20246998	chr19:20246998:C:T	1.11506e-09	-4.09779e-10	-0.358169	0.000231825	-4.09779e-10	-0.367854	0.000231872	-4.09779e-10	-0.367859
20247344	chr19:20247344:C:T	2.29669e-10	-1.05443	-0.883766	4.9778e-05	-1.0531	-0.853163	4.97896e-05	-1.05298	-0.85326
20247402	chr19:20247402:G:A	4.76041e-10	-4.09779e-10	-1.20933	0.000100881	-4.09779e-10	-1.19989	0.000100903	-4.09779e-10	-1.19989
20247419	chr19:20247419:G:A	1.0183e-09	-4.09779e-10	-0.448947	0.000219932	-4.09779e-10	-0.420521	0.000219996	-4.09779e-10	-0.420437
20247420	chr19:20247420:G:C	2.40749e-10	-1.89108	-5.44374e-10	5.14479e-05	-1.87327	-5.44374e-10	5.14571e-05	-1.8733	-5.44374e-10
20247747	chr19:20247747:G:A	1.75986e-10	-1.44079	-0.763637	3.58216e-05	-1.48733	-0.747954	3.58334e-05	-1.48726	-0.747901
20247976	chr19:20247976:C:T	4.61227e-10	-4.09779e-10	-1.24095	9.78797e-05	-4.09779e-10	-1.2301	9.79018e-05	-4.09779e-10	-1.23008
20248023	chr19:20248023:C:T	9.14026e-11	-1.88664	-0.972923	1.86211e-05	-1.92351	-0.966033	1.86238e-05	-1.92351	-0.966097
20248482	chr19:20248482:T:C	4.48926e-10	-4.09779e-10	-1.26798	9.43577e-05	-4.09779e-10	-1.26675	9.43773e-05	-4.09779e-10	-1.26674
20248497	chr19:20248497:G:A	4.76041e-10	-4.09779e-10	-1.20933	0.000100881	-4.09779e-10	-1.19989	0.000100903	-4.09779e-10	-1.19989
20248915	chr19:20248915:T:C	2.01606e-09	-4.09779e-10	0.234068	0.000482808	-4.09779e-10	0.365782	0.000482885	-4.09779e-10	0.365733
20249006	chr19:20249006:G:A	8.76488e-11	-1.90389	-0.997606	1.8258e-05	-1.91834	-0.990891	1.82606e-05	-1.91835	-0.990952
20249141	chr19:20249141:T:C	9.55156e-11	-1.60318	-1.21236	1.63166e-05	-1.80902	-1.21264	1.63203e-05	-1.80897	-1.21266
20249260	chr19:20249260:G:C	1.04239e-10	-1.52251	-1.20563	1.73906e-05	-1.76789	-1.19001	1.73947e-05	-1.76785	-1.19003
20249439	chr19:20249439:T:A	9.59416e-11	-1.5847	-1.22639	1.62683e-05	-1.79797	-1.22665	1.62721e-05	-1.79793	-1.22666
20250295	chr19:20250295:A:G	2.36514e-10	-0.959454	-0.949371	5.02743e-05	-0.974695	-0.92165	5.02868e-05	-0.974565	-0.921738
20250577	chr19:20250577:C:A	2.20152e-10	-1.21381	-0.766706	4.3752e-05	-1.28455	-0.750749	4.3767e-05	-1.28447	-0.750698
20250768	chr19:20250768:G:A	4.71001e-10	-4.09779e-10	-1.21997	9.93439e-05	-4.09779e-10	-1.21525	9.93663e-05	-4.09779e-10	-1.21523
20250793	chr19:20250793:A:G	1.03649e-10	-1.53457	-1.19925	1.73807e-05	-1.77556	-1.18292	1.73848e-05	-1.77551	-1.18294
20251503	chr19:20251503:G:A	2.42599e-10	-0.983994	-0.899429	5.17034e-05	-0.99857	-0.869745	5.17159e-05	-0.998441	-0.869839
20251922	chr19:20251922:A:G	1.05086e-10	-1.51943	-1.20063	1.75299e-05	-1.76548	-1.18445	1.7534e-05	-1.76543	-1.18447
20251994	chr19:20251994:G:A	7.47841e-10	-4.09779e-10	-0.757644	0.000158768	-4.09779e-10	-0.746394	0.000158803	-4.09779e-10	-0.74638
20252013	chr19:20252013:G:A	4.61438e-10	-4.09779e-10	-1.24049	9.71817e-05	-4.09779e-10	-1.23726	9.72029e-05	-4.09779e-10	-1.23724
20252128	chr19:20252128:C:A	2.28714e-10	-0.99945	-0.942913	4.86317e-05	-1.01467	-0.914896	4.86437e-05	-1.01454	-0.914985
20252173	chr19:20252173:G:A	2.33776e-10	-0.992245	-0.928226	4.97483e-05	-1.0074	-0.899462	4.97605e-05	-1.00727	-0.899552
20252475	chr19:20252475:G:GT	1.06435e-10	-1.51	-1.1973	1.7701e-05	-1.75947	-1.18075	1.77052e-05	-1.75942	-1.18077
20252613	chr19:20252613:T:C	2.47089e-10	-0.965236	-0.899849	5.26054e-05	-0.980891	-0.870128	5.26182e-05	-0.98076	-0.870222
20253241	chr19:20253241:G:GCCTGATTCTCT	2.53701e-10	-0.930295	-0.908385	5.39584e-05	-0.946778	-0.878847	5.39717e-05	-0.946646	-0.87894
20253617	chr19:20253617:C:T	6.07341e-10	-4.09779e-10	-0.965744	0.000133067	-4.09779e-10	-0.922989	0.000133105	-4.09779e-10	-0.922905
20253618	chr19:20253618:G:A	2.27391e-10	-1.02205	-0.926109	4.8371e-05	-1.03758	-0.897353	4.83827e-05	-1.03746	-0.897444
20253684	chr19:20253684:A:T	4.76864e-10	-4.09779e-10	-1.2076	0.000101069	-4.09779e-10	-1.19803	0.000101091	-4.09779e-10	-1.19802
20253779	chr19:20253779:T:C	8.84318e-11	-1.90422	-0.988385	1.84253e-05	-1.91831	-0.981804	1.84278e-05	-1.91832	-0.981867
20254196	chr19:20254196:G:A	1.56606e-10	-1.26584	-1.05525	3.06685e-05	-1.34231	-1.0483	3.06785e-05	-1.34222	-1.04826
20254293	chr19:20254293:T:A	6.69067e-11	-1.92164	-1.24989	1.51162e-05	-1.84316	-1.25491	1.51187e-05	-1.84318	-1.25494
20254318	chr19:20254318:G:A	2.43511e-10	-0.949984	-0.929686	5.18355e-05	-0.964685	-0.901078	5.18484e-05	-0.964553	-0.901168
20254742	chr19:20254742:C:T	2.37706e-10	-0.982396	-0.921405	5.0586e-05	-0.997719	-0.892445	5.05983e-05	-0.99759	-0.892536
20254750	chr19:20254750:G:A	2.06829e-10	-1.16159	-0.881355	4.05504e-05	-1.23995	-0.871346	4.05644e-05	-1.23986	-0.871297
20255298	chr19:20255298:G:GGA	5.39098e-10	-4.09779e-10	-1.08494	0.000116529	-4.09779e-10	-1.0557	0.00011656	-4.09779e-10	-1.05564
20255384	chr19:20255384:G:A	1.90785e-09	-4.09779e-10	0.178898	0.000455735	-4.09779e-10	0.308074	0.000455808	-4.09779e-10	0.308026
20256227	chr19:20256227:A:G	4.75855e-10	-4.09779e-10	-1.20972	0.00010084	-4.09779e-10	-1.20031	0.000100861	-4.09779e-10	-1.2003
20256337	chr19:20256337:C:T	9.95834e-10	-4.09779e-10	-0.471254	0.000208229	-4.09779e-10	-0.4752	0.000208264	-4.09779e-10	-0.47524
20256378	chr19:20256378:G:T	4.71355e-10	-4.09779e-10	-1.21922	9.94224e-05	-4.09779e-10	-1.21446	9.94448e-05	-4.09779e-10	-1.21444
20256379	chr19:20256379:A:T	4.71019e-10	-4.09779e-10	-1.21994	9.93472e-05	-4.09779e-10	-1.21522	9.93696e-05	-4.09779e-10	-1.2152
20256609	chr19:20256609:T:A	2.10678e-10	-1.12632	-0.898187	4.49596e-05	-1.14471	-0.863366	4.49699e-05	-1.14459	-0.863458
20257106	chr19:20257106:A:G	2.54299e-10	-0.926362	-0.909962	5.40863e-05	-0.942098	-0.881158	5.40997e-05	-0.941965	-0.881251
20257122	chr19:20257122:A:T	2.41202e-10	-1.13056	-0.758641	4.77065e-05	-1.20635	-0.742416	4.77232e-05	-1.20626	-0.742365
20257335	chr19:20257335:A:G	1.61986e-09	-4.09779e-10	0.0152602	0.000378523	-4.09779e-10	0.122439	0.000378587	-4.09779e-10	0.122401
20257523	chr19:20257523:TTC:T	5.0837e-10	-4.09779e-10	-1.14363	0.000107523	-4.09779e-10	-1.13613	0.000107543	-4.09779e-10	-1.13615
20257564	chr19:20257564:T:G	1.91912e-10	-0.872479	-1.24532	3.63309e-05	-0.975728	-1.24544	3.6342e-05	-0.975626	-1.24544
20257751	chr19:20257751:G:C	6.30665e-10	-0.546024	-0.382036	0.000138785	-0.593215	-0.287696	0.000138824	-0.593065	-0.28777
20258042	chr19:20258042:C:G	4.49339e-10	-4.09779e-10	-1.26706	9.43769e-05	-4.09779e-10	-1.26654	9.43967e-05	-4.09779e-10	-1.26654
20258440	chr19:20258440:A:C	4.49047e-10	-4.09779e-10	-1.26771	9.47411e-05	-4.09779e-10	-1.26269	9.47608e-05	-4.09779e-10	-1.26269
20258588	chr19:20258588:A:T	4.48865e-10	-4.09779e-10	-1.26811	9.42073e-05	-4.09779e-10	-1.26834	9.42266e-05	-4.09779e-10	-1.26834
20258777	chr19:20258777:C:CT	4.48684e-10	-4.09779e-10	-1.26851	9.41777e-05	-4.09779e-10	-1.26865	9.41971e-05	-4.09779e-10	-1.26866
20259521	chr19:20259521:A:G	4.49394e-10	-4.09779e-10	-1.26693	9.43054e-05	-4.09779e-10	-1.2673	9.43247e-05	-4.09779e-10	-1.2673
20259850	chr19:20259850:A:T	9.00026e-10	-0.57241	-5.44374e-10	0.000150358	-0.800817	-5.44374e-10	0.000150394	-0.800787	-5.44374e-10
20260016	chr19:20260016:G:A	4.48705e-10	-4.09779e-10	-1.26847	9.41813e-05	-4.09779e-10	-1.26862	9.42007e-05	-4.09779e-10	-1.26862
20260283	chr19:20260283:C:T	9.58626e-11	-1.89912	-0.912795	2.22942e-05	-1.76964	-0.939871	2.22956e-05	-1.76966	-0.939998
20260387	chr19:20260387:C:T	4.48718e-10	-4.09779e-10	-1.26844	9.4166e-05	-4.09779e-10	-1.26878	9.41855e-05	-4.09779e-10	-1.26878
20260816	chr19:20260816:T:C	7.97301e-11	-1.75909	-1.23709	1.47215e-05	-1.90402	-1.22051	1.47248e-05	-1.904	-1.22051
20260921	chr19:20260921:T:C	4.49924e-10	-4.09779e-10	-1.26576	9.44075e-05	-4.09779e-10	-1.26622	9.44267e-05	-4.09779e-10	-1.26622
20260970	chr19:20260970:C:T	4.49385e-10	-4.09779e-10	-1.26695	9.43056e-05	-4.09779e-10	-1.2673	9.43249e-05	-4.09779e-10	-1.2673
20261003	chr19:20261003:G:A	4.65787e-10	-4.09779e-10	-1.23111	9.76879e-05	-4.09779e-10	-1.23206	9.77069e-05	-4.09779e-10	-1.23207
20261043	chr19:20261043:C:T	4.49127e-10	-4.09779e-10	-1.26753	9.42575e-05	-4.09779e-10	-1.26781	9.42768e-05	-4.09779e-10	-1.26781
20261049	chr19:20261049:G:A	8.03453e-11	-1.73481	-1.25369	1.44926e-05	-1.89781	-1.24239	1.44959e-05	-1.89778	-1.2424
20261094	chr19:20261094:T:C	4.49269e-10	-4.09779e-10	-1.26721	9.42837e-05	-4.09779e-10	-1.26753	9.4303e-05	-4.09779e-10	-1.26753
20261111	chr19:20261111:T:C	4.69739e-10	-4.09779e-10	-1.22266	9.77054e-05	-4.09779e-10	-1.23188	9.77254e-05	-4.09779e-10	-1.23188
20261176	chr19:20261176:C:T	4.50002e-10	-4.09779e-10	-1.26558	9.4424e-05	-4.09779e-10	-1.26604	9.44432e-05	-4.09779e-10	-1.26605
20261177	chr19:20261177:A:G	4.49791e-10	-4.09779e-10	-1.26605	9.43838e-05	-4.09779e-10	-1.26647	9.44031e-05	-4.09779e-10	-1.26647
20261215	chr19:20261215:T:G	4.49243e-10	-4.09779e-10	-1.26727	9.42789e-05	-4.09779e-10	-1.26758	9.42982e-05	-4.09779e-10	-1.26758
20261399	chr19:20261399:G:GAA	4.49243e-10	-4.09779e-10	-1.26727	9.42789e-05	-4.09779e-10	-1.26758	9.42982e-05	-4.09779e-10	-1.26758
20261454	chr19:20261454:G:A	8.76512e-10	-4.09779e-10	-0.598884	0.000181315	-4.09779e-10	-0.613604	0.00018135	-4.09779e-10	-0.613614
20261467	chr19:20261467:G:A	2.34746e-10	-1.91633	-5.44374e-10	4.89764e-05	-1.9225	-5.44374e-10	4.89867e-05	-1.9225	-5.44374e-10
20261623	chr19:20261623:G:T	4.49235e-10	-4.09779e-10	-1.26729	9.42775e-05	-4.09779e-10	-1.2676	9.42968e-05	-4.09779e-10	-1.2676
20261826	chr19:20261826:TA:T	2.85848e-09	-4.09779e-10	0.583212	0.000650606	-4.09779e-10	0.664065	0.000650833	-4.09779e-10	0.664208
20261883	chr19:20261883:C:CT	4.49243e-10	-4.09779e-10	-1.26727	9.42789e-05	-4.09779e-10	-1.26758	9.42982e-05	-4.09779e-10	-1.26758
20261902	chr19:20261902:T:C	8.40187e-10	-4.09779e-10	-0.64121	0.000177783	-4.09779e-10	-0.633272	0.000177827	-4.09779e-10	-0.633233
20261958	chr19:20261958:A:G	4.4905e-10	-4.09779e-10	-1.2677	9.42426e-05	-4.09779e-10	-1.26797	9.42619e-05	-4.09779e-10	-1.26797
20262234	chr19:20262234:A:T	4.48743e-10	-4.09779e-10	-1.26838	9.41884e-05	-4.09779e-10	-1.26854	9.42078e-05	-4.09779e-10	-1.26854
20262243	chr19:20262243:T:C	4.49211e-10	-4.09779e-10	-1.26734	9.42727e-05	-4.09779e-10	-1.26765	9.4292e-05	-4.09779e-10	-1.26765
20262884	chr19:20262884:G:A	4.49172e-10	-4.09779e-10	-1.26743	9.42668e-05	-4.09779e-10	-1.26771	9.42861e-05	-4.09779e-10	-1.26771
20262919	chr19:20262919:T:C	8.81789e-10	-4.09779e-10	-0.592881	0.000182382	-4.09779e-10	-0.607734	0.000182418	-4.09779e-10	-0.607744
20262963	chr19:20262963:CTT:C	4.49211e-10	-4.09779e-10	-1.26734	9.42726e-05	-4.09779e-10	-1.26765	9.42919e-05	-4.09779e-10	-1.26765
20262966	chr19:20262966:G:A	4.49154e-10	-4.09779e-10	-1.26747	9.42619e-05	-4.09779e-10	-1.26776	9.42812e-05	-4.09779e-10	-1.26776
20262975	chr19:20262975:C:T	4.48545e-10	-4.09779e-10	-1.26883	9.41617e-05	-4.09779e-10	-1.26882	9.41812e-05	-4.09779e-10	-1.26882
20263176	chr19:20263176:T:C	4.50588e-10	-4.09779e-10	-1.26428	9.45393e-05	-4.09779e-10	-1.26482	9.45585e-05	-4.09779e-10	-1.26483
20263270	chr19:20263270:G:GAAAATT	4.50434e-10	-4.09779e-10	-1.26462	9.45083e-05	-4.09779e-10	-1.26515	9.45275e-05	-4.09779e-10	-1.26515
20263456	chr19:20263456:G:A	4.49537e-10	-4.09779e-10	-1.26662	9.43346e-05	-4.09779e-10	-1.26699	9.43539e-05	-4.09779e-10	-1.26699
20263624	chr19:20263624:G:A	4.48713e-10	-4.09779e-10	-1.26845	9.41833e-05	-4.09779e-10	-1.26859	9.42027e-05	-4.09779e-10	-1.2686
20263828	chr19:20263828:T:C	4.49243e-10	-4.09779e-10	-1.26727	9.42789e-05	-4.09779e-10	-1.26758	9.42982e-05	-4.09779e-10	-1.26758
20263829	chr19:20263829:A:G	4.49114e-10	-4.09779e-10	-1.26756	9.42548e-05	-4.09779e-10	-1.26784	9.42741e-05	-4.09779e-10	-1.26784
20263935	chr19:20263935:A:G	4.49243e-10	-4.09779e-10	-1.26727	9.42789e-05	-4.09779e-10	-1.26758	9.42982e-05	-4.09779e-10	-1.26758
20263954	chr19:20263954:G:A	4.49327e-10	-4.09779e-10	-1.26708	9.42949e-05	-4.09779e-10	-1.26741	9.43142e-05	-4.09779e-10	-1.26741
20264003	chr19:20264003:C:T	2.34162e-10	-1.91882	-5.44374e-10	5.13779e-05	-1.87463	-5.44374e-10	5.13881e-05	-1.87464	-5.44374e-10
20264054	chr19:20264054:T:C	7.85281e-11	-1.86861	-1.14277	1.9156e-05	-1.70247	-1.15876	1.91581e-05	-1.70249	-1.15883
20264102	chr19:20264102:T:TA	4.49285e-10	-4.09779e-10	-1.26718	9.42867e-05	-4.09779e-10	-1.2675	9.4306e-05	-4.09779e-10	-1.2675
20264157	chr19:20264157:AC:A	7.71878e-11	-1.77504	-1.25355	1.42955e-05	-1.91156	-1.24233	1.42986e-05	-1.91154	-1.24234
20264263	chr19:20264263:C:T	4.49388e-10	-4.09779e-10	-1.26695	9.43073e-05	-4.09779e-10	-1.26728	9.43265e-05	-4.09779e-10	-1.26728
20264292	chr19:20264292:G:T	4.84715e-10	-4.09779e-10	-1.19127	0.000100382	-4.09779e-10	-1.20486	0.000100402	-4.09779e-10	-1.20486
20264294	chr19:20264294:TG:T	4.49701e-10	-4.09779e-10	-1.26625	9.43655e-05	-4.09779e-10	-1.26666	9.43847e-05	-4.09779e-10	-1.26667
20264298	chr19:20264298:T:C	4.48983e-10	-4.09779e-10	-1.26785	9.42306e-05	-4.09779e-10	-1.26809	9.42499e-05	-4.09779e-10	-1.2681
20264305	chr19:20264305:G:A	5.01637e-10	-4.09779e-10	-1.15696	0.000105912	-4.09779e-10	-1.15123	0.000105934	-4.09779e-10	-1.15123
20264417	chr19:20264417:A:C	4.5236e-10	-4.09779e-10	-1.26036	9.48921e-05	-4.09779e-10	-1.2611	9.49112e-05	-4.09779e-10	-1.2611
20264872	chr19:20264872:C:T	2.81653e-09	-4.09779e-10	0.568425	0.000640859	-4.09779e-10	0.648972	0.000641083	-4.09779e-10	0.649113
20264940	chr19:20264940:T:C	8.37488e-10	-4.09779e-10	-0.644427	0.000177203	-4.09779e-10	-0.63654	0.000177247	-4.09779e-10	-0.636502
20264984	chr19:20264984:A:G	4.50259e-10	-4.09779e-10	-1.26501	9.44747e-05	-4.09779e-10	-1.26551	9.44939e-05	-4.09779e-10	-1.26551
20265090	chr19:20265090:T:C	4.49243e-10	-4.09779e-10	-1.26727	9.42789e-05	-4.09779e-10	-1.26758	9.42982e-05	-4.09779e-10	-1.26758
20265367	chr19:20265367:A:G	8.81655e-10	-4.09779e-10	-0.593034	0.000182369	-4.09779e-10	-0.607804	0.000182405	-4.09779e-10	-0.607813
20265408	chr19:20265408:A:G	4.49243e-10	-4.09779e-10	-1.26727	9.42789e-05	-4.09779e-10	-1.26758	9.42982e-05	-4.09779e-10	-1.26758
20265511	chr19:20265511:C:T	8.78492e-10	-4.09779e-10	-0.596628	0.000181721	-4.09779e-10	-0.611366	0.000181757	-4.09779e-10	-0.611375
20265671	chr19:20265671:A:G	4.49381e-10	-4.09779e-10	-1.26696	9.43031e-05	-4.09779e-10	-1.26732	9.43224e-05	-4.09779e-10	-1.26733
20265760	chr19:20265760:G:A	4.5432e-10	-4.09779e-10	-1.25603	9.52811e-05	-4.09779e-10	-1.25701	9.53001e-05	-4.09779e-10	-1.25701
20265802	chr19:20265802:T:C	1.50929e-09	0.65898	-0.714422	0.000296609	0.530321	-0.651744	0.00029672	0.530517	-0.651773
20265870	chr19:20265870:G:T	2.45697e-10	-1.87074	-5.44374e-10	4.89014e-05	-1.92403	-5.44374e-10	4.89116e-05	-1.92403	-5.44374e-10
20265941	chr19:20265941:G:A	4.4882e-10	-4.09779e-10	-1.26821	9.42026e-05	-4.09779e-10	-1.26839	9.42219e-05	-4.09779e-10	-1.26839
20266063	chr19:20266063:G:A	5.0356e-10	-4.09779e-10	-1.15313	0.000103232	-4.09779e-10	-1.17686	0.000103253	-4.09779e-10	-1.17686
20266345	chr19:20266345:A:G	2.8628e-10	-0.609662	-1.1082	5.16254e-05	-0.764537	-1.10529	5.16435e-05	-0.764425	-1.10525
20266505	chr19:20266505:T:C	2.85848e-09	-4.09779e-10	0.583212	0.000650606	-4.09779e-10	0.664065	0.000650833	-4.09779e-10	0.664208
20266821	chr19:20266821:C:T	4.51962e-10	-4.09779e-10	-1.26124	9.50576e-05	-4.09779e-10	-1.25935	9.50781e-05	-4.09779e-10	-1.25935
20267079	chr19:20267079:C:T	8.29958e-11	-1.88329	-1.07276	2.00198e-05	-1.7423	-1.07482	2.00226e-05	-1.74232	-1.07486
20267193	chr19:20267193:T:C	4.49243e-10	-4.09779e-10	-1.26727	9.42789e-05	-4.09779e-10	-1.26758	9.42982e-05	-4.09779e-10	-1.26758
20267365	chr19:20267365:C:T	4.51907e-10	-4.09779e-10	-1.26136	9.49183e-05	-4.09779e-10	-1.26082	9.49378e-05	-4.09779e-10	-1.26082
20267517	chr19:20267517:A:T	2.85848e-09	-4.09779e-10	0.583212	0.000650606	-4.09779e-10	0.664065	0.000650833	-4.09779e-10	0.664208
20267807	chr19:20267807:C:G	2.33186e-10	-1.923	-5.44374e-10	4.97316e-05	-1.9072	-5.44374e-10	4.97413e-05	-1.90721	-5.44374e-10
20267963	chr19:20267963:C:T	2.86637e-09	-4.09779e-10	0.585967	0.000652475	-4.09779e-10	0.666934	0.000652703	-4.09779e-10	0.667077
20268380	chr19:20268380:A:G	4.82056e-10	-4.09779e-10	-1.19678	0.000100013	-4.09779e-10	-1.20854	0.000100033	-4.09779e-10	-1.20854
20268402	chr19:20268402:G:A	4.48544e-10	-4.09779e-10	-1.26883	9.41648e-05	-4.09779e-10	-1.26879	9.41843e-05	-4.09779e-10	-1.26879
20269089	chr19:20269089:G:C	2.39163e-10	-1.89769	-5.44374e-10	5.24042e-05	-1.85485	-5.44374e-10	5.24148e-05	-1.85486	-5.44374e-10
20269235	chr19:20269235:G:A	2.89306e-09	-4.09779e-10	0.595237	0.000658801	-4.09779e-10	0.676583	0.000659032	-4.09779e-10	0.676726
20269648	chr19:20269648:G:A	8.42931e-10	-4.09779e-10	-0.63795	0.000178367	-4.09779e-10	-0.629994	0.000178411	-4.09779e-10	-0.629955
20269797	chr19:20269797:C:T	4.69557e-10	-4.09779e-10	-1.22305	9.76716e-05	-4.09779e-10	-1.23223	9.76915e-05	-4.09779e-10	-1.23223
20269900	chr19:20269900:A:G	3.63242e-10	-0.384864	-1.0949	6.45206e-05	-0.554933	-1.09192	6.45441e-05	-0.554811	-1.09189
20270629	chr19:20270629:G:A	8.74719e-10	-4.09779e-10	-0.600931	0.000180939	-4.09779e-10	-0.615678	0.000180975	-4.09779e-10	-0.615687
20270825	chr19:20270825:A:G	8.31407e-10	-4.09779e-10	-0.651715	0.000172087	-4.09779e-10	-0.66584	0.000172121	-4.09779e-10	-0.665848
20270910	chr19:20270910:A:G	4.94054e-10	-4.09779e-10	-1.17219	0.000105684	-4.09779e-10	-1.15339	0.000105711	-4.09779e-10	-1.15334
20271053	chr19:20271053:A:T	4.49426e-10	-4.09779e-10	-1.26686	9.43135e-05	-4.09779e-10	-1.26721	9.43328e-05	-4.09779e-10	-1.26722
20271054	chr19:20271054:G:C	4.49416e-10	-4.09779e-10	-1.26689	9.43117e-05	-4.09779e-10	-1.26723	9.43309e-05	-4.09779e-10	-1.26724
20271104	chr19:20271104:A:T	4.5121e-10	-4.09779e-10	-1.2629	9.48819e-05	-4.09779e-10	-1.26121	9.49022e-05	-4.09779e-10	-1.2612
20271356	chr19:20271356:GCTAT:G	4.43004e-09	-4.09779e-10	1.02133	0.00112436	-4.09779e-10	1.21113	0.00112466	-4.09779e-10	1.21119
20271538	chr19:20271538:G:A	4.49076e-10	-4.09779e-10	-1.26764	9.42467e-05	-4.09779e-10	-1.26792	9.4266e-05	-4.09779e-10	-1.26792
20271679	chr19:20271679:A:C	4.66523e-10	-4.09779e-10	-1.22953	9.86166e-05	-4.09779e-10	-1.2226	9.86383e-05	-4.09779e-10	-1.22259
20271936	chr19:20271936:G:A	8.68572e-10	-4.09779e-10	-0.607984	0.000179776	-4.09779e-10	-0.622125	0.000179812	-4.09779e-10	-0.622134
20272423	chr19:20272423:AC:A	9.68882e-10	-4.09779e-10	-0.498692	0.000204341	-4.09779e-10	-0.494046	0.000204391	-4.09779e-10	-0.494012
20272618	chr19:20272618:C:T	4.569e-10	-4.09779e-10	-1.25037	9.58393e-05	-4.09779e-10	-1.25117	9.58582e-05	-4.09779e-10	-1.25117
20272698	chr19:20272698:C:T	7.01288e-10	-4.09779e-10	-0.821916	0.000146485	-4.09779e-10	-0.826915	0.000146512	-4.09779e-10	-0.826935
20272741	chr19:20272741:T:C	4.66724e-10	-4.09779e-10	-1.2291	9.78767e-05	-4.09779e-10	-1.23013	9.78956e-05	-4.09779e-10	-1.23014
20272792	chr19:20272792:G:A	7.26209e-10	-4.09779e-10	-0.786997	0.00015345	-4.09779e-10	-0.780461	0.000153484	-4.09779e-10	-0.780447
20272797	chr19:20272797:C:T	4.57626e-10	-4.09779e-10	-1.24878	9.59937e-05	-4.09779e-10	-1.24956	9.60126e-05	-4.09779e-10	-1.24957
20273043	chr19:20273043:C:T	3.39335e-09	-4.09779e-10	0.754739	0.000774881	-4.09779e-10	0.838871	0.000775156	-4.09779e-10	0.839019
20273357	chr19:20273357:A:G	7.34477e-11	-1.81709	-1.26117	1.40077e-05	-1.92139	-1.25284	1.40106e-05	-1.92139	-1.25285
20273416	chr19:20273416:C:T	7.55888e-11	-1.87189	-1.17764	1.84489e-05	-1.71991	-1.17892	1.84519e-05	-1.71994	-1.17894
20273824	chr19:20273824:A:G	2.74496e-10	-0.591107	-1.16879	5.04285e-05	-0.741217	-1.15207	5.04448e-05	-0.741069	-1.1521
20274334	chr19:20274334:T:C	9.61669e-10	-4.09779e-10	-0.506164	0.000203626	-4.09779e-10	-0.497553	0.000203677	-4.09779e-10	-0.497508
20274384	chr19:20274384:A:G	7.73661e-11	-1.75877	-1.26751	1.40725e-05	-1.90645	-1.26317	1.40756e-05	-1.90643	-1.26317
20274823	chr19:20274823:C:T	7.80396e-11	-1.84567	-1.17195	1.94455e-05	-1.65981	-1.18641	1.94478e-05	-1.65984	-1.18647
20274847	chr19:20274847:T:C	7.73887e-11	-1.7613	-1.26469	1.41307e-05	-1.90732	-1.25817	1.41338e-05	-1.9073	-1.25818
20275000	chr19:20275000:A:T	7.66611e-11	-1.76688	-1.26856	1.39989e-05	-1.90909	-1.26576	1.4002e-05	-1.90908	-1.26577
20275096	chr19:20275096:C:A	7.82712e-11	-1.7471	-1.26755	1.41265e-05	-1.90255	-1.26324	1.41297e-05	-1.90253	-1.26324
20275107	chr19:20275107:T:C	1.04371e-09	-4.09779e-10	-0.424296	0.000227384	-4.09779e-10	-0.3872	0.000227453	-4.09779e-10	-0.387103
20275126	chr19:20275126:T:C	5.97027e-10	-0.392456	-0.590417	0.000111708	-0.569263	-0.528689	0.000111743	-0.569106	-0.528733
20275268	chr19:20275268:A:G	1.30077e-10	-1.88323	-0.623483	3.18294e-05	-1.74386	-0.609591	3.18345e-05	-1.74388	-0.60961
20275319	chr19:20275319:T:G	7.61127e-11	-1.77399	-1.26863	1.39651e-05	-1.91126	-1.26602	1.39682e-05	-1.91124	-1.26602
20275419	chr19:20275419:C:A	7.78623e-11	-1.75108	-1.26881	1.40535e-05	-1.90397	-1.267	1.40566e-05	-1.90395	-1.267
20275473	chr19:20275473:T:A	7.60567e-11	-1.77479	-1.26857	1.39665e-05	-1.9114	-1.26578	1.39695e-05	-1.91138	-1.26578
20275494	chr19:20275494:T:G	4.48812e-10	-4.09779e-10	-1.26823	9.42432e-05	-4.09779e-10	-1.26796	9.42629e-05	-4.09779e-10	-1.26796
20275826	chr19:20275826:G:T	7.93543e-11	-1.73231	-1.2686	1.416e-05	-1.89749	-1.26593	1.41632e-05	-1.89747	-1.26593
20275898	chr19:20275898:T:A	7.63125e-11	-1.77423	-1.26576	1.40504e-05	-1.91141	-1.25978	1.40534e-05	-1.9114	-1.25978
20275983	chr19:20275983:A:G	1.375e-10	-1.89067	-0.560543	3.35103e-05	-1.75631	-0.545677	3.35157e-05	-1.75633	-0.545698
20275984	chr19:20275984:G:A	9.9694e-10	-4.09779e-10	-0.470144	0.000217284	-4.09779e-10	-0.432634	0.000217349	-4.09779e-10	-0.432539
20275997	chr19:20275997:C:G	7.58983e-11	-1.77776	-1.26768	1.39822e-05	-1.91253	-1.26352	1.39853e-05	-1.91252	-1.26352
20276129	chr19:20276129:A:T	7.7249e-11	-1.759	-1.2688	1.40055e-05	-1.90672	-1.26767	1.40086e-05	-1.9067	-1.26767
20276261	chr19:20276261:A:G	7.6987e-11	-1.76421	-1.26699	1.40595e-05	-1.90842	-1.26212	1.40626e-05	-1.90841	-1.26212
20276277	chr19:20276277:T:C	7.80565e-11	-1.74975	-1.26765	1.41091e-05	-1.90353	-1.26349	1.41123e-05	-1.90351	-1.26349
20276331	chr19:20276331:C:T	2.98412e-09	-4.09779e-10	0.626227	0.000745442	-4.09779e-10	0.80014	0.000745628	-4.09779e-10	0.800182
20276698	chr19:20276698:G:A	1.58769e-09	-4.09779e-10	-0.0047974	0.000358746	-4.09779e-10	0.0687762	0.000358863	-4.09779e-10	0.0688958
20276723	chr19:20276723:C:A	7.74228e-11	-1.75686	-1.26869	1.40344e-05	-1.90606	-1.26626	1.40375e-05	-1.90605	-1.26626
20276907	chr19:20276907:A:G	7.62919e-11	-1.77144	-1.26883	1.39574e-05	-1.91065	-1.26718	1.39605e-05	-1.91063	-1.26718
20276989	chr19:20276989:C:A	5.96378e-10	-0.481525	-0.502434	0.000113134	-0.6506	-0.434668	0.000113169	-0.650447	-0.434718
20277030	chr19:20277030:G:T	7.68426e-11	-1.76518	-1.26789	1.40292e-05	-1.90869	-1.26401	1.40323e-05	-1.90868	-1.26401
20277061	chr19:20277061:C:T	1.39627e-10	-1.87799	-0.557873	3.44697e-05	-1.73295	-0.54081	3.44752e-05	-1.73297	-0.540833
20277071	chr19:20277071:G:A	4.48553e-10	-4.09779e-10	-1.26881	9.41613e-05	-4.09779e-10	-1.26883	9.41808e-05	-4.09779e-10	-1.26883
20277187	chr19:20277187:C:T	8.15343e-11	-1.72432	-1.24949	1.42984e-05	-1.89476	-1.25893	1.43017e-05	-1.89474	-1.25893
20277220	chr19:20277220:T:G	7.62226e-11	-1.7754	-1.26578	1.40434e-05	-1.91173	-1.25996	1.40464e-05	-1.91171	-1.25996
20277331	chr19:20277331:T:C	7.65023e-11	-1.77166	-1.26585	1.40569e-05	-1.91059	-1.26013	1.406e-05	-1.91058	-1.26014
20277468	chr19:20277468:A:G	7.45676e-11	-1.79439	-1.26874	1.38834e-05	-1.91664	-1.26651	1.38864e-05	-1.91663	-1.26651
20277564	chr19:20277564:A:C	7.9456e-11	-1.73398	-1.26565	1.42448e-05	-1.8977	-1.25974	1.4248e-05	-1.89768	-1.25975
20277901	chr19:20277901:T:TA	8.14044e-11	-1.74362	-1.23179	1.48756e-05	-1.90079	-1.21333	1.48788e-05	-1.90077	-1.21333
20277903	chr19:20277903:A:C	1.60313e-09	0.192596	-0.187717	0.00033863	0.119356	-0.108285	0.000338737	0.119539	-0.108361
20278215	chr19:20278215:C:A	1.69005e-09	-4.09779e-10	0.0576773	0.000348232	-4.09779e-10	0.0390309	0.000348329	-4.09779e-10	0.0391015
20278464	chr19:20278464:C:A	6.67238e-11	-1.90608	-1.26819	1.387e-05	-1.9171	-1.26701	1.38727e-05	-1.91711	-1.26701
20278501	chr19:20278501:C:A	1.76776e-09	-4.09779e-10	0.102634	0.000400767	-4.09779e-10	0.179543	0.000400898	-4.09779e-10	0.179661
20278569	chr19:20278569:A:G	7.95339e-11	-1.74708	-1.25157	1.45589e-05	-1.89522	-1.24041	1.45622e-05	-1.8952	-1.24041
20278910	chr19:20278910:T:C	8.29917e-11	-1.69711	-1.25898	1.47467e-05	-1.87262	-1.2502	1.47501e-05	-1.8726	-1.2502
20279038	chr19:20279038:G:A	8.07053e-11	-1.73375	-1.25028	1.4682e-05	-1.88883	-1.23838	1.46854e-05	-1.88881	-1.23839
20279186	chr19:20279186:A:G	8.29161e-11	-1.70476	-1.25224	1.48349e-05	-1.87592	-1.24094	1.48383e-05	-1.87589	-1.24094
20279374	chr19:20279374:A:G	5.5691e-10	-4.09779e-10	-1.05243	0.000116628	-4.09779e-10	-1.05485	0.000116648	-4.09779e-10	-1.05488
20279680	chr19:20279680:G:A	8.01196e-11	-1.73971	-1.2516	1.46177e-05	-1.8915	-1.24011	1.4621e-05	-1.89148	-1.24011
20279681	chr19:20279681:G:C	6.65535e-11	-1.90864	-1.26819	1.38984e-05	-1.91505	-1.26701	1.39011e-05	-1.91507	-1.26701
20279769	chr19:20279769:T:C	7.90448e-11	-1.74339	-1.26143	1.4402e-05	-1.89308	-1.25339	1.44052e-05	-1.89306	-1.2534
20279796	chr19:20279796:C:T	7.94141e-11	-1.75051	-1.24965	1.45894e-05	-1.89595	-1.23759	1.45926e-05	-1.89593	-1.2376
20280121	chr19:20280121:T:C	2.32883e-10	-1.9243	-5.44374e-10	4.95907e-05	-1.91003	-5.44374e-10	4.96002e-05	-1.91005	-5.44374e-10
20280155	chr19:20280155:T:A	4.49087e-10	-4.09779e-10	-1.26762	9.42441e-05	-4.09779e-10	-1.26795	9.42635e-05	-4.09779e-10	-1.26795
20280658	chr19:20280658:G:C	7.28309e-11	-1.81843	-1.26827	1.38136e-05	-1.91997	-1.26821	1.38166e-05	-1.91996	-1.26822
20280690	chr19:20280690:G:A	5.7378e-10	-4.09779e-10	-1.02259	0.000119627	-4.09779e-10	-1.02946	0.000119651	-4.09779e-10	-1.02947
20280878	chr19:20280878:C:T	2.14391e-09	-4.09779e-10	0.295554	0.000489687	-4.09779e-10	0.379928	0.000489838	-4.09779e-10	0.38003
20280924	chr19:20280924:A:G	1.08935e-10	-1.91472	-0.769358	2.50618e-05	-1.81946	-0.773036	2.50644e-05	-1.81948	-0.773122
20280928	chr19:20280928:C:T	2.13039e-09	0.712453	-0.423229	0.000434327	0.601431	-0.341471	0.000434487	0.601629	-0.341508
20281016	chr19:20281016:G:A	7.09801e-11	-1.84541	-1.26702	1.37855e-05	-1.9231	-1.26712	1.37884e-05	-1.92309	-1.26713
20281185	chr19:20281185:T:C	1.76565e-10	-1.88056	-0.32059	4.37077e-05	-1.73585	-0.300466	4.37132e-05	-1.73587	-0.300523
20281192	chr19:20281192:A:G	4.54582e-10	-4.09779e-10	-1.25546	9.56289e-05	-4.09779e-10	-1.25336	9.56493e-05	-4.09779e-10	-1.25336
20281370	chr19:20281370:G:A	4.53762e-10	-4.09779e-10	-1.25726	9.54704e-05	-4.09779e-10	-1.25502	9.5491e-05	-4.09779e-10	-1.25501
20281686	chr19:20281686:A:G	2.36714e-09	-0.657898	1.0525	0.000536123	-0.781074	1.2516	0.000536327	-0.780949	1.25165
20281795	chr19:20281795:C:G	1.53889e-09	-4.09779e-10	-0.036016	0.000345766	-4.09779e-10	0.0319237	0.000345843	-4.09779e-10	0.0319403
20281834	chr19:20281834:T:G	1.11573e-10	-1.91512	-0.745034	2.5648e-05	-1.82057	-0.748801	2.56506e-05	-1.82059	-0.748888
20281936	chr19:20281936:T:C	7.17807e-11	-1.83761	-1.26361	1.37786e-05	-1.92305	-1.26767	1.37816e-05	-1.92305	-1.26766
20282106	chr19:20282106:C:T	7.47619e-11	-1.79594	-1.26459	1.38575e-05	-1.91689	-1.26812	1.38605e-05	-1.91688	-1.26812
20282556	chr19:20282556:G:A	1.61098e-10	-1.88236	-0.410461	3.97834e-05	-1.74002	-0.390371	3.97885e-05	-1.74004	-0.390426
20282614	chr19:20282614:C:T	2.3291e-10	-1.92418	-5.44374e-10	4.968e-05	-1.90824	-5.44374e-10	4.96895e-05	-1.90825	-5.44374e-10
20282629	chr19:20282629:T:C	4.53054e-10	-4.09779e-10	-1.25882	9.52237e-05	-4.09779e-10	-1.25761	9.52432e-05	-4.09779e-10	-1.25761
20282783	chr19:20282783:T:C	4.49054e-10	-4.09779e-10	-1.26769	9.42382e-05	-4.09779e-10	-1.26801	9.42575e-05	-4.09779e-10	-1.26801
20282837	chr19:20282837:G:T	7.12392e-10	-4.09779e-10	-0.806206	0.000150812	-4.09779e-10	-0.797807	0.000150851	-4.09779e-10	-0.79775
20282852	chr19:20282852:G:A	4.67949e-10	-4.09779e-10	-1.22647	9.74376e-05	-4.09779e-10	-1.23463	9.74574e-05	-4.09779e-10	-1.23463
20282859	chr19:20282859:C:T	4.48638e-10	-4.09779e-10	-1.26862	9.41985e-05	-4.09779e-10	-1.26843	9.42181e-05	-4.09779e-10	-1.26843
20282902	chr19:20282902:A:G	4.52632e-10	-4.09779e-10	-1.25975	9.51298e-05	-4.09779e-10	-1.2586	9.51493e-05	-4.09779e-10	-1.2586
20283010	chr19:20283010:A:G	5.74949e-10	-4.09779e-10	-1.02055	0.000119866	-4.09779e-10	-1.02746	0.00011989	-4.09779e-10	-1.02747
20283169	chr19:20283169:G:A	7.86149e-11	-1.7553	-1.25497	1.44602e-05	-1.89793	-1.24451	1.44634e-05	-1.89791	-1.24451
20283272	chr19:20283272:T:TA	4.66429e-10	-4.09779e-10	-1.22973	9.71615e-05	-4.09779e-10	-1.23746	9.71813e-05	-4.09779e-10	-1.23747
20283298	chr19:20283298:A:G	1.64222e-09	-4.09779e-10	0.0289679	0.00037137	-4.09779e-10	0.103361	0.00037149	-4.09779e-10	0.103477
20283576	chr19:20283576:C:T	2.27759e-09	-0.675264	1.0313	0.000518503	-0.791539	1.22865	0.0005187	-0.791415	1.2287
20283840	chr19:20283840:GGCCCTACAGATGATC:G	7.98471e-11	-1.74312	-1.2516	1.45977e-05	-1.89287	-1.24011	1.46009e-05	-1.89285	-1.24011
20284184	chr19:20284184:G:T	1.66117e-10	-1.87894	-0.383195	4.11898e-05	-1.73245	-0.363196	4.1195e-05	-1.73248	-0.363251
20284660	chr19:20284660:G:T	5.84261e-10	-4.09779e-10	-1.00449	0.000122394	-4.09779e-10	-1.00659	0.000122416	-4.09779e-10	-1.00662
20284975	chr19:20284975:C:T	2.35112e-10	-1.91477	-5.44374e-10	5.23127e-05	-1.8566	-5.44374e-10	5.23228e-05	-1.85661	-5.44374e-10
20285020	chr19:20285020:T:G	2.49069e-09	-0.629391	1.07487	0.000554068	-0.725124	1.22857	0.000554248	-0.72499	1.22856
20285029	chr19:20285029:T:C	2.56903e-09	-0.600157	1.07661	0.0005709	-0.696985	1.23036	0.000571086	-0.69685	1.23034
20285038	chr19:20285038:G:A	5.39037e-10	-4.09779e-10	-1.08505	0.000112727	-4.09779e-10	-1.08887	0.000112748	-4.09779e-10	-1.08889
20285614	chr19:20285614:A:G	1.67822e-09	-4.09779e-10	0.0506549	0.00037973	-4.09779e-10	0.125621	0.000379852	-4.09779e-10	0.125738
20285724	chr19:20285724:T:C	1.79515e-10	-1.89043	-0.294143	4.40138e-05	-1.75725	-0.272086	4.40195e-05	-1.75727	-0.27214
20285827	chr19:20285827:G:T	1.79688e-10	-1.86966	-0.313949	4.49922e-05	-1.71366	-0.293691	4.49979e-05	-1.71369	-0.293743
20286185	chr19:20286185:G:A	1.22281e-10	-1.90432	-0.6642	2.52783e-05	-1.91863	-0.665267	2.52844e-05	-1.91862	-0.665235
20286746	chr19:20286746:A:C	7.76342e-11	-1.89335	-1.12948	1.63127e-05	-1.91878	-1.10312	1.63163e-05	-1.91878	-1.1031
20286779	chr19:20286779:TC:T	6.12762e-10	-4.09779e-10	-0.956858	0.000126146	-4.09779e-10	-0.976398	0.000126168	-4.09779e-10	-0.976433
20287205	chr19:20287205:G:T	1.64537e-10	-1.88373	-0.38797	4.05261e-05	-1.74421	-0.367681	4.05315e-05	-1.74423	-0.367732
20287299	chr19:20287299:C:G	1.27311e-09	-0.963885	0.73827	0.000280987	-1.04383	0.868298	0.000281074	-1.04371	0.868279
20287360	chr19:20287360:G:T	5.25302e-10	-4.09779e-10	-1.11086	0.000110028	-4.09779e-10	-1.11311	0.000110051	-4.09779e-10	-1.1131
20287650	chr19:20287650:C:T	7.20778e-11	-1.82924	-1.26785	1.37906e-05	-1.92194	-1.26791	1.37936e-05	-1.92193	-1.26791
20287829	chr19:20287829:G:A	1.81546e-10	-1.8826	-0.290729	4.4867e-05	-1.74179	-0.268349	4.48728e-05	-1.74181	-0.268405
20287871	chr19:20287871:T:C	7.9871e-11	-1.894	-1.10042	1.68349e-05	-1.9186	-1.07178	1.68386e-05	-1.91861	-1.07176
20287911	chr19:20287911:C:A	7.72544e-11	-1.8928	-1.13493	1.61954e-05	-1.91911	-1.11	1.6199e-05	-1.91911	-1.10999
20287919	chr19:20287919:T:C	1.267e-09	-1.09693	0.8665	0.000281817	-1.17052	0.99794	0.000281899	-1.17041	0.997911
20288093	chr19:20288093:C:T	4.48783e-10	-4.09779e-10	-1.2683	9.41952e-05	-4.09779e-10	-1.26847	9.42148e-05	-4.09779e-10	-1.26847
20288132	chr19:20288132:C:T	1.91231e-09	0.181233	-5.44374e-10	0.000266198	-0.229599	-5.44374e-10	0.000266271	-0.229529	-5.44374e-10
20288297	chr19:20288297:G:A	1.46811e-09	-1.00034	0.917232	0.000325201	-1.081	1.0516	0.000325301	-1.08088	1.05159
20288607	chr19:20288607:G:C	1.89241e-10	-1.84173	-0.290077	4.92946e-05	-1.64577	-0.270257	4.93003e-05	-1.6458	-0.270312
20289118	chr19:20289118:G:C	1.6491e-09	-4.09779e-10	0.0331532	0.000372958	-4.09779e-10	0.107627	0.000373078	-4.09779e-10	0.107743
20289891	chr19:20289891:G:C	2.07612e-10	-1.82497	-0.214196	5.49301e-05	-1.61509	-0.192685	5.49362e-05	-1.61513	-0.192744
20290312	chr19:20290312:A:T	4.74673e-10	-4.09779e-10	-1.21221	0.000100254	-4.09779e-10	-1.20613	0.000100274	-4.09779e-10	-1.20614
20290391	chr19:20290391:C:T	1.88627e-09	-4.09779e-10	0.167524	0.000427361	-4.09779e-10	0.243791	0.000427501	-4.09779e-10	0.243913
20290437	chr19:20290437:A:G	3.87435e-10	-1.91687	0.501588	9.30126e-05	-1.81812	0.537018	9.30311e-05	-1.81815	0.537035
20290558	chr19:20290558:T:A	7.59021e-11	-1.91829	-1.1271	1.68781e-05	-1.88771	-1.10011	1.68815e-05	-1.88774	-1.10009
20290923	chr19:20290923:G:A	5.65862e-10	-4.09779e-10	-1.03648	0.000119344	-4.09779e-10	-1.03182	0.000119375	-4.09779e-10	-1.03178
20291146	chr19:20291146:C:T	1.13309e-09	-0.768188	0.426059	0.00025111	-0.880215	0.592267	0.000251201	-0.880097	0.592305
20291174	chr19:20291174:A:C	1.61553e-09	-4.09779e-10	0.0125832	0.000364901	-4.09779e-10	0.0857883	0.000365018	-4.09779e-10	0.0859024
20291528	chr19:20291528:AGAGT:A	7.04161e-10	-4.09779e-10	-0.817828	0.000149079	-4.09779e-10	-0.809363	0.000149118	-4.09779e-10	-0.809306
20291687	chr19:20291687:T:G	4.52437e-10	-4.09779e-10	-1.26019	9.48927e-05	-4.09779e-10	-1.26109	9.49128e-05	-4.09779e-10	-1.26109
20291915	chr19:20291915:A:C	4.50942e-10	-4.09779e-10	-1.26349	9.44799e-05	-4.09779e-10	-1.26545	9.4499e-05	-4.09779e-10	-1.26546
20292138	chr19:20292138:G:C	1.01442e-10	-1.90173	-0.853616	2.38737e-05	-1.78388	-0.857179	2.38763e-05	-1.7839	-0.857257
20292325	chr19:20292325:C:T	1.99475e-10	-1.8072	-0.271944	5.35219e-05	-1.58179	-0.251957	5.35279e-05	-1.58183	-0.252011
20292732	chr19:20292732:G:T	2.11196e-10	-1.77988	-0.242173	5.78587e-05	-1.53462	-0.221216	5.78647e-05	-1.53466	-0.221276
20293064	chr19:20293064:C:A	4.40836e-10	-1.28616	-5.44374e-10	0.000112187	-1.09367	-5.44374e-10	0.000112207	-1.0937	-5.44374e-10
20293179	chr19:20293179:G:T	7.17267e-11	-1.83362	-1.26835	1.37626e-05	-1.92336	-1.26852	1.37655e-05	-1.92336	-1.26852
20293375	chr19:20293375:T:C	5.63589e-10	-4.09779e-10	-1.04051	0.000118853	-4.09779e-10	-1.03595	0.000118884	-4.09779e-10	-1.0359
20293505	chr19:20293505:C:T	5.65696e-10	-4.09779e-10	-1.03678	0.000122504	-4.09779e-10	-1.00569	0.000122537	-4.09779e-10	-1.00563
20293572	chr19:20293572:C:T	3.67683e-10	-1.46761	-5.44374e-10	8.24024e-05	-1.40222	-5.44374e-10	8.2416e-05	-1.40227	-5.44374e-10
20293851	chr19:20293851:T:C	2.09229e-10	-1.79071	-0.240696	5.69461e-05	-1.55225	-0.21948	5.6952e-05	-1.5523	-0.21954
20294086	chr19:20294086:G:A	5.73212e-10	-4.09779e-10	-1.02358	0.000118313	-4.09779e-10	-1.0405	0.000118334	-4.09779e-10	-1.04053
20294126	chr19:20294126:G:T	7.52822e-11	-1.9228	-1.13079	1.7094e-05	-1.87072	-1.10439	1.70974e-05	-1.87075	-1.10437
20294316	chr19:20294316:C:T	3.7991e-10	-1.4349	-5.44374e-10	9.52265e-05	-1.25758	-5.44374e-10	9.52434e-05	-1.25761	-5.44374e-10
20294722	chr19:20294722:A:G	2.34357e-10	-1.91799	-5.44374e-10	4.89162e-05	-1.92373	-5.44374e-10	4.89263e-05	-1.92373	-5.44374e-10
20294860	chr19:20294860:T:C	1.97064e-10	-1.80185	-0.289457	5.32101e-05	-1.56992	-0.269674	5.32158e-05	-1.56996	-0.269731
20295877	chr19:20295877:A:C	3.61681e-10	-1.48407	-5.44374e-10	6.48844e-05	-1.64123	-5.44374e-10	6.49004e-05	-1.64119	-5.44374e-10
20295898	chr19:20295898:T:G	4.83306e-10	-4.09779e-10	-1.19418	0.000101833	-4.09779e-10	-1.1905	0.000101853	-4.09779e-10	-1.19052
20295962	chr19:20295962:A:G	5.10975e-10	-4.09779e-10	-1.13851	0.000106888	-4.09779e-10	-1.14206	0.000106908	-4.09779e-10	-1.14208
20296085	chr19:20296085:G:A	5.05109e-10	-4.09779e-10	-1.15006	0.000105855	-4.09779e-10	-1.15176	0.000105875	-4.09779e-10	-1.15179
20296095	chr19:20296095:C:T	4.91e-10	-4.09779e-10	-1.17839	0.000102876	-4.09779e-10	-1.18032	0.000102895	-4.09779e-10	-1.18033
20296795	chr19:20296795:T:C	1.5369e-09	-0.0373148	-5.44374e-10	0.000230004	-0.37574	-5.44374e-10	0.000230065	-0.375683	-5.44374e-10
20296815	chr19:20296815:T:C	2.3705e-10	-1.90656	-5.44374e-10	5.19699e-05	-1.86317	-5.44374e-10	5.1979e-05	-1.8632	-5.44374e-10
20297209	chr19:20297209:A:G	3.53333e-09	0.795162	-5.44374e-10	0.000417044	0.219353	-5.44374e-10	0.000417191	0.2195	-5.44374e-10
20297249	chr19:20297249:G:C	1.34157e-09	-0.71562	0.542383	0.000296309	-0.834862	0.712428	0.00029642	-0.83474	0.712474
20297449	chr19:20297449:C:T	1.38969e-09	-0.672203	0.534205	0.00030616	-0.793484	0.703754	0.000306275	-0.79336	0.7038
20297526	chr19:20297526:A:G	1.01218e-09	-1.00794	0.552966	0.000220472	-1.07675	0.65868	0.000220534	-1.07663	0.658637
20297893	chr19:20297893:A:G	5.9732e-09	-4.09779e-10	1.3202	0.00136954	-4.09779e-10	1.40839	0.00137	-4.09779e-10	1.40852
20297903	chr19:20297903:A:T	5.54524e-10	-4.09779e-10	-1.05672	0.000116781	-4.09779e-10	-1.05353	0.000116803	-4.09779e-10	-1.05356
20298162	chr19:20298162:C:T	4.48629e-10	-4.09779e-10	-1.26864	9.4185e-05	-4.09779e-10	-1.26858	9.42045e-05	-4.09779e-10	-1.26858
20298182	chr19:20298182:C:A	4.79549e-10	-4.09779e-10	-1.20199	9.95272e-05	-4.09779e-10	-1.21341	9.95458e-05	-4.09779e-10	-1.21343
20298260	chr19:20298260:G:A	5.07572e-10	-4.09779e-10	-1.1452	0.000105596	-4.09779e-10	-1.15422	0.000105616	-4.09779e-10	-1.15424
20298791	chr19:20298791:C:T	2.35648e-10	-1.9125	-5.44374e-10	4.88877e-05	-1.92431	-5.44374e-10	4.88978e-05	-1.92431	-5.44374e-10
20298808	chr19:20298808:A:G	5.81965e-10	-4.09779e-10	-1.00842	0.000122753	-4.09779e-10	-1.00366	0.000122785	-4.09779e-10	-1.00361
20299369	chr19:20299369:T:C	9.59855e-11	-1.89227	-0.918372	1.94695e-05	-1.92263	-0.922356	1.9472e-05	-1.92264	-0.92243
20300003	chr19:20300003:A:G	4.7105e-10	-4.09779e-10	-1.21987	9.93343e-05	-4.09779e-10	-1.21535	9.93567e-05	-4.09779e-10	-1.21533
20300062	chr19:20300062:T:TA	1.59214e-10	-1.91856	-0.386023	3.476e-05	-1.90644	-0.358927	3.47656e-05	-1.90645	-0.358967
20300539	chr19:20300539:G:T	4.49253e-10	-4.09779e-10	-1.26725	9.42791e-05	-4.09779e-10	-1.26758	9.42984e-05	-4.09779e-10	-1.26758
20300676	chr19:20300676:C:T	6.06898e-10	-4.09779e-10	-0.966474	0.000127904	-4.09779e-10	-0.962558	0.000127937	-4.09779e-10	-0.962503
20300734	chr19:20300734:A:G	9.20837e-11	-1.89705	-0.955086	1.88149e-05	-1.92154	-0.957644	1.88175e-05	-1.92155	-0.957715
20301027	chr19:20301027:A:G	9.653e-11	-1.54839	-1.25659	1.56415e-05	-1.80054	-1.26337	1.56454e-05	-1.8005	-1.26337
20301135	chr19:20301135:C:T	5.20018e-10	-4.09779e-10	-1.12097	0.00010787	-4.09779e-10	-1.13291	0.00010789	-4.09779e-10	-1.13293
20301340	chr19:20301340:C:T	9.36572e-11	-1.57917	-1.25602	1.53809e-05	-1.81772	-1.26299	1.53847e-05	-1.81768	-1.26299
20301465	chr19:20301465:G:T	7.63466e-10	-1.51172	0.774758	0.000168185	-1.64632	0.95755	0.000168239	-1.64626	0.957596
20301748	chr19:20301748:A:C	9.92702e-10	-1.3064	0.831999	0.000208889	-1.45104	0.979007	0.000208952	-1.45095	0.979008
20301840	chr19:20301840:A:G	5.24813e-10	-4.09779e-10	-1.11179	0.000109003	-4.09779e-10	-1.12246	0.000109023	-4.09779e-10	-1.12248
20302049	chr19:20302049:C:T	5.06433e-10	-4.09779e-10	-1.14744	0.000105187	-4.09779e-10	-1.1581	0.000105207	-4.09779e-10	-1.15812
20302114	chr19:20302114:A:G	6.15956e-10	-4.09779e-10	-0.951659	0.000134257	-4.09779e-10	-0.914083	0.000134298	-4.09779e-10	-0.913987
20302304	chr19:20302304:A:G	8.4021e-11	-1.76409	-1.17968	1.56256e-05	-1.90543	-1.15949	1.56294e-05	-1.90542	-1.15947
20302864	chr19:20302864:G:C	2.60616e-10	-1.81179	-5.44374e-10	6.23063e-05	-1.68178	-5.44374e-10	6.23178e-05	-1.6818	-5.44374e-10
20303388	chr19:20303388:C:T	1.00992e-09	-1.32226	0.865054	0.000213161	-1.4649	1.01311	0.000213224	-1.46481	1.01311
20303445	chr19:20303445:A:G	9.29321e-11	-1.89777	-0.945196	1.90139e-05	-1.92128	-0.94739	1.90164e-05	-1.92128	-0.947461
20303620	chr19:20303620:G:T	8.10565e-09	-4.09779e-10	1.62548	0.00186317	-4.09779e-10	1.71619	0.00186381	-4.09779e-10	1.71633
20303854	chr19:20303854:C:T	3.41966e-10	-1.54012	-5.44374e-10	5.0414e-05	-1.89357	-5.44374e-10	5.04264e-05	-1.89353	-5.44374e-10
20304092	chr19:20304092:C:T	4.74729e-10	-4.09779e-10	-1.21209	0.000100875	-4.09779e-10	-1.19996	0.000100896	-4.09779e-10	-1.19995
20304376	chr19:20304376:A:G	8.62851e-11	-1.74565	-1.17152	1.58659e-05	-1.89907	-1.15059	1.58698e-05	-1.89905	-1.15058
20305224	chr19:20305224:C:T	8.17856e-10	-4.09779e-10	-0.668149	0.00017965	-4.09779e-10	-0.622828	0.0001797	-4.09779e-10	-0.622756
20305345	chr19:20305345:G:A	5.66096e-10	-4.09779e-10	-1.03607	0.000119381	-4.09779e-10	-1.03152	0.000119406	-4.09779e-10	-1.03152
20305570	chr19:20305570:G:A	1.03753e-09	-1.31201	0.881768	0.00021909	-1.45494	1.03058	0.000219155	-1.45485	1.03058
20305760	chr19:20305760:G:A	5.54789e-10	-4.09779e-10	-1.05625	0.000116836	-4.09779e-10	-1.05306	0.000116858	-4.09779e-10	-1.05309
20305917	chr19:20305917:T:C	6.18045e-10	-4.09779e-10	-0.948273	0.000130231	-4.09779e-10	-0.944529	0.000130265	-4.09779e-10	-0.944473
20306033	chr19:20306033:A:T	9.70762e-10	-1.31381	0.817059	0.000204631	-1.45649	0.963854	0.000204691	-1.4564	0.963855
20306315	chr19:20306315:T:C	2.06162e-09	-4.09779e-10	0.256415	0.000460417	-4.09779e-10	0.318294	0.000460557	-4.09779e-10	0.318391
20306391	chr19:20306391:G:A	5.77504e-10	-1.21447	0.198356	0.000118706	-1.38715	0.349966	0.000118745	-1.38706	0.349999
20306522	chr19:20306522:G:A	4.25235e-09	-4.09779e-10	0.980394	0.000965712	-4.09779e-10	1.05903	0.000966032	-4.09779e-10	1.05915
20306709	chr19:20306709:T:TTCAAAGAAAA	4.7418e-10	-4.09779e-10	-1.21325	9.92917e-05	-4.09779e-10	-1.21578	9.93111e-05	-4.09779e-10	-1.21579
20306713	chr19:20306713:T:G	4.74285e-10	-4.09779e-10	-1.21303	9.93122e-05	-4.09779e-10	-1.21557	9.93316e-05	-4.09779e-10	-1.21558
20306912	chr19:20306912:A:G	6.42878e-10	-1.19722	0.288337	0.000132291	-1.37089	0.442061	0.000132335	-1.3708	0.442095
20307027	chr19:20307027:A:G	9.32863e-10	-1.35589	0.819314	0.000197883	-1.49169	0.965526	0.000197941	-1.4916	0.965527
20307050	chr19:20307050:A:G	6.17053e-10	-4.09779e-10	-0.949879	0.000130022	-4.09779e-10	-0.946137	0.000130056	-4.09779e-10	-0.946081
20307062	chr19:20307062:A:G	6.22962e-10	-4.09779e-10	-0.940349	0.000131257	-4.09779e-10	-0.936683	0.000131291	-4.09779e-10	-0.936626
20307533	chr19:20307533:A:G	2.47607e-10	-1.86299	-5.44374e-10	4.93346e-05	-1.91521	-5.44374e-10	4.93452e-05	-1.91521	-5.44374e-10
20307569	chr19:20307569:C:G	7.69371e-10	-1.18539	0.456128	0.000159235	-1.36085	0.617396	0.000159288	-1.36076	0.617431
20307898	chr19:20307898:C:T	4.51936e-10	-4.09779e-10	-1.26129	9.48223e-05	-4.09779e-10	-1.26183	9.4842e-05	-4.09779e-10	-1.26183
20307929	chr19:20307929:T:C	8.82209e-11	-1.8884	-1.00659	1.80188e-05	-1.92374	-0.998688	1.80218e-05	-1.92374	-0.998725
20308102	chr19:20308102:T:A	4.97613e-10	-4.09779e-10	-1.16501	0.000103721	-4.09779e-10	-1.17214	0.00010374	-4.09779e-10	-1.17215
20308146	chr19:20308146:A:T	1.09177e-10	-1.92398	-0.757881	2.43733e-05	-1.88947	-0.730881	2.43776e-05	-1.88948	-0.730898
20308163	chr19:20308163:G:A	6.27273e-10	-1.81386	0.880411	0.000125708	-1.9096	0.929723	0.000125736	-1.90959	0.929735
20308180	chr19:20308180:G:T	5.71698e-10	-4.09779e-10	-1.02622	0.000123812	-4.09779e-10	-0.995073	0.000123848	-4.09779e-10	-0.994988
20308237	chr19:20308237:T:A	7.36805e-10	-4.09779e-10	-0.772511	0.000158783	-4.09779e-10	-0.746298	0.000158832	-4.09779e-10	-0.746197
20308266	chr19:20308266:C:T	8.0265e-11	-1.91074	-1.07876	1.67857e-05	-1.91439	-1.07892	1.67884e-05	-1.91439	-1.07897
20308406	chr19:20308406:A:G	5.08682e-10	-4.09779e-10	-1.14301	0.000108922	-4.09779e-10	-1.12321	0.000108949	-4.09779e-10	-1.12316
20308486	chr19:20308486:A:C	3.84489e-10	-0.19963	-1.22329	6.72519e-05	-0.39629	-1.2091	6.72755e-05	-0.39612	-1.20913
20308925	chr19:20308925:G:A	1.0716e-10	-1.43294	-1.26758	1.64548e-05	-1.74439	-1.26883	1.64592e-05	-1.74433	-1.26883
20309043	chr19:20309043:C:T	5.59159e-10	-4.09779e-10	-1.0484	0.000113289	-4.09779e-10	-1.0839	0.000113313	-4.09779e-10	-1.08389
20309079	chr19:20309079:A:C	5.31099e-10	-4.09779e-10	-1.09989	0.000110431	-4.09779e-10	-1.10945	0.000110451	-4.09779e-10	-1.10947
20309711	chr19:20309711:C:T	1.19026e-08	-4.09779e-10	2.00967	0.0027293	-4.09779e-10	2.09796	0.00273021	-4.09779e-10	2.09809
20309822	chr19:20309822:A:C	7.6184e-11	-1.78563	-1.25605	1.4166e-05	-1.91588	-1.24711	1.41692e-05	-1.91587	-1.24711
20309828	chr19:20309828:G:A	1.02425e-10	-1.47699	-1.26871	1.59506e-05	-1.77604	-1.2683	1.59547e-05	-1.77599	-1.2683
20310437	chr19:20310437:A:G	5.47089e-10	-0.843802	-0.226422	0.000132153	-0.789839	-0.140035	0.000132181	-0.78976	-0.140109
20310730	chr19:20310730:A:G	7.42567e-11	-1.90518	-1.16213	1.75081e-05	-1.78493	-1.16624	1.75106e-05	-1.78496	-1.16628
20310926	chr19:20310926:T:C	3.05868e-10	-1.65168	-5.44374e-10	5.79261e-05	-1.75467	-5.44374e-10	5.79392e-05	-1.75465	-5.44374e-10
20311061	chr19:20311061:T:C	4.59744e-10	-4.09779e-10	-1.24417	9.69397e-05	-4.09779e-10	-1.23975	9.69609e-05	-4.09779e-10	-1.23974
20311098	chr19:20311098:C:T	2.79447e-10	-1.392	-0.350023	5.54715e-05	-1.534	-0.263963	5.54868e-05	-1.53393	-0.263974
20311106	chr19:20311106:C:G	3.31694e-10	-1.65423	0.0836071	7.02398e-05	-1.75733	0.195405	7.02583e-05	-1.75728	0.19541
20311200	chr19:20311200:T:C	8.68604e-11	-1.76204	-1.14849	2.29693e-05	-1.51478	-1.16489	2.29716e-05	-1.51482	-1.16496
20311340	chr19:20311340:G:T	3.24478e-10	-1.6882	0.0955803	6.95086e-05	-1.7843	0.211908	6.95253e-05	-1.78425	0.211894
20311626	chr19:20311626:T:C	2.62385e-10	-1.80502	-5.44374e-10	5.11534e-05	-1.87901	-5.44374e-10	5.11641e-05	-1.87901	-5.44374e-10
20311835	chr19:20311835:T:C	7.80469e-10	0.00582017	-0.72076	0.000110486	-0.380394	-0.728553	0.000110507	-0.380328	-0.728637
20311864	chr19:20311864:T:C	8.46459e-11	-1.85593	-1.08043	2.09539e-05	-1.68499	-1.08652	2.09565e-05	-1.68503	-1.08657
20311932	chr19:20311932:C:T	4.65732e-10	-4.09779e-10	-1.23122	9.73116e-05	-4.09779e-10	-1.23592	9.73309e-05	-4.09779e-10	-1.23593
20311954	chr19:20311954:G:T	7.49601e-11	-1.92323	-1.13465	1.72426e-05	-1.86527	-1.10119	1.72453e-05	-1.8653	-1.1012
20311974	chr19:20311974:G:T	2.65028e-10	-1.442	-0.352996	5.31331e-05	-1.57691	-0.264129	5.31467e-05	-1.57683	-0.264155
20312407	chr19:20312407:C:T	4.52623e-10	-4.09779e-10	-1.25977	9.50113e-05	-4.09779e-10	-1.25984	9.50314e-05	-4.09779e-10	-1.25984
20312604	chr19:20312604:G:T	4.53235e-10	-4.09779e-10	-1.25842	9.52216e-05	-4.09779e-10	-1.25763	9.5242e-05	-4.09779e-10	-1.25762
20313875	chr19:20313875:T:C	1.72118e-09	0.0759329	-5.44374e-10	0.000393568	0.161416	-5.44374e-10	0.000393592	0.16127	-5.44374e-10
20314042	chr19:20314042:G:A	2.35001e-10	-1.91525	-5.44374e-10	4.94109e-05	-1.91367	-5.44374e-10	4.94207e-05	-1.91367	-5.44374e-10
20314201	chr19:20314201:A:G	9.86923e-10	-4.09779e-10	-0.480242	0.000226092	-4.09779e-10	-0.392894	0.000226137	-4.09779e-10	-0.392905
20314319	chr19:20314319:T:C	8.98299e-11	-1.91829	-0.958627	2.17351e-05	-1.83562	-0.899292	2.17404e-05	-1.83564	-0.899232
20315194	chr19:20315194:G:A	9.08211e-11	-1.91944	-0.946503	2.19603e-05	-1.83901	-0.885589	2.19657e-05	-1.83904	-0.885527
20315257	chr19:20315257:C:A	4.07522e-10	-1.36474	-5.44374e-10	6.72189e-05	-1.60588	-5.44374e-10	6.72341e-05	-1.60586	-5.44374e-10
20315265	chr19:20315265:A:G	2.45473e-10	-1.87165	-5.44374e-10	5.40569e-05	-1.8238	-5.44374e-10	5.40678e-05	-1.82381	-5.44374e-10
20315466	chr19:20315466:T:C	8.40204e-11	-1.67671	-1.26706	1.57654e-05	-1.789	-1.26702	1.57693e-05	-1.78896	-1.26702
20315579	chr19:20315579:C:T	4.58159e-10	-4.09779e-10	-1.24762	9.65702e-05	-4.09779e-10	-1.24357	9.65912e-05	-4.09779e-10	-1.24356
20316302	chr19:20316302:G:A	6.77582e-10	-4.09779e-10	-0.856304	0.000144081	-4.09779e-10	-0.843461	0.000144108	-4.09779e-10	-0.84348
20316421	chr19:20316421:G:A	4.53345e-10	-4.09779e-10	-1.25818	9.54505e-05	-4.09779e-10	-1.25523	9.54711e-05	-4.09779e-10	-1.25522
20316702	chr19:20316702:A:T	2.34811e-09	-4.09779e-10	0.386532	0.000483532	-4.09779e-10	0.36728	0.000483667	-4.09779e-10	0.367352
20316749	chr19:20316749:A:G	7.77297e-11	-1.92355	-1.09804	1.77062e-05	-1.88506	-1.05487	1.77105e-05	-1.88507	-1.05482
20316851	chr19:20316851:G:A	2.48894e-09	-4.09779e-10	0.444777	0.000568423	-4.09779e-10	0.529028	0.000568552	-4.09779e-10	0.529048
20317324	chr19:20317324:A:AC	4.52133e-10	-4.09779e-10	-1.26086	9.42908e-05	-4.09779e-10	-1.26745	9.43103e-05	-4.09779e-10	-1.26745
20317373	chr19:20317373:A:C	7.79681e-11	-1.85175	-1.16679	1.94504e-05	-1.67252	-1.17345	1.9453e-05	-1.67255	-1.17349
20317697	chr19:20317697:G:A	2.31726e-09	-4.09779e-10	0.373307	0.000524626	-4.09779e-10	0.448848	0.000524788	-4.09779e-10	0.448949
20317855	chr19:20317855:C:T	2.60714e-09	-4.09779e-10	0.491175	0.000590743	-4.09779e-10	0.567543	0.000590874	-4.09779e-10	0.567558
20318358	chr19:20318358:A:G	2.13211e-09	-4.09779e-10	0.290035	0.000481784	-4.09779e-10	0.363658	0.000481931	-4.09779e-10	0.363756
20318783	chr19:20318783:C:T	8.5097e-11	-1.87375	-1.05729	2.21505e-05	-1.70711	-1.00886	2.21554e-05	-1.70716	-1.00881
20318844	chr19:20318844:A:C	1.10615e-10	-1.85256	-0.816227	3.01117e-05	-1.66561	-0.743314	3.01191e-05	-1.66565	-0.74323
20319110	chr19:20319110:CCATA:C	8.542e-11	-1.86604	-1.06122	2.23614e-05	-1.69334	-1.01316	2.23664e-05	-1.69338	-1.01311
20319722	chr19:20319722:A:G	9.12069e-10	-4.09779e-10	-0.559119	0.000196634	-4.09779e-10	-0.532494	0.000196677	-4.09779e-10	-0.532483
20319736	chr19:20319736:T:A	8.12219e-11	-1.70896	-1.26869	1.53731e-05	-1.81249	-1.26873	1.53769e-05	-1.81245	-1.26873
20319856	chr19:20319856:T:C	9.93223e-11	-1.55547	-1.221	3.01107e-05	-1.17762	-1.23134	3.01139e-05	-1.17768	-1.23138
20320044	chr19:20320044:C:G	1.08406e-10	-1.78005	-0.908898	3.21864e-05	-1.49834	-0.843954	3.21934e-05	-1.4984	-0.843881
20320151	chr19:20320151:C:T	1.20108e-09	-4.09779e-10	-0.283854	0.000262711	-4.09779e-10	-0.242783	0.000262781	-4.09779e-10	-0.242723
20320430	chr19:20320430:C:G	7.26543e-11	-1.83909	-1.25004	1.44012e-05	-1.89498	-1.25154	1.44043e-05	-1.89496	-1.25155
20320505	chr19:20320505:C:T	2.38641e-10	-1.89988	-5.44374e-10	4.97336e-05	-1.90716	-5.44374e-10	4.97445e-05	-1.90714	-5.44374e-10
20321005	chr19:20321005:C:T	1.09538e-10	-1.78859	-0.889967	3.18423e-05	-1.52884	-0.824202	3.18497e-05	-1.52889	-0.824124
20321035	chr19:20321035:T:C	4.56471e-10	-4.09779e-10	-1.25131	9.63629e-05	-4.09779e-10	-1.24572	9.63832e-05	-4.09779e-10	-1.24571
20321296	chr19:20321296:C:T	3.67161e-09	-4.09779e-10	0.833551	0.000844939	-4.09779e-10	0.925427	0.000845204	-4.09779e-10	0.925533
20321297	chr19:20321297:C:A	1.13493e-10	-1.79644	-0.84665	3.28677e-05	-1.54424	-0.777112	3.28755e-05	-1.54429	-0.777032
20321699	chr19:20321699:G:A	4.339e-09	-4.09779e-10	1.00057	0.000998783	-4.09779e-10	1.0927	0.000999103	-4.09779e-10	1.09281
20322121	chr19:20322121:C:T	9.07213e-11	-1.70031	-1.16673	2.65273e-05	-1.39544	-1.14022	2.65319e-05	-1.39551	-1.14019
20323116	chr19:20323116:A:C	8.42719e-11	-1.90571	-1.03507	2.22723e-05	-1.72765	-0.982849	2.22751e-05	-1.72771	-0.982861
20323755	chr19:20323755:T:C	4.49682e-10	-4.09779e-10	-1.26629	9.45721e-05	-4.09779e-10	-1.26448	9.45924e-05	-4.09779e-10	-1.26447
20324213	chr19:20324213:C:A	8.44308e-11	-1.91729	-1.02161	2.18209e-05	-1.77292	-0.958051	2.18246e-05	-1.77297	-0.958035
20324266	chr19:20324266:T:C	8.03978e-11	-1.91063	-1.07722	2.10327e-05	-1.74581	-1.02195	2.10361e-05	-1.74587	-1.02193
20324300	chr19:20324300:T:G	3.44433e-10	-1.53294	-5.44374e-10	4.91872e-05	-1.91821	-5.44374e-10	4.91985e-05	-1.91818	-5.44374e-10
20324317	chr19:20324317:G:T	5.84841e-10	-1.00349	-5.44374e-10	0.000156397	-0.761441	-5.44374e-10	0.000156428	-0.761448	-5.44374e-10
20324624	chr19:20324624:G:A	4.61591e-10	-4.09779e-10	-1.24016	9.69276e-05	-4.09779e-10	-1.23987	9.69468e-05	-4.09779e-10	-1.23988
20324851	chr19:20324851:G:T	2.35026e-10	-0.894949	-1.02019	3.72795e-05	-1.17507	-1.02032	3.72902e-05	-1.17496	-1.02036
20324957	chr19:20324957:C:G	3.68036e-10	-0.474768	-0.991885	5.60367e-05	-0.795965	-0.991866	5.60538e-05	-0.795833	-0.991899
20325005	chr19:20325005:G:T	2.91621e-10	-0.512155	-1.18722	4.44634e-05	-0.830439	-1.18873	4.44776e-05	-0.83031	-1.18875
20325021	chr19:20325021:T:G	8.24563e-10	-0.659981	-5.44374e-10	0.000151126	-0.795726	-5.44374e-10	0.000151156	-0.79573	-5.44374e-10
20325125	chr19:20325125:C:A	4.64937e-10	-4.09779e-10	-1.23293	9.59694e-05	-4.09779e-10	-1.24981	9.59896e-05	-4.09779e-10	-1.24981
20325948	chr19:20325948:C:A	7.14406e-11	-1.87854	-1.22743	1.89793e-05	-1.66245	-1.20804	1.89815e-05	-1.66253	-1.20805
20325994	chr19:20325994:C:T	4.69891e-10	-4.09779e-10	-1.22233	9.8164e-05	-4.09779e-10	-1.2272	9.81831e-05	-4.09779e-10	-1.22721
20326087	chr19:20326087:A:C	1.03753e-09	-4.09779e-10	-0.430232	0.000238791	-4.09779e-10	-0.338251	0.000238841	-4.09779e-10	-0.338249
20326266	chr19:20326266:G:A	5.39496e-10	-4.09779e-10	-1.0842	0.00010995	-4.09779e-10	-1.11381	0.000109974	-4.09779e-10	-1.1138
20326530	chr19:20326530:G:A	2.63869e-10	-1.79938	-5.44374e-10	6.38908e-05	-1.65666	-5.44374e-10	6.39025e-05	-1.65669	-5.44374e-10
20326727	chr19:20326727:T:C	2.43355e-10	-0.92194	-0.958372	3.8726e-05	-1.19903	-0.958295	3.87368e-05	-1.19892	-0.95833
20327117	chr19:20327117:A:G	2.46904e-10	-0.894507	-0.971327	3.91234e-05	-1.17608	-0.971035	3.91345e-05	-1.17597	-0.97107
20327456	chr19:20327456:T:A	6.73696e-11	-1.90642	-1.25822	1.69512e-05	-1.73732	-1.24618	1.69536e-05	-1.73738	-1.24618
20327537	chr19:20327537:T:C	5.73831e-10	-4.09779e-10	-1.0225	0.00012287	-4.09779e-10	-1.00271	0.000122897	-4.09779e-10	-1.0027
20327923	chr19:20327923:A:G	7.85297e-10	-4.09779e-10	-0.708772	0.000173421	-4.09779e-10	-0.658118	0.000173464	-4.09779e-10	-0.658073
20328011	chr19:20328011:G:C	1.68263e-10	-1.28926	-0.960043	5.3674e-05	-0.846234	-0.984676	5.36773e-05	-0.846295	-0.98476
20328030	chr19:20328030:G:A	9.5595e-10	0.393901	-0.90603	0.00026378	0.630988	-0.869712	0.00026385	0.631104	-0.869769
20328202	chr19:20328202:T:G	8.15321e-10	-4.09779e-10	-0.671252	0.000179019	-4.09779e-10	-0.626349	0.000179064	-4.09779e-10	-0.626302
20328383	chr19:20328383:T:C	8.35842e-11	-1.71545	-1.23353	2.60166e-05	-1.31339	-1.24171	2.60191e-05	-1.31348	-1.24173
20328482	chr19:20328482:G:T	8.05011e-10	-4.09779e-10	-0.683979	0.000176601	-4.09779e-10	-0.639946	0.000176646	-4.09779e-10	-0.639899
20328483	chr19:20328483:C:T	8.05917e-10	-4.09779e-10	-0.682854	0.000176805	-4.09779e-10	-0.63879	0.00017685	-4.09779e-10	-0.638744
20328865	chr19:20328865:T:A	4.51128e-10	-4.09779e-10	-1.26308	9.50916e-05	-4.09779e-10	-1.259	9.51116e-05	-4.09779e-10	-1.25899
20328936	chr19:20328936:T:C	4.51136e-10	-4.09779e-10	-1.26306	9.50943e-05	-4.09779e-10	-1.25897	9.51143e-05	-4.09779e-10	-1.25897
20329182	chr19:20329182:C:T	2.20083e-10	-0.939818	-1.04101	3.51434e-05	-1.21476	-1.03964	3.51534e-05	-1.21466	-1.03967
20329221	chr19:20329221:A:G	1.01365e-09	-4.09779e-10	-0.453525	0.000232594	-4.09779e-10	-0.364544	0.000232643	-4.09779e-10	-0.36454
20329271	chr19:20329271:A:T	4.62529e-10	-4.09779e-10	-1.23812	9.79338e-05	-4.09779e-10	-1.22955	9.79548e-05	-4.09779e-10	-1.22954
20329358	chr19:20329358:T:C	5.32781e-10	-4.09779e-10	-1.09672	0.000111829	-4.09779e-10	-1.09687	0.000111855	-4.09779e-10	-1.09684
20329387	chr19:20329387:C:T	4.62985e-10	-4.09779e-10	-1.23714	9.80425e-05	-4.09779e-10	-1.22844	9.80635e-05	-4.09779e-10	-1.22843
20330719	chr19:20330719:A:C	7.08849e-11	-1.86463	-1.24915	1.91214e-05	-1.62694	-1.23609	1.91237e-05	-1.62702	-1.23609
20331022	chr19:20331022:C:A	9.30482e-10	0.241314	-0.780446	0.000159356	0.00905946	-0.751758	0.000159407	0.00926876	-0.751856
20331143	chr19:20331143:C:A	7.01051e-10	-4.09779e-10	-0.822253	0.000148031	-4.09779e-10	-0.816413	0.000148062	-4.09779e-10	-0.816416
20331209	chr19:20331209:A:T	5.11279e-10	-0.00265367	-1.13526	0.000138903	0.237892	-1.11795	0.000138942	0.238002	-1.11799
20331279	chr19:20331279:C:T	6.65227e-11	-1.91074	-1.26655	1.65202e-05	-1.74961	-1.25965	1.65226e-05	-1.74966	-1.25965
20331359	chr19:20331359:T:C	1.30053e-10	-1.2817	-1.2252	2.20417e-05	-1.49357	-1.22733	2.20478e-05	-1.49348	-1.22735
20331366	chr19:20331366:A:G	1.28848e-10	-1.29255	-1.22365	2.18792e-05	-1.5024	-1.2259	2.18852e-05	-1.50232	-1.22592
20331368	chr19:20331368:A:G	1.33398e-10	-1.26077	-1.22073	2.25196e-05	-1.47648	-1.22297	2.25258e-05	-1.47639	-1.22299
20331491	chr19:20331491:T:C	1.903e-09	1.19694	-1.02058	0.00055711	1.50112	-0.992195	0.000557273	1.50125	-0.99224
20331638	chr19:20331638:T:C	8.0722e-10	0.38881	-1.07005	0.000223326	0.646538	-1.05174	0.000223391	0.646664	-1.05179
20331654	chr19:20331654:T:G	7.57233e-10	0.346663	-1.09183	0.000208435	0.600401	-1.07461	0.000208495	0.600527	-1.07466
20331655	chr19:20331655:G:A	8.85167e-10	0.479583	-1.06864	0.000245405	0.739454	-1.05038	0.000245477	0.739584	-1.05043
20331998	chr19:20331998:T:TTTTG	1.11207e-09	-4.09779e-10	-0.360858	0.000241931	-4.09779e-10	-0.325187	0.000242001	-4.09779e-10	-0.325102
20332240	chr19:20332240:G:T	2.73997e-10	-1.08379	-0.677923	5.30946e-05	-1.17533	-0.666438	5.31049e-05	-1.17517	-0.666604
20332572	chr19:20332572:A:G	5.68149e-10	0.139163	-1.17161	0.000157184	0.405701	-1.16212	0.000157231	0.405823	-1.16215
20332676	chr19:20332676:A:C	5.137e-10	-4.09779e-10	-1.13319	0.000106906	-4.09779e-10	-1.14188	0.000106926	-4.09779e-10	-1.14191
20332886	chr19:20332886:TTTTG:T	4.68494e-10	-4.09779e-10	-1.22531	9.90544e-05	-4.09779e-10	-1.21817	9.90754e-05	-4.09779e-10	-1.21816
20333205	chr19:20333205:G:A	4.79282e-10	-4.09779e-10	-1.20255	9.9735e-05	-4.09779e-10	-1.21132	9.97528e-05	-4.09779e-10	-1.21135
20333232	chr19:20333232:C:T	5.71336e-10	0.120314	-1.14717	0.000157106	0.379714	-1.13663	0.000157151	0.379835	-1.13667
20333451	chr19:20333451:C:T	9.44332e-10	0.241941	-0.766298	0.000161387	0.0159034	-0.745938	0.000161438	0.0161173	-0.746041
20333759	chr19:20333759:G:A	4.51126e-10	-0.112055	-1.15103	0.000121501	0.126633	-1.14055	0.000121536	0.126748	-1.14058
20333905	chr19:20333905:A:C	4.9363e-10	-4.09779e-10	-1.17305	0.000104712	-4.09779e-10	-1.16262	0.000104734	-4.09779e-10	-1.16262
20334394	chr19:20334394:T:C	2.50165e-10	-1.11107	-0.741646	8.3616e-05	-0.614276	-0.773328	8.3617e-05	-0.614337	-0.773461
20334658	chr19:20334658:C:T	1.65051e-10	-1.17243	-1.09615	2.72396e-05	-1.41466	-1.09451	2.7247e-05	-1.41456	-1.09454
20335048	chr19:20335048:T:C	8.27313e-10	0.197149	-0.8538	0.000228764	0.431278	-0.812427	0.000228824	0.431392	-0.812485
20335168	chr19:20335168:G:C	9.99603e-11	-1.50194	-1.26812	1.74762e-05	-1.68521	-1.26779	1.74808e-05	-1.68515	-1.26778
20335410	chr19:20335410:G:GA	3.61479e-10	-0.392188	-1.09244	9.58391e-05	-0.173598	-1.07757	9.58654e-05	-0.173485	-1.07762
20335495	chr19:20335495:A:C	4.79571e-10	-4.09779e-10	-1.20194	0.000101514	-4.09779e-10	-1.19364	0.000101536	-4.09779e-10	-1.19363
20335633	chr19:20335633:C:T	6.06143e-10	0.0913348	-1.05905	0.00016763	0.347563	-1.03964	0.000167675	0.347675	-1.03969
20335921	chr19:20335921:A:G	6.94863e-11	-1.89938	-1.23432	1.79099e-05	-1.71345	-1.21504	1.79124e-05	-1.71351	-1.21504
20336139	chr19:20336139:T:C	9.79429e-11	-1.62054	-1.16991	1.61583e-05	-1.89256	-1.13885	1.61623e-05	-1.89251	-1.13886
20336273	chr19:20336273:T:C	4.8463e-10	-4.09779e-10	-1.19145	0.00010268	-4.09779e-10	-1.18222	0.000102702	-4.09779e-10	-1.18222
20336331	chr19:20336331:T:TTAAAAA	4.84113e-10	-4.09779e-10	-1.19252	0.000102564	-4.09779e-10	-1.18335	0.000102586	-4.09779e-10	-1.18334
20336624	chr19:20336624:G:C	4.54069e-10	-4.09779e-10	-1.25659	9.50122e-05	-4.09779e-10	-1.25983	9.50308e-05	-4.09779e-10	-1.25984
20336702	chr19:20336702:G:A	7.83297e-10	-4.09779e-10	-0.711323	0.000177145	-4.09779e-10	-0.63687	0.000177182	-4.09779e-10	-0.636866
20336711	chr19:20336711:T:C	1.98927e-10	-0.813975	-1.26792	2.97055e-05	-1.15531	-1.2672	2.97181e-05	-1.15509	-1.2672
20336796	chr19:20336796:C:T	3.10451e-10	-1.63681	-5.44374e-10	5.75933e-05	-1.76043	-5.44374e-10	5.76073e-05	-1.7604	-5.44374e-10
20337062	chr19:20337062:G:A	4.98573e-10	-4.09779e-10	-1.16308	0.000104683	-4.09779e-10	-1.1629	0.000104706	-4.09779e-10	-1.16288
20337070	chr19:20337070:G:A	1.04185e-10	-1.57434	-1.15432	2.91547e-05	-1.26169	-1.17953	2.91582e-05	-1.26176	-1.17955
20337476	chr19:20337476:C:T	6.86606e-11	-1.88919	-1.25647	1.78369e-05	-1.6872	-1.24537	1.78392e-05	-1.68727	-1.24537
20337743	chr19:20337743:C:T	2.45165e-10	-1.8729	-5.44374e-10	4.8979e-05	-1.92245	-5.44374e-10	4.89893e-05	-1.92244	-5.44374e-10
20337744	chr19:20337744:G:A	1.18609e-10	-1.44539	-1.15362	3.4841e-05	-1.08638	-1.17666	3.48452e-05	-1.08645	-1.17668
20337754	chr19:20337754:A:G	1.04637e-10	-1.56287	-1.16146	2.95451e-05	-1.24214	-1.18578	2.95487e-05	-1.24221	-1.1858
20337863	chr19:20337863:T:C	1.67621e-10	-1.10623	-1.1469	2.74261e-05	-1.35625	-1.1461	2.74339e-05	-1.35615	-1.14612
20338102	chr19:20338102:G:A	4.76999e-10	-4.09779e-10	-1.20732	0.000100942	-4.09779e-10	-1.19929	0.000100963	-4.09779e-10	-1.19929
20338313	chr19:20338313:T:C	1.09284e-10	-1.4901	-1.19078	3.18325e-05	-1.13981	-1.21354	3.18364e-05	-1.13988	-1.21356
20338925	chr19:20338925:A:G	4.81185e-10	-4.09779e-10	-1.19858	0.000101888	-4.09779e-10	-1.18996	0.00010191	-4.09779e-10	-1.18996
20339031	chr19:20339031:A:G	4.85977e-10	-4.09779e-10	-1.18867	0.000102481	-4.09779e-10	-1.18416	0.000102504	-4.09779e-10	-1.18414
20340528	chr19:20340528:C:T	1.69347e-10	-1.00254	-1.24034	2.80457e-05	-1.2341	-1.2459	2.80542e-05	-1.23399	-1.24592
20340542	chr19:20340542:C:T	4.81225e-10	-4.09779e-10	-1.1985	0.000101901	-4.09779e-10	-1.18984	0.000101922	-4.09779e-10	-1.18984
20340735	chr19:20340735:G:C	1.82396e-10	-0.969658	-1.199	2.94705e-05	-1.22839	-1.20206	2.94794e-05	-1.22828	-1.20208
20341078	chr19:20341078:C:T	4.81185e-10	-4.09779e-10	-1.19858	0.000101888	-4.09779e-10	-1.18996	0.00010191	-4.09779e-10	-1.18996
20341480	chr19:20341480:T:C	7.72527e-11	-1.8929	-1.13485	1.95556e-05	-1.70875	-1.13183	1.95578e-05	-1.70882	-1.13185
20341587	chr19:20341587:G:A	1.09352e-10	-1.45467	-1.2256	3.24799e-05	-1.08916	-1.24406	3.24839e-05	-1.08923	-1.24407
20341764	chr19:20341764:T:C	4.85131e-10	-4.09779e-10	-1.19042	0.000102775	-4.09779e-10	-1.18129	0.000102797	-4.09779e-10	-1.18129
20342012	chr19:20342012:T:C	7.44972e-10	-4.09779e-10	-0.761488	0.000155252	-4.09779e-10	-0.768791	0.000155289	-4.09779e-10	-0.768759
20342398	chr19:20342398:T:C	1.09522e-10	-1.67149	-1.00721	2.81947e-05	-1.50879	-0.965915	2.82015e-05	-1.5088	-0.965867
20342537	chr19:20342537:C:T	4.54016e-10	-4.09779e-10	-1.2567	9.57251e-05	-4.09779e-10	-1.25236	9.57451e-05	-4.09779e-10	-1.25236
20343151	chr19:20343151:A:C	4.87348e-10	-4.09779e-10	-1.18586	0.000102381	-4.09779e-10	-1.18514	0.000102404	-4.09779e-10	-1.18512
20343832	chr19:20343832:T:C	1.27342e-10	-1.38441	-1.14355	3.38286e-05	-1.15021	-1.14232	3.38339e-05	-1.15022	-1.14236
20344219	chr19:20344219:T:C	4.98062e-10	-4.09779e-10	-1.16411	0.000105452	-4.09779e-10	-1.15559	0.000105478	-4.09779e-10	-1.15555
20344257	chr19:20344257:G:A	1.43859e-09	-4.09779e-10	-0.103415	0.000308227	-4.09779e-10	-0.0830018	0.000308276	-4.09779e-10	-0.0830492
20344608	chr19:20344608:G:C	1.46346e-10	-1.73488	-0.653982	4.32185e-05	-1.4787	-0.56887	4.32294e-05	-1.47875	-0.568776
20344743	chr19:20344743:T:C	1.60739e-10	-1.66128	-0.633768	4.48738e-05	-1.3693	-0.640682	4.48771e-05	-1.36935	-0.64077
20344774	chr19:20344774:T:C	1.61181e-10	-1.70257	-0.589739	4.43058e-05	-1.42758	-0.595145	4.43091e-05	-1.42762	-0.595236
20344925	chr19:20344925:CAT:C	8.61524e-11	-1.86537	-1.05335	2.19353e-05	-1.71063	-1.01512	2.19398e-05	-1.71066	-1.01508
20345078	chr19:20345078:G:A	1.05744e-09	-4.09779e-10	-0.411226	0.000229117	-4.09779e-10	-0.379606	0.00022918	-4.09779e-10	-0.379539
20345387	chr19:20345387:T:G	3.70514e-09	-4.09779e-10	0.842642	0.000896134	-4.09779e-10	0.984252	0.000896327	-4.09779e-10	0.98426
20345586	chr19:20345586:C:T	5.54107e-10	-4.09779e-10	-1.05748	0.000119496	-4.09779e-10	-1.03055	0.00011953	-4.09779e-10	-1.03048
20345827	chr19:20345827:A:G	7.98405e-11	-1.85846	-1.13634	2.05597e-05	-1.69191	-1.0986	2.05642e-05	-1.69194	-1.09855
20345930	chr19:20345930:C:T	1.82927e-09	-4.09779e-10	0.136839	0.000391762	-4.09779e-10	0.156817	0.00039182	-4.09779e-10	0.156758
20346338	chr19:20346338:A:G	3.69222e-10	-1.57737	0.113929	0.000104539	-1.37105	0.206776	0.00010458	-1.37106	0.206969
20346373	chr19:20346373:A:C	2.43243e-10	-1.88077	-5.44374e-10	5.16965e-05	-1.86845	-5.44374e-10	5.17078e-05	-1.86844	-5.44374e-10
20346485	chr19:20346485:G:A	4.604e-10	-4.09779e-10	-1.24274	9.61486e-05	-4.09779e-10	-1.24794	9.61681e-05	-4.09779e-10	-1.24795
20346600	chr19:20346600:T:C	1.8525e-10	-1.41641	-0.736711	3.19378e-05	-1.59912	-0.750926	3.19486e-05	-1.59904	-0.750872
20346644	chr19:20346644:A:G	6.01713e-10	-4.09779e-10	-0.975054	0.000131707	-4.09779e-10	-0.933258	0.000131739	-4.09779e-10	-0.933219
20346653	chr19:20346653:A:G	4.52826e-10	-4.09779e-10	-1.25933	9.54418e-05	-4.09779e-10	-1.25532	9.54613e-05	-4.09779e-10	-1.25532
20347274	chr19:20347274:C:T	5.01896e-10	-1.15644	-5.44374e-10	8.06044e-05	-1.42429	-5.44374e-10	8.06282e-05	-1.4242	-5.44374e-10
20347295	chr19:20347295:G:A	2.11861e-10	-1.62619	-0.392718	5.80387e-05	-1.4329	-0.319828	5.806e-05	-1.43291	-0.319659
20347440	chr19:20347440:G:A	4.61558e-10	-4.09779e-10	-1.24023	9.68849e-05	-4.09779e-10	-1.24031	9.69044e-05	-4.09779e-10	-1.24032
20347464	chr19:20347464:G:A	9.78912e-10	-4.09779e-10	-0.488392	0.00021131	-4.09779e-10	-0.46051	0.000211367	-4.09779e-10	-0.460447
20348280	chr19:20348280:G:A	7.89847e-11	-1.92284	-1.08274	1.68802e-05	-1.90051	-1.08719	1.68829e-05	-1.90052	-1.08722
20348597	chr19:20348597:A:G	3.27531e-10	-1.58325	-5.44374e-10	5.94807e-05	-1.72819	-5.44374e-10	5.94939e-05	-1.72817	-5.44374e-10
20349264	chr19:20349264:G:A	4.55776e-10	-4.09779e-10	-1.25283	9.57191e-05	-4.09779e-10	-1.25242	9.5739e-05	-4.09779e-10	-1.25242
20349439	chr19:20349439:A:G	1.60357e-09	-4.09779e-10	0.00515051	0.00034279	-4.09779e-10	0.0232793	0.000342841	-4.09779e-10	0.0232231
20350345	chr19:20350345:A:T	6.94525e-11	-1.92248	-1.21171	1.57986e-05	-1.86206	-1.19186	1.58014e-05	-1.86208	-1.19186
20350356	chr19:20350356:T:C	1.76734e-10	-1.31972	-0.880469	3.09939e-05	-1.49378	-0.886264	3.10049e-05	-1.4937	-0.886205
20350444	chr19:20350444:C:T	7.51227e-11	-1.92322	-1.13249	1.71825e-05	-1.86732	-1.10263	1.71855e-05	-1.86734	-1.10264
20350526	chr19:20350526:C:T	4.66345e-10	-4.09779e-10	-1.22991	9.7856e-05	-4.09779e-10	-1.23034	9.78765e-05	-4.09779e-10	-1.23034
20350636	chr19:20350636:G:A	1.45925e-10	-1.82577	-0.565967	3.50758e-05	-1.7225	-0.53383	3.5084e-05	-1.72251	-0.533793
20350878	chr19:20350878:G:A	1.47458e-10	-1.83067	-0.550619	3.5382e-05	-1.72981	-0.517822	3.53903e-05	-1.72982	-0.517784
20350949	chr19:20350949:T:C	4.84169e-10	-4.09779e-10	-1.1924	0.000101339	-4.09779e-10	-1.19537	0.000101359	-4.09779e-10	-1.19537
20350953	chr19:20350953:TAAAAG:T	1.54094e-10	-1.81447	-0.522803	3.72477e-05	-1.70673	-0.489513	3.72564e-05	-1.70675	-0.489475
20351086	chr19:20351086:A:G	1.46329e-10	-1.81564	-0.573335	3.53086e-05	-1.70848	-0.541234	3.53169e-05	-1.70849	-0.541197
20351120	chr19:20351120:C:T	4.56054e-10	-4.09779e-10	-1.25222	9.64413e-05	-4.09779e-10	-1.2449	9.64637e-05	-4.09779e-10	-1.24488
20351494	chr19:20351494:C:T	1.90172e-09	-4.09779e-10	0.175682	0.000407318	-4.09779e-10	0.195757	0.000407378	-4.09779e-10	0.195698
20351563	chr19:20351563:G:T	1.51409e-10	-1.82826	-0.526585	3.63926e-05	-1.72599	-0.493486	3.64011e-05	-1.726	-0.493448
20351679	chr19:20351679:G:A	1.46454e-10	-1.82905	-0.559076	3.51691e-05	-1.72711	-0.52656	3.51773e-05	-1.72712	-0.526522
20351731	chr19:20351731:A:G	4.48607e-10	-4.09779e-10	-1.26869	9.42999e-05	-4.09779e-10	-1.26736	9.43194e-05	-4.09779e-10	-1.26736
20351920	chr19:20351920:C:A	1.85003e-09	-4.09779e-10	0.148121	0.000396164	-4.09779e-10	0.167989	0.000396222	-4.09779e-10	0.16793
20351995	chr19:20351995:T:C	1.43831e-10	-1.83664	-0.569556	3.44258e-05	-1.73756	-0.537474	3.44338e-05	-1.73757	-0.537437
20352168	chr19:20352168:A:G	1.45607e-10	-1.82743	-0.566498	3.49931e-05	-1.72453	-0.534161	3.50013e-05	-1.72454	-0.534124
20352186	chr19:20352186:C:T	2.10757e-10	-1.60516	-0.418973	5.81118e-05	-1.40439	-0.347076	5.8133e-05	-1.4044	-0.34691
20352212	chr19:20352212:C:T	6.25693e-10	-4.09779e-10	-0.935975	0.00012731	-4.09779e-10	-0.967212	0.000127337	-4.09779e-10	-0.967204
20352384	chr19:20352384:T:A	1.4738e-10	-1.83118	-0.550636	3.53846e-05	-1.72962	-0.517941	3.53929e-05	-1.72963	-0.517903
20352676	chr19:20352676:G:A	4.70242e-10	-4.09779e-10	-1.22159	9.98922e-05	-4.09779e-10	-1.20975	9.99169e-05	-4.09779e-10	-1.20971
20353398	chr19:20353398:G:GA	5.12476e-10	-4.09779e-10	-1.13558	0.000108669	-4.09779e-10	-1.12553	0.000108696	-4.09779e-10	-1.12549
20353414	chr19:20353414:T:G	2.25866e-10	-1.56113	-0.393765	6.31337e-05	-1.347	-0.321584	6.31569e-05	-1.34701	-0.321414
20353483	chr19:20353483:G:A	2.17031e-10	-1.59539	-0.399407	5.99974e-05	-1.39209	-0.327446	6.00194e-05	-1.3921	-0.327277
20353563	chr19:20353563:C:T	4.57799e-10	-4.09779e-10	-1.2484	9.62502e-05	-4.09779e-10	-1.24689	9.62709e-05	-4.09779e-10	-1.24688
20353724	chr19:20353724:G:A	1.36772e-10	-1.75892	-0.697604	3.37061e-05	-1.62943	-0.666733	3.37139e-05	-1.62944	-0.666695
20353941	chr19:20353941:C:T	1.6643e-10	-1.32506	-0.935203	2.80924e-05	-1.52434	-0.953997	2.81014e-05	-1.52426	-0.953968
20353989	chr19:20353989:T:C	2.6661e-10	-1.69662	-0.0924286	6.77866e-05	-1.54643	-0.0510398	6.78047e-05	-1.54645	-0.0509649
20354069	chr19:20354069:T:C	3.60026e-10	-1.48866	-5.44374e-10	6.38371e-05	-1.6575	-5.44374e-10	6.38513e-05	-1.65749	-5.44374e-10
20354133	chr19:20354133:A:G	2.24102e-10	-1.51482	-0.447917	6.29328e-05	-1.29167	-0.380104	6.29552e-05	-1.29168	-0.379944
20354166	chr19:20354166:A:C	2.20787e-10	-1.78365	-0.193985	5.43705e-05	-1.66378	-0.15424	5.43851e-05	-1.66379	-0.154167
20354184	chr19:20354184:G:A	5.96338e-10	-4.09779e-10	-0.984027	0.000122674	-4.09779e-10	-1.0043	0.000122698	-4.09779e-10	-1.00432
20354292	chr19:20354292:A:G	2.31219e-10	-1.55741	-0.374059	6.40048e-05	-1.35202	-0.302856	6.40284e-05	-1.35203	-0.302687
20354437	chr19:20354437:G:A	9.51445e-11	-1.92307	-0.896369	2.19764e-05	-1.86758	-0.856294	2.19805e-05	-1.8676	-0.856293
20354685	chr19:20354685:T:C	9.47071e-11	-1.92401	-0.900033	2.17119e-05	-1.87585	-0.860128	2.1716e-05	-1.87587	-0.860127
20354866	chr19:20354866:G:A	1.90172e-09	-4.09779e-10	0.175682	0.000407318	-4.09779e-10	0.195757	0.000407378	-4.09779e-10	0.195698
20354878	chr19:20354878:T:G	1.98463e-10	-1.76515	-0.319079	4.91172e-05	-1.63821	-0.28142	4.91301e-05	-1.63822	-0.281351
20354936	chr19:20354936:A:C	2.24574e-10	-1.55825	-0.402374	6.22264e-05	-1.35081	-0.332254	6.22491e-05	-1.35081	-0.332087
20355055	chr19:20355055:T:G	1.90172e-09	-4.09779e-10	0.175682	0.000407318	-4.09779e-10	0.195757	0.000407378	-4.09779e-10	0.195698
20355343	chr19:20355343:G:T	1.85914e-10	-1.80014	-0.349411	4.5349e-05	-1.68717	-0.31228	4.53609e-05	-1.68718	-0.312213
20355369	chr19:20355369:C:T	7.69447e-11	-1.9232	-1.10855	1.68749e-05	-1.87436	-1.11365	1.68776e-05	-1.87438	-1.11368
20355390	chr19:20355390:C:T	9.43306e-11	-1.91928	-0.908747	2.2139e-05	-1.84877	-0.867725	2.2143e-05	-1.8488	-0.867724
20355888	chr19:20355888:G:A	5.53427e-10	-4.09779e-10	-1.05871	0.000113708	-4.09779e-10	-1.0802	0.000113728	-4.09779e-10	-1.08023
20356075	chr19:20356075:C:A	4.80379e-10	-4.09779e-10	-1.20026	0.000102729	-4.09779e-10	-1.18175	0.000102751	-4.09779e-10	-1.18173
20356239	chr19:20356239:T:C	4.72334e-10	-4.09779e-10	-1.21715	0.000100768	-4.09779e-10	-1.20102	0.00010079	-4.09779e-10	-1.201
20356357	chr19:20356357:A:G	1.66787e-10	-1.80729	-0.450827	4.04982e-05	-1.693	-0.419582	4.05084e-05	-1.69301	-0.419523
20356510	chr19:20356510:T:C	9.29839e-11	-1.58833	-1.25407	2.37192e-05	-1.39671	-1.25085	2.37237e-05	-1.39672	-1.25086
20356969	chr19:20356969:C:T	4.53973e-10	-4.09779e-10	-1.2568	9.52745e-05	-4.09779e-10	-1.25708	9.52942e-05	-4.09779e-10	-1.25708
20357107	chr19:20357107:T:A	4.49771e-10	-4.09779e-10	-1.2661	9.46345e-05	-4.09779e-10	-1.26382	9.4654e-05	-4.09779e-10	-1.26382
20357173	chr19:20357173:G:A	2.35868e-10	-1.55609	-0.35547	6.59567e-05	-1.34252	-0.282322	6.59809e-05	-1.34253	-0.28215
20357298	chr19:20357298:G:A	2.44153e-10	-1.46545	-0.411583	6.91394e-05	-1.23677	-0.340939	6.91644e-05	-1.23679	-0.340773
20357460	chr19:20357460:A:G	4.49765e-10	-4.09779e-10	-1.26611	9.43078e-05	-4.09779e-10	-1.26727	9.43269e-05	-4.09779e-10	-1.26728
20357677	chr19:20357677:C:T	4.8988e-10	-4.09779e-10	-1.18067	0.0001037	-4.09779e-10	-1.17234	0.000103725	-4.09779e-10	-1.1723
20358077	chr19:20358077:C:T	5.28882e-10	-4.09779e-10	-1.10407	0.000111331	-4.09779e-10	-1.10133	0.000111355	-4.09779e-10	-1.10133
20358150	chr19:20358150:C:T	1.35781e-10	-1.79755	-0.66624	3.37455e-05	-1.67532	-0.619674	3.37547e-05	-1.67533	-0.619597
20358205	chr19:20358205:C:T	1.37521e-10	-1.41422	-1.03684	2.38518e-05	-1.59522	-1.04676	2.38594e-05	-1.59514	-1.04673
20358269	chr19:20358269:T:G	8.08814e-11	-1.92421	-1.05764	1.75877e-05	-1.88355	-1.06309	1.75904e-05	-1.88357	-1.06312
20358639	chr19:20358639:T:C	5.17807e-10	-4.09779e-10	-1.12523	0.000109916	-4.09779e-10	-1.11412	0.000109944	-4.09779e-10	-1.11407
20358877	chr19:20358877:C:T	4.52297e-10	-4.09779e-10	-1.2605	9.49275e-05	-4.09779e-10	-1.26072	9.49472e-05	-4.09779e-10	-1.26072
20359035	chr19:20359035:C:A	7.67618e-10	-4.09779e-10	-0.731543	0.000158022	-4.09779e-10	-0.751106	0.000158053	-4.09779e-10	-0.751112
20359098	chr19:20359098:G:C	7.6566e-10	-4.09779e-10	-0.734096	0.000167686	-4.09779e-10	-0.691743	0.000167726	-4.09779e-10	-0.69171
20359110	chr19:20359110:T:C	2.31091e-09	0.370563	-5.44374e-10	0.000503606	0.407956	-5.44374e-10	0.000503647	0.40783	-5.44374e-10
20359460	chr19:20359460:C:T	2.10464e-10	-1.54146	-0.484055	5.89076e-05	-1.32266	-0.415213	5.89285e-05	-1.32267	-0.415054
20359551	chr19:20359551:T:TATTACAC	3.07244e-10	-1.64719	-5.44374e-10	5.92247e-05	-1.7325	-5.44374e-10	5.92396e-05	-1.73246	-5.44374e-10
20359552	chr19:20359552:G:A	1.06315e-10	-1.47829	-1.23014	2.02646e-05	-1.57547	-1.22949	2.02701e-05	-1.57541	-1.22949
20359640	chr19:20359640:T:C	4.57067e-10	-4.09779e-10	-1.25001	9.6373e-05	-4.09779e-10	-1.24561	9.63946e-05	-4.09779e-10	-1.24559
20359755	chr19:20359755:A:G	9.47862e-11	-1.88001	-0.9432	2.34599e-05	-1.75257	-0.905975	2.3464e-05	-1.7526	-0.905973
20359777	chr19:20359777:G:C	7.68148e-10	-4.09779e-10	-0.730852	0.000158129	-4.09779e-10	-0.750427	0.000158161	-4.09779e-10	-0.750433
20360076	chr19:20360076:A:G	4.54197e-10	-4.09779e-10	-1.2563	9.57126e-05	-4.09779e-10	-1.25249	9.57339e-05	-4.09779e-10	-1.25247
20360122	chr19:20360122:A:G	1.45649e-10	-1.12516	-1.26848	8.34083e-05	-0.121264	-1.26883	8.34199e-05	-0.121332	-1.26883
20360432	chr19:20360432:T:C	5.31686e-10	-4.09779e-10	-1.09878	0.000110008	-4.09779e-10	-1.11329	0.000110026	-4.09779e-10	-1.11333
20360514	chr19:20360514:C:T	9.26343e-11	-1.83739	-1.00879	1.81517e-05	-1.91669	-0.998383	1.81555e-05	-1.91668	-0.998391
20360574	chr19:20360574:A:AG	4.63819e-10	-4.09779e-10	-1.23534	9.83221e-05	-4.09779e-10	-1.22559	9.83442e-05	-4.09779e-10	-1.22557
20360873	chr19:20360873:A:G	1.17262e-10	-1.92336	-0.687066	2.57052e-05	-1.88344	-0.683702	2.57083e-05	-1.88347	-0.68376
20361264	chr19:20361264:C:G	4.54451e-10	-4.09779e-10	-1.25574	9.53718e-05	-4.09779e-10	-1.25605	9.53937e-05	-4.09779e-10	-1.25603
20361444	chr19:20361444:A:G	1.03636e-10	-1.46842	-1.26553	1.95319e-05	-1.5751	-1.26669	1.9536e-05	-1.57509	-1.26669
20361697	chr19:20361697:T:G	5.20763e-10	-4.09779e-10	-1.11954	0.000109996	-4.09779e-10	-1.1134	0.000110016	-4.09779e-10	-1.11342
20361769	chr19:20361769:T:G	1.25747e-10	-1.33878	-1.20178	2.36802e-05	-1.44084	-1.20836	2.36847e-05	-1.44083	-1.20838
20361846	chr19:20361846:CA:C	8.46583e-10	-4.09779e-10	-0.633626	0.00018095	-4.09779e-10	-0.615618	0.000180983	-4.09779e-10	-0.615641
20362003	chr19:20362003:A:G	3.41532e-10	-1.54139	-5.44374e-10	6.49076e-05	-1.64087	-5.44374e-10	6.49244e-05	-1.64082	-5.44374e-10
20362036	chr19:20362036:T:C	4.57952e-10	-4.09779e-10	-1.24807	9.58236e-05	-4.09779e-10	-1.25133	9.58418e-05	-4.09779e-10	-1.25135
20362086	chr19:20362086:G:A	5.3253e-10	-4.09779e-10	-1.0972	0.000109332	-4.09779e-10	-1.11945	0.000109355	-4.09779e-10	-1.11944
20362233	chr19:20362233:C:T	1.61601e-10	-1.02451	-1.26519	2.23591e-05	-1.44304	-1.26356	2.23651e-05	-1.44297	-1.26357
20362246	chr19:20362246:C:T	1.16711e-10	-1.3635	-1.25163	2.23073e-05	-1.45281	-1.25612	2.23118e-05	-1.4528	-1.25613
20362307	chr19:20362307:C:G	1.6062e-10	-1.03937	-1.25643	2.23757e-05	-1.45241	-1.25345	2.23815e-05	-1.45234	-1.25347
20362410	chr19:20362410:C:T	2.95706e-10	-1.68547	-5.44374e-10	6.24152e-05	-1.68003	-5.44374e-10	6.24262e-05	-1.68006	-5.44374e-10
20362411	chr19:20362411:A:G	7.8549e-11	-1.75618	-1.25493	1.43537e-05	-1.88996	-1.25987	1.4357e-05	-1.88994	-1.25987
20362452	chr19:20362452:A:G	8.96579e-11	-1.61117	-1.26766	1.51404e-05	-1.82777	-1.2687	1.51441e-05	-1.82774	-1.2687
20362586	chr19:20362586:G:A	1.96723e-10	-0.869488	-1.22355	2.46337e-05	-1.39105	-1.21867	2.4641e-05	-1.39096	-1.21867
20362672	chr19:20362672:C:T	1.81634e-10	-0.928516	-1.24432	2.45059e-05	-1.37465	-1.24028	2.45122e-05	-1.37458	-1.2403
20362744	chr19:20362744:T:G	9.48457e-11	-1.56619	-1.25639	2.54994e-05	-1.32175	-1.25343	2.55044e-05	-1.32174	-1.25345
20362867	chr19:20362867:G:T	1.33031e-10	-1.30914	-1.17511	2.49409e-05	-1.41467	-1.18266	2.49454e-05	-1.41467	-1.18269
20363081	chr19:20363081:T:C	1.69825e-10	-0.977001	-1.26307	2.32058e-05	-1.40855	-1.26089	2.3212e-05	-1.40848	-1.2609
20363179	chr19:20363179:G:A	4.96282e-10	-4.09779e-10	-1.16769	0.000104278	-4.09779e-10	-1.16678	0.000104299	-4.09779e-10	-1.16678
20363377	chr19:20363377:A:G	1.67408e-10	-0.998058	-1.25634	2.31021e-05	-1.41998	-1.25394	2.31081e-05	-1.41991	-1.25396
20363425	chr19:20363425:G:A	9.72616e-11	-1.53483	-1.2626	1.5859e-05	-1.78457	-1.26553	1.58629e-05	-1.78453	-1.26553
20363637	chr19:20363637:G:A	9.66035e-11	-1.53604	-1.26818	1.58044e-05	-1.78473	-1.26882	1.58083e-05	-1.78469	-1.26882
20363654	chr19:20363654:T:C	5.39913e-10	-4.09779e-10	-1.08343	0.000112892	-4.09779e-10	-1.0874	0.000112913	-4.09779e-10	-1.08743
20363716	chr19:20363716:G:C	9.10162e-11	-1.60858	-1.25522	2.43092e-05	-1.3707	-1.25229	2.43139e-05	-1.37069	-1.2523
20363777	chr19:20363777:T:C	1.32956e-10	-1.30496	-1.17986	2.4977e-05	-1.40856	-1.18732	2.49816e-05	-1.40855	-1.18735
20363846	chr19:20363846:C:T	9.42808e-11	-1.56303	-1.26552	1.55755e-05	-1.80055	-1.26759	1.55793e-05	-1.80051	-1.26759
20364101	chr19:20364101:G:A	1.0339e-10	-1.47943	-1.2569	1.65356e-05	-1.74697	-1.26135	1.65399e-05	-1.74692	-1.26135
20364220	chr19:20364220:A:G	1.20052e-10	-1.39398	-1.19293	2.2732e-05	-1.48972	-1.20034	2.27363e-05	-1.48971	-1.20037
20364249	chr19:20364249:C:T	9.66702e-11	-1.53715	-1.26638	1.5812e-05	-1.78913	-1.26394	1.58158e-05	-1.78909	-1.26394
20364376	chr19:20364376:A:G	3.73739e-10	-0.189162	-1.26211	3.9605e-05	-0.874932	-1.25995	3.96163e-05	-0.874842	-1.25996
20364841	chr19:20364841:C:T	7.28915e-11	-1.82384	-1.26202	1.38796e-05	-1.91951	-1.26391	1.38823e-05	-1.91952	-1.26391
20364858	chr19:20364858:G:A	6.75785e-11	-1.91784	-1.24371	1.45578e-05	-1.8913	-1.24441	1.45608e-05	-1.8913	-1.24441
20364960	chr19:20364960:G:T	7.85215e-11	-1.90638	-1.10509	1.62789e-05	-1.92371	-1.10026	1.62823e-05	-1.92371	-1.10025
20365065	chr19:20365065:T:C	7.26279e-11	-1.84459	-1.24489	1.41635e-05	-1.92361	-1.23956	1.41663e-05	-1.92361	-1.23957
20365260	chr19:20365260:G:C	9.54588e-11	-1.77515	-1.04099	2.4622e-05	-1.5802	-1.03	2.46254e-05	-1.5802	-1.03006
20365265	chr19:20365265:A:G	7.39284e-11	-1.9169	-1.15484	1.5359e-05	-1.92397	-1.15817	1.53621e-05	-1.92397	-1.15818
20365277	chr19:20365277:T:G	8.297e-11	-1.90329	-1.05306	1.79805e-05	-1.87855	-1.046	1.79843e-05	-1.87857	-1.04598
20365279	chr19:20365279:A:G	1.00856e-10	-1.88651	-0.874627	2.18285e-05	-1.86297	-0.867653	2.1833e-05	-1.86299	-0.867627
20365352	chr19:20365352:C:T	7.28527e-11	-1.8899	-1.19649	1.48673e-05	-1.91887	-1.1958	1.48708e-05	-1.91887	-1.19578
20365376	chr19:20365376:A:G	4.48911e-10	-4.09779e-10	-1.26801	9.42011e-05	-4.09779e-10	-1.26841	9.42204e-05	-4.09779e-10	-1.26841
20365542	chr19:20365542:A:G	7.37097e-11	-1.91877	-1.15593	1.53523e-05	-1.92332	-1.15926	1.53554e-05	-1.92332	-1.15926
20365580	chr19:20365580:A:G	7.39909e-11	-1.80315	-1.26774	1.38638e-05	-1.91698	-1.26758	1.38666e-05	-1.91699	-1.26757
20365591	chr19:20365591:G:C	1.61655e-10	-1.90953	-0.379839	3.4721e-05	-1.924	-0.342493	3.47289e-05	-1.924	-0.342471
20365594	chr19:20365594:T:G	8.31959e-11	-1.90639	-1.04724	1.81736e-05	-1.87368	-1.04018	1.81774e-05	-1.8737	-1.04016
20365683	chr19:20365683:A:G	6.94159e-10	-4.09779e-10	-0.832133	0.000147539	-4.09779e-10	-0.819743	0.000147582	-4.09779e-10	-0.819661
20365904	chr19:20365904:T:C	8.10587e-11	-1.91609	-1.06357	1.82595e-05	-1.85246	-1.05669	1.82632e-05	-1.85249	-1.05667
20365988	chr19:20365988:T:C	8.25296e-11	-1.91404	-1.04764	1.84611e-05	-1.85748	-1.04069	1.84649e-05	-1.8575	-1.04067
20366296	chr19:20366296:C:T	1.02578e-10	-1.89449	-0.849723	2.26315e-05	-1.85191	-0.842583	2.26362e-05	-1.85194	-0.842556
20366564	chr19:20366564:G:A	4.85547e-10	-4.09779e-10	-1.18956	0.00010184	-4.09779e-10	-1.19044	0.00010186	-4.09779e-10	-1.19045
20366739	chr19:20366739:A:G	1.04434e-10	-1.90068	-0.825601	2.3432e-05	-1.84138	-0.81836	2.34368e-05	-1.8414	-0.818333
20366898	chr19:20366898:C:T	5.06191e-10	-4.09779e-10	-1.14792	0.000106175	-4.09779e-10	-1.14875	0.000106196	-4.09779e-10	-1.14876
20366983	chr19:20366983:A:G	7.41718e-11	-1.9135	-1.15495	1.53518e-05	-1.92431	-1.15829	1.53549e-05	-1.92431	-1.1583
20367019	chr19:20367019:G:A	1.01831e-10	-1.90341	-0.848111	2.29975e-05	-1.83746	-0.840993	2.30023e-05	-1.83749	-0.840966
20367053	chr19:20367053:T:C	9.98878e-11	-1.9048	-0.865984	2.26558e-05	-1.83456	-0.858868	2.26604e-05	-1.83458	-0.858842
20367089	chr19:20367089:C:A	9.9906e-11	-1.90572	-0.864884	2.27302e-05	-1.83232	-0.857821	2.27349e-05	-1.83235	-0.857795
20367144	chr19:20367144:G:A	8.59394e-11	-1.91759	-1.0036	1.94789e-05	-1.84904	-0.995465	1.9483e-05	-1.84906	-0.995444
20367186	chr19:20367186:A:G	1.02847e-10	-1.90662	-0.834975	2.34677e-05	-1.83051	-0.827697	2.34726e-05	-1.83054	-0.82767
20367345	chr19:20367345:C:T	7.36603e-11	-1.8066	-1.26877	1.38572e-05	-1.91623	-1.2688	1.38599e-05	-1.91624	-1.2688
20367361	chr19:20367361:A:C	8.22358e-11	-1.9183	-1.04695	1.86891e-05	-1.84604	-1.03986	1.86929e-05	-1.84606	-1.03984
20367362	chr19:20367362:T:A	8.14657e-11	-1.91911	-1.05554	1.85834e-05	-1.84298	-1.04859	1.85871e-05	-1.843	-1.04857
20367393	chr19:20367393:G:A	4.85547e-10	-4.09779e-10	-1.18956	0.00010184	-4.09779e-10	-1.19044	0.00010186	-4.09779e-10	-1.19045
20367416	chr19:20367416:G:T	7.3967e-11	-1.91627	-1.15495	1.53553e-05	-1.92408	-1.15829	1.53585e-05	-1.92408	-1.1583
20367427	chr19:20367427:C:T	1.02787e-10	-1.90004	-0.842142	2.29932e-05	-1.84369	-0.834953	2.29979e-05	-1.84371	-0.834926
20367491	chr19:20367491:T:C	7.42839e-10	-4.09779e-10	-0.764355	0.000159563	-4.09779e-10	-0.741397	0.000159605	-4.09779e-10	-0.741346
20367508	chr19:20367508:T:C	7.44189e-11	-1.91018	-1.15495	1.53553e-05	-1.92408	-1.15829	1.53585e-05	-1.92408	-1.1583
20367521	chr19:20367521:A:C	7.29195e-11	-1.92159	-1.16389	1.62798e-05	-1.86561	-1.15831	1.62828e-05	-1.86562	-1.15831
20367542	chr19:20367542:G:A	1.01563e-10	-1.90111	-0.853045	2.27793e-05	-1.84198	-0.846002	2.27841e-05	-1.84201	-0.845976
20367642	chr19:20367642:C:T	1.03751e-10	-1.89868	-0.834161	2.31236e-05	-1.84601	-0.826971	2.31284e-05	-1.84604	-0.826944
20367686	chr19:20367686:C:T	8.30382e-11	-1.9172	-1.03833	1.87803e-05	-1.84987	-1.03116	1.87842e-05	-1.84989	-1.03114
20367712	chr19:20367712:C:T	9.41359e-10	-4.09779e-10	-0.52751	0.000199593	-4.09779e-10	-0.517557	0.000199645	-4.09779e-10	-0.517504
20367726	chr19:20367726:C:T	1.02038e-10	-1.90059	-0.848905	2.28593e-05	-1.84271	-0.841773	2.28641e-05	-1.84273	-0.841746
20367931	chr19:20367931:C:T	3.6621e-10	-0.275618	-1.19601	3.38839e-05	-1.08838	-1.20252	3.38954e-05	-1.08825	-1.20251
20368021	chr19:20368021:G:A	1.37155e-10	-1.64507	-0.808654	2.47918e-05	-1.77288	-0.830446	2.47961e-05	-1.77287	-0.830483
20368097	chr19:20368097:G:T	7.41579e-11	-1.91369	-1.15495	1.53518e-05	-1.92431	-1.15829	1.5355e-05	-1.92431	-1.1583
20368244	chr19:20368244:C:T	7.29226e-10	-4.09779e-10	-0.782851	0.00015819	-4.09779e-10	-0.75004	0.000158224	-4.09779e-10	-0.750033
20368245	chr19:20368245:A:G	7.27689e-11	-1.82793	-1.25962	1.41019e-05	-1.91005	-1.25748	1.41047e-05	-1.91007	-1.25747
20368248	chr19:20368248:A:G	8.24019e-11	-1.91575	-1.04747	1.85316e-05	-1.85416	-1.0402	1.85353e-05	-1.85418	-1.04019
20368278	chr19:20368278:AC:A	8.23388e-11	-1.91524	-1.04876	1.84747e-05	-1.85574	-1.0417	1.84785e-05	-1.85576	-1.04168
20368321	chr19:20368321:A:G	8.49113e-11	-1.91554	-1.01769	1.9081e-05	-1.85508	-1.01007	1.90849e-05	-1.8551	-1.01005
20368323	chr19:20368323:A:G	8.27409e-11	-1.91642	-1.0427	1.8657e-05	-1.85207	-1.03555	1.86608e-05	-1.85209	-1.03553
20368361	chr19:20368361:G:A	7.99065e-10	-4.09779e-10	-0.691392	0.000170439	-4.09779e-10	-0.675463	0.00017049	-4.09779e-10	-0.675368
20368365	chr19:20368365:AAATAAAAATC:A	1.03427e-10	-1.90212	-0.833855	2.3279e-05	-1.83967	-0.826619	2.32839e-05	-1.83969	-0.826591
20368520	chr19:20368520:A:G	8.26724e-11	-1.91471	-1.04524	1.851e-05	-1.85739	-1.03813	1.85138e-05	-1.85742	-1.03811
20368676	chr19:20368676:G:A	4.66361e-10	-4.09779e-10	-1.22987	9.83285e-05	-4.09779e-10	-1.22552	9.83498e-05	-4.09779e-10	-1.22551
20369092	chr19:20369092:C:T	3.16172e-10	-1.61855	-5.44374e-10	4.91868e-05	-1.91821	-5.44374e-10	4.91972e-05	-1.91821	-5.44374e-10
20369500	chr19:20369500:T:A	9.46908e-10	-4.09779e-10	-0.521633	0.000202196	-4.09779e-10	-0.504602	0.00020226	-4.09779e-10	-0.504493
20369618	chr19:20369618:G:A	2.23454e-09	-4.09779e-10	0.336955	0.000471066	-4.09779e-10	0.34116	0.00047119	-4.09779e-10	0.341217
20369951	chr19:20369951:C:T	6.97062e-11	-1.89632	-1.23422	1.42651e-05	-1.92208	-1.23394	1.42683e-05	-1.92208	-1.23392
20369955	chr19:20369955:T:C	8.41377e-11	-1.91111	-1.03127	1.85401e-05	-1.86843	-1.02547	1.85439e-05	-1.86845	-1.02545
20370146	chr19:20370146:G:A	6.96816e-11	-1.9094	-1.2215	1.44179e-05	-1.92431	-1.22106	1.44212e-05	-1.92431	-1.22104
20370216	chr19:20370216:T:A	7.50167e-11	-1.91199	-1.14513	1.55741e-05	-1.92428	-1.14394	1.55774e-05	-1.92428	-1.14394
20370401	chr19:20370401:C:T	7.71901e-11	-1.77251	-1.25605	1.39759e-05	-1.92289	-1.25361	1.39789e-05	-1.9229	-1.2536
20370543	chr19:20370543:C:A	7.09522e-11	-1.8994	-1.21343	1.45642e-05	-1.92287	-1.2124	1.45675e-05	-1.92287	-1.21238
20370556	chr19:20370556:A:C	2.62658e-10	-1.80398	-5.44374e-10	5.96096e-05	-1.72602	-5.44374e-10	5.96209e-05	-1.72604	-5.44374e-10
20370571	chr19:20370571:A:G	8.82951e-11	-1.88215	-1.012	1.88683e-05	-1.86945	-1.00691	1.88721e-05	-1.86947	-1.00689
20370643	chr19:20370643:C:A	1.02068e-10	-1.88696	-0.862232	2.22217e-05	-1.8621	-0.850674	2.22264e-05	-1.86212	-0.850643
20370981	chr19:20370981:G:A	1.02287e-09	-4.09779e-10	-0.444468	0.000222282	-4.09779e-10	-0.40989	0.000222358	-4.09779e-10	-0.409757
20371012	chr19:20371012:T:C	9.94103e-10	-4.09779e-10	-0.472993	0.000215902	-4.09779e-10	-0.439012	0.000215975	-4.09779e-10	-0.438882
20371084	chr19:20371084:C:T	9.87336e-10	-4.09779e-10	-0.479824	0.000214402	-4.09779e-10	-0.445988	0.000214474	-4.09779e-10	-0.445858
20371966	chr19:20371966:G:A	8.44167e-10	-4.09779e-10	-0.636484	0.000176365	-4.09779e-10	-0.641284	0.000176397	-4.09779e-10	-0.641311
20372008	chr19:20372008:G:A	7.33183e-11	-1.88482	-1.1952	1.52575e-05	-1.8987	-1.19007	1.52609e-05	-1.89872	-1.19003
20372091	chr19:20372091:G:A	7.58659e-11	-1.82779	-1.21808	1.50347e-05	-1.88471	-1.21877	1.50382e-05	-1.88471	-1.21874
20372112	chr19:20372112:G:T	7.64636e-11	-1.89741	-1.14061	1.63299e-05	-1.88558	-1.13526	1.63336e-05	-1.8856	-1.13522
20372259	chr19:20372259:T:C	9.02148e-10	-4.09779e-10	-0.570056	0.000193456	-4.09779e-10	-0.548787	0.000193517	-4.09779e-10	-0.548678
20372562	chr19:20372562:A:G	5.58749e-10	-4.09779e-10	-1.04913	0.000117013	-4.09779e-10	-1.05156	0.000117034	-4.09779e-10	-1.05158
20372625	chr19:20372625:T:TA	4.60079e-10	-4.09779e-10	-1.24344	9.60521e-05	-4.09779e-10	-1.24895	9.60713e-05	-4.09779e-10	-1.24895
20372640	chr19:20372640:C:T	8.86916e-11	-1.88234	-1.00733	1.80158e-05	-1.91717	-1.00542	1.80203e-05	-1.91717	-1.00538
20373154	chr19:20373154:G:A	6.24631e-10	-4.09779e-10	-0.937673	0.000133668	-4.09779e-10	-0.91848	0.000133701	-4.09779e-10	-0.918438
20373376	chr19:20373376:A:G	4.9565e-10	-4.09779e-10	-1.16896	0.000103807	-4.09779e-10	-1.1713	0.000103827	-4.09779e-10	-1.17132
20373522	chr19:20373522:G:A	8.16451e-10	-4.09779e-10	-0.669867	0.00017437	-4.09779e-10	-0.65266	0.000174424	-4.09779e-10	-0.652557
20373548	chr19:20373548:C:A	1.1594e-10	-1.79273	-0.829029	2.2862e-05	-1.85323	-0.83113	2.28679e-05	-1.85323	-0.831084
20373865	chr19:20373865:T:C	8.49932e-11	-1.79558	-1.13668	1.90421e-05	-1.7445	-1.12269	1.90459e-05	-1.74452	-1.12268
20373867	chr19:20373867:T:C	8.85292e-11	-1.92057	-0.970928	1.88614e-05	-1.89693	-0.979794	1.88641e-05	-1.89694	-0.979842
20374166	chr19:20374166:C:T	2.69311e-10	-1.77897	-5.44374e-10	5.52034e-05	-1.80281	-5.44374e-10	5.52148e-05	-1.80281	-5.44374e-10
20374257	chr19:20374257:C:T	5.44305e-10	-4.09779e-10	-1.07532	0.000114041	-4.09779e-10	-1.07728	0.000114063	-4.09779e-10	-1.0773
20374268	chr19:20374268:T:C	2.15298e-10	-1.92108	-0.0817353	4.7623e-05	-1.88957	-0.0609525	4.76309e-05	-1.88958	-0.0609807
20374705	chr19:20374705:C:T	6.92703e-11	-1.87128	-1.26554	1.39847e-05	-1.90886	-1.26701	1.39872e-05	-1.90888	-1.26702
20374784	chr19:20374784:A:G	4.61119e-10	-4.09779e-10	-1.24118	9.64449e-05	-4.09779e-10	-1.24487	9.64641e-05	-4.09779e-10	-1.24487
20374842	chr19:20374842:G:A	4.99857e-10	-4.09779e-10	-1.16051	0.000104093	-4.09779e-10	-1.16856	0.000104112	-4.09779e-10	-1.16858
20374856	chr19:20374856:A:G	4.81288e-10	-4.09779e-10	-1.19837	0.000100321	-4.09779e-10	-1.20547	0.00010034	-4.09779e-10	-1.20548
20374887	chr19:20374887:C:T	1.27588e-09	-4.09779e-10	-0.22344	0.000274073	-4.09779e-10	-0.200443	0.000274149	-4.09779e-10	-0.200373
20375113	chr19:20375113:G:A	4.90019e-10	-4.09779e-10	-1.18039	0.000102541	-4.09779e-10	-1.18358	0.00010256	-4.09779e-10	-1.1836
20375261	chr19:20375261:T:C	4.86108e-10	-4.09779e-10	-1.1884	0.000101814	-4.09779e-10	-1.19069	0.000101832	-4.09779e-10	-1.19072
20375390	chr19:20375390:T:C	7.48977e-11	-1.92074	-1.13797	1.59414e-05	-1.89935	-1.14557	1.59444e-05	-1.89936	-1.14558
20375551	chr19:20375551:A:T	4.85397e-10	-4.09779e-10	-1.18987	0.000101689	-4.09779e-10	-1.19192	0.000101708	-4.09779e-10	-1.19194
20375663	chr19:20375663:CT:C	4.85346e-10	-4.09779e-10	-1.18997	0.000101677	-4.09779e-10	-1.19204	0.000101695	-4.09779e-10	-1.19206
20375889	chr19:20375889:A:G	4.91484e-10	-4.09779e-10	-1.1774	0.000103894	-4.09779e-10	-1.17046	0.000103919	-4.09779e-10	-1.17043
20375916	chr19:20375916:A:G	4.74126e-10	-4.09779e-10	-1.21336	9.9388e-05	-4.09779e-10	-1.21481	9.94065e-05	-4.09779e-10	-1.21483
20375933	chr19:20375933:A:C	1.34689e-10	-1.85245	-0.61942	2.68928e-05	-1.92181	-0.600169	2.68957e-05	-1.92182	-0.600259
20376427	chr19:20376427:G:A	1.25762e-09	-4.09779e-10	-0.237858	0.000270004	-4.09779e-10	-0.215401	0.000270079	-4.09779e-10	-0.215332
20376593	chr19:20376593:T:C	4.50061e-10	-4.09779e-10	-1.26545	9.44888e-05	-4.09779e-10	-1.26536	9.4508e-05	-4.09779e-10	-1.26536
20376764	chr19:20376764:A:AC	5.41986e-10	-4.09779e-10	-1.07959	0.000113045	-4.09779e-10	-1.08605	0.000113068	-4.09779e-10	-1.08605
20376806	chr19:20376806:AAAT:A	1.20256e-09	-4.09779e-10	-0.282624	0.000248144	-4.09779e-10	-0.299831	0.000248185	-4.09779e-10	-0.299871
20376885	chr19:20376885:G:C	9.12031e-11	-1.87787	-0.983874	1.95476e-05	-1.851	-0.989986	1.95514e-05	-1.85101	-0.989986
20377004	chr19:20377004:C:T	1.37727e-09	-4.09779e-10	-0.146975	0.000294976	-4.09779e-10	-0.126944	0.000295058	-4.09779e-10	-0.126874
20377061	chr19:20377061:A:G	1.5957e-09	-4.09779e-10	0.000231692	0.000343074	-4.09779e-10	0.0241067	0.000343171	-4.09779e-10	0.0241836
20377121	chr19:20377121:G:A	6.79258e-11	-1.89045	-1.26597	1.39189e-05	-1.91399	-1.2666	1.39219e-05	-1.91398	-1.2666
20377375	chr19:20377375:C:T	7.05102e-11	-1.91531	-1.20377	1.45984e-05	-1.92431	-1.20862	1.46013e-05	-1.92431	-1.20862
20377556	chr19:20377556:A:G	4.54009e-10	-4.09779e-10	-1.25672	9.52748e-05	-4.09779e-10	-1.25707	9.52947e-05	-4.09779e-10	-1.25707
20377915	chr19:20377915:C:T	2.64129e-09	-4.09779e-10	0.50419	0.000581447	-4.09779e-10	0.551682	0.000581557	-4.09779e-10	0.551664
20378036	chr19:20378036:A:G	2.69072e-10	-1.91229	0.132439	7.03324e-05	-1.712	0.151393	7.03304e-05	-1.7121	0.151256
20378072	chr19:20378072:A:T	2.08165e-10	-1.9143	-0.122207	5.41989e-05	-1.71612	-0.105061	5.41983e-05	-1.71621	-0.105182
20378073	chr19:20378073:T:A	6.59631e-11	-1.92324	-1.2625	1.46772e-05	-1.86577	-1.26177	1.46802e-05	-1.86578	-1.26177
20378159	chr19:20378159:A:G	5.02173e-10	-4.09779e-10	-1.15589	0.000105254	-4.09779e-10	-1.15746	0.000105273	-4.09779e-10	-1.15749
20378227	chr19:20378227:T:A	4.55381e-10	-4.09779e-10	-1.2537	9.58083e-05	-4.09779e-10	-1.25149	9.58274e-05	-4.09779e-10	-1.2515
20378286	chr19:20378286:T:A	4.71225e-10	-4.09779e-10	-1.2195	9.84622e-05	-4.09779e-10	-1.22417	9.84817e-05	-4.09779e-10	-1.22417
20378430	chr19:20378430:GCTTT:G	3.00409e-10	-1.66969	-5.44374e-10	7.12065e-05	-1.54825	-5.44374e-10	7.12206e-05	-1.54826	-5.44374e-10
20378533	chr19:20378533:G:A	5.48324e-10	-1.06797	-5.44374e-10	9.46347e-05	-1.26381	-5.44374e-10	9.46578e-05	-1.26378	-5.44374e-10
20378752	chr19:20378752:C:T	7.47573e-10	-4.09779e-10	-0.758003	0.000161694	-4.09779e-10	-0.72813	0.000161734	-4.09779e-10	-0.728091
```
