## Supplementary material for "Characterization of shared and ancestry-specific signals driving complex traits using multi-ancestry fine-mapping": susiex_nc3.cs80.summary

```
# chr19:18481624-20378869
CS_ID	CS_LENGTH	CS_PURITY	MAX_PIP_SNP	BP	REF_ALLELE	ALT_ALLELE	REF_FRQ	BETA	SE	-LOG10P	MAX_PIP	POST-HOC_PROB_POP1	POST-HOC_PROB_POP2
1	1	1	chr19:19282905:G:A	19282905	A,A	G,G	1,1	inf,-inf	inf,inf	10.9143,0.396434	0.930071	0.999994	0.283331
2	3276	0	chr19:20076373:T:A	20076373	A,A	T,T	1,1	-inf,inf	inf,inf	2.84254,1.21036	0.0127686	0.382699	0.392859
3	3277	0	chr19:20076373:T:A	20076373	A,A	T,T	1,1	-inf,inf	inf,inf	2.84254,1.21036	0.012778	0.382668	0.39285
```
