## Supplementary material for "Characterization of shared and ancestry-specific signals driving complex traits using multi-ancestry fine-mapping": susiex_nc1.cs80.snp

```
BP	SNP	PIP(CS1)	LogBF(CS1,Pop1)	LogBF(CS1,Pop2)
18717736	chr19:18717736:G:A	3.10415e-07	-1.54304	-1.25957
18717961	chr19:18717961:G:A	2.31467e-06	-1.06161e-10	-0.793495
18717985	chr19:18717985:A:G	1.43585e-06	-0.0121701	-1.25884
18718167	chr19:18718167:C:T	2.02504e-06	-1.06161e-10	-0.927173
18718675	chr19:18718675:C:G	5.12022e-06	0.000434708	-4.04282e-10
18718719	chr19:18718719:C:T	2.74108e-07	-1.53143	-1.39557
18718923	chr19:18718923:G:A	8.79223e-07	-1.01657	-0.744915
18719119	chr19:18719119:T:A	1.06968e-06	-0.148465	-1.41693
18719167	chr19:18719167:T:G	1.54921e-06	-0.0776661	-1.11735
18719235	chr19:18719235:G:A	1.69464e-06	-1.06161e-10	-1.10529
18719444	chr19:18719444:C:T	2.41736e-06	-1.06161e-10	-0.750088
18719894	chr19:18719894:A:G	4.08377e-07	-1.25615	-1.27218
18720375	chr19:18720375:A:G	7.23924e-06	-1.06161e-10	0.346753
18720530	chr19:18720530:T:G	2.91126e-06	-1.06161e-10	-0.564176
18721375	chr19:18721375:G:A	7.79288e-06	0.420447	-4.04282e-10
18721731	chr19:18721731:G:A	1.55658e-06	-0.0103475	-1.17992
18722027	chr19:18722027:G:A	3.71004e-06	-1.06161e-10	-0.321722
18722127	chr19:18722127:T:C	1.23195e-06	-1.01407	-0.410098
18722140	chr19:18722140:C:T	2.92483e-07	-1.53629	-1.32582
18722394	chr19:18722394:T:C	3.50349e-07	-1.53956	-1.14203
18723018	chr19:18723018:A:G	1.24332e-06	-1.06161e-10	-1.41498
18723239	chr19:18723239:C:G	4.94684e-06	-0.0340155	-4.04282e-10
18723314	chr19:18723314:C:T	2.83623e-07	-1.54092	-1.35195
18723328	chr19:18723328:C:T	3.63184e-06	-0.343025	-4.04282e-10
18723706	chr19:18723706:G:C	2.65563e-06	-1.06161e-10	-0.65608
18723914	chr19:18723914:C:T	2.65563e-06	-1.06161e-10	-0.65608
18723925	chr19:18723925:T:C	1.23676e-06	-1.06161e-10	-1.42027
18724305	chr19:18724305:G:A	3.05251e-07	-1.49284	-1.32654
18724338	chr19:18724338:G:A	6.58179e-06	0.251543	-4.04282e-10
18724418	chr19:18724418:T:C	1.45984e-06	-1.25444	-4.04282e-10
18724528	chr19:18724528:G:A	3.00609e-06	0.78913	-1.32125
18725090	chr19:18725090:A:T	9.68329e-07	-0.478227	-1.18672
18725207	chr19:18725207:T:C	1.84162e-06	-1.06161e-10	-1.02212
18725302	chr19:18725302:C:T	2.59289e-06	-0.679992	-4.04282e-10
18725796	chr19:18725796:C:T	1.38096e-06	-1.06161e-10	-1.30999
18725924	chr19:18725924:T:C	4.06747e-06	-1.06161e-10	-0.229742
18725931	chr19:18725931:G:A	2.88677e-07	-1.54089	-1.33432
18726550	chr19:18726550:T:C	1.15174e-06	-1.49149	-4.04282e-10
18726653	chr19:18726653:C:T	3.31277e-06	-0.434979	-4.04282e-10
18726825	chr19:18726825:C:T	1.17046e-06	-1.47537	-4.04282e-10
18726933	chr19:18726933:A:G	3.57972e-06	-1.06161e-10	-0.357479
18727013	chr19:18727013:G:A	3.47386e-07	-1.31959	-1.37049
18727183	chr19:18727183:A:G	5.64774e-07	-1.4725	-0.731591
18727248	chr19:18727248:TCAAA:T	5.99432e-07	-0.917309	-1.22723
18727412	chr19:18727412:T:A	1.88306e-06	-1.06161e-10	-0.999863
18727423	chr19:18727423:T:C	6.77778e-06	-1.06161e-10	0.280886
18728212	chr19:18728212:G:T	9.69863e-06	-1.06161e-10	0.639222
18728383	chr19:18728383:A:G	9.69863e-06	-1.06161e-10	0.639222
18728873	chr19:18728873:C:A	2.36976e-06	-0.769976	-4.04282e-10
18728916	chr19:18728916:G:C	6.1343e-07	-0.942591	-1.17886
18729370	chr19:18729370:G:A	6.91099e-06	0.300349	-4.04282e-10
18729514	chr19:18729514:T:G	4.19222e-07	-1.08816	-1.41396
18729600	chr19:18729600:G:A	1.60894e-06	-1.06161e-10	-1.15719
18729648	chr19:18729648:A:G	4.50454e-07	-1.02043	-1.40983
18729766	chr19:18729766:A:G	1.50165e-06	-1.06161e-10	-1.2262
18729859	chr19:18729859:C:T	5.73541e-07	-1.01823	-1.17046
18730092	chr19:18730092:C:A	1.47718e-06	-1.06161e-10	-1.24263
18730481	chr19:18730481:C:T	1.6547e-06	-1.06161e-10	-1.12914
18730857	chr19:18730857:C:T	1.0176e-05	-1.06161e-10	0.687272
18730858	chr19:18730858:G:A	1.55425e-05	-1.06161e-10	1.11082
18731112	chr19:18731112:G:GACT	9.69863e-06	-1.06161e-10	0.639222
18731119	chr19:18731119:G:A	1.46495e-06	-1.06161e-10	-1.25094
18731697	chr19:18731697:G:A	1.86079e-06	0.18481	-1.19658
18731742	chr19:18731742:C:T	1.93827e-06	-1.06161e-10	-0.970968
18731783	chr19:18731783:C:T	1.52977e-06	-1.06161e-10	-1.20765
18731930	chr19:18731930:G:A	1.2817e-06	-1.06161e-10	-1.38457
18731940	chr19:18731940:C:T	2.31835e-05	-1.06161e-10	1.51068
18732068	chr19:18732068:G:A	2.90354e-06	-0.566832	-4.04282e-10
18732284	chr19:18732284:G:A	1.29617e-05	-1.06161e-10	0.929233
18732396	chr19:18732396:C:T	1.30947e-06	-1.06161e-10	-1.36314
18732498	chr19:18732498:T:C	1.23971e-06	-1.06161e-10	-1.41788
18732526	chr19:18732526:A:T	1.27848e-06	-1.06161e-10	-1.38709
18732812	chr19:18732812:C:T	4.66458e-07	-1.06777	-1.32758
18732942	chr19:18732942:T:C	3.91179e-07	-1.18859	-1.38276
18733366	chr19:18733366:C:T	2.66414e-07	-1.54237	-1.4131
18733554	chr19:18733554:G:A	3.02674e-07	-1.48019	-1.34768
18733923	chr19:18733923:A:G	1.99436e-06	-1.06161e-10	-0.94244
18734027	chr19:18734027:G:A	1.36437e-06	-1.06161e-10	-1.32207
18734051	chr19:18734051:A:G	1.4368e-06	-1.06161e-10	-1.27035
18734056	chr19:18734056:C:T	4.76084e-06	-1.06161e-10	-0.0723389
18734373	chr19:18734373:A:T	2.98297e-07	-1.46652	-1.37591
18734590	chr19:18734590:G:T	3.11839e-07	-1.52393	-1.2741
18734733	chr19:18734733:G:A	3.18637e-07	-1.51411	-1.26235
18734752	chr19:18734752:CCA:C	4.06553e-06	-1.06161e-10	-0.230221
18734975	chr19:18734975:T:C	3.22841e-07	-1.50363	-1.25973
18735295	chr19:18735295:G:A	3.11404e-07	-1.46016	-1.33927
18735405	chr19:18735405:C:G	1.14158e-06	-1.50035	-4.04282e-10
18735714	chr19:18735714:A:G	1.67297e-06	-1.11816	-4.04282e-10
18736055	chr19:18736055:T:C	2.75933e-07	-1.49987	-1.42049
18736356	chr19:18736356:A:G	1.2363e-06	-1.06161e-10	-1.42064
18736506	chr19:18736506:CAG:C	1.31655e-06	-1.06161e-10	-1.35775
18736548	chr19:18736548:C:T	2.94912e-07	-1.43476	-1.41908
18736617	chr19:18736617:G:A	2.3745e-05	-1.06161e-10	1.53461
18736676	chr19:18736676:A:G	1.23913e-06	-1.06161e-10	-1.41836
18736698	chr19:18736698:C:G	8.32487e-06	-1.06161e-10	0.486484
18736746	chr19:18736746:A:G	2.76495e-07	-1.49897	-1.41936
18736765	chr19:18736765:C:G	2.80615e-06	-0.60095	-4.04282e-10
18736902	chr19:18736902:C:T	1.24674e-06	-1.06161e-10	-1.41223
18736927	chr19:18736927:T:C	2.67885e-07	-1.52984	-1.42012
18737029	chr19:18737029:T:C	2.67302e-07	-1.53204	-1.4201
18737111	chr19:18737111:G:A	2.75035e-07	-1.50318	-1.42044
18737234	chr19:18737234:G:A	1.23623e-06	-1.06161e-10	-1.42069
18737477	chr19:18737477:T:G	2.7548e-07	-1.50133	-1.42067
18737970	chr19:18737970:T:C	4.06553e-06	-1.06161e-10	-0.230221
18737993	chr19:18737993:A:C	1.60588e-06	-1.06161e-10	-1.15909
18738019	chr19:18738019:G:A	4.19155e-07	-1.13004	-1.37224
18738402	chr19:18738402:A:G	2.74213e-07	-1.50593	-1.42069
18738658	chr19:18738658:T:C	2.67515e-07	-1.53078	-1.42057
18738757	chr19:18738757:G:A	1.78111e-06	-1.06161e-10	-1.05553
18738763	chr19:18738763:A:G	2.6816e-07	-1.52858	-1.42036
18739050	chr19:18739050:C:T	1.29758e-06	-1.06161e-10	-1.37226
18739151	chr19:18739151:G:A	1.50886e-06	-1.06161e-10	-1.22141
18739377	chr19:18739377:G:C	2.85611e-07	-1.47713	-1.40875
18739388	chr19:18739388:A:G	1.93929e-06	-1.06161e-10	-0.970443
18739535	chr19:18739535:C:G	3.05568e-07	-1.4724	-1.34594
18739576	chr19:18739576:T:C	1.51617e-06	-1.06161e-10	-1.21657
18739714	chr19:18739714:G:A	1.23623e-06	-1.06161e-10	-1.4207
18739898	chr19:18739898:A:T	2.89825e-07	-1.48679	-1.38446
18740177	chr19:18740177:C:G	1.48001e-06	-1.06161e-10	-1.24072
18740244	chr19:18740244:C:T	1.23718e-06	-1.06161e-10	-1.41993
18740780	chr19:18740780:G:A	1.51727e-06	-1.06161e-10	-1.21585
18740961	chr19:18740961:C:T	3.78941e-05	-1.06161e-10	2.00203
18741098	chr19:18741098:G:C	1.67491e-06	-1.06161e-10	-1.117
18741824	chr19:18741824:G:A	4.40852e-07	-1.03186	-1.41995
18742037	chr19:18742037:A:G	3.1329e-07	-1.51963	-1.27376
18742327	chr19:18742327:G:A	5.80486e-06	0.125932	-4.04282e-10
18742786	chr19:18742786:C:T	3.55384e-05	-1.06161e-10	1.93785
18743201	chr19:18743201:G:T	6.99508e-07	-1.14767	-0.842472
18743466	chr19:18743466:C:T	3.58479e-07	-1.47302	-1.18563
18743672	chr19:18743672:G:A	3.56356e-05	-1.06161e-10	1.94058
18743721	chr19:18743721:A:G	1.26551e-06	-1.06161e-10	-1.39729
18744592	chr19:18744592:T:C	1.28506e-06	-1.38196	-4.04282e-10
18745102	chr19:18745102:A:T	9.91712e-06	-1.06161e-10	0.661499
18745175	chr19:18745175:A:G	9.81955e-06	-1.06161e-10	0.651611
18746023	chr19:18746023:A:G	1.30789e-06	-1.36435	-4.04282e-10
18746610	chr19:18746610:T:C	3.53593e-05	-1.06161e-10	1.9328
18746816	chr19:18746816:C:G	7.99393e-06	-1.06161e-10	0.445919
18746914	chr19:18746914:C:T	8.02732e-06	-1.06161e-10	0.450087
18747025	chr19:18747025:G:A	1.34867e-06	-1.06161e-10	-1.33364
18747329	chr19:18747329:A:C	6.6906e-06	-1.06161e-10	0.26794
18747544	chr19:18747544:G:A	1.80563e-05	-1.06161e-10	1.26073
18748417	chr19:18748417:C:T	1.23838e-06	-1.06161e-10	-1.41896
18748809	chr19:18748809:A:G	1.48738e-06	-1.06161e-10	-1.23575
18748870	chr19:18748870:A:G	6.24622e-07	-1.11837	-0.985007
18748947	chr19:18748947:G:A	6.92548e-07	-1.47756	-0.522577
18749231	chr19:18749231:A:G	1.21093e-05	0.86121	-4.04282e-10
18749601	chr19:18749601:G:A	9.91665e-06	-1.06161e-10	0.661452
18749703	chr19:18749703:G:A	3.61273e-05	-1.06161e-10	1.95428
18750066	chr19:18750066:C:T	3.66456e-06	-0.334056	-4.04282e-10
18750669	chr19:18750669:C:T	1.31685e-06	-1.35752	-4.04282e-10
18750852	chr19:18750852:T:C	4.73742e-07	-1.44543	-0.934426
18751026	chr19:18751026:C:A	1.37171e-06	-1.3167	-4.04282e-10
18751602	chr19:18751602:C:T	1.24062e-06	-1.06161e-10	-1.41715
18751704	chr19:18751704:G:A	1.60204e-06	-1.06161e-10	-1.16148
18751949	chr19:18751949:A:G	6.93631e-07	-0.579841	-1.41874
18752406	chr19:18752406:C:T	1.2585e-06	-1.06161e-10	-1.40285
18752419	chr19:18752419:A:G	3.80105e-06	-1.06161e-10	-0.297486
18752547	chr19:18752547:G:A	2.00998e-06	-1.06161e-10	-0.934637
18753449	chr19:18753449:T:C	9.34334e-06	-1.06161e-10	0.6019
18753490	chr19:18753490:A:G	1.38138e-06	-1.06161e-10	-1.30968
18753865	chr19:18753865:C:T	3.78178e-06	-0.30257	-4.04282e-10
18753869	chr19:18753869:G:GCAGGC	1.01187e-05	-1.06161e-10	0.681624
18753973	chr19:18753973:C:T	1.20389e-05	-1.06161e-10	0.855383
18754750	chr19:18754750:C:A	1.00137e-05	-1.06161e-10	0.671194
18756128	chr19:18756128:G:A	8.6129e-07	-0.381551	-1.40054
18756192	chr19:18756192:G:A	1.25145e-06	-1.06161e-10	-1.40846
18756751	chr19:18756751:C:T	6.43172e-07	-1.12417	-0.949937
18757104	chr19:18757104:C:T	1.19564e-05	-1.06161e-10	0.848503
18758763	chr19:18758763:A:T	4.2294e-06	-1.06161e-10	-0.190704
18758788	chr19:18758788:G:A	1.12612e-05	-1.06161e-10	0.7886
18758866	chr19:18758866:C:T	1.47312e-05	-1.06161e-10	1.05721
18758917	chr19:18758917:T:C	1.21945e-06	-1.43436	-4.04282e-10
18758935	chr19:18758935:C:T	1.12883e-05	-1.06161e-10	0.791
18758954	chr19:18758954:C:T	4.0439e-06	-1.06161e-10	-0.235555
18759761	chr19:18759761:C:G	1.26878e-06	-1.06161e-10	-1.39471
18760188	chr19:18760188:G:A	1.14322e-05	-1.06161e-10	0.803669
18761094	chr19:18761094:ACAT:A	1.51818e-06	-1.06161e-10	-1.21525
18761197	chr19:18761197:G:A	1.42019e-05	-1.06161e-10	1.02061
18761244	chr19:18761244:T:A	3.1228e-06	-1.06161e-10	-0.494035
18761437	chr19:18761437:G:A	2.05191e-06	-1.06161e-10	-0.913991
18762107	chr19:18762107:A:G	3.92059e-07	-1.18876	-1.38035
18762222	chr19:18762222:A:T	6.0572e-07	-1.11478	-1.01932
18762771	chr19:18762771:C:T	3.29513e-07	-1.39634	-1.34656
18763170	chr19:18763170:G:A	0.000110799	-1.06161e-10	3.07495
18763392	chr19:18763392:T:C	4.51709e-07	-1.48446	-0.943018
18763673	chr19:18763673:G:A	4.47665e-07	-1.11349	-1.32298
18763705	chr19:18763705:G:A	1.21658e-05	-1.06161e-10	0.865865
18763873	chr19:18763873:G:A	1.48586e-06	-1.23677	-4.04282e-10
18764211	chr19:18764211:C:T	1.24762e-06	-1.06161e-10	-1.41152
18764450	chr19:18764450:C:T	5.08569e-06	-0.0063333	-4.04282e-10
18764758	chr19:18764758:C:T	1.77646e-06	-1.06161e-10	-1.05814
18764906	chr19:18764906:C:T	1.19285e-05	-1.06161e-10	0.846169
18765398	chr19:18765398:C:G	1.07073e-06	-0.382225	-1.1822
18765448	chr19:18765448:G:A	5.6469e-07	-0.940333	-1.26391
18765499	chr19:18765499:A:G	7.09475e-07	-0.879371	-1.09662
18765557	chr19:18765557:GA:G	1.5629e-06	-1.06161e-10	-1.18622
18766269	chr19:18766269:T:TG	6.63995e-07	-0.925571	-1.11667
18766339	chr19:18766339:A:G	6.21581e-07	-0.791017	-1.31724
18766358	chr19:18766358:C:T	2.3437e-06	-1.06161e-10	-0.781032
18766383	chr19:18766383:C:A	5.21833e-07	-0.943832	-1.33934
18766914	chr19:18766914:T:C	2.75809e-06	-1.06161e-10	-0.618227
18767195	chr19:18767195:A:G	2.72514e-06	-1.06161e-10	-0.630242
18767490	chr19:18767490:C:T	1.74102e-06	-1.07829	-4.04282e-10
18767495	chr19:18767495:G:A	3.78558e-07	-1.38905	-1.2151
18768383	chr19:18768383:C:T	2.39793e-06	-1.06161e-10	-0.758156
18769373	chr19:18769373:C:T	0.000100305	-1.06161e-10	2.97545
18769767	chr19:18769767:G:A	0.00011284	-1.06161e-10	3.0932
18770213	chr19:18770213:T:C	5.42386e-07	-0.889731	-1.35481
18770287	chr19:18770287:C:T	1.25878e-06	-1.06161e-10	-1.40262
18771171	chr19:18771171:C:T	3.97588e-07	-1.43759	-1.11752
18771216	chr19:18771216:C:T	3.08498e-06	-1.06161e-10	-0.506218
18771310	chr19:18771310:G:A	2.33775e-05	-1.06161e-10	1.51901
18772783	chr19:18772783:C:T	3.24896e-07	-1.33805	-1.41897
18772973	chr19:18772973:G:A	3.26145e-07	-1.53286	-1.22032
18773028	chr19:18773028:T:C	5.5481e-07	-0.801506	-1.42039
18773322	chr19:18773322:C:T	1.0871e-05	-1.06161e-10	0.753339
18773448	chr19:18773448:T:C	2.34399e-05	-1.06161e-10	1.52168
18773801	chr19:18773801:G:A	2.28243e-06	-1.06161e-10	-0.807522
18773941	chr19:18773941:G:C	3.27696e-06	-1.06161e-10	-0.445846
18774028	chr19:18774028:T:A	5.39793e-07	-0.833003	-1.41633
18774075	chr19:18774075:C:G	7.4118e-06	-1.06161e-10	0.370309
18774584	chr19:18774584:G:A	1.26596e-06	-1.39694	-4.04282e-10
18774887	chr19:18774887:C:T	8.51974e-06	-1.06161e-10	0.509622
18775283	chr19:18775283:G:T	3.43831e-06	-0.397783	-4.04282e-10
18775557	chr19:18775557:A:C	4.79628e-07	-0.958691	-1.40882
18775621	chr19:18775621:T:C	4.6597e-07	-0.986294	-1.4101
18775953	chr19:18775953:T:C	4.85114e-07	-0.95782	-1.39831
18776207	chr19:18776207:C:T	3.98658e-05	-1.06161e-10	2.05276
18776867	chr19:18776867:T:C	7.73681e-07	-0.916641	-0.972719
18777340	chr19:18777340:C:T	7.85168e-07	-1.53245	-0.342169
18778467	chr19:18778467:T:G	2.91251e-06	-1.06161e-10	-0.563748
18778649	chr19:18778649:C:G	3.18556e-06	-0.474135	-4.04282e-10
18778892	chr19:18778892:C:T	3.18741e-07	-1.43729	-1.33885
18779014	chr19:18779014:T:G	6.37257e-05	-1.06161e-10	2.52182
18779672	chr19:18779672:G:A	1.65185e-05	-1.06161e-10	1.17172
18779704	chr19:18779704:C:T	1.24162e-06	-1.06161e-10	-1.41635
18780437	chr19:18780437:C:A	2.39029e-06	-1.06161e-10	-0.761347
18780641	chr19:18780641:G:A	6.81751e-06	-1.06161e-10	0.28673
18780862	chr19:18780862:C:T	1.23671e-06	-1.06161e-10	-1.42031
18781318	chr19:18781318:AC:A	3.2039e-06	-1.06161e-10	-0.468396
18781414	chr19:18781414:T:C	4.51165e-07	-1.04185	-1.38683
18781918	chr19:18781918:C:A	4.42638e-07	-1.49087	-0.956895
18782308	chr19:18782308:G:A	1.01968e-06	-0.63999	-0.973283
18782520	chr19:18782520:TG:T	1.25397e-06	-1.06161e-10	-1.40645
18782525	chr19:18782525:C:T	3.04435e-06	-0.519476	-4.04282e-10
18782823	chr19:18782823:C:T	8.00772e-06	-1.06161e-10	0.447642
18782914	chr19:18782914:C:G	1.26943e-06	-1.06161e-10	-1.3942
18782922	chr19:18782922:T:C	1.2595e-06	-1.06161e-10	-1.40205
18783046	chr19:18783046:C:T	1.43337e-05	-1.06161e-10	1.02985
18783680	chr19:18783680:A:G	8.1611e-07	-0.924697	-0.911272
18784093	chr19:18784093:G:A	6.25253e-07	-0.868883	-1.23348
18784322	chr19:18784322:G:A	1.81138e-06	-1.06161e-10	-1.03868
18784408	chr19:18784408:G:A	4.09013e-07	-1.43515	-1.09162
18784560	chr19:18784560:G:A	3.26849e-07	-1.38581	-1.36522
18785055	chr19:18785055:C:T	2.19892e-06	0.190303	-1.0351
18785235	chr19:18785235:C:A	1.23971e-06	-1.06161e-10	-1.41788
18785277	chr19:18785277:C:G	3.03067e-07	-1.44259	-1.38397
18785417	chr19:18785417:C:T	6.8533e-06	-1.06161e-10	0.291967
18786370	chr19:18786370:C:T	6.54591e-06	-1.06161e-10	0.246077
18786630	chr19:18786630:T:C	1.58287e-06	-1.17352	-4.04282e-10
18787186	chr19:18787186:G:A	2.59125e-06	-1.06161e-10	-0.680624
18787977	chr19:18787977:G:C	1.58146e-06	-1.06161e-10	-1.17441
18788939	chr19:18788939:C:T	1.38052e-05	-1.06161e-10	0.992284
18789084	chr19:18789084:A:G	1.3433e-06	-1.33763	-4.04282e-10
18789177	chr19:18789177:C:T	1.78431e-06	-1.06161e-10	-1.05373
18789338	chr19:18789338:C:T	8.44341e-06	-1.06161e-10	0.500623
18789478	chr19:18789478:C:T	2.39238e-06	-1.06161e-10	-0.760473
18790809	chr19:18790809:C:G	3.46984e-07	-1.35618	-1.33506
18791783	chr19:18791783:T:G	3.84965e-07	-1.19606	-1.3913
18792686	chr19:18792686:C:G	9.34648e-07	-0.640898	-1.05945
18792798	chr19:18792798:G:A	7.02024e-06	-1.06161e-10	0.316034
18792999	chr19:18792999:A:T	4.70127e-07	-1.15778	-1.22973
18793196	chr19:18793196:G:A	2.97938e-06	-1.06161e-10	-0.541047
18793640	chr19:18793640:G:A	1.88639e-06	-1.06161e-10	-0.998101
18793809	chr19:18793809:C:T	1.23791e-06	-1.06161e-10	-1.41934
18793838	chr19:18793838:C:T	2.34937e-06	-1.06161e-10	-0.778618
18794146	chr19:18794146:A:G	1.27023e-06	-1.06161e-10	-1.39357
18794212	chr19:18794212:G:A	2.26239e-06	-1.06161e-10	-0.816342
18794246	chr19:18794246:G:A	1.24247e-06	-1.06161e-10	-1.41566
18794263	chr19:18794263:C:T	1.30269e-06	-1.06161e-10	-1.36833
18794670	chr19:18794670:A:T	2.7943e-07	-1.53065	-1.37712
18794744	chr19:18794744:C:T	2.04198e-06	-1.06161e-10	-0.918842
18794811	chr19:18794811:C:T	1.24812e-06	-1.06161e-10	-1.41112
18795309	chr19:18795309:C:G	1.30354e-06	-1.06161e-10	-1.36768
18795407	chr19:18795407:T:C	2.19632e-06	-1.06161e-10	-0.84598
18795410	chr19:18795410:T:G	2.18012e-06	-1.06161e-10	-0.853385
18795725	chr19:18795725:T:C	3.32643e-07	-1.31562	-1.41783
18795736	chr19:18795736:A:G	1.23622e-06	-1.06161e-10	-1.4207
18795739	chr19:18795739:A:G	1.11526e-06	-1.52368	-4.04282e-10
18795799	chr19:18795799:G:C	1.78433e-06	-1.06161e-10	-1.05372
18795828	chr19:18795828:C:T	1.12038e-06	-1.51909	-4.04282e-10
18796273	chr19:18796273:C:G	2.18953e-06	-1.06161e-10	-0.849077
18796854	chr19:18796854:C:T	1.36315e-06	-1.06161e-10	-1.32297
18797309	chr19:18797309:G:A	2.02007e-06	-1.06161e-10	-0.92963
18797627	chr19:18797627:A:T	8.9206e-07	-1.29393	-0.453059
18797664	chr19:18797664:C:G	2.32095e-06	-1.06161e-10	-0.790786
18797789	chr19:18797789:A:G	1.84921e-06	-1.06161e-10	-1.01801
18797977	chr19:18797977:T:C	1.24015e-06	-0.25394	-1.16359
18798899	chr19:18798899:G:A	2.29822e-06	-0.800628	-4.04282e-10
18799116	chr19:18799116:T:C	1.23671e-06	-1.06161e-10	-1.42031
18799394	chr19:18799394:A:G	1.38571e-06	-1.30655	-4.04282e-10
18799438	chr19:18799438:T:C	3.80435e-05	-1.06161e-10	2.00597
18799872	chr19:18799872:T:C	3.80913e-07	-1.29075	-1.3072
18799983	chr19:18799983:G:A	1.62016e-06	-1.06161e-10	-1.15024
18800065	chr19:18800065:A:G	1.54684e-06	-1.06161e-10	-1.19655
18800095	chr19:18800095:T:G	1.16141e-06	-1.48313	-4.04282e-10
18800342	chr19:18800342:T:A	6.76136e-07	-1.48651	-0.53761
18800572	chr19:18800572:C:T	1.80154e-05	-1.41261	2.67107
18800605	chr19:18800605:T:C	2.49586e-06	-1.06161e-10	-0.718129
18800939	chr19:18800939:G:A	1.57752e-06	-1.06161e-10	-1.17691
18801051	chr19:18801051:G:A	1.40697e-06	-1.29133	-4.04282e-10
18801275	chr19:18801275:TATC:T	2.00678e-06	-1.06161e-10	-0.93623
18801779	chr19:18801779:A:G	2.6679e-06	0.372952	-1.02442
18802137	chr19:18802137:G:C	1.50495e-06	-1.06161e-10	-1.224
18802333	chr19:18802333:T:C	1.56694e-06	-1.06161e-10	-1.18364
18802729	chr19:18802729:T:C	1.25731e-06	-1.06161e-10	-1.40379
18803228	chr19:18803228:C:T	1.87088e-06	-1.00635	-4.04282e-10
18803516	chr19:18803516:A:G	1.08206e-06	-0.780722	-0.773177
18803621	chr19:18803621:G:A	1.42478e-06	-1.06161e-10	-1.27875
18803805	chr19:18803805:G:A	3.0961e-07	-1.48615	-1.31906
18803893	chr19:18803893:G:A	4.02633e-07	-1.27499	-1.2675
18804062	chr19:18804062:C:T	1.60335e-06	-1.06161e-10	-1.16067
18804342	chr19:18804342:C:A	1.39593e-06	-1.06161e-10	-1.2992
18804558	chr19:18804558:T:A	4.72212e-06	-1.191	1.1105
18804848	chr19:18804848:G:A	2.44215e-06	-1.06161e-10	-0.739886
18804972	chr19:18804972:T:A	4.86221e-06	-1.06161e-10	-0.0512707
18805004	chr19:18805004:T:C	6.95363e-06	-1.08226	1.38876
18805179	chr19:18805179:A:G	1.93756e-06	-0.906822	-0.0645138
18805479	chr19:18805479:G:C	1.31991e-06	-1.06161e-10	-1.3552
18805486	chr19:18805486:A:G	1.4594e-06	-1.08334	-0.171404
18805867	chr19:18805867:C:T	1.47447e-06	-1.06161e-10	-1.24447
18806119	chr19:18806119:G:A	3.14655e-06	-1.06161e-10	-0.486456
18806121	chr19:18806121:T:A	1.09278e-06	-1.54404	-4.04282e-10
18806383	chr19:18806383:C:T	5.65608e-06	-1.06161e-10	0.0999667
18806543	chr19:18806543:G:A	3.52025e-07	-1.51823	-1.15858
18806732	chr19:18806732:G:A	7.19192e-06	-1.06161e-10	0.340194
18806950	chr19:18806950:A:C	2.99404e-07	-1.53777	-1.30096
18807099	chr19:18807099:C:T	2.90699e-06	-0.565647	-4.04282e-10
18807242	chr19:18807242:A:G	1.09277e-06	-1.54404	-4.04282e-10
18807339	chr19:18807339:A:T	9.28515e-07	-1.5325	-0.174434
18807571	chr19:18807571:C:T	3.31852e-07	-1.41075	-1.32508
18807710	chr19:18807710:A:T	7.95493e-07	-1.49846	-0.3631
18808042	chr19:18808042:C:T	1.17155e-06	-1.47444	-4.04282e-10
18808502	chr19:18808502:T:C	1.54157e-06	-1.50563	0.30567
18809435	chr19:18809435:C:A	6.06137e-07	-0.738838	-1.39457
18809783	chr19:18809783:T:C	4.58597e-06	0.144488	-0.25425
18809908	chr19:18809908:G:A	3.61352e-07	-1.24256	-1.4081
18810211	chr19:18810211:C:G	4.95654e-07	-1.36713	-0.967513
18810243	chr19:18810243:C:G	1.24087e-06	-1.06161e-10	-1.41695
18810285	chr19:18810285:C:T	2.22112e-06	-1.06161e-10	-0.834751
18810295	chr19:18810295:C:A	1.38129e-06	-1.06161e-10	-1.30975
18810402	chr19:18810402:CCAA:C	3.30315e-07	-1.49039	-1.25008
18810525	chr19:18810525:C:T	3.4175e-07	-1.29515	-1.41129
18810530	chr19:18810530:C:T	1.32988e-06	-1.06161e-10	-1.34767
18810580	chr19:18810580:CT:C	5.48917e-07	-1.42531	-0.807262
18810623	chr19:18810623:G:A	3.39466e-07	-1.48142	-1.23173
18810692	chr19:18810692:G:A	1.09423e-06	-1.54271	-4.04282e-10
18810720	chr19:18810720:T:G	1.23949e-06	-1.06161e-10	-1.41807
18810841	chr19:18810841:T:C	1.23813e-06	-1.06161e-10	-1.41916
18811635	chr19:18811635:C:T	2.81299e-07	-1.50387	-1.39723
18811797	chr19:18811797:G:A	1.32298e-06	-1.06161e-10	-1.35287
18812193	chr19:18812193:G:A	3.21463e-07	-1.34981	-1.41782
18812430	chr19:18812430:GTTC:G	1.09595e-06	-1.54114	-4.04282e-10
18812473	chr19:18812473:G:A	1.33635e-06	-1.06161e-10	-1.34282
18812838	chr19:18812838:C:A	1.54657e-06	-1.06161e-10	-1.19672
18813042	chr19:18813042:C:T	3.12626e-07	-1.50559	-1.28992
18813053	chr19:18813053:C:T	3.0535e-06	-1.06161e-10	-0.516473
18813159	chr19:18813159:A:G	2.32492e-06	-1.06161e-10	-0.789077
18813466	chr19:18813466:G:A	1.29615e-06	-1.06161e-10	-1.37337
18813579	chr19:18813579:AC:A	3.80011e-07	-1.31744	-1.28288
18813739	chr19:18813739:C:A	4.92538e-06	-1.06161e-10	-0.0383627
18814171	chr19:18814171:G:A	1.02592e-05	-1.06161e-10	0.695409
18814567	chr19:18814567:C:T	2.59407e-05	0.596757	1.02629
18814620	chr19:18814620:A:AT	2.94731e-07	-1.53781	-1.31664
18815135	chr19:18815135:AT:A	1.2365e-06	-1.06161e-10	-1.42048
18815169	chr19:18815169:C:T	4.86601e-06	-0.0504889	-4.04282e-10
18815185	chr19:18815185:C:T	3.947e-07	-1.14233	-1.42006
18815276	chr19:18815276:G:A	3.52197e-07	-1.39708	-1.27925
18815309	chr19:18815309:C:T	1.11846e-06	-1.52081	-4.04282e-10
18815687	chr19:18815687:GAT:G	4.84618e-06	-1.06161e-10	-0.0545732
18815877	chr19:18815877:C:T	1.04889e-06	-1.44424	-0.140797
18815896	chr19:18815896:G:A	4.86953e-07	-1.25063	-1.10172
18816027	chr19:18816027:A:G	5.88427e-07	-1.41882	-0.744243
18816348	chr19:18816348:T:C	5.03071e-07	-1.36965	-0.950133
18816499	chr19:18816499:G:A	3.34279e-06	-0.425957	-4.04282e-10
18816916	chr19:18816916:G:A	1.70685e-06	-1.06161e-10	-1.09812
18817159	chr19:18817159:A:T	2.5163e-06	-1.06161e-10	-0.709972
18817423	chr19:18817423:C:T	2.98812e-06	-1.06161e-10	-0.538119
18817456	chr19:18817456:A:G	1.26474e-06	-1.3979	-4.04282e-10
18817557	chr19:18817557:C:T	1.39949e-06	-1.06161e-10	-1.29666
18817671	chr19:18817671:C:T	6.05977e-07	-1.53294	-0.600736
18817826	chr19:18817826:G:T	8.39122e-07	-1.36409	-0.444078
18817862	chr19:18817862:T:C	2.65763e-07	-1.53876	-1.41915
18818004	chr19:18818004:G:A	6.80345e-07	-1.05792	-0.959997
18818056	chr19:18818056:G:A	5.1587e-06	-1.06161e-10	0.00792024
18818220	chr19:18818220:A:G	4.50234e-07	-1.53658	-0.894172
18818357	chr19:18818357:C:T	9.80409e-07	-0.25418	-1.39837
18818752	chr19:18818752:G:A	2.81045e-07	-1.54439	-1.35762
18818970	chr19:18818970:G:A	1.31996e-06	-1.53163	0.176466
18819147	chr19:18819147:T:C	0.000172371	-1.06161e-10	3.51689
18819601	chr19:18819601:T:C	1.68883e-06	-1.10873	-4.04282e-10
18819756	chr19:18819756:G:A	1.63111e-06	-1.06161e-10	-1.14351
18819949	chr19:18819949:T:C	3.51235e-07	-1.42147	-1.2576
18820264	chr19:18820264:G:A	7.00704e-06	0.314152	-4.04282e-10
18820471	chr19:18820471:A:G	1.31021e-06	-1.06161e-10	-1.36258
18820501	chr19:18820501:G:A	7.1038e-06	-1.06161e-10	0.327866
18820829	chr19:18820829:A:G	2.78562e-07	-1.49901	-1.41187
18820896	chr19:18820896:G:T	6.72185e-07	-1.51688	-0.513106
18821373	chr19:18821373:A:G	9.37521e-07	-1.42939	-0.267888
18821555	chr19:18821555:G:A	2.30309e-06	0.584692	-1.3832
18821805	chr19:18821805:C:A	1.10349e-06	-1.41517	-0.11912
18822139	chr19:18822139:T:C	1.27316e-06	-1.06161e-10	-1.39126
18822338	chr19:18822338:C:G	3.23031e-07	-1.46935	-1.29342
18822650	chr19:18822650:G:A	5.16579e-07	-1.08325	-1.21004
18822764	chr19:18822764:G:A	1.9194e-06	-1.06161e-10	-0.980752
18823022	chr19:18823022:A:T	3.43477e-07	-1.29195	-1.40945
18823118	chr19:18823118:G:C	7.97009e-07	-1.34964	-0.510011
18823283	chr19:18823283:G:A	1.65638e-06	-1.12813	-4.04282e-10
18823472	chr19:18823472:A:T	1.40119e-06	-1.06161e-10	-1.29544
18823626	chr19:18823626:A:C	1.29209e-06	-1.06161e-10	-1.37651
18823799	chr19:18823799:G:C	1.01005e-06	-1.3362	-0.286569
18823940	chr19:18823940:C:T	1.24448e-06	-1.06161e-10	-1.41405
18823965	chr19:18823965:C:A	1.24615e-06	-1.06161e-10	-1.41271
18823992	chr19:18823992:C:T	2.42729e-06	0.0156551	-0.761641
18824282	chr19:18824282:C:T	2.74875e-07	-1.53354	-1.39067
18824412	chr19:18824412:G:A	8.48408e-07	-1.38447	-0.412691
18824464	chr19:18824464:C:T	3.42964e-07	-1.30111	-1.40178
18824793	chr19:18824793:C:T	9.69154e-07	-1.36916	-0.294932
18824922	chr19:18824922:TC:T	2.25668e-06	-1.06161e-10	-0.818868
18825201	chr19:18825201:C:T	1.26568e-06	-1.06161e-10	-1.39716
18825237	chr19:18825237:T:C	8.8653e-07	-1.43629	-0.316912
18825240	chr19:18825240:A:T	1.23649e-06	-1.06161e-10	-1.42049
18825265	chr19:18825265:A:G	6.49305e-07	-1.24015	-0.824464
18826736	chr19:18826736:T:C	1.48101e-06	-1.06161e-10	-1.24004
18826737	chr19:18826737:G:A	1.47027e-06	-1.06161e-10	-1.24731
18826743	chr19:18826743:A:G	1.48306e-06	-1.06161e-10	-1.23865
18826752	chr19:18826752:T:C	1.48306e-06	-1.06161e-10	-1.23866
18826753	chr19:18826753:A:G	1.48227e-06	-1.06161e-10	-1.23919
18826769	chr19:18826769:C:A	1.84748e-06	-1.06161e-10	-1.01894
18826968	chr19:18826968:A:G	1.13844e-06	-1.37633	-0.126778
18827240	chr19:18827240:G:A	1.26446e-06	-1.06161e-10	-1.39812
18827511	chr19:18827511:G:A	9.76057e-07	-1.39469	-0.262304
18827959	chr19:18827959:G:A	7.55145e-06	0.388976	-4.04282e-10
18828500	chr19:18828500:C:T	2.82332e-06	-1.06161e-10	-0.594851
18828602	chr19:18828602:T:C	1.27775e-06	-1.29294	-0.094718
18828669	chr19:18828669:A:G	2.02081e-05	-1.06161e-10	1.37332
18829145	chr19:18829145:T:C	3.01612e-07	-1.53839	-1.29298
18829737	chr19:18829737:A:G	1.21708e-06	-1.44804	0.0117263
18829888	chr19:18829888:T:C	3.54783e-07	-1.24831	-1.4207
18830531	chr19:18830531:C:T	4.86729e-05	-1.06161e-10	2.25236
18830650	chr19:18830650:C:T	1.31404e-06	-1.06161e-10	-1.35966
18832940	chr19:18832940:C:T	2.70753e-07	-1.52628	-1.41303
18833216	chr19:18833216:A:G	1.21904e-06	-0.0159919	-1.41871
18833363	chr19:18833363:G:A	3.76064e-06	-0.308176	-4.04282e-10
18833637	chr19:18833637:TCA:T	1.34556e-06	-1.06161e-10	-1.33595
18834211	chr19:18834211:C:A	4.68801e-06	-1.06161e-10	-0.0877555
18835313	chr19:18835313:C:T	7.85656e-07	-1.05462	-0.819375
18835429	chr19:18835429:C:T	4.42654e-05	-1.06161e-10	2.15744
18836104	chr19:18836104:C:T	1.16437e-06	-1.48058	-4.04282e-10
18836587	chr19:18836587:C:T	7.08386e-07	-1.51423	-0.463298
18837349	chr19:18837349:C:G	1.41431e-06	-1.06161e-10	-1.28612
18837644	chr19:18837644:G:C	2.87288e-07	-1.52611	-1.35393
18838420	chr19:18838420:A:T	6.61227e-07	-0.899745	-1.14668
18838764	chr19:18838764:T:C	2.85979e-07	-1.53047	-1.35413
18839115	chr19:18839115:G:A	1.23651e-06	-1.06161e-10	-1.42047
18839836	chr19:18839836:A:G	1.63814e-05	2.17221	-1.00882
18841366	chr19:18841366:A:G	1.28842e-06	-1.06161e-10	-1.37935
18841717	chr19:18841717:A:T	8.71547e-07	-1.51856	-0.251693
18841811	chr19:18841811:C:T	1.64618e-06	-1.06161e-10	-1.1343
18841993	chr19:18841993:G:A	2.15725e-06	-1.06161e-10	-0.863928
18843856	chr19:18843856:C:T	1.28431e-06	-1.06161e-10	-1.38254
18844203	chr19:18844203:G:T	2.22165e-06	-1.06161e-10	-0.834513
18845890	chr19:18845890:G:A	1.37064e-05	1.81247	-0.827371
18846296	chr19:18846296:C:T	1.23623e-06	-1.06161e-10	-1.42069
18847122	chr19:18847122:G:C	0.000420866	-1.06161e-10	4.40955
18847162	chr19:18847162:C:T	1.34034e-06	-1.33984	-4.04282e-10
18847661	chr19:18847661:C:T	1.61111e-06	-1.06161e-10	-1.15584
18847753	chr19:18847753:A:T	2.80188e-06	-1.06161e-10	-0.602472
18848287	chr19:18848287:G:A	1.0075e-06	-0.782046	-0.843248
18848639	chr19:18848639:C:T	2.66584e-07	-1.53435	-1.42048
18849098	chr19:18849098:C:T	2.48206e-06	-1.06161e-10	-0.723674
18849469	chr19:18849469:C:T	1.74064e-06	-1.06161e-10	-1.07851
18851252	chr19:18851252:G:A	1.22573e-05	1.79806	-0.924699
18851930	chr19:18851930:T:C	2.26398e-06	-1.06161e-10	-0.815638
18852609	chr19:18852609:C:T	1.57782e-06	-1.06161e-10	-1.17672
18853428	chr19:18853428:T:C	1.41974e-05	-1.06161e-10	1.0203
18853633	chr19:18853633:C:T	5.68672e-06	1.4543	-1.34893
18853701	chr19:18853701:G:A	1.61498e-05	2.0215	-0.872361
18853820	chr19:18853820:G:A	1.26183e-06	-1.06161e-10	-1.4002
18854056	chr19:18854056:C:T	2.01533e-06	-0.93198	-4.04282e-10
18854146	chr19:18854146:G:T	5.71135e-07	-1.30336	-0.889535
18855350	chr19:18855350:G:A	1.67104e-06	-1.11931	-4.04282e-10
18855522	chr19:18855522:G:C	1.24297e-06	-1.06161e-10	-1.41526
18855651	chr19:18855651:G:A	1.74669e-06	-1.06161e-10	-1.07504
18856820	chr19:18856820:C:T	1.72573e-06	-1.06161e-10	-1.08711
18856912	chr19:18856912:C:T	6.0493e-06	-1.09349	1.26067
18857849	chr19:18857849:T:C	7.09056e-07	-0.779251	-1.19733
18857879	chr19:18857879:G:T	1.13166e-06	-1.50908	-4.04282e-10
18858008	chr19:18858008:A:G	1.31866e-06	-0.30947	-1.04668
18858780	chr19:18858780:C:T	2.89623e-07	-1.53584	-1.3361
18859018	chr19:18859018:C:T	1.43471e-06	-1.06161e-10	-1.2718
18859024	chr19:18859024:G:A	5.62834e-06	0.0950506	-4.04282e-10
18859531	chr19:18859531:C:T	4.17765e-05	-1.06161e-10	2.09957
18859548	chr19:18859548:G:A	3.34581e-07	-1.30998	-1.41766
18859783	chr19:18859783:A:G	1.71349e-06	-1.06161e-10	-1.09423
18859923	chr19:18859923:A:G	2.42025e-06	0.351226	-1.10012
18859971	chr19:18859971:C:T	2.85435e-07	-1.54384	-1.34266
18860385	chr19:18860385:C:T	1.7416e-06	-1.07796	-4.04282e-10
18860460	chr19:18860460:G:A	1.76179e-06	-1.06161e-10	-1.06644
18860513	chr19:18860513:T:C	1.01069e-05	1.46828	-0.787826
18860665	chr19:18860665:C:T	3.14727e-07	-1.52985	-1.25896
18861071	chr19:18861071:G:A	3.65273e-07	-1.22512	-1.41475
18861199	chr19:18861199:A:G	7.13292e-07	-1.50587	-0.464758
18861373	chr19:18861373:C:T	1.15177e-06	-1.49147	-4.04282e-10
18861782	chr19:18861782:T:C	4.21791e-07	-1.20959	-1.28642
18862132	chr19:18862132:C:T	1.31975e-06	-1.06161e-10	-1.35532
18863056	chr19:18863056:AC:A	1.27994e-06	-1.06161e-10	-1.38595
18863192	chr19:18863192:C:T	1.64564e-06	-1.13464	-4.04282e-10
18863250	chr19:18863250:G:C	1.73408e-05	2.01233	-0.792035
18863391	chr19:18863391:A:G	3.06523e-06	0.204122	-0.716765
18865675	chr19:18865675:C:T	5.16256e-06	0.00866836	-4.04282e-10
18866179	chr19:18866179:G:A	4.96241e-06	-1.1348	1.10393
18867441	chr19:18867441:C:T	5.13844e-06	-1.16895	1.17294
18867671	chr19:18867671:A:C	1.59573e-06	-1.16543	-4.04282e-10
18868509	chr19:18868509:C:T	1.53672e-06	-1.06161e-10	-1.20311
18868515	chr19:18868515:A:C	7.85169e-07	-0.995659	-0.87896
18868544	chr19:18868544:G:A	1.25102e-06	-1.06161e-10	-1.4088
18869231	chr19:18869231:C:T	2.07837e-06	-1.06161e-10	-0.901178
18869328	chr19:18869328:C:T	6.7788e-06	-1.06161e-10	0.281036
18869363	chr19:18869363:G:A	8.79002e-06	1.48187	-0.941017
18869489	chr19:18869489:G:A	1.73484e-06	-1.08185	-4.04282e-10
18869781	chr19:18869781:T:A	3.61905e-07	-1.23416	-1.41498
18869822	chr19:18869822:TGAC:T	1.34162e-06	-1.06161e-10	-1.33889
18870743	chr19:18870743:C:T	3.89621e-05	-1.06161e-10	2.02983
18871890	chr19:18871890:G:A	1.50287e-06	-1.06161e-10	-1.22539
18873021	chr19:18873021:G:A	1.28796e-06	-1.06161e-10	-1.37971
18873488	chr19:18873488:G:C	1.3306e-06	-1.06161e-10	-1.34714
18873801	chr19:18873801:A:G	1.18111e-06	-0.493107	-0.973202
18873930	chr19:18873930:C:T	1.57315e-06	-1.06161e-10	-1.17968
18873940	chr19:18873940:G:A	1.38223e-06	-1.06161e-10	-1.30907
18874034	chr19:18874034:G:A	4.49968e-07	-1.24363	-1.18772
18874288	chr19:18874288:T:C	1.22934e-06	-0.803273	-0.623012
18874414	chr19:18874414:C:T	1.39469e-06	-1.06161e-10	-1.30009
18875273	chr19:18875273:C:T	1.23145e-06	-1.42457	-4.04282e-10
18875510	chr19:18875510:T:A	3.58158e-06	-1.06161e-10	-0.356958
18875924	chr19:18875924:C:T	1.2496e-06	-1.06161e-10	-1.40994
18876066	chr19:18876066:C:T	6.44048e-07	-1.20956	-0.863189
18876161	chr19:18876161:T:C	7.80184e-07	-1.43412	-0.446867
18877055	chr19:18877055:G:A	5.14438e-06	-1.06161e-10	0.0051414
18877409	chr19:18877409:C:T	7.20234e-06	0.755546	-0.413904
18877857	chr19:18877857:T:C	6.11316e-07	-0.982817	-1.14209
18877863	chr19:18877863:CCT:C	1.98689e-06	-1.06161e-10	-0.946191
18877890	chr19:18877890:T:C	1.08033e-06	-0.438578	-1.11692
18878136	chr19:18878136:C:T	8.14523e-06	-1.06161e-10	0.464669
18878461	chr19:18878461:A:G	5.27231e-07	-1.00085	-1.27203
18878479	chr19:18878479:T:C	1.28714e-06	-1.06161e-10	-1.38034
18878511	chr19:18878511:T:C	5.08908e-07	-1.05796	-1.25029
18878681	chr19:18878681:G:A	1.3428e-06	-1.06161e-10	-1.338
18878909	chr19:18878909:T:C	2.29861e-06	-1.06161e-10	-0.800459
18879163	chr19:18879163:C:T	1.58454e-06	-1.06161e-10	-1.17247
18879789	chr19:18879789:C:G	1.33305e-06	-1.06161e-10	-1.3453
18879928	chr19:18879928:C:T	1.35445e-06	-1.06161e-10	-1.32937
18880571	chr19:18880571:C:T	2.54309e-06	-1.06161e-10	-0.699385
18880803	chr19:18880803:T:C	4.14281e-07	-1.41318	-1.10079
18881378	chr19:18881378:G:A	1.65305e-05	1.17244	-4.04282e-10
18881575	chr19:18881575:A:T	2.06545e-05	-1.06161e-10	1.39517
18881710	chr19:18881710:C:A	3.77199e-07	-1.40684	-1.20091
18882541	chr19:18882541:G:A	1.38365e-06	-1.06161e-10	-1.30804
18882868	chr19:18882868:T:A	1.56362e-06	-1.06161e-10	-1.18576
18883223	chr19:18883223:C:G	1.27223e-06	-1.06161e-10	-1.39199
18883753	chr19:18883753:C:G	3.61798e-06	-0.346847	-4.04282e-10
18884392	chr19:18884392:C:T	3.98026e-07	-1.19973	-1.35427
18884569	chr19:18884569:G:A	1.50202e-06	-1.06161e-10	-1.22595
18884840	chr19:18884840:A:C	1.5518e-06	-1.06161e-10	-1.19335
18885233	chr19:18885233:T:C	4.95158e-07	-1.16381	-1.17183
18885241	chr19:18885241:C:A	2.40299e-06	0.457402	-1.21345
18885374	chr19:18885374:TC:T	1.60473e-06	-1.15981	-4.04282e-10
18885425	chr19:18885425:G:A	3.10115e-07	-1.54423	-1.25935
18885503	chr19:18885503:C:T	1.3361e-06	-1.06161e-10	-1.34301
18885762	chr19:18885762:G:A	7.5159e-06	-1.06161e-10	0.384258
18885770	chr19:18885770:C:T	1.97505e-05	-1.06161e-10	1.35041
18886094	chr19:18886094:GCCA:G	2.5563e-06	-1.06161e-10	-0.694201
18886115	chr19:18886115:CTATGCTCTGGA:C	1.49969e-06	-1.06161e-10	-1.22751
18886264	chr19:18886264:C:G	4.9747e-06	-0.0283982	-4.04282e-10
18886276	chr19:18886276:G:A	1.28745e-05	-1.06161e-10	0.922489
18886298	chr19:18886298:C:T	8.13686e-07	-0.66152	-1.17742
18886377	chr19:18886377:G:A	1.5154e-06	0.125916	-1.343
18886484	chr19:18886484:C:T	1.34584e-06	-1.06161e-10	-1.33574
18886489	chr19:18886489:G:A	1.29057e-06	-1.06161e-10	-1.37768
18886514	chr19:18886514:C:T	7.15715e-07	-1.01346	-0.953776
18887028	chr19:18887028:T:C	1.2724e-06	-1.06161e-10	-1.39186
18887182	chr19:18887182:T:C	1.8427e-06	-1.06161e-10	-1.02153
18887190	chr19:18887190:G:A	6.59193e-07	-1.52869	-0.520814
18887509	chr19:18887509:T:C	1.76478e-06	-1.06161e-10	-1.06474
18887675	chr19:18887675:C:T	3.05142e-06	-0.338168	-0.178988
18887761	chr19:18887761:A:G	3.34454e-06	-1.06161e-10	-0.425435
18887983	chr19:18887983:C:T	1.25226e-06	-1.06161e-10	-1.40781
18888035	chr19:18888035:C:A	4.58339e-06	1.01395	-1.12427
18888047	chr19:18888047:C:T	3.10463e-07	-1.40317	-1.39929
18888238	chr19:18888238:A:T	1.2511e-06	-1.06161e-10	-1.40874
18888893	chr19:18888893:T:C	1.11477e-05	0.98865	-0.210181
18889343	chr19:18889343:C:T	9.23097e-07	-0.411757	-1.30103
18890504	chr19:18890504:G:C	9.61419e-07	-1.43776	-0.234345
18892042	chr19:18892042:C:T	6.02925e-07	-1.00794	-1.13078
18892400	chr19:18892400:A:G	8.82974e-06	-0.793133	1.3385
18892410	chr19:18892410:T:C	8.00489e-06	-0.794601	1.24189
18892442	chr19:18892442:G:A	2.38812e-06	-0.465653	-0.296605
18892451	chr19:18892451:A:G	6.38985e-06	-1.06161e-10	0.221947
18892583	chr19:18892583:T:C	1.25137e-06	-1.06161e-10	-1.40853
18892904	chr19:18892904:C:T	6.88254e-07	-0.902506	-1.10386
18892979	chr19:18892979:C:T	3.56769e-05	-1.06161e-10	1.94174
18893638	chr19:18893638:G:A	1.74993e-06	-1.06161e-10	-1.07319
18893813	chr19:18893813:C:T	1.97153e-06	-1.06161e-10	-0.953955
18894573	chr19:18894573:G:A	7.82147e-06	-0.624324	1.04843
18894641	chr19:18894641:G:A	1.70016e-06	-1.06161e-10	-1.10204
18895151	chr19:18895151:G:A	4.79373e-06	-1.06161e-10	-0.065455
18895646	chr19:18895646:A:G	4.1894e-06	-1.02154	0.821333
18895650	chr19:18895650:T:C	1.23913e-06	-1.06161e-10	-1.41835
18895839	chr19:18895839:A:G	9.80092e-07	-1.17758	-0.47529
18895857	chr19:18895857:G:C	9.38006e-07	-0.688576	-1.00819
18896992	chr19:18896992:C:T	3.78222e-06	-0.671794	0.369342
18898073	chr19:18898073:G:A	9.59149e-06	0.628113	-4.04282e-10
18898102	chr19:18898102:C:A	1.61571e-06	-1.06161e-10	-1.15299
18898661	chr19:18898661:T:C	2.2481e-06	0.13207	-0.95475
18898744	chr19:18898744:C:T	1.59089e-05	-1.06161e-10	1.13412
18898799	chr19:18898799:G:A	6.81583e-06	-1.06161e-10	0.286484
18898818	chr19:18898818:C:T	2.04629e-06	-1.06161e-10	-0.916736
18899236	chr19:18899236:T:C	1.76038e-06	-1.06161e-10	-1.06724
18900124	chr19:18900124:GC:G	1.53794e-05	-0.458773	1.55904
18900139	chr19:18900139:G:A	2.99026e-06	0.032393	-0.569794
18900435	chr19:18900435:T:C	4.18137e-06	1.09945	-1.30157
18900575	chr19:18900575:G:A	1.27119e-06	-1.06161e-10	-1.39281
18900970	chr19:18900970:T:C	1.24001e-06	-1.06161e-10	-1.41765
18901056	chr19:18901056:T:C	1.23796e-05	-0.741673	1.62496
18901250	chr19:18901250:T:C	1.47705e-06	-1.06161e-10	-1.24271
18901413	chr19:18901413:C:T	1.27763e-06	-1.06161e-10	-1.38775
18901444	chr19:18901444:A:G	1.32311e-06	-1.06161e-10	-1.35278
18901549	chr19:18901549:G:A	3.78289e-06	-0.710685	0.408409
18901682	chr19:18901682:A:T	2.00367e-06	-0.937783	-4.04282e-10
18901796	chr19:18901796:G:A	1.7103e-06	-1.06161e-10	-1.09609
18901906	chr19:18901906:C:T	1.73603e-06	-1.06161e-10	-1.08117
18902996	chr19:18902996:G:A	1.5392e-06	-1.06161e-10	-1.2015
18904000	chr19:18904000:T:C	5.31113e-06	1.2916	-1.25455
18904334	chr19:18904334:G:A	0.000148588	-1.06161e-10	3.36841
18904682	chr19:18904682:C:T	6.69396e-07	-1.36317	-0.67097
18904736	chr19:18904736:C:T	1.24255e-06	-1.06161e-10	-1.4156
18905093	chr19:18905093:A:G	1.23648e-06	-1.06161e-10	-1.42049
18905299	chr19:18905299:A:G	5.5335e-05	-1.06393	3.44457
18905475	chr19:18905475:A:G	1.4348e-06	-1.06161e-10	-1.27174
18905641	chr19:18905641:G:A	3.14467e-06	-0.487055	-4.04282e-10
18905892	chr19:18905892:T:C	2.71712e-06	-1.06161e-10	-0.633191
18905939	chr19:18905939:G:A	3.2454e-06	-1.0333	0.577774
18905976	chr19:18905976:G:A	9.09297e-06	-0.710216	1.28495
18906169	chr19:18906169:G:A	7.74545e-07	-1.08927	-0.798976
18906763	chr19:18906763:T:C	9.00388e-06	0.0710345	0.493857
18906852	chr19:18906852:C:T	2.10385e-06	-1.06161e-10	-0.888995
18906902	chr19:18906902:G:A	1.94634e-06	-1.06161e-10	-0.966814
18907024	chr19:18907024:A:G	3.75117e-06	-1.06161e-10	-0.310696
18907053	chr19:18907053:G:A	5.72978e-06	-1.20384	1.31675
18907191	chr19:18907191:G:C	1.61294e-06	-1.06161e-10	-1.1547
18907442	chr19:18907442:C:T	1.94874e-06	-1.06161e-10	-0.96558
18907487	chr19:18907487:T:A	1.69736e-06	-1.06161e-10	-1.10369
18907502	chr19:18907502:A:C	8.7115e-07	-1.28818	-0.482522
18907549	chr19:18907549:G:A	1.65305e-06	-1.06161e-10	-1.13014
18907667	chr19:18907667:G:A	1.90804e-06	-1.06161e-10	-0.986684
18907762	chr19:18907762:G:A	2.19002e-06	-1.06161e-10	-0.848851
18907805	chr19:18907805:C:T	9.45019e-06	-0.716999	1.33027
18908025	chr19:18908025:G:C	2.99526e-06	-0.974738	0.439007
18908034	chr19:18908034:A:C	1.39345e-06	-1.06161e-10	-1.30098
18908057	chr19:18908057:A:G	5.99516e-06	1.23131	-1.07312
18908153	chr19:18908153:C:T	3.35091e-07	-1.35274	-1.37338
18908991	chr19:18908991:G:A	4.55653e-07	-1.11968	-1.29911
18909051	chr19:18909051:G:A	1.47526e-06	-1.06161e-10	-1.24393
18909060	chr19:18909060:T:G	1.82852e-06	-1.06161e-10	-1.02926
18909143	chr19:18909143:T:G	1.62219e-06	-1.06161e-10	-1.14899
18909647	chr19:18909647:T:C	7.23348e-06	1.49095	-1.14499
18909906	chr19:18909906:G:A	1.30116e-06	-1.06161e-10	-1.3695
18909934	chr19:18909934:T:C	1.53481e-06	-1.06161e-10	-1.20436
18909935	chr19:18909935:A:G	1.30528e-06	-1.06161e-10	-1.36635
18910201	chr19:18910201:C:T	2.98452e-06	-0.514283	-0.0250432
18910303	chr19:18910303:G:A	1.66792e-06	-1.06161e-10	-1.12119
18910415	chr19:18910415:G:A	2.02404e-06	-1.06161e-10	-0.927666
18910645	chr19:18910645:T:C	3.02448e-06	-1.53583	1.00981
18911198	chr19:18911198:C:A	3.82548e-06	0.84865	-1.13973
18911236	chr19:18911236:G:A	4.46602e-07	-1.33079	-1.10806
18911395	chr19:18911395:T:C	6.59752e-07	-1.43552	-0.613136
18911709	chr19:18911709:G:A	3.35379e-06	-1.05615	0.633478
18912309	chr19:18912309:T:C	1.97517e-06	-0.952108	-4.04282e-10
18912629	chr19:18912629:C:T	1.64637e-06	-1.06161e-10	-1.13419
18912764	chr19:18912764:A:G	1.08843e-06	-1.06167	-0.486362
18913611	chr19:18913611:A:G	1.79387e-06	-0.354542	-0.693845
18914903	chr19:18914903:T:C	1.39639e-06	-1.06161e-10	-1.29887
18914941	chr19:18914941:T:C	1.37141e-06	-1.06161e-10	-1.31692
18915167	chr19:18915167:C:T	1.38813e-06	-1.06161e-10	-1.30481
18915683	chr19:18915683:T:C	0.000139304	-1.06161e-10	3.3039
18916042	chr19:18916042:A:G	2.09361e-06	-0.527984	-0.365891
18916093	chr19:18916093:G:A	1.32278e-06	-1.06161e-10	-1.35302
18917832	chr19:18917832:C:T	1.30599e-06	-1.06161e-10	-1.3658
18918734	chr19:18918734:G:GT	2.7318e-06	-0.627803	-4.04282e-10
18919311	chr19:18919311:G:C	3.77181e-06	0.390537	-0.695744
18919492	chr19:18919492:C:A	1.69405e-06	-1.06161e-10	-1.10564
18919513	chr19:18919513:G:A	1.90441e-06	-1.06161e-10	-0.988593
18919621	chr19:18919621:TGGGACCACGCA:T	1.43495e-06	-1.06161e-10	-1.27164
18919880	chr19:18919880:C:G	1.93309e-06	-0.614675	-0.35897
18920278	chr19:18920278:C:G	1.4814e-06	-1.06161e-10	-1.23977
18920457	chr19:18920457:G:A	1.90441e-06	-1.06161e-10	-0.988593
18920724	chr19:18920724:C:T	2.8501e-06	-0.585408	-4.04282e-10
18920943	chr19:18920943:C:A	1.48113e-06	-1.06161e-10	-1.23996
18921125	chr19:18921125:G:A	1.44924e-06	-1.06161e-10	-1.26173
18921195	chr19:18921195:A:G	1.48382e-06	-1.06161e-10	-1.23814
18921415	chr19:18921415:G:T	3.95986e-07	-1.39038	-1.16876
18921752	chr19:18921752:C:T	1.30419e-06	-1.06161e-10	-1.36718
18921871	chr19:18921871:T:C	3.15904e-06	-1.06161e-10	-0.482494
18922280	chr19:18922280:G:A	2.94485e-06	-0.313507	-0.2392
18922578	chr19:18922578:G:A	1.86203e-06	-0.41444	-0.596656
18922633	chr19:18922633:G:A	2.09343e-06	-1.06161e-10	-0.893959
18922814	chr19:18922814:G:A	1.51791e-06	-1.06161e-10	-1.21543
18923262	chr19:18923262:C:T	2.35714e-06	-0.775314	-4.04282e-10
18923388	chr19:18923388:G:A	4.77722e-06	-1.06161e-10	-0.0689057
18923477	chr19:18923477:A:G	1.5273e-06	-1.06161e-10	-1.20926
18923749	chr19:18923749:G:A	7.57372e-07	-1.20359	-0.707075
18924137	chr19:18924137:G:A	6.53747e-07	-1.4305	-0.627297
18924350	chr19:18924350:CT:C	1.2726e-06	-0.608511	-0.783187
18924522	chr19:18924522:A:G	1.25652e-06	-1.06161e-10	-1.40442
18924545	chr19:18924545:G:T	0.000214884	3.6922	0.0451312
18924546	chr19:18924546:C:T	0.000210467	3.69863	0.0179334
18924608	chr19:18924608:C:T	1.58201e-06	-1.06161e-10	-1.17407
18924619	chr19:18924619:G:T	3.7461e-06	-0.24498	-0.0670673
18924728	chr19:18924728:G:T	1.80302e-06	-1.06161e-10	-1.0433
18925301	chr19:18925301:A:G	4.93177e-07	-0.946854	-1.3928
18925351	chr19:18925351:C:T	3.07557e-06	-1.06161e-10	-0.509272
18926244	chr19:18926244:T:C	1.57831e-05	1.03458	0.0915988
18926260	chr19:18926260:C:T	1.69949e-06	-1.06161e-10	-1.10243
18926429	chr19:18926429:G:C	8.62956e-06	-1.06161e-10	0.522429
18927089	chr19:18927089:AAAAAG:A	1.25394e-06	-1.06161e-10	-1.40648
18927932	chr19:18927932:C:T	1.69604e-06	-1.06161e-10	-1.10447
18928221	chr19:18928221:C:T	3.36762e-06	-1.06161e-10	-0.418556
18928271	chr19:18928271:G:A	1.31886e-06	-1.06161e-10	-1.356
18928350	chr19:18928350:G:A	1.23831e-06	-1.06161e-10	-1.41902
18928489	chr19:18928489:T:C	4.71929e-06	0.408268	-0.489372
18929043	chr19:18929043:T:C	2.99097e-06	-1.06161e-10	-0.537164
18929056	chr19:18929056:T:C	1.57922e-06	-1.06161e-10	-1.17583
18929099	chr19:18929099:G:A	3.18156e-06	0.740221	-1.21561
18930214	chr19:18930214:C:T	6.83034e-07	-1.25803	-0.755944
18930451	chr19:18930451:G:A	1.82006e-06	-1.26917	0.235276
18930572	chr19:18930572:A:C	1.24886e-06	-1.06161e-10	-1.41054
18930643	chr19:18930643:T:C	1.24697e-06	-1.06161e-10	-1.41205
18930653	chr19:18930653:T:C	1.23656e-06	-1.06161e-10	-1.42043
18930681	chr19:18930681:T:C	9.74779e-06	1.13364	-0.489362
18930743	chr19:18930743:C:T	4.91448e-06	-0.983915	0.943338
18930943	chr19:18930943:G:A	1.23689e-06	-1.06161e-10	-1.42016
18931146	chr19:18931146:C:A	3.33839e-06	-1.06161e-10	-0.427274
18931187	chr19:18931187:C:T	1.23924e-06	-1.06161e-10	-1.41827
18931228	chr19:18931228:C:T	3.70911e-06	-1.06161e-10	-0.321971
18931373	chr19:18931373:G:A	1.26284e-06	-1.06161e-10	-1.3994
18931442	chr19:18931442:C:T	3.63472e-06	-1.06161e-10	-0.34223
18931539	chr19:18931539:C:T	1.46849e-06	-1.06161e-10	-1.24853
18931578	chr19:18931578:A:G	1.26812e-06	-1.06161e-10	-1.39523
18931799	chr19:18931799:C:T	3.8257e-06	0.608361	-0.899383
18931879	chr19:18931879:T:C	1.38165e-06	-1.06161e-10	-1.30949
18931904	chr19:18931904:G:A	3.1169e-06	-0.495924	-4.04282e-10
18931996	chr19:18931996:C:A	1.92258e-06	-1.06161e-10	-0.979093
18932045	chr19:18932045:G:A	1.94351e-06	-1.06161e-10	-0.968267
18932654	chr19:18932654:G:A	3.80562e-06	-1.06161e-10	-0.296284
18933254	chr19:18933254:C:T	4.56534e-06	-1.06161e-10	-0.11427
18933351	chr19:18933351:T:G	1.84924e-06	-1.06161e-10	-1.01799
18933532	chr19:18933532:G:T	1.24975e-06	-1.06161e-10	-1.40982
18933612	chr19:18933612:C:T	1.12721e-06	-1.51302	-4.04282e-10
18933749	chr19:18933749:G:A	1.23839e-06	-1.06161e-10	-1.41895
18934168	chr19:18934168:G:A	1.78572e-06	-1.06161e-10	-1.05294
18934193	chr19:18934193:C:T	1.83717e-06	-1.06161e-10	-1.02454
18934248	chr19:18934248:C:T	1.79041e-06	-1.06161e-10	-1.05032
18934530	chr19:18934530:GGAA:G	6.57344e-06	-1.06161e-10	0.250273
18934833	chr19:18934833:T:C	2.68979e-06	-1.06161e-10	-0.6433
18935069	chr19:18935069:C:T	1.27004e-06	-1.06161e-10	-1.39371
18935853	chr19:18935853:C:CTGCTAAGAA	1.21499e-06	-1.43803	-4.04282e-10
18936039	chr19:18936039:T:C	1.2867e-06	-1.06161e-10	-1.38068
18936081	chr19:18936081:C:T	1.40932e-06	-1.06161e-10	-1.28966
18936089	chr19:18936089:G:T	1.6357e-06	-1.06161e-10	-1.14069
18936111	chr19:18936111:C:T	1.28404e-06	-1.06161e-10	-1.38275
18936353	chr19:18936353:T:TA	1.2497e-06	-1.06161e-10	-1.40986
18936537	chr19:18936537:G:A	3.66946e-06	-1.06161e-10	-0.332719
18936711	chr19:18936711:C:T	1.43108e-06	-1.06161e-10	-1.27433
18936887	chr19:18936887:G:A	1.09276e-06	-1.54406	-4.04282e-10
18936977	chr19:18936977:T:G	3.83927e-07	-1.29532	-1.29475
18937086	chr19:18937086:G:A	1.31617e-06	-1.35804	-4.04282e-10
18938092	chr19:18938092:T:C	1.11353e-06	-1.52607	0.000849943
18938124	chr19:18938124:G:A	9.92041e-07	-0.879135	-0.761619
18938385	chr19:18938385:G:A	4.40102e-07	-1.52547	-0.928047
18938389	chr19:18938389:G:A	1.1274e-06	-0.107554	-1.40529
18938689	chr19:18938689:A:T	1.23938e-06	-1.06161e-10	-1.41815
18939159	chr19:18939159:C:T	1.1554e-06	-1.48832	-4.04282e-10
18939499	chr19:18939499:TAACTC:T	1.97226e-06	-0.953583	-4.04282e-10
18939596	chr19:18939596:C:T	4.31917e-06	-1.06161e-10	-0.1697
18939742	chr19:18939742:C:G	2.33941e-06	-1.06161e-10	-0.782864
18940030	chr19:18940030:G:A	4.40392e-06	-1.06161e-10	-0.150268
18940148	chr19:18940148:A:G	3.66436e-07	-1.22289	-1.41381
18940178	chr19:18940178:G:A	2.94103e-06	-0.554003	-4.04282e-10
18940707	chr19:18940707:T:C	1.25787e-06	-1.06161e-10	-1.40334
18941011	chr19:18941011:C:T	6.55495e-07	-0.634436	-1.42069
18941089	chr19:18941089:T:C	3.00583e-07	-1.42608	-1.40871
18942208	chr19:18942208:G:C	3.0861e-06	-1.06161e-10	-0.505855
18942509	chr19:18942509:C:T	2.72561e-06	-1.06161e-10	-0.630071
18942919	chr19:18942919:G:A	1.79142e-06	-1.06161e-10	-1.04976
18943339	chr19:18943339:C:T	2.34667e-06	-0.779765	-4.04282e-10
18943538	chr19:18943538:C:T	1.26546e-06	-1.06161e-10	-1.39733
18943911	chr19:18943911:T:C	1.72513e-05	1.55578	-0.340655
18943935	chr19:18943935:G:A	3.07036e-06	-1.06161e-10	-0.510969
18943943	chr19:18943943:G:T	1.40203e-06	-1.06161e-10	-1.29484
18944314	chr19:18944314:AG:A	1.90613e-06	-1.06161e-10	-0.987687
18944391	chr19:18944391:C:T	3.19741e-07	-1.54199	-1.23102
18945344	chr19:18945344:A:G	7.68537e-07	-1.54416	-0.35187
18945819	chr19:18945819:C:T	2.9772e-06	-1.06161e-10	-0.541779
18946003	chr19:18946003:C:T	2.32507e-06	-1.06161e-10	-0.789013
18946084	chr19:18946084:T:C	1.81636e-06	-1.06161e-10	-1.03593
18946683	chr19:18946683:G:C	1.3755e-06	-1.06161e-10	-1.31395
18947123	chr19:18947123:A:G	1.3288e-06	-1.06161e-10	-1.34848
18947204	chr19:18947204:A:T	1.49771e-06	-1.06161e-10	-1.22883
18947307	chr19:18947307:G:A	2.35748e-06	-1.06161e-10	-0.775172
18947498	chr19:18947498:G:A	1.47581e-06	-1.06161e-10	-1.24356
18947834	chr19:18947834:T:C	1.2731e-06	-1.06161e-10	-1.39131
18947977	chr19:18947977:A:C	1.08243e-05	-1.06161e-10	0.749033
18948356	chr19:18948356:G:A	2.15617e-05	-1.06161e-10	1.43815
18949267	chr19:18949267:G:A	2.65253e-07	-1.54118	-1.41865
18949441	chr19:18949441:T:A	1.24116e-06	-1.06161e-10	-1.41672
18949498	chr19:18949498:G:T	1.29524e-06	-1.06161e-10	-1.37406
18949629	chr19:18949629:A:G	3.15687e-07	-1.52485	-1.26092
18949676	chr19:18949676:C:T	0.000349922	4.22495	-4.04282e-10
18949681	chr19:18949681:C:T	6.14254e-07	-1.49639	-0.62372
18949768	chr19:18949768:C:T	1.18935e-06	-1.45936	-4.04282e-10
18949832	chr19:18949832:C:T	5.50229e-07	-1.47706	-0.753124
18950148	chr19:18950148:G:A	1.76519e-06	-1.06161e-10	-1.0645
18950329	chr19:18950329:T:C	3.85015e-07	-1.28649	-1.30074
18950967	chr19:18950967:G:A	2.29427e-06	-1.06161e-10	-0.802348
18950980	chr19:18950980:A:T	2.84734e-07	-1.47445	-1.41451
18951752	chr19:18951752:C:T	1.50116e-06	-1.06161e-10	-1.22653
18951898	chr19:18951898:C:A	2.96184e-07	-1.43674	-1.4128
18952268	chr19:18952268:G:A	9.44999e-07	-1.477	-0.212336
18952494	chr19:18952494:C:T	1.36316e-06	-1.06161e-10	-1.32296
18952750	chr19:18952750:G:A	9.72484e-06	-0.499873	1.14179
18953125	chr19:18953125:G:A	3.79206e-06	-1.06161e-10	-0.299854
18953382	chr19:18953382:A:G	2.75001e-07	-1.51606	-1.40769
18953677	chr19:18953677:G:C	1.24053e-06	-1.06161e-10	-1.41722
18953889	chr19:18953889:A:G	1.28143e-06	-1.06161e-10	-1.38478
18954034	chr19:18954034:G:A	1.52954e-06	-1.06161e-10	-1.2078
18954084	chr19:18954084:T:G	5.0479e-07	-1.36998	-0.946394
18955106	chr19:18955106:T:C	1.11754e-06	-0.883372	-0.638258
18955200	chr19:18955200:TCCATCCATCTGC:T	3.11263e-07	-1.48434	-1.31554
18955766	chr19:18955766:G:A	7.32091e-07	-0.758007	-1.18661
18955786	chr19:18955786:C:CAGAT	1.07018e-06	-0.657895	-0.907038
18955790	chr19:18955790:T:C	1.28272e-06	-1.06161e-10	-1.38378
18956125	chr19:18956125:T:TG	1.10918e-06	-0.587789	-0.941356
18956138	chr19:18956138:A:G	4.67378e-06	-1.06161e-10	-0.0907956
18956209	chr19:18956209:G:A	6.58112e-07	-0.837855	-1.21329
18956504	chr19:18956504:G:A	3.3385e-07	-1.34535	-1.38448
18956509	chr19:18956509:A:G	1.78776e-06	-1.06161e-10	-1.0518
18956510	chr19:18956510:T:C	1.24848e-06	-1.06161e-10	-1.41084
18956520	chr19:18956520:C:T	4.38499e-06	-1.06161e-10	-0.154576
18956989	chr19:18956989:C:T	6.69048e-07	-0.778889	-1.25577
18957032	chr19:18957032:C:T	3.40926e-07	-1.37352	-1.33533
18957038	chr19:18957038:G:A	2.90993e-07	-1.54431	-1.32291
18957909	chr19:18957909:C:T	2.80228e-07	-1.49345	-1.41146
18958653	chr19:18958653:G:A	1.09019e-06	-0.976534	-0.569876
18958998	chr19:18958998:G:A	1.32273e-06	-1.06161e-10	-1.35307
18959051	chr19:18959051:G:A	2.0834e-06	-1.06161e-10	-0.898764
18959084	chr19:18959084:T:A	8.9053e-07	-1.05971	-0.688997
18959434	chr19:18959434:T:C	1.57865e-05	-1.06161e-10	1.12639
18959787	chr19:18959787:T:C	1.27013e-06	-1.06161e-10	-1.39364
18960038	chr19:18960038:C:T	1.87388e-06	-1.06161e-10	-1.00475
18960056	chr19:18960056:C:T	1.44563e-06	-1.26422	-4.04282e-10
18960162	chr19:18960162:T:TA	1.29821e-06	-1.06161e-10	-1.37178
18960707	chr19:18960707:G:C	3.22341e-07	-1.44495	-1.31996
18960820	chr19:18960820:A:G	3.60591e-07	-1.23392	-1.41885
18961113	chr19:18961113:G:A	2.01073e-05	1.36832	-4.04282e-10
18961344	chr19:18961344:G:A	1.24436e-06	-1.06161e-10	-1.41414
18961445	chr19:18961445:A:G	1.09348e-06	-1.5434	-4.04282e-10
18961615	chr19:18961615:T:C	1.3634e-06	-1.06161e-10	-1.32278
18961780	chr19:18961780:A:AG	1.57768e-06	0.236442	-1.41325
18962123	chr19:18962123:C:T	1.59978e-06	-1.06161e-10	-1.1629
18962989	chr19:18962989:T:A	4.95696e-07	-1.39945	-0.935108
18963188	chr19:18963188:G:T	1.23624e-06	-1.06161e-10	-1.42069
18964218	chr19:18964218:G:A	3.53569e-05	-1.06161e-10	1.93273
18964251	chr19:18964251:T:C	5.29636e-07	-1.29304	-0.975292
18964527	chr19:18964527:G:A	1.51613e-06	-1.06161e-10	-1.2166
18964569	chr19:18964569:G:A	5.1077e-07	-1.34563	-0.95897
18964646	chr19:18964646:T:C	3.68317e-07	-1.52039	-1.11119
18964724	chr19:18964724:G:A	5.28909e-07	-1.17557	-1.09413
18964832	chr19:18964832:G:A	2.13292e-06	-1.06161e-10	-0.875273
18964949	chr19:18964949:A:G	4.08662e-06	-1.06161e-10	-0.225045
18965183	chr19:18965183:G:A	2.93239e-06	-0.556946	-4.04282e-10
18965675	chr19:18965675:C:T	7.25339e-05	-1.06161e-10	2.65129
18965813	chr19:18965813:G:A	3.46121e-06	-1.06161e-10	-0.391146
18965971	chr19:18965971:G:A	1.85433e-06	0.371564	-1.3868
18966100	chr19:18966100:G:C	1.29465e-06	-1.06161e-10	-1.37452
18966852	chr19:18966852:C:T	1.28472e-06	-1.06161e-10	-1.38222
18966921	chr19:18966921:C:T	1.60484e-06	-1.06161e-10	-1.15974
18967110	chr19:18967110:G:A	9.966e-07	-1.35176	-0.284408
18967153	chr19:18967153:G:GCCA	1.27235e-06	-1.06161e-10	-1.39189
18967491	chr19:18967491:A:T	4.33469e-07	-1.53461	-0.934086
18967598	chr19:18967598:G:T	1.4993e-06	0.164903	-1.39267
18967783	chr19:18967783:T:C	6.79354e-07	-1.54316	-0.476217
18967921	chr19:18967921:C:T	1.30966e-06	-1.06161e-10	-1.363
18968499	chr19:18968499:A:T	1.04022e-06	-1.33117	-0.262161
18968584	chr19:18968584:T:C	6.42902e-07	-1.53793	-0.536597
18968629	chr19:18968629:T:G	1.34946e-06	-1.06161e-10	-1.33306
18968797	chr19:18968797:T:A	2.21672e-06	-1.06161e-10	-0.836735
18968829	chr19:18968829:C:A	1.34223e-06	-1.06161e-10	-1.33843
18968834	chr19:18968834:G:A	1.89577e-06	-1.06161e-10	-0.99314
18968912	chr19:18968912:C:T	1.78792e-06	-1.06161e-10	-1.05171
18968914	chr19:18968914:A:G	1.29281e-06	-1.06161e-10	-1.37594
18969184	chr19:18969184:G:A	1.35088e-06	-1.06161e-10	-1.33201
18969306	chr19:18969306:T:C	1.24038e-06	-1.06161e-10	-1.41735
18969531	chr19:18969531:G:A	1.69661e-06	-1.06161e-10	-1.10413
18969585	chr19:18969585:C:T	9.20729e-07	-1.33823	-0.377124
18969631	chr19:18969631:A:C	1.43732e-06	-1.06161e-10	-1.26999
18969858	chr19:18969858:T:G	1.42462e-06	-1.06161e-10	-1.27886
18969906	chr19:18969906:GTTA:G	1.34927e-06	-1.06161e-10	-1.3332
18970218	chr19:18970218:C:T	1.35675e-06	-1.06161e-10	-1.32767
18970305	chr19:18970305:T:C	1.25792e-06	-1.06161e-10	-1.40331
18970653	chr19:18970653:G:A	2.85221e-06	-0.58467	-4.04282e-10
18970892	chr19:18970892:A:C	1.17909e-06	-1.46802	-4.04282e-10
18971274	chr19:18971274:C:T	1.62894e-06	-0.0294185	-1.11542
18971450	chr19:18971450:G:A	1.30813e-06	-1.06161e-10	-1.36417
18971654	chr19:18971654:A:T	4.28796e-07	-1.36789	-1.11165
18971659	chr19:18971659:G:A	6.02132e-07	-1.54137	-0.598668
18971810	chr19:18971810:C:T	5.33976e-07	-1.38837	-0.871801
18972089	chr19:18972089:C:T	3.7959e-07	-1.47423	-1.1272
18972184	chr19:18972184:T:C	1.35197e-06	-1.06161e-10	-1.3312
18972243	chr19:18972243:A:C	1.51809e-06	-1.06161e-10	-1.21531
18972294	chr19:18972294:A:G	1.30855e-06	-1.06161e-10	-1.36384
18972436	chr19:18972436:G:A	1.11023e-06	-1.52819	-4.04282e-10
18972611	chr19:18972611:G:A	3.23877e-06	-0.740602	0.28303
18972629	chr19:18972629:G:A	1.51096e-06	-1.06161e-10	-1.22002
18972674	chr19:18972674:A:G	1.14397e-06	-1.49826	-4.04282e-10
18972942	chr19:18972942:C:T	1.36419e-05	-1.06161e-10	0.980385
18973075	chr19:18973075:G:T	1.54655e-06	-1.06161e-10	-1.19674
18973126	chr19:18973126:T:G	7.99344e-05	-1.06161e-10	2.74844
18973432	chr19:18973432:G:C	1.87767e-06	0.412991	-1.41572
18973554	chr19:18973554:G:A	3.53432e-05	2.48822	-0.555873
18973858	chr19:18973858:G:C	4.49134e-06	-1.32917	1.19856
18973875	chr19:18973875:C:T	7.43778e-07	-0.980694	-0.948083
18973898	chr19:18973898:C:T	1.26058e-05	-1.06161e-10	0.901396
18974126	chr19:18974126:C:T	1.39357e-06	-1.06161e-10	-1.3009
18974227	chr19:18974227:G:A	1.56467e-06	-1.06161e-10	-1.18509
18974248	chr19:18974248:T:C	6.24652e-06	1.22984	-1.03058
18974302	chr19:18974302:A:G	1.42832e-06	-1.06161e-10	-1.27627
18974412	chr19:18974412:G:C	4.20387e-06	-1.06161e-10	-0.196759
18975107	chr19:18975107:A:G	2.74168e-06	-0.624194	-4.04282e-10
18975482	chr19:18975482:C:T	6.35618e-07	-0.66766	-1.41826
18975485	chr19:18975485:A:T	1.58959e-06	-1.06161e-10	-1.16929
18975610	chr19:18975610:C:G	1.68228e-06	-1.30693	0.194315
18975657	chr19:18975657:C:T	1.42225e-06	-1.06161e-10	-1.28052
18975720	chr19:18975720:T:C	1.43378e-06	-1.06161e-10	-1.27245
18976020	chr19:18976020:C:T	1.27875e-05	-1.06161e-10	0.915705
18976350	chr19:18976350:C:T	1.01023e-06	-1.36621	-0.256382
18976488	chr19:18976488:G:A	1.63163e-06	-1.14318	-4.04282e-10
18976689	chr19:18976689:G:C	1.26484e-06	-0.806199	-0.591621
18976723	chr19:18976723:A:G	1.4317e-06	-1.06161e-10	-1.2739
18976814	chr19:18976814:A:G	1.41629e-06	-1.06161e-10	-1.28472
18977522	chr19:18977522:G:A	1.32986e-06	-1.34769	-4.04282e-10
18977560	chr19:18977560:T:A	1.07912e-06	-0.92764	-0.628976
18977573	chr19:18977573:T:A	1.24834e-06	-1.06161e-10	-1.41095
18977969	chr19:18977969:C:T	1.30284e-06	-1.06161e-10	-1.36822
18978097	chr19:18978097:G:A	4.22985e-06	-1.06161e-10	-0.190598
18978932	chr19:18978932:T:A	1.36844e-06	-1.06161e-10	-1.31909
18979599	chr19:18979599:G:A	1.36e-06	-1.06161e-10	-1.32528
18979903	chr19:18979903:G:A	1.44151e-06	-1.06161e-10	-1.26707
18980026	chr19:18980026:C:A	9.4373e-05	2.42562	0.488873
18980277	chr19:18980277:A:G	2.29861e-06	-0.800459	-4.04282e-10
18980444	chr19:18980444:A:G	1.05497e-05	1.81929	-1.09595
18980999	chr19:18980999:C:T	1.24763e-06	-1.06161e-10	-1.41152
18981074	chr19:18981074:AG:A	6.36629e-07	-1.17908	-0.90525
18981101	chr19:18981101:T:C	1.02704e-06	-1.54235	-0.0637238
18981525	chr19:18981525:T:G	1.3633e-06	-1.06161e-10	-1.32285
18981625	chr19:18981625:C:T	1.16377e-06	-1.4811	-4.04282e-10
18981888	chr19:18981888:G:A	1.23659e-06	-1.06161e-10	-1.4204
18981994	chr19:18981994:G:A	1.09916e-06	-1.53822	-4.04282e-10
18982293	chr19:18982293:A:C	5.2187e-06	-1.06161e-10	0.0194854
18982359	chr19:18982359:A:C	1.25313e-06	-1.06161e-10	-1.40712
18982430	chr19:18982430:C:T	1.28419e-06	-1.06161e-10	-1.38264
18982571	chr19:18982571:T:C	1.90314e-05	1.98278	-0.66945
18982810	chr19:18982810:G:A	1.9613e-05	2.44666	-1.10324
18982812	chr19:18982812:A:G	8.3115e-07	-1.12157	-0.696138
18983327	chr19:18983327:G:A	4.52528e-06	-1.06161e-10	-0.123085
18983391	chr19:18983391:A:G	1.25602e-06	-1.06161e-10	-1.40482
18983563	chr19:18983563:C:T	1.33218e-05	-1.06161e-10	0.956642
18985154	chr19:18985154:G:A	8.83968e-07	-1.46588	-0.290221
18985320	chr19:18985320:A:G	1.28563e-06	-1.06161e-10	-1.38151
18985425	chr19:18985425:G:A	1.30641e-06	-1.06161e-10	-1.36548
18985697	chr19:18985697:C:T	1.44946e-06	-1.06161e-10	-1.26157
18985887	chr19:18985887:G:C	2.11987e-06	-1.06161e-10	-0.881407
18986025	chr19:18986025:G:A	1.26671e-06	-0.162937	-1.23341
18986388	chr19:18986388:T:G	2.15555e-06	0.0979401	-0.96266
18986450	chr19:18986450:C:T	1.24285e-06	-1.06161e-10	-1.41536
18987125	chr19:18987125:C:A	1.23729e-06	-1.06161e-10	-1.41984
18987210	chr19:18987210:C:T	1.23646e-06	-1.06161e-10	-1.42051
18987307	chr19:18987307:C:A	1.92865e-06	-0.00289417	-0.973051
18987615	chr19:18987615:T:C	1.23623e-06	-1.06161e-10	-1.4207
18987689	chr19:18987689:C:T	7.65264e-06	-1.06161e-10	0.402287
18987705	chr19:18987705:A:G	2.60019e-06	0.1762	-0.853378
18988084	chr19:18988084:T:A	4.59615e-07	-1.47587	-0.93426
18988095	chr19:18988095:GGTCA:G	1.61436e-06	0.213029	-1.36686
18988454	chr19:18988454:G:A	2.09501e-06	-1.06161e-10	-0.893204
18988529	chr19:18988529:GAGGCAGCA:G	7.82701e-06	-1.06161e-10	0.424817
18988689	chr19:18988689:T:C	2.46727e-06	-1.06161e-10	-0.729653
18988736	chr19:18988736:T:C	1.23643e-06	-1.06161e-10	-1.42054
18988895	chr19:18988895:G:T	4.30121e-06	1.01227	-1.18613
18988964	chr19:18988964:G:A	2.77141e-06	-1.06161e-10	-0.613407
18989213	chr19:18989213:T:G	1.85659e-06	-1.06161e-10	-1.01402
18989269	chr19:18989269:T:C	2.69835e-06	-1.06161e-10	-0.640122
18989306	chr19:18989306:A:C	1.72194e-06	0.0235784	-1.11289
18989327	chr19:18989327:C:T	3.54137e-06	-1.06161e-10	-0.368251
18989339	chr19:18989339:T:C	2.6175e-06	-1.06161e-10	-0.670544
18989345	chr19:18989345:A:G	6.92792e-06	-1.06161e-10	0.302796
18989349	chr19:18989349:T:C	2.62729e-06	-1.06161e-10	-0.666812
18989494	chr19:18989494:G:A	1.42218e-06	-1.06161e-10	-1.28057
18989517	chr19:18989517:G:A	2.68275e-06	-1.06161e-10	-0.64592
18989566	chr19:18989566:C:T	1.56833e-05	-1.06161e-10	1.11983
18989648	chr19:18989648:C:T	1.38507e-06	-1.06161e-10	-1.30701
18989681	chr19:18989681:T:C	1.34381e-06	-1.06161e-10	-1.33725
18989867	chr19:18989867:C:G	1.06021e-05	1.54591	-0.817624
18989978	chr19:18989978:C:A	0.00103817	5.18651	0.125938
18990264	chr19:18990264:C:A	1.94082e-06	-1.06161e-10	-0.969651
18990644	chr19:18990644:T:C	1.23898e-06	-1.06161e-10	-1.41848
18990809	chr19:18990809:A:T	1.68862e-06	-1.06161e-10	-1.10885
18990855	chr19:18990855:C:A	1.32929e-06	-1.06161e-10	-1.34812
18991780	chr19:18991780:A:C	6.61556e-06	-1.06161e-10	0.256661
18991781	chr19:18991781:A:T	2.0822e-05	2.43289	-1.02964
18991850	chr19:18991850:C:T	1.27501e-06	-1.06161e-10	-1.38981
18991873	chr19:18991873:A:G	2.72478e-06	-1.06161e-10	-0.630377
18991934	chr19:18991934:G:A	1.25408e-06	-1.06161e-10	-1.40636
18992244	chr19:18992244:G:T	1.11558e-06	-1.52339	-4.04282e-10
18992714	chr19:18992714:G:A	2.03663e-06	-1.06161e-10	-0.921468
18992802	chr19:18992802:A:C	2.79031e-06	-1.06161e-10	-0.606612
18992826	chr19:18992826:G:A	1.35438e-06	-1.06161e-10	-1.32942
18992878	chr19:18992878:C:T	2.26559e-06	0.079518	-0.894447
18992881	chr19:18992881:G:C	2.6598e-06	-1.06161e-10	-0.654514
18992990	chr19:18992990:G:A	2.65005e-06	-1.06161e-10	-0.658185
18993217	chr19:18993217:T:C	2.65482e-06	-1.06161e-10	-0.656388
18994322	chr19:18994322:G:A	2.21711e-06	0.0675265	-0.904085
18994774	chr19:18994774:G:A	6.17416e-06	-1.06161e-10	0.18761
18994964	chr19:18994964:G:A	1.83035e-05	2.35071	-1.07638
18995492	chr19:18995492:C:T	1.41695e-06	-1.06161e-10	-1.28426
18995529	chr19:18995529:A:G	2.65768e-06	-1.06161e-10	-0.655311
18995827	chr19:18995827:T:C	1.20769e-06	-0.0261813	-1.41787
18996639	chr19:18996639:G:A	1.25011e-06	-1.06161e-10	-1.40953
18996718	chr19:18996718:A:G	2.68741e-06	-1.06161e-10	-0.644184
18996740	chr19:18996740:C:T	2.21628e-06	-0.198923	-0.638008
18997287	chr19:18997287:A:G	1.41416e-06	-1.06161e-10	-1.28623
18997566	chr19:18997566:C:T	6.54119e-05	3.2271	-0.67916
18998376	chr19:18998376:T:C	1.39279e-06	0.0296421	-1.33109
18998432	chr19:18998432:G:GT	1.70958e-06	-0.0155003	-1.08101
18998502	chr19:18998502:T:A	2.65365e-06	-1.06161e-10	-0.656828
18998736	chr19:18998736:G:A	8.53338e-05	3.46529	-0.65148
18998748	chr19:18998748:C:T	1.25442e-06	-1.06161e-10	-1.40609
18998837	chr19:18998837:A:G	2.45346e-05	2.78659	-1.21927
18998847	chr19:18998847:A:G	2.65768e-06	-1.06161e-10	-0.655311
18999139	chr19:18999139:G:A	2.58218e-06	-1.06161e-10	-0.68413
18999148	chr19:18999148:C:T	2.10199e-06	-0.889878	-4.04282e-10
18999280	chr19:18999280:C:T	1.24341e-06	-1.06161e-10	-1.41491
18999291	chr19:18999291:A:G	4.26204e-05	2.87141	-0.75184
18999316	chr19:18999316:GC:G	2.27649e-06	-1.06161e-10	-0.810129
18999481	chr19:18999481:C:T	1.23855e-06	-1.06161e-10	-1.41882
18999720	chr19:18999720:C:T	6.12105e-05	2.76941	-0.287852
18999726	chr19:18999726:C:A	1.24047e-06	-1.06161e-10	-1.41727
19000003	chr19:19000003:G:A	1.32086e-06	-1.06161e-10	-1.35448
19001956	chr19:19001956:G:A	2.88347e-07	-1.45686	-1.4195
19002938	chr19:19002938:G:A	1.16744e-06	-0.237098	-1.24085
19003106	chr19:19003106:C:T	2.77865e-06	-1.06161e-10	-0.610799
19003431	chr19:19003431:G:A	1.28437e-06	-1.06161e-10	-1.3825
19003587	chr19:19003587:C:T	2.15738e-06	-1.06161e-10	-0.863869
19003818	chr19:19003818:G:A	2.46607e-06	-0.730139	-4.04282e-10
19003834	chr19:19003834:A:G	1.23627e-06	-1.06161e-10	-1.42066
19004096	chr19:19004096:C:T	6.96027e-06	-1.06161e-10	0.307454
19004124	chr19:19004124:A:G	2.7213e-06	-1.06161e-10	-0.631654
19004193	chr19:19004193:T:C	1.85766e-06	-1.06161e-10	-1.01344
19004455	chr19:19004455:C:T	2.40495e-06	-1.06161e-10	-0.755234
19004457	chr19:19004457:C:T	1.41985e-06	-1.06161e-10	-1.28221
19004806	chr19:19004806:CAAT:C	8.15555e-06	-1.06161e-10	0.465935
19004942	chr19:19004942:T:C	2.67503e-06	-1.06161e-10	-0.648803
19005052	chr19:19005052:A:G	1.65105e-06	0.0842346	-1.21559
19006593	chr19:19006593:G:A	6.14258e-06	1.59549	-1.41301
19006750	chr19:19006750:G:A	1.52591e-06	-1.06161e-10	-1.21018
19006786	chr19:19006786:T:C	5.92455e-06	0.327834	-0.181492
19007078	chr19:19007078:C:T	2.14997e-06	-1.06161e-10	-0.867309
19007086	chr19:19007086:C:T	7.21184e-06	-1.06161e-10	0.34296
19007124	chr19:19007124:C:T	3.83882e-05	2.87122	-0.856235
19007210	chr19:19007210:T:C	3.38543e-06	0.900047	-1.31333
19007415	chr19:19007415:T:C	2.61939e-06	-1.06161e-10	-0.669823
19007572	chr19:19007572:C:T	2.13806e-06	-1.06161e-10	-0.872867
19007745	chr19:19007745:T:C	2.56931e-06	-1.06161e-10	-0.689124
19007752	chr19:19007752:A:G	4.36441e-06	0.34301	-0.50229
19007953	chr19:19007953:T:C	0.0019601	5.94799	-4.04282e-10
19008535	chr19:19008535:T:TCCCTGTAGCCTTG	2.6154e-06	-1.06161e-10	-0.671348
19008595	chr19:19008595:G:A	1.23701e-06	-1.06161e-10	-1.42007
19008809	chr19:19008809:C:T	1.4118e-06	-1.06161e-10	-1.2879
19009121	chr19:19009121:C:T	1.29799e-06	0.0371932	-1.40914
19009500	chr19:19009500:T:C	2.61968e-06	-1.06161e-10	-0.669713
19009706	chr19:19009706:G:A	7.61062e-06	-1.06161e-10	0.396781
19009827	chr19:19009827:G:C	0.000218105	-1.06161e-10	3.75221
19010028	chr19:19010028:T:C	1.40753e-06	-1.06161e-10	-1.29093
19010247	chr19:19010247:T:C	2.60484e-06	-1.06161e-10	-0.675394
19010597	chr19:19010597:C:A	1.41877e-06	-1.06161e-10	-1.28297
19010686	chr19:19010686:C:T	2.04948e-06	-1.06161e-10	-0.915178
19010777	chr19:19010777:G:A	4.57723e-06	-0.11167	-4.04282e-10
19010843	chr19:19010843:A:AAC	2.56657e-06	-1.06161e-10	-0.690194
19011224	chr19:19011224:C:T	1.81635e-06	-1.06161e-10	-1.03594
19011349	chr19:19011349:T:C	1.39799e-06	-1.06161e-10	-1.29773
19011394	chr19:19011394:C:T	2.94934e-06	0.178025	-0.729207
19011705	chr19:19011705:C:T	1.99613e-06	-1.06161e-10	-0.941554
19011761	chr19:19011761:C:T	1.23701e-06	-1.06161e-10	-1.42007
19012682	chr19:19012682:T:C	1.61398e-06	-1.06161e-10	-1.15406
19013437	chr19:19013437:C:T	5.86891e-06	1.52912	-1.39222
19013793	chr19:19013793:GC:G	2.55559e-06	-1.06161e-10	-0.69448
19014033	chr19:19014033:G:A	1.29933e-06	-1.06161e-10	-1.37092
19014623	chr19:19014623:C:T	5.11396e-05	2.54747	-0.245674
19015145	chr19:19015145:C:T	9.7481e-06	2.04628	-1.40197
19015158	chr19:19015158:C:T	1.90815e-05	2.36387	-1.04791
19015613	chr19:19015613:T:C	1.02644e-06	-0.339581	-1.26708
19015654	chr19:19015654:T:C	9.96744e-06	2.06784	-1.40128
19015732	chr19:19015732:C:T	1.57576e-06	-1.06161e-10	-1.17803
19015900	chr19:19015900:C:T	1.23623e-06	-1.06161e-10	-1.4207
19016104	chr19:19016104:G:T	1.03997e-06	-0.355192	-1.23838
19016161	chr19:19016161:T:C	2.79579e-06	-1.06161e-10	-0.604649
19016352	chr19:19016352:A:G	2.48737e-06	-1.06161e-10	-0.721538
19017178	chr19:19017178:C:T	3.83093e-05	2.8136	-0.800672
19017378	chr19:19017378:G:A	1.57226e-06	-1.18025	-4.04282e-10
19017443	chr19:19017443:A:G	2.01474e-06	-1.06161e-10	-0.932273
19017588	chr19:19017588:A:G	2.30912e-05	2.48102	-0.974331
19017981	chr19:19017981:C:T	1.14088e-06	-1.50096	-4.04282e-10
19018041	chr19:19018041:C:T	2.86499e-06	-1.06161e-10	-0.5802
19018058	chr19:19018058:A:G	1.24032e-06	-1.06161e-10	-1.4174
19018199	chr19:19018199:TC:T	7.63289e-06	-1.06161e-10	0.399703
19018247	chr19:19018247:G:A	2.29166e-06	0.428337	-1.23182
19018391	chr19:19018391:TTTAATAAG:T	1.50307e-06	-1.22526	-4.04282e-10
19018414	chr19:19018414:G:A	2.35044e-06	-1.06161e-10	-0.778161
19018483	chr19:19018483:C:T	1.73304e-06	-1.08288	-4.04282e-10
19019247	chr19:19019247:G:A	1.09865e-06	-1.53868	-4.04282e-10
19019281	chr19:19019281:A:G	2.61329e-06	-1.06161e-10	-0.672155
19019445	chr19:19019445:C:T	1.42981e-06	-1.06161e-10	-1.27523
19019953	chr19:19019953:A:C	9.02136e-06	1.98391	-1.41708
19020170	chr19:19020170:C:T	1.10353e-06	-1.53425	-4.04282e-10
19020276	chr19:19020276:A:G	7.336e-06	-1.06161e-10	0.36003
19020389	chr19:19020389:G:A	1.74912e-06	-1.12408	0.0504231
19020480	chr19:19020480:G:A	1.98117e-06	-1.06161e-10	-0.949074
19020604	chr19:19020604:C:A	1.93215e-06	-1.06161e-10	-0.974131
19020886	chr19:19020886:A:T	7.11931e-06	-1.06161e-10	0.330048
19020986	chr19:19020986:C:T	1.24594e-06	-1.06161e-10	-1.41287
19021273	chr19:19021273:T:C	1.57718e-06	-1.06161e-10	-1.17712
19021688	chr19:19021688:G:T	2.51277e-06	-1.06161e-10	-0.711379
19021730	chr19:19021730:G:A	1.51178e-06	-1.21948	-4.04282e-10
19021842	chr19:19021842:T:G	2.96014e-05	2.69738	-0.942319
19021950	chr19:19021950:C:T	4.46932e-05	2.43321	-0.266153
19022109	chr19:19022109:C:T	6.94823e-06	-1.06161e-10	0.305724
19022206	chr19:19022206:G:A	1.18424e-05	-1.06161e-10	0.838922
19022266	chr19:19022266:G:A	2.05644e-06	-1.06161e-10	-0.911786
19022354	chr19:19022354:C:G	1.92363e-05	2.31313	-0.989091
19022605	chr19:19022605:A:G	4.85461e-06	0.128658	-0.181492
19022963	chr19:19022963:A:G	5.91747e-06	1.55361	-1.40847
19023024	chr19:19023024:T:C	2.59004e-06	-1.06161e-10	-0.681091
19023106	chr19:19023106:G:A	2.41145e-06	-1.06161e-10	-0.752537
19023733	chr19:19023733:A:C	2.69428e-06	-1.5339	0.892267
19023818	chr19:19023818:TAGG:T	1.23919e-06	-1.06161e-10	-1.4183
19024154	chr19:19024154:G:A	0.000171613	4.27843	-0.76595
19024223	chr19:19024223:A:G	3.31429e-05	3.25289	-1.38482
19024224	chr19:19024224:A:C	2.9814e-05	3.14496	-1.38275
19024693	chr19:19024693:A:G	2.78522e-06	-1.06161e-10	-0.608438
19024992	chr19:19024992:T:C	6.59713e-06	-1.06161e-10	0.253872
19025567	chr19:19025567:T:G	1.23667e-06	-1.06161e-10	-1.42034
19025732	chr19:19025732:C:T	5.45074e-05	3.76203	-1.39646
19025962	chr19:19025962:C:G	1.2775e-06	-1.06161e-10	-1.38786
19026593	chr19:19026593:C:T	2.62466e-06	-1.06161e-10	-0.667813
19027105	chr19:19027105:C:A	1.23648e-06	-1.06161e-10	-1.4205
19027715	chr19:19027715:G:A	1.3129e-06	-1.06161e-10	-1.36053
19027933	chr19:19027933:G:A	3.11172e-06	-0.497589	-4.04282e-10
19028242	chr19:19028242:A:G	1.90786e-06	0.0684925	-1.05527
19028536	chr19:19028536:C:T	1.42305e-06	-1.06161e-10	-1.27996
19028586	chr19:19028586:G:A	2.59526e-06	-1.06161e-10	-0.679078
19028659	chr19:19028659:T:C	1.29923e-06	-1.06161e-10	-1.37099
19029173	chr19:19029173:G:A	1.24346e-06	-1.06161e-10	-1.41487
19029696	chr19:19029696:C:T	2.75417e-06	-1.06161e-10	-0.619648
19029929	chr19:19029929:CA:C	2.44063e-06	-1.06161e-10	-0.740509
19030052	chr19:19030052:C:T	0.000135329	4.33058	-1.05563
19030235	chr19:19030235:A:G	2.61754e-06	-1.06161e-10	-0.670528
19030343	chr19:19030343:A:C	1.4472e-06	-1.06161e-10	-1.26314
19030426	chr19:19030426:G:A	1.25303e-06	-1.06161e-10	-1.4072
19030464	chr19:19030464:A:C	1.86484e-06	-1.06161e-10	-1.00959
19030467	chr19:19030467:T:C	1.27766e-06	-1.06161e-10	-1.38774
19030563	chr19:19030563:G:A	2.62614e-06	-1.06161e-10	-0.667248
19030581	chr19:19030581:A:G	2.5875e-06	-1.06161e-10	-0.682073
19030723	chr19:19030723:G:T	2.64994e-06	-1.06161e-10	-0.658225
19030887	chr19:19030887:C:T	1.84082e-06	-1.06161e-10	-1.02255
19032301	chr19:19032301:G:A	2.62447e-06	-1.06161e-10	-0.667883
19032411	chr19:19032411:G:A	2.64671e-06	-1.06161e-10	-0.659446
19032500	chr19:19032500:A:G	5.48291e-06	-1.06161e-10	0.0688716
19032823	chr19:19032823:T:C	1.79373e-06	-1.06161e-10	-1.04847
19032878	chr19:19032878:A:G	2.61481e-06	-1.06161e-10	-0.67157
19033267	chr19:19033267:G:A	6.67159e-06	-1.06161e-10	0.265095
19034212	chr19:19034212:G:A	2.05644e-06	-1.06161e-10	-0.911786
19034384	chr19:19034384:G:A	3.78668e-06	0.821243	-1.12252
19034434	chr19:19034434:A:G	1.106e-06	-1.53201	-4.04282e-10
19034536	chr19:19034536:T:C	1.2716e-06	-1.06161e-10	-1.39248
19034547	chr19:19034547:C:G	2.65938e-06	-1.06161e-10	-0.654669
19034627	chr19:19034627:C:T	5.59872e-06	-1.06161e-10	0.0897752
19034693	chr19:19034693:C:T	4.30005e-07	-1.31454	-1.16218
19034789	chr19:19034789:A:C	9.16865e-05	3.81767	-0.932055
19034986	chr19:19034986:C:T	2.67252e-06	-1.06161e-10	-0.649741
19035091	chr19:19035091:C:A	5.17683e-06	-1.06161e-10	0.0114291
19035195	chr19:19035195:A:G	0.000278408	4.09265	-0.0963278
19035766	chr19:19035766:C:CA	2.46454e-05	2.94357	-1.37174
19035920	chr19:19035920:C:T	1.68102e-06	0.146708	-1.26007
19036057	chr19:19036057:T:TG	2.54071e-06	-1.06161e-10	-0.700319
19036125	chr19:19036125:A:G	1.49391e-06	-1.23136	-4.04282e-10
19036234	chr19:19036234:A:G	2.96853e-06	-1.06161e-10	-0.544698
19036940	chr19:19036940:T:C	3.15687e-06	-1.06161e-10	-0.483183
19037055	chr19:19037055:G:A	5.17007e-05	2.64434	-0.331631
19037172	chr19:19037172:G:A	3.02028e-06	-1.06161e-10	-0.527414
19037617	chr19:19037617:C:T	1.23823e-06	-1.06161e-10	-1.41908
19037678	chr19:19037678:C:T	1.24303e-06	-1.06161e-10	-1.41521
19038288	chr19:19038288:T:C	2.05486e-06	0.135465	-1.04802
19038817	chr19:19038817:A:G	2.65067e-06	-0.657951	-4.04282e-10
19039041	chr19:19039041:C:T	2.91387e-06	-1.06161e-10	-0.563281
19039183	chr19:19039183:G:A	2.35746e-06	0.504859	-1.28004
19039374	chr19:19039374:C:T	0.000237894	4.36515	-0.526092
19039706	chr19:19039706:T:C	1.38678e-06	-1.06161e-10	-1.30578
19039795	chr19:19039795:C:T	1.23637e-06	-1.06161e-10	-1.42059
19039936	chr19:19039936:G:GC	1.24843e-06	-1.06161e-10	-1.41088
19040155	chr19:19040155:C:T	8.36355e-06	-1.06161e-10	0.49112
19040245	chr19:19040245:T:C	1.8173e-06	0.0486068	-1.08402
19040435	chr19:19040435:A:T	2.58695e-06	-1.06161e-10	-0.682285
19040466	chr19:19040466:G:A	1.35879e-06	-1.06161e-10	-1.32617
19040512	chr19:19040512:G:A	2.90681e-06	-1.06161e-10	-0.565708
19040636	chr19:19040636:T:C	7.74569e-07	-0.778476	-1.10974
19040883	chr19:19040883:T:C	4.41966e-05	3.52812	-1.37224
19041125	chr19:19041125:A:G	2.79817e-07	-1.48955	-1.41684
19041530	chr19:19041530:G:A	8.83158e-05	3.69683	-0.84867
19042342	chr19:19042342:C:T	2.96931e-06	-1.06161e-10	-0.544433
19042537	chr19:19042537:G:A	2.82316e-07	-1.47945	-1.41804
19042958	chr19:19042958:TG:T	2.12155e-06	-1.06161e-10	-0.880614
19042992	chr19:19042992:G:GC	3.58551e-06	0.756873	-1.11274
19043016	chr19:19043016:C:G	4.72931e-06	0.898575	-0.97756
19043338	chr19:19043338:A:G	1.23949e-06	-1.06161e-10	-1.41806
19043590	chr19:19043590:G:A	1.61992e-06	-1.06161e-10	-1.15039
19043759	chr19:19043759:C:T	1.35635e-06	-1.06161e-10	-1.32796
19044041	chr19:19044041:C:T	1.26886e-06	-1.06161e-10	-1.39464
19044651	chr19:19044651:G:A	1.33906e-06	-1.06161e-10	-1.34079
19044736	chr19:19044736:G:A	2.84331e-07	-1.47084	-1.41954
19044752	chr19:19044752:T:C	5.63099e-06	-1.06161e-10	0.095522
19044863	chr19:19044863:G:A	1.09499e-06	-1.54202	-4.04282e-10
19044900	chr19:19044900:C:T	2.675e-06	-1.06161e-10	-0.648814
19044952	chr19:19044952:G:A	1.88033e-06	-1.06161e-10	-1.00132
19045024	chr19:19045024:C:T	3.12113e-06	-1.06161e-10	-0.494569
19045120	chr19:19045120:C:T	1.2365e-06	-1.06161e-10	-1.42048
19045154	chr19:19045154:A:G	2.82702e-06	0.549244	-1.14279
19045302	chr19:19045302:A:G	3.07692e-06	-1.06161e-10	-0.508835
19046026	chr19:19046026:C:T	2.35051e-06	-1.06161e-10	-0.778133
19046131	chr19:19046131:G:A	1.23626e-06	-1.06161e-10	-1.42067
19046449	chr19:19046449:G:A	1.86358e-06	-1.06161e-10	-1.01027
19047116	chr19:19047116:G:A	1.23623e-06	-1.06161e-10	-1.4207
19047391	chr19:19047391:T:C	2.84297e-06	-1.06161e-10	-0.587913
19047849	chr19:19047849:C:T	1.47169e-06	-1.06161e-10	-1.24635
19048506	chr19:19048506:G:A	2.37915e-06	-1.06161e-10	-0.766022
19048856	chr19:19048856:T:C	2.34242e-06	-1.06161e-10	-0.781577
19049146	chr19:19049146:G:A	1.39583e-06	-1.06161e-10	-1.29927
19049349	chr19:19049349:C:T	1.71586e-06	0.121345	-1.2142
19050088	chr19:19050088:C:CAA	1.24952e-06	-1.06161e-10	-1.41001
19050233	chr19:19050233:C:T	1.87479e-06	-1.06161e-10	-1.00427
19050371	chr19:19050371:C:T	2.90065e-06	-1.06161e-10	-0.56783
19051248	chr19:19051248:G:T	2.12883e-06	0.152359	-1.02955
19051313	chr19:19051313:T:C	2.36616e-06	-1.06161e-10	-0.771496
19052268	chr19:19052268:G:A	1.26404e-06	-1.06161e-10	-1.39845
19052423	chr19:19052423:A:G	1.23684e-06	-1.06161e-10	-1.42021
19052611	chr19:19052611:C:T	0.000100945	3.94624	-0.964433
19052631	chr19:19052631:G:A	1.98618e-06	-1.06161e-10	-0.946548
19053225	chr19:19053225:T:A	1.38785e-06	-1.06161e-10	-1.30501
19053410	chr19:19053410:C:T	1.7985e-06	0.193064	-1.23888
19053418	chr19:19053418:G:C	4.24665e-05	3.50215	-1.3862
19053468	chr19:19053468:C:A	1.16897e-06	-1.47664	-4.04282e-10
19053474	chr19:19053474:G:A	1.1702e-06	-1.47559	-4.04282e-10
19053967	chr19:19053967:C:A	2.48124e-06	-1.06161e-10	-0.724006
19054028	chr19:19054028:G:T	1.95825e-06	0.107188	-1.0679
19054542	chr19:19054542:T:C	2.68188e-06	-1.06161e-10	-0.646247
19054915	chr19:19054915:C:T	1.23659e-06	-1.06161e-10	-1.42041
19055086	chr19:19055086:T:C	4.20566e-05	-1.06161e-10	2.10625
19055467	chr19:19055467:A:G	2.70703e-06	-1.06161e-10	-0.636913
19055728	chr19:19055728:T:C	1.87331e-06	-1.06161e-10	-1.00506
19055977	chr19:19055977:G:A	1.39458e-06	-1.06161e-10	-1.30017
19056081	chr19:19056081:A:G	1.33504e-06	0.0754775	-1.41928
19056269	chr19:19056269:T:TG	1.76408e-06	-1.06161e-10	-1.06514
19056560	chr19:19056560:A:C	1.35005e-06	-1.06161e-10	-1.33262
19056653	chr19:19056653:T:C	2.58832e-05	2.97711	-1.35628
19056688	chr19:19056688:A:G	2.6702e-06	-1.06161e-10	-0.65061
19056781	chr19:19056781:G:T	2.39754e-06	-1.06161e-10	-0.75832
19056906	chr19:19056906:C:G	2.07984e-06	0.154427	-1.0549
19057038	chr19:19057038:G:A	1.66585e-06	-1.06161e-10	-1.12243
19057076	chr19:19057076:G:A	1.45477e-06	-1.06161e-10	-1.25792
19057189	chr19:19057189:C:T	0.00012741	4.1429	-0.928253
19057374	chr19:19057374:C:T	0.000214008	3.81399	-0.0807387
19057864	chr19:19057864:G:A	1.6592e-06	-1.06161e-10	-1.12643
19058042	chr19:19058042:A:G	6.979e-07	-1.54306	-0.449384
19058142	chr19:19058142:A:G	2.45078e-06	-1.06161e-10	-0.736359
19058228	chr19:19058228:C:T	1.88361e-06	0.0821952	-1.08177
19058466	chr19:19058466:G:A	1.22254e-06	-1.43183	-4.04282e-10
19058640	chr19:19058640:G:A	1.10079e-06	-1.53673	-4.04282e-10
19058728	chr19:19058728:CT:C	0.000111238	4.04407	-0.965154
19058848	chr19:19058848:G:A	1.1847e-05	0.839311	-4.04282e-10
19059059	chr19:19059059:G:A	3.1481e-06	0.733571	-1.21954
19059135	chr19:19059135:C:T	3.49001e-06	-1.06161e-10	-0.38286
19059136	chr19:19059136:T:C	3.3343e-06	0.817533	-1.24603
19059312	chr19:19059312:G:A	1.23772e-06	-1.06161e-10	-1.4195
19059922	chr19:19059922:G:A	2.23741e-06	-1.06161e-10	-0.827444
19060228	chr19:19060228:C:T	1.24454e-06	-1.06161e-10	-1.41399
19060312	chr19:19060312:G:A	0.000246687	3.8853	-0.00994517
19060388	chr19:19060388:G:A	2.73057e-06	-1.06161e-10	-0.628255
19060572	chr19:19060572:G:A	1.23639e-06	-1.06161e-10	-1.42056
19060754	chr19:19060754:C:G	1.68401e-06	-1.06161e-10	-1.11159
19060849	chr19:19060849:C:T	1.50989e-06	-1.06161e-10	-1.22073
19061437	chr19:19061437:G:A	1.26586e-06	-1.06161e-10	-1.39701
19061452	chr19:19061452:T:C	1.30788e-06	-1.06161e-10	-1.36436
19061655	chr19:19061655:A:C	1.23639e-06	-1.06161e-10	-1.42057
19061975	chr19:19061975:C:T	1.24309e-06	-1.06161e-10	-1.41516
19062065	chr19:19062065:A:C	1.68446e-06	-1.06161e-10	-1.11132
19062609	chr19:19062609:T:G	4.41361e-05	3.53425	-1.37974
19062747	chr19:19062747:C:A	1.36249e-06	0.0958293	-1.41928
19063253	chr19:19063253:G:A	2.40028e-06	-1.06161e-10	-0.757176
19063414	chr19:19063414:T:G	1.16676e-06	-1.47854	-4.04282e-10
19063428	chr19:19063428:C:T	0.000228303	4.55292	-0.755011
19064943	chr19:19064943:T:G	2.46049e-06	-1.06161e-10	-0.732402
19065024	chr19:19065024:C:T	2.57464e-06	-1.06161e-10	-0.687052
19065160	chr19:19065160:C:T	1.24257e-06	-1.06161e-10	-1.41558
19065309	chr19:19065309:CT:C	1.45038e-06	-1.06161e-10	-1.26094
19065375	chr19:19065375:C:T	1.6198e-05	-1.06161e-10	1.15212
19065562	chr19:19065562:C:T	1.84824e-06	0.049628	-1.06816
19065761	chr19:19065761:ATAT:A	1.53996e-06	-1.06161e-10	-1.201
19065803	chr19:19065803:G:A	1.59797e-06	-1.16403	-4.04282e-10
19065900	chr19:19065900:A:G	1.50196e-06	-1.06161e-10	-1.22599
19066174	chr19:19066174:G:GA	1.24777e-06	-1.06161e-10	-1.41141
19066720	chr19:19066720:G:A	1.34441e-06	-1.06161e-10	-1.33681
19067000	chr19:19067000:C:T	2.00126e-06	-1.06161e-10	-0.938987
19067184	chr19:19067184:T:A	1.76659e-06	0.0140968	-1.07781
19067436	chr19:19067436:T:C	1.34331e-06	-1.06161e-10	-1.33763
19068424	chr19:19068424:T:G	3.74123e-06	-1.06161e-10	-0.313349
19068427	chr19:19068427:G:A	1.29974e-06	-1.3706	-4.04282e-10
19068731	chr19:19068731:G:A	2.41711e-06	-1.06161e-10	-0.750192
19068754	chr19:19068754:T:C	2.42504e-06	-1.06161e-10	-0.746917
19069010	chr19:19069010:G:A	0.000357537	4.38686	-0.140381
19069401	chr19:19069401:G:A	1.55408e-06	-1.19188	-4.04282e-10
19069852	chr19:19069852:CTCT:C	1.83729e-06	-1.06161e-10	-1.02447
19070125	chr19:19070125:C:CT	1.43553e-06	-1.06161e-10	-1.27123
19070139	chr19:19070139:G:A	4.21297e-06	0.947455	-1.14205
19070142	chr19:19070142:C:T	3.966e-06	0.891705	-1.14671
19070499	chr19:19070499:C:T	4.02578e-06	0.898441	-1.13849
19070617	chr19:19070617:A:G	2.52211e-06	-1.06161e-10	-0.70767
19070651	chr19:19070651:G:A	1.29085e-06	-1.06161e-10	-1.37746
19070907	chr19:19070907:T:C	3.83726e-06	0.839525	-1.12753
19071061	chr19:19071061:T:C	2.54224e-06	-1.06161e-10	-0.699718
19071163	chr19:19071163:A:T	4.01365e-06	0.895562	-1.13862
19071701	chr19:19071701:G:A	3.39068e-06	-1.06161e-10	-0.411733
19071727	chr19:19071727:A:G	3.87633e-06	0.866501	-1.14438
19071994	chr19:19071994:G:A	2.0359e-06	-1.38383	0.462008
19072105	chr19:19072105:A:G	6.82863e-06	-1.06161e-10	0.288361
19072229	chr19:19072229:C:T	2.75696e-06	-1.06161e-10	-0.618637
19072425	chr19:19072425:TG:T	1.43618e-06	-1.06161e-10	-1.27077
19072759	chr19:19072759:G:C	1.44901e-06	-1.06161e-10	-1.26188
19072854	chr19:19072854:G:A	1.45897e-06	-1.06161e-10	-1.25504
19072987	chr19:19072987:A:G	1.23766e-06	-1.06161e-10	-1.41954
19073062	chr19:19073062:A:G	1.40247e-06	-1.06161e-10	-1.29453
19073217	chr19:19073217:T:C	1.23639e-06	-1.06161e-10	-1.42057
19073420	chr19:19073420:G:A	3.69757e-06	-1.06161e-10	-0.325089
19073517	chr19:19073517:T:C	1.16536e-06	-1.47974	-4.04282e-10
19074023	chr19:19074023:G:T	1.47399e-06	-1.06161e-10	-1.24479
19074090	chr19:19074090:A:C	1.40168e-06	-1.06161e-10	-1.29509
19074549	chr19:19074549:G:A	2.30992e-06	-1.06161e-10	-0.795551
19074616	chr19:19074616:T:G	2.3061e-06	-1.06161e-10	-0.797205
19074829	chr19:19074829:G:C	6.8158e-07	-0.85797	-1.15813
19075269	chr19:19075269:C:T	1.23627e-06	-1.06161e-10	-1.42067
19075455	chr19:19075455:C:T	1.32101e-06	-1.06161e-10	-1.35437
19075522	chr19:19075522:G:A	2.12132e-06	-1.06161e-10	-0.880727
19075561	chr19:19075561:C:T	1.68252e-06	0.103483	-1.21596
19075896	chr19:19075896:G:A	2.02501e-05	1.92762	-0.55222
19075962	chr19:19075962:G:C	1.36031e-06	-1.06161e-10	-1.32505
19077526	chr19:19077526:C:A	0.000739629	4.97339	-4.04282e-10
19077624	chr19:19077624:A:C	1.29862e-06	-1.06161e-10	-1.37146
19077675	chr19:19077675:G:A	3.57929e-06	-1.06161e-10	-0.3576
19077708	chr19:19077708:C:T	3.48423e-05	3.30163	-1.38356
19078040	chr19:19078040:C:A	3.38343e-06	-1.06161e-10	-0.413873
19078145	chr19:19078145:G:A	1.8787e-06	-1.06161e-10	-1.00218
19078507	chr19:19078507:T:C	1.73042e-05	1.74164	-0.523461
19078540	chr19:19078540:G:A	1.96374e-06	-1.06161e-10	-0.957913
19078913	chr19:19078913:G:A	1.27518e-06	-1.06161e-10	-1.38968
19079159	chr19:19079159:G:A	1.38209e-06	-1.06161e-10	-1.30917
19079479	chr19:19079479:G:C	2.164e-05	1.66241	-0.220629
19079596	chr19:19079596:T:C	6.57938e-06	-1.06161e-10	0.251178
19079622	chr19:19079622:T:C	2.37861e-06	-1.06161e-10	-0.766245
19079630	chr19:19079630:G:A	1.52028e-06	-1.06161e-10	-1.21387
19079913	chr19:19079913:A:G	4.35036e-06	0.960437	-1.12294
19080035	chr19:19080035:C:A	1.10763e-06	-1.53054	-4.04282e-10
19080097	chr19:19080097:C:T	1.78913e-06	0.101261	-1.1523
19081323	chr19:19081323:G:A	1.15032e-06	-1.49273	-4.04282e-10
19081518	chr19:19081518:G:A	1.24368e-06	-1.06161e-10	-1.41469
19082000	chr19:19082000:A:G	1.23399e-06	-1.42251	-4.04282e-10
19082734	chr19:19082734:C:T	1.93106e-06	0.0434155	-1.01811
19082809	chr19:19082809:A:G	2.82433e-05	2.58793	-0.879841
19082975	chr19:19082975:C:T	2.46436e-06	-0.730833	-4.04282e-10
19083143	chr19:19083143:A:G	1.87668e-05	1.82279	-0.523461
19083852	chr19:19083852:C:A	4.9324e-06	-0.0369383	-4.04282e-10
19083859	chr19:19083859:G:A	1.42926e-06	-1.06161e-10	-1.27561
19084345	chr19:19084345:G:A	1.35938e-06	-1.06161e-10	-1.32573
19084710	chr19:19084710:C:G	1.18903e-06	-0.0413569	-1.41826
19084795	chr19:19084795:T:C	1.41411e-06	-1.06161e-10	-1.28626
19084918	chr19:19084918:G:A	1.24004e-06	-1.06161e-10	-1.41762
19085248	chr19:19085248:G:A	2.28056e-06	-1.06161e-10	-0.808343
19085880	chr19:19085880:G:A	6.58717e-06	-1.06161e-10	0.25236
19086130	chr19:19086130:T:A	4.77696e-06	-0.0689599	-4.04282e-10
19086300	chr19:19086300:A:T	1.44274e-05	1.03637	-4.04282e-10
19086375	chr19:19086375:C:T	1.51413e-06	-1.06161e-10	-1.21792
19086438	chr19:19086438:GAA:G	6.39122e-06	-1.06161e-10	0.222161
19086449	chr19:19086449:G:A	1.28381e-06	-1.06161e-10	-1.38293
19086617	chr19:19086617:G:A	1.23571e-06	-1.42112	-4.04282e-10
19086689	chr19:19086689:G:A	2.21901e-06	-0.835703	-4.04282e-10
19087255	chr19:19087255:A:G	4.73447e-06	-0.077894	-4.04282e-10
19087591	chr19:19087591:C:T	2.71046e-06	-1.06161e-10	-0.635646
19087763	chr19:19087763:A:C	1.23905e-06	-1.06161e-10	-1.41842
19088449	chr19:19088449:G:A	1.44716e-06	-1.06161e-10	-1.26316
19088585	chr19:19088585:G:A	3.68864e-06	-1.06161e-10	-0.327506
19088673	chr19:19088673:A:AT	3.27456e-06	-1.06161e-10	-0.446579
19088714	chr19:19088714:G:T	1.76424e-06	-0.0384927	-1.02655
19089156	chr19:19089156:G:C	1.55003e-06	-1.06161e-10	-1.19449
19089279	chr19:19089279:G:C	1.23675e-06	-1.06161e-10	-1.42027
19089312	chr19:19089312:G:A	1.28244e-06	-1.06161e-10	-1.384
19089421	chr19:19089421:A:G	1.54503e-06	-1.06161e-10	-1.19772
19089426	chr19:19089426:G:T	1.24608e-06	-1.06161e-10	-1.41276
19089605	chr19:19089605:C:T	2.24776e-05	1.97122	-0.491459
19089630	chr19:19089630:G:C	1.35984e-06	-1.06161e-10	-1.32539
19090009	chr19:19090009:T:C	1.84952e-06	-1.06161e-10	-1.01784
19090180	chr19:19090180:C:T	0.0003926	4.63053	-0.290499
19090319	chr19:19090319:T:C	3.45064e-06	-1.06161e-10	-0.394204
19090425	chr19:19090425:GC:G	4.74369e-06	1.0455	-1.12145
19090482	chr19:19090482:T:C	1.24231e-06	-1.06161e-10	-1.41579
19090712	chr19:19090712:A:G	7.39742e-06	1.67936	-1.311
19091182	chr19:19091182:C:T	2.36808e-06	-1.06161e-10	-0.770683
19091500	chr19:19091500:T:C	1.53418e-06	-1.06161e-10	-1.20477
19091541	chr19:19091541:A:G	4.37998e-06	0.930924	-1.08664
19091592	chr19:19091592:T:C	1.15207e-06	-1.49121	-4.04282e-10
19091597	chr19:19091597:C:T	1.349e-06	-1.06161e-10	-1.3334
19091684	chr19:19091684:C:T	1.74664e-05	1.78455	-0.557033
19091847	chr19:19091847:A:G	1.46926e-06	-1.06161e-10	-1.248
19092202	chr19:19092202:C:T	1.34806e-06	-1.06161e-10	-1.33409
19092803	chr19:19092803:C:T	4.39686e-06	-1.06161e-10	-0.151873
19092956	chr19:19092956:C:T	1.44703e-06	-1.06161e-10	-1.26325
19093114	chr19:19093114:T:G	1.81083e-05	1.78707	-0.523461
19093490	chr19:19093490:G:A	1.98171e-05	1.92662	-0.572842
19093716	chr19:19093716:C:T	1.28933e-06	-1.37864	-4.04282e-10
19093955	chr19:19093955:C:T	1.47706e-06	-1.06161e-10	-1.24271
19094925	chr19:19094925:T:C	1.28822e-06	-1.3795	-4.04282e-10
19095108	chr19:19095108:C:T	1.30821e-06	-1.06161e-10	-1.3641
19095663	chr19:19095663:G:A	0.000137573	4.26297	-0.971582
19095719	chr19:19095719:G:A	6.82548e-06	-1.06161e-10	0.2879
19096212	chr19:19096212:A:ACCCCGGCCTCCTGGGATGGGTGTTCTCCTGGGG	1.31872e-06	-1.06161e-10	-1.3561
19096419	chr19:19096419:T:C	4.46664e-06	0.974731	-1.11086
19096420	chr19:19096420:G:A	1.22259e-06	-1.43179	-4.04282e-10
19097149	chr19:19097149:G:A	3.69004e-06	-1.06161e-10	-0.327125
19097267	chr19:19097267:G:A	2.77869e-07	-1.50139	-1.41198
19097431	chr19:19097431:C:T	1.92941e-05	1.95022	-0.623184
19097834	chr19:19097834:G:A	7.90285e-05	-1.06161e-10	2.73705
19098534	chr19:19098534:TG:T	1.85578e-05	1.8751	-0.58697
19098636	chr19:19098636:T:C	4.46913e-06	0.998433	-1.134
19098646	chr19:19098646:C:T	1.36445e-06	-1.06161e-10	-1.32201
19099342	chr19:19099342:G:A	1.42639e-06	-1.06161e-10	-1.27762
19099373	chr19:19099373:T:C	1.73012e-06	-1.06161e-10	-1.08457
19099414	chr19:19099414:A:C	1.87358e-06	-1.06161e-10	-1.00491
19099541	chr19:19099541:A:G	1.42283e-06	-1.06161e-10	-1.28012
19100050	chr19:19100050:A:G	1.94042e-05	1.80289	-0.470169
19100063	chr19:19100063:C:T	2.02879e-06	-1.06161e-10	-0.925322
19100321	chr19:19100321:G:A	5.29776e-06	-1.06161e-10	0.0345214
19100428	chr19:19100428:G:C	1.36031e-06	-1.06161e-10	-1.32505
19100429	chr19:19100429:C:T	1.96093e-05	1.97765	-0.634411
19100612	chr19:19100612:C:T	1.32964e-06	-1.06161e-10	-1.34785
19101489	chr19:19101489:C:T	6.72359e-07	-0.613395	-1.41633
19102075	chr19:19102075:C:G	8.80807e-07	-0.717646	-1.04203
19102109	chr19:19102109:C:T	1.45691e-06	-1.06161e-10	-1.25645
19102553	chr19:19102553:A:G	7.21539e-06	-1.06161e-10	0.343453
19102706	chr19:19102706:C:T	1.34304e-06	-1.06161e-10	-1.33782
19102968	chr19:19102968:G:A	1.42679e-06	-1.06161e-10	-1.27733
19103507	chr19:19103507:CCTT:C	1.34825e-06	-1.06161e-10	-1.33396
19103706	chr19:19103706:C:T	2.89883e-06	-0.568458	-4.04282e-10
19104322	chr19:19104322:G:A	1.95779e-06	-1.06161e-10	-0.960946
19104700	chr19:19104700:G:C	7.45984e-06	-1.06161e-10	0.37677
19104883	chr19:19104883:C:T	1.45253e-06	-1.06161e-10	-1.25946
19105304	chr19:19105304:C:T	4.8694e-06	-0.0497928	-4.04282e-10
19105810	chr19:19105810:C:G	1.5469e-06	-1.06161e-10	-1.19651
19105919	chr19:19105919:A:G	4.15853e-05	3.48299	-1.38801
19106088	chr19:19106088:A:G	1.41758e-06	-1.06161e-10	-1.28381
19106640	chr19:19106640:T:C	3.36358e-06	-1.06161e-10	-0.419757
19106857	chr19:19106857:C:T	1.45652e-06	-1.06161e-10	-1.25671
19106918	chr19:19106918:G:A	6.43796e-06	0.229449	-4.04282e-10
19107274	chr19:19107274:G:A	6.01406e-06	1.0715	-0.910168
19108387	chr19:19108387:C:T	2.26353e-06	-0.81584	-4.04282e-10
19108654	chr19:19108654:A:T	1.36031e-06	-1.06161e-10	-1.32505
19108711	chr19:19108711:A:G	2.81482e-07	-1.48065	-1.4198
19109324	chr19:19109324:G:T	1.60713e-06	-1.06161e-10	-1.15831
19109454	chr19:19109454:G:A	1.27448e-06	-1.1832	-0.207027
19110244	chr19:19110244:G:A	1.30917e-06	-1.06161e-10	-1.36337
19110355	chr19:19110355:T:A	2.07316e-06	-1.06161e-10	-0.903688
19110990	chr19:19110990:A:G	1.99581e-06	-1.06161e-10	-0.941714
19111254	chr19:19111254:G:A	1.34523e-06	-1.06161e-10	-1.3362
19111261	chr19:19111261:C:T	1.45052e-05	1.71364	-0.671894
19111319	chr19:19111319:G:A	1.24694e-06	-1.06161e-10	-1.41207
19112443	chr19:19112443:C:G	4.80021e-06	-0.0641033	-4.04282e-10
19112601	chr19:19112601:G:A	2.06136e-06	-1.06161e-10	-0.909398
19112666	chr19:19112666:T:A	1.71966e-06	-0.0487621	-1.04188
19113359	chr19:19113359:C:T	2.9121e-06	-1.06161e-10	-0.563889
19113534	chr19:19113534:T:C	5.26695e-06	1.08367	-1.05498
19113569	chr19:19113569:A:G	1.35869e-06	-1.06161e-10	-1.32624
19113581	chr19:19113581:G:A	8.56486e-06	-1.06161e-10	0.514905
19114126	chr19:19114126:G:A	1.67425e-06	-1.06161e-10	-1.1174
19114222	chr19:19114222:G:A	1.25495e-06	-1.06161e-10	-1.40566
19114350	chr19:19114350:G:A	1.39039e-06	-1.06161e-10	-1.30318
19114430	chr19:19114430:G:GTTT	1.36139e-06	-1.06161e-10	-1.32426
19114888	chr19:19114888:T:C	3.24775e-06	0.769747	-1.22455
19115248	chr19:19115248:C:T	1.44517e-06	-1.06161e-10	-1.26454
19115525	chr19:19115525:T:C	1.83809e-06	-1.06161e-10	-1.02404
19115923	chr19:19115923:A:G	1.98481e-06	0.0789192	-1.02616
19116592	chr19:19116592:G:A	2.17174e-06	-1.06161e-10	-0.857233
19116882	chr19:19116882:A:G	4.01992e-06	-1.06161e-10	-0.241502
19117077	chr19:19117077:C:G	1.44636e-06	-1.06161e-10	-1.26372
19117143	chr19:19117143:C:A	6.50204e-06	1.26506	-1.02571
19117327	chr19:19117327:G:A	1.47841e-05	2.24846	-1.18767
19117371	chr19:19117371:G:A	1.47131e-06	-1.06161e-10	-1.24661
19117665	chr19:19117665:T:C	1.55006e-05	2.52253	-1.41441
19117706	chr19:19117706:A:G	7.75361e-06	1.81111	-1.39571
19117799	chr19:19117799:C:T	2.19654e-06	-1.06161e-10	-0.845881
19117859	chr19:19117859:C:A	6.58052e-07	-0.886795	-1.16444
19117871	chr19:19117871:G:A	1.27821e-06	0.0226151	-1.40992
19117968	chr19:19117968:C:A	1.65985e-06	0.290061	-1.4161
19118020	chr19:19118020:T:C	3.84496e-05	3.39336	-1.37677
19118252	chr19:19118252:G:T	0.00029888	5.34856	-1.28128
19118262	chr19:19118262:G:C	2.11062e-06	-1.06161e-10	-0.885783
19118298	chr19:19118298:C:T	1.2395e-06	-1.06161e-10	-1.41805
19118442	chr19:19118442:T:C	1.88528e-06	-1.54371	0.545025
19118604	chr19:19118604:C:T	2.34386e-06	0.471062	-1.25203
19118737	chr19:19118737:C:T	1.37734e-06	-1.06161e-10	-1.31261
19119050	chr19:19119050:C:G	2.54019e-06	-1.06161e-10	-0.700523
19119311	chr19:19119311:T:G	2.70924e-06	0.776849	-1.41294
19119673	chr19:19119673:T:C	2.77919e-06	0.748733	-1.35934
19120007	chr19:19120007:T:C	2.94292e-07	-1.44618	-1.40976
19120059	chr19:19120059:A:G	3.40737e-06	0.988272	-1.3951
19120074	chr19:19120074:C:T	1.23624e-06	-1.06161e-10	-1.42069
19120395	chr19:19120395:A:C	3.66136e-06	1.08332	-1.41825
19120438	chr19:19120438:C:T	1.52588e-06	-1.06161e-10	-1.21019
19120523	chr19:19120523:C:T	6.45132e-06	1.64627	-1.41474
19121124	chr19:19121124:C:T	1.315e-06	-1.06161e-10	-1.35893
19121325	chr19:19121325:C:T	5.43197e-06	-1.06161e-10	0.059538
19121551	chr19:19121551:G:A	1.71169e-06	-1.06161e-10	-1.09528
19121857	chr19:19121857:C:T	9.04758e-06	1.95903	-1.38929
19121930	chr19:19121930:T:C	1.30183e-06	-1.06161e-10	-1.36899
19122665	chr19:19122665:C:A	1.80798e-06	-1.06161e-10	-1.04055
19123343	chr19:19123343:G:T	1.85018e-06	-1.06161e-10	-1.01748
19123617	chr19:19123617:A:G	2.69508e-06	0.752539	-1.39387
19123837	chr19:19123837:A:G	1.12929e-06	-1.50824	-0.00293742
19124306	chr19:19124306:T:G	6.69729e-06	1.66719	-1.39825
19124509	chr19:19124509:A:C	1.65239e-06	-1.06161e-10	-1.13054
19124546	chr19:19124546:A:T	1.23831e-06	-1.06161e-10	-1.41902
19124816	chr19:19124816:G:A	1.39102e-06	-1.06161e-10	-1.30272
19125115	chr19:19125115:C:T	1.27057e-06	-1.06161e-10	-1.39329
19125897	chr19:19125897:G:A	7.4249e-06	1.74003	-1.36796
19125956	chr19:19125956:C:T	1.58451e-06	-1.06161e-10	-1.17249
19126279	chr19:19126279:CACTT:C	2.28205e-06	-1.06161e-10	-0.807688
19126355	chr19:19126355:G:C	1.08216e-05	-1.06161e-10	0.74878
19126464	chr19:19126464:A:G	1.11518e-05	1.95103	-1.17219
19126978	chr19:19126978:CA:C	0.000156418	4.77712	-1.35735
19126984	chr19:19126984:T:G	0.000167588	4.84966	-1.36092
19127464	chr19:19127464:T:C	1.05167e-05	1.97746	-1.25726
19127531	chr19:19127531:C:T	1.26228e-06	-1.06161e-10	-1.39984
19127568	chr19:19127568:C:T	3.14504e-06	0.838846	-1.32578
19127588	chr19:19127588:C:T	5.30901e-06	1.11376	-1.07711
19127645	chr19:19127645:T:C	0.00167657	7.15997	-1.36823
19127837	chr19:19127837:G:A	2.09534e-06	-1.06161e-10	-0.893047
19127873	chr19:19127873:A:C	1.33619e-06	-1.06161e-10	-1.34294
19127923	chr19:19127923:G:C	1.65074e-06	-1.06161e-10	-1.13154
19129524	chr19:19129524:C:T	1.04325e-05	2.12343	-1.41127
19129570	chr19:19129570:A:C	6.90416e-06	-1.06161e-10	0.29936
19129661	chr19:19129661:A:T	6.77972e-07	-0.885715	-1.1357
19130392	chr19:19130392:C:T	1.54164e-06	-1.06161e-10	-1.19992
19130786	chr19:19130786:T:C	0.000206108	5.08531	-1.38968
19131051	chr19:19131051:C:G	2.23401e-06	0.537429	-1.36639
19131463	chr19:19131463:T:C	2.49448e-06	0.627805	-1.34649
19131576	chr19:19131576:A:G	1.74815e-06	-1.06161e-10	-1.07421
19132041	chr19:19132041:A:G	1.6882e-05	-1.06161e-10	1.19348
19132366	chr19:19132366:C:T	8.11648e-07	-0.763696	-1.07776
19133000	chr19:19133000:A:AG	1.10453e-06	-1.53335	-4.04282e-10
19133040	chr19:19133040:C:T	2.22267e-06	-0.834052	-4.04282e-10
19133224	chr19:19133224:C:T	7.62388e-06	1.60045	-1.20193
19133621	chr19:19133621:G:A	1.28154e-06	-1.06161e-10	-1.3847
19133668	chr19:19133668:C:T	1.25904e-06	-1.06161e-10	-1.40242
19133724	chr19:19133724:G:A	1.26171e-06	-1.06161e-10	-1.4003
19133768	chr19:19133768:G:A	1.23876e-06	-1.06161e-10	-1.41865
19133855	chr19:19133855:G:A	9.24891e-07	-0.329027	-1.38181
19134978	chr19:19134978:G:C	1.68148e-06	-1.06161e-10	-1.11309
19135326	chr19:19135326:G:C	4.6938e-07	-1.4098	-0.979308
19135572	chr19:19135572:T:A	1.25114e-06	-1.06161e-10	-1.40871
19135871	chr19:19135871:C:T	1.09235e-06	-1.54443	-4.04282e-10
19135951	chr19:19135951:A:G	1.27345e-06	-1.06161e-10	-1.39103
19136173	chr19:19136173:A:G	4.8544e-07	-1.31411	-1.04135
19136408	chr19:19136408:C:G	5.20579e-06	-1.06161e-10	0.0170085
19136547	chr19:19136547:T:C	1.90283e-06	-1.06161e-10	-0.989423
19137298	chr19:19137298:C:T	0.000460237	5.91939	-1.42042
19137441	chr19:19137441:C:T	1.29396e-06	-1.06161e-10	-1.37505
19137744	chr19:19137744:C:T	1.24684e-06	-1.06161e-10	-1.41215
19137984	chr19:19137984:C:T	1.27203e-06	-1.06161e-10	-1.39215
19138429	chr19:19138429:G:A	4.89019e-07	-1.37491	-0.973206
19138918	chr19:19138918:C:G	1.19795e-06	-1.54442	0.0922668
19139184	chr19:19139184:A:G	3.24395e-07	-1.35464	-1.40392
19139336	chr19:19139336:G:C	0.00156897	7.14589	-1.42048
19139353	chr19:19139353:G:A	3.4521e-07	-1.54367	-1.15269
19139407	chr19:19139407:T:G	1.29556e-06	-1.06161e-10	-1.37382
19139483	chr19:19139483:C:T	1.93395e-06	-1.06161e-10	-0.973199
19139610	chr19:19139610:C:T	1.36242e-06	-1.06161e-10	-1.3235
19140112	chr19:19140112:G:A	1.23688e-06	-1.06161e-10	-1.42017
19140375	chr19:19140375:T:G	1.56201e-06	-1.06161e-10	-1.18679
19140634	chr19:19140634:C:G	1.3729e-06	-1.06161e-10	-1.31583
19140645	chr19:19140645:C:T	2.46593e-06	-1.06161e-10	-0.730194
19140646	chr19:19140646:G:A	1.29487e-06	-0.185841	-1.18852
19140688	chr19:19140688:A:G	3.44402e-07	-1.44	-1.25871
19140932	chr19:19140932:G:C	4.9465e-07	-1.3375	-0.999171
19141165	chr19:19141165:G:A	1.30113e-06	-1.06161e-10	-1.36953
19141521	chr19:19141521:G:T	1.12947e-06	-0.264187	-1.24683
19141705	chr19:19141705:AC:A	1.16886e-06	-1.53104	0.0543033
19141710	chr19:19141710:G:A	1.49205e-06	-1.06161e-10	-1.23261
19141719	chr19:19141719:A:G	1.47685e-06	-1.06161e-10	-1.24285
19141779	chr19:19141779:G:A	1.23773e-06	-1.06161e-10	-1.41949
19141868	chr19:19141868:C:T	2.64364e-06	0.638659	-1.29927
19142121	chr19:19142121:G:A	1.33879e-06	-1.06161e-10	-1.341
19142388	chr19:19142388:A:G	4.84091e-07	-1.06444	-1.29381
19142521	chr19:19142521:G:T	1.27431e-06	-1.06161e-10	-1.39036
19142584	chr19:19142584:G:A	1.38085e-06	-1.52681	0.216743
19142626	chr19:19142626:C:T	4.55871e-06	-1.06161e-10	-0.115723
19142671	chr19:19142671:G:C	1.24098e-06	-1.06161e-10	-1.41686
19142808	chr19:19142808:A:G	1.33697e-06	-1.06161e-10	-1.34236
19142911	chr19:19142911:A:G	7.96755e-07	-0.956472	-0.9035
19142992	chr19:19142992:G:A	8.52024e-07	-0.920329	-0.872575
19143235	chr19:19143235:A:G	4.09678e-07	-1.17968	-1.34547
19143362	chr19:19143362:C:T	8.78052e-07	-0.858031	-0.904782
19143382	chr19:19143382:G:A	1.35192e-06	-1.06161e-10	-1.33123
19143464	chr19:19143464:C:T	1.41292e-06	-1.06161e-10	-1.28711
19143703	chr19:19143703:G:C	1.26248e-06	-1.06161e-10	-1.39968
19143785	chr19:19143785:A:G	2.2271e-06	0.522481	-1.35455
19143890	chr19:19143890:C:A	1.23781e-06	-1.06161e-10	-1.41942
19144046	chr19:19144046:G:C	1.23634e-06	-1.06161e-10	-1.42061
19144492	chr19:19144492:T:TC	1.82657e-06	0.342441	-1.37277
19144545	chr19:19144545:G:A	1.10064e-06	-1.53687	-4.04282e-10
19144602	chr19:19144602:A:G	1.23971e-06	-1.06161e-10	-1.41788
19145071	chr19:19145071:C:A	8.7974e-07	-0.341761	-1.41913
19145102	chr19:19145102:G:A	1.4113e-06	-1.06161e-10	-1.28825
19145811	chr19:19145811:C:T	1.39643e-06	-1.06161e-10	-1.29885
19146061	chr19:19146061:G:A	1.01823e-06	-0.43789	-1.17681
19146116	chr19:19146116:G:C	1.237e-06	-1.06161e-10	-1.42007
19146118	chr19:19146118:C:T	2.11481e-06	-1.06161e-10	-0.8838
19146672	chr19:19146672:G:A	1.24188e-06	-1.06161e-10	-1.41614
19146829	chr19:19146829:T:C	1.6911e-06	-1.06161e-10	-1.10738
19146871	chr19:19146871:C:T	1.42879e-06	-1.06161e-10	-1.27593
19147576	chr19:19147576:A:G	1.3409e-06	0.0703037	-1.40973
19147847	chr19:19147847:G:A	5.30622e-07	-1.54436	-0.722103
19148240	chr19:19148240:G:A	1.23631e-06	-1.06161e-10	-1.42063
19148453	chr19:19148453:A:C	1.51457e-06	0.198992	-1.41662
19148869	chr19:19148869:A:G	6.08982e-06	1.44223	-1.26838
19149002	chr19:19149002:G:A	1.23627e-06	-1.06161e-10	-1.42066
19149056	chr19:19149056:C:T	1.28064e-06	-1.06161e-10	-1.38541
19149179	chr19:19149179:C:T	1.2401e-06	-1.06161e-10	-1.41757
19149553	chr19:19149553:G:A	1.46693e-06	-1.06161e-10	-1.24959
19149657	chr19:19149657:C:G	1.09515e-06	-1.54187	-4.04282e-10
19149777	chr19:19149777:T:TA	8.63963e-07	-1.1964	-0.582591
19149838	chr19:19149838:G:A	2.71487e-05	-1.06161e-10	1.66857
19149908	chr19:19149908:T:C	8.67917e-07	-0.63508	-1.13934
19149974	chr19:19149974:G:A	1.09461e-06	-1.4847	-0.0576636
19149999	chr19:19149999:C:T	3.27961e-06	0.656409	-1.10145
19150256	chr19:19150256:G:A	1.04877e-06	-0.293121	-1.29203
19150312	chr19:19150312:G:A	1.33155e-06	-1.06161e-10	-1.34642
19150346	chr19:19150346:G:A	1.7981e-06	-1.06161e-10	-1.04603
19150370	chr19:19150370:C:A	6.36481e-07	-1.53639	-0.548178
19150980	chr19:19150980:G:A	1.38633e-06	-1.06161e-10	-1.3061
19151024	chr19:19151024:A:G	5.10311e-07	-1.54437	-0.761125
19151042	chr19:19151042:T:C	3.52397e-07	-1.31602	-1.35974
19151491	chr19:19151491:C:T	3.6074e-07	-1.29588	-1.35648
19151889	chr19:19151889:G:A	3.46808e-07	-1.35469	-1.33706
19152180	chr19:19152180:C:T	3.65618e-07	-1.25908	-1.37985
19152188	chr19:19152188:C:T	7.00612e-07	-1.24752	-0.741039
19152339	chr19:19152339:T:C	1.26651e-06	-1.06161e-10	-1.3965
19152358	chr19:19152358:G:A	7.64861e-07	-0.662712	-1.23811
19152635	chr19:19152635:C:T	1.23623e-06	-1.06161e-10	-1.4207
19152646	chr19:19152646:G:C	1.4169e-06	-1.06161e-10	-1.28429
19152873	chr19:19152873:C:T	1.23622e-06	-1.06161e-10	-1.4207
19153130	chr19:19153130:G:A	1.88998e-06	-1.06161e-10	-0.996196
19153313	chr19:19153313:A:G	3.78118e-07	-1.21476	-1.39055
19153447	chr19:19153447:T:C	3.81808e-07	-1.21291	-1.38269
19153549	chr19:19153549:C:T	1.23921e-06	-1.06161e-10	-1.41829
19153613	chr19:19153613:C:T	1.32084e-06	-1.06161e-10	-1.3545
19153867	chr19:19153867:C:T	3.91589e-07	-1.18439	-1.38591
19154031	chr19:19154031:G:A	4.75304e-07	-1.32265	-1.05391
19154124	chr19:19154124:T:C	3.93884e-07	-1.17501	-1.38946
19154357	chr19:19154357:T:C	5.11949e-07	-1.50918	-0.793114
19154404	chr19:19154404:C:T	1.8126e-06	-1.06161e-10	-1.038
19154793	chr19:19154793:C:T	1.65881e-06	-1.06161e-10	-1.12666
19154921	chr19:19154921:C:T	2.02514e-06	-1.06161e-10	-0.927124
19155518	chr19:19155518:A:T	1.41652e-06	-1.06161e-10	-1.28456
19156063	chr19:19156063:G:A	1.65917e-06	-1.06161e-10	-1.12645
19156592	chr19:19156592:A:G	4.1929e-07	-1.11307	-1.38889
19156649	chr19:19156649:C:T	3.85459e-07	-1.2381	-1.34798
19156691	chr19:19156691:G:A	1.23625e-06	-1.06161e-10	-1.42068
19156993	chr19:19156993:A:G	8.8754e-07	-0.611684	-1.14038
19157101	chr19:19157101:G:A	3.76698e-07	-1.26369	-1.34538
19157181	chr19:19157181:C:T	5.11711e-07	-1.54343	-0.759331
19157305	chr19:19157305:T:C	3.9496e-07	-1.1445	-1.41723
19157654	chr19:19157654:C:A	1.29448e-06	-1.06161e-10	-1.37466
19157666	chr19:19157666:A:G	5.39526e-07	-1.54383	-0.706
19157886	chr19:19157886:T:C	5.63533e-07	-0.829151	-1.37714
19157890	chr19:19157890:T:C	4.30668e-07	-1.10513	-1.37005
19158065	chr19:19158065:G:A	4.00216e-07	-1.13071	-1.41781
19158108	chr19:19158108:A:G	4.9771e-07	-1.50413	-0.826375
19158163	chr19:19158163:T:C	5.686e-07	-1.53938	-0.657959
19158221	chr19:19158221:G:A	1.28116e-06	-1.06161e-10	-1.385
19158538	chr19:19158538:A:G	4.22454e-07	-1.11026	-1.38417
19158555	chr19:19158555:C:CA	1.99647e-06	-1.06161e-10	-0.941383
19158619	chr19:19158619:G:T	8.402e-07	-0.386301	-1.42058
19158867	chr19:19158867:G:A	1.28521e-06	-1.06161e-10	-1.38184
19159098	chr19:19159098:A:G	1.2363e-06	-1.06161e-10	-1.42064
19159501	chr19:19159501:AG:A	1.28996e-06	-1.06161e-10	-1.37815
19160159	chr19:19160159:G:A	1.90593e-06	-1.06161e-10	-0.987791
19160689	chr19:19160689:C:G	4.74186e-07	-1.544	-0.834917
19161024	chr19:19161024:C:T	1.2554e-06	-1.06161e-10	-1.40531
19161028	chr19:19161028:C:T	2.77436e-06	-0.612344	-4.04282e-10
19161106	chr19:19161106:C:T	4.35664e-06	-0.161063	-4.04282e-10
19161382	chr19:19161382:C:T	4.77346e-07	-1.21075	-1.16153
19161428	chr19:19161428:T:C	1.73877e-06	-1.06161e-10	-1.07958
19162095	chr19:19162095:C:G	5.58718e-06	-1.06161e-10	0.0877118
19162314	chr19:19162314:G:T	4.5987e-07	-1.28886	-1.12071
19162479	chr19:19162479:T:G	5.64589e-07	-1.13095	-1.07347
19162528	chr19:19162528:C:T	4.2581e-07	-1.21726	-1.26927
19162730	chr19:19162730:C:T	2.83418e-07	-1.4821	-1.4115
19163283	chr19:19163283:G:A	3.96326e-07	-1.27099	-1.2873
19163647	chr19:19163647:TTC:T	1.38107e-06	-1.30991	-4.04282e-10
19163732	chr19:19163732:C:A	1.0985e-06	-1.53882	-4.04282e-10
19164060	chr19:19164060:G:A	3.8962e-07	-1.27193	-1.30342
19164105	chr19:19164105:C:T	1.22759e-06	-0.656063	-0.77165
19164233	chr19:19164233:G:A	3.78812e-07	-1.24011	-1.36337
19164504	chr19:19164504:C:T	3.52141e-07	-1.34705	-1.32943
19164542	chr19:19164542:G:A	1.4324e-06	-1.27341	-4.04282e-10
19164545	chr19:19164545:G:A	1.2374e-06	-1.06161e-10	-1.41975
19164895	chr19:19164895:CCT:C	2.13917e-06	-0.872348	-4.04282e-10
19164926	chr19:19164926:C:T	3.63088e-07	-1.27829	-1.36758
19165055	chr19:19165055:C:T	1.78418e-06	-1.06161e-10	-1.05381
19165226	chr19:19165226:C:T	4.00052e-07	-1.24913	-1.29979
19165333	chr19:19165333:C:T	3.45569e-06	-1.06161e-10	-0.392741
19165475	chr19:19165475:A:C	1.45481e-06	-1.06161e-10	-1.25789
19165550	chr19:19165550:A:G	9.58267e-07	-1.51699	-0.158406
19166183	chr19:19166183:G:A	1.39421e-06	-1.06161e-10	-1.30044
19166191	chr19:19166191:G:A	3.54804e-06	0.205868	-0.572236
19166487	chr19:19166487:G:A	2.21843e-06	-1.0598	0.223832
19166593	chr19:19166593:C:T	2.02192e-05	1.18921	0.18466
19166686	chr19:19166686:G:A	1.38791e-06	-1.06161e-10	-1.30497
19166707	chr19:19166707:C:T	3.62386e-07	-1.51926	-1.12855
19166708	chr19:19166708:A:G	2.42398e-06	-0.968717	0.221366
19166970	chr19:19166970:A:G	4.23554e-07	-1.2168	-1.27504
19167062	chr19:19167062:G:T	1.58639e-06	-1.06161e-10	-1.1713
19167299	chr19:19167299:C:T	1.05778e-05	-0.574267	1.30026
19167375	chr19:19167375:AG:A	7.53203e-06	0.662228	-0.275826
19167747	chr19:19167747:A:G	1.31416e-06	-1.06161e-10	-1.35957
19168273	chr19:19168273:T:C	1.47953e-06	-1.06161e-10	-1.24104
19168344	chr19:19168344:G:A	6.27279e-07	-1.19937	-0.899757
19168558	chr19:19168558:C:A	6.95866e-06	0.518016	-0.210793
19168600	chr19:19168600:G:T	8.66943e-06	-0.692423	1.21946
19168728	chr19:19168728:G:A	1.51992e-06	-1.06161e-10	-1.21411
19168936	chr19:19168936:A:C	7.5345e-06	-0.522107	0.908837
19168984	chr19:19168984:A:G	8.07824e-06	-0.543625	1.00003
19169515	chr19:19169515:C:T	3.02636e-06	-0.525401	-4.04282e-10
19169690	chr19:19169690:T:C	6.47072e-06	-0.657145	0.891669
19170398	chr19:19170398:A:C	3.26537e-06	-0.974737	0.525348
19170715	chr19:19170715:C:A	1.24238e-06	-1.06161e-10	-1.41574
19170863	chr19:19170863:C:T	4.91481e-06	-0.540892	0.500382
19170968	chr19:19170968:G:T	6.95983e-06	0.307392	-4.04282e-10
19171212	chr19:19171212:A:G	1.43849e-06	-1.06161e-10	-1.26917
19171376	chr19:19171376:T:G	5.00752e-06	0.383462	-0.405284
19171788	chr19:19171788:A:G	4.79844e-06	-0.602017	0.537544
19171961	chr19:19171961:C:A	5.60331e-06	0.451487	-0.360893
19172264	chr19:19172264:G:A	1.67153e-06	-1.06161e-10	-1.11902
19172395	chr19:19172395:T:G	1.91926e-06	-0.980826	-4.04282e-10
19172459	chr19:19172459:C:T	3.43359e-07	-1.50398	-1.19776
19172468	chr19:19172468:C:T	6.97306e-06	0.490695	-0.181403
19172742	chr19:19172742:A:G	4.94434e-06	-0.56931	0.534791
19172837	chr19:19172837:T:C	2.20897e-06	-1.28672	0.44648
19172895	chr19:19172895:C:G	4.77148e-07	-1.24423	-1.12847
19172913	chr19:19172913:A:T	4.7665e-07	-1.245	-1.12874
19172994	chr19:19172994:G:A	1.43302e-06	-1.06161e-10	-1.27298
19173085	chr19:19173085:T:C	1.97358e-06	-0.952916	-4.04282e-10
19173090	chr19:19173090:G:A	1.34703e-06	-1.06161e-10	-1.33486
19173322	chr19:19173322:A:G	5.44029e-06	-0.65883	0.719898
19173851	chr19:19173851:C:T	1.24239e-06	-1.06161e-10	-1.41572
19174009	chr19:19174009:C:T	9.13055e-05	2.6033	0.278148
19174111	chr19:19174111:T:C	5.51979e-06	-0.640646	0.716221
19174891	chr19:19174891:T:C	1.40698e-06	-1.06161e-10	-1.29132
19174905	chr19:19174905:T:C	4.19506e-06	-1.06161e-10	-0.198855
19175099	chr19:19175099:G:A	7.10745e-06	0.442754	-0.114373
19175180	chr19:19175180:A:T	4.35927e-06	-0.654948	0.49449
19175878	chr19:19175878:G:A	4.09017e-06	-0.0322154	-0.191962
19176263	chr19:19176263:A:G	2.79468e-06	-0.862851	0.257804
19176673	chr19:19176673:C:T	1.8433e-06	-1.06161e-10	-1.0212
19176681	chr19:19176681:G:A	1.09235e-06	-1.54443	-4.04282e-10
19176920	chr19:19176920:A:G	1.28021e-06	-1.06161e-10	-1.38574
19177002	chr19:19177002:T:C	1.23636e-06	-1.06161e-10	-1.42059
19177119	chr19:19177119:A:G	7.58293e-06	0.486996	-0.093859
19177749	chr19:19177749:AAAAG:A	1.25556e-06	-1.40518	-4.04282e-10
19177906	chr19:19177906:C:T	1.46642e-06	-1.06161e-10	-1.24994
19178044	chr19:19178044:C:T	7.02828e-06	0.340831	-0.0236521
19178151	chr19:19178151:C:T	4.55426e-07	-1.24862	-1.17067
19178371	chr19:19178371:G:A	1.61685e-06	-1.06161e-10	-1.15228
19178436	chr19:19178436:G:A	1.37913e-06	-1.06161e-10	-1.31131
19179145	chr19:19179145:G:A	1.55571e-06	-1.19083	-4.04282e-10
19179491	chr19:19179491:G:A	1.62575e-06	-1.06161e-10	-1.14679
19179628	chr19:19179628:G:A	4.26348e-07	-1.26099	-1.22427
19180186	chr19:19180186:C:T	1.32928e-06	-1.06161e-10	-1.34813
19180352	chr19:19180352:T:G	1.36414e-06	-1.06161e-10	-1.32224
19180375	chr19:19180375:G:A	3.73486e-06	-1.06161e-10	-0.315053
19180795	chr19:19180795:A:T	1.5421e-06	-1.06161e-10	-1.19962
19181046	chr19:19181046:T:C	6.12004e-06	0.178806	-4.04282e-10
19181238	chr19:19181238:A:G	4.08205e-06	-0.61429	0.388126
19181596	chr19:19181596:A:T	1.31308e-05	-0.0915199	1.03372
19181865	chr19:19181865:T:C	2.58803e-06	-0.894244	0.212379
19182443	chr19:19182443:G:A	1.15373e-06	-1.48976	-4.04282e-10
19183202	chr19:19183202:G:A	5.40038e-06	-0.600939	0.654645
19183282	chr19:19183282:C:T	5.34475e-06	-0.622872	0.666223
19183428	chr19:19183428:T:C	2.42224e-06	-0.263758	-0.484313
19183583	chr19:19183583:T:A	3.71393e-07	-1.47156	-1.15169
19184495	chr19:19184495:G:A	1.49614e-06	-1.06161e-10	-1.22987
19184747	chr19:19184747:G:A	5.16769e-07	-1.1749	-1.11802
19184910	chr19:19184910:C:T	1.72494e-05	-0.0928112	1.30782
19185066	chr19:19185066:A:G	5.31247e-07	-1.12912	-1.13617
19185172	chr19:19185172:G:A	1.70013e-06	-1.06161e-10	-1.10206
19185412	chr19:19185412:G:A	1.83606e-06	-1.02514	-4.04282e-10
19185592	chr19:19185592:G:A	6.66016e-06	-0.580754	0.844135
19186245	chr19:19186245:G:C	1.57261e-06	-1.06161e-10	-1.18002
19186483	chr19:19186483:T:C	6.92219e-06	-0.572637	0.874605
19186580	chr19:19186580:C:T	5.83398e-07	-1.17276	-0.998887
19186612	chr19:19186612:G:C	1.65507e-06	-1.06161e-10	-1.12892
19186758	chr19:19186758:T:C	1.74836e-06	-0.308568	-0.765519
19186781	chr19:19186781:T:A	1.65621e-06	-1.06161e-10	-1.12823
19187027	chr19:19187027:G:A	1.34567e-06	-1.06161e-10	-1.33587
19187219	chr19:19187219:G:A	5.12058e-07	-1.21937	-1.08271
19187562	chr19:19187562:CAG:C	1.63967e-06	-1.06161e-10	-1.13827
19187620	chr19:19187620:C:A	2.37131e-06	-1.06161e-10	-0.769322
19188098	chr19:19188098:T:C	1.41594e-06	-1.06161e-10	-1.28497
19188141	chr19:19188141:C:T	1.11782e-05	0.254188	0.52701
19188270	chr19:19188270:C:T	5.4265e-07	-0.82543	-1.41862
19188320	chr19:19188320:G:A	2.31696e-06	-1.06161e-10	-0.792509
19188496	chr19:19188496:C:T	2.86343e-07	-1.47293	-1.4104
19188622	chr19:19188622:C:T	3.76315e-07	-1.1916	-1.4185
19188652	chr19:19188652:G:A	5.27387e-07	-0.979078	-1.29351
19188677	chr19:19188677:T:TG	6.29415e-07	-0.956255	-1.13947
19188726	chr19:19188726:A:C	1.13244e-06	-1.24551	-0.262878
19188892	chr19:19188892:T:C	5.03971e-07	-0.902704	-1.4153
19189128	chr19:19189128:C:T	1.8544e-06	-1.06161e-10	-1.0152
19189152	chr19:19189152:C:A	3.76968e-07	-1.53643	-1.07192
19189350	chr19:19189350:C:T	1.26302e-06	-1.06161e-10	-1.39926
19189383	chr19:19189383:C:T	6.55908e-06	0.624997	-0.37691
19189462	chr19:19189462:C:T	1.587e-06	-1.06161e-10	-1.17092
19189485	chr19:19189485:C:G	1.49452e-06	-1.23096	-4.04282e-10
19189604	chr19:19189604:A:G	3.65361e-06	-1.06161e-10	-0.337049
19189622	chr19:19189622:G:C	3.55482e-06	-1.06161e-10	-0.36446
19189627	chr19:19189627:T:C	3.6027e-06	-1.06161e-10	-0.351081
19189696	chr19:19189696:G:T	1.42427e-06	-1.06161e-10	-1.2791
19190006	chr19:19190006:T:C	1.2456e-06	-1.06161e-10	-1.41315
19190041	chr19:19190041:G:A	4.45303e-06	-1.06161e-10	-0.139178
19190377	chr19:19190377:G:A	1.10437e-05	-0.584723	1.35382
19190423	chr19:19190423:T:C	2.13129e-06	-0.814057	-0.0619777
19190680	chr19:19190680:C:T	3.95805e-07	-1.29684	-1.26276
19190784	chr19:19190784:G:A	4.69794e-06	-1.06161e-10	-0.0856398
19191696	chr19:19191696:T:C	3.58613e-06	-1.06161e-10	-0.355689
19191974	chr19:19191974:GCAGTT:G	3.6799e-06	-1.06161e-10	-0.329879
19192186	chr19:19192186:T:C	1.25776e-06	-1.06161e-10	-1.40343
19192338	chr19:19192338:C:A	6.55326e-06	-1.06161e-10	0.247199
19192464	chr19:19192464:A:T	3.733e-06	-1.06161e-10	-0.315551
19192475	chr19:19192475:C:T	1.16923e-06	-1.47642	-4.04282e-10
19192730	chr19:19192730:C:T	3.6633e-06	-1.06161e-10	-0.334399
19192929	chr19:19192929:T:C	1.69049e-06	-1.06161e-10	-1.10774
19192993	chr19:19192993:T:C	7.16392e-07	-0.560488	-1.4058
19193562	chr19:19193562:C:G	1.77291e-06	-1.06161e-10	-1.06014
19194090	chr19:19194090:G:C	6.80365e-06	0.661293	-0.376597
19194156	chr19:19194156:A:G	6.79346e-07	-0.60428	-1.41511
19194318	chr19:19194318:T:C	3.58531e-06	-1.06161e-10	-0.355917
19194341	chr19:19194341:T:C	1.24284e-06	-1.06161e-10	-1.41536
19194456	chr19:19194456:G:A	3.98026e-07	-1.25393	-1.30007
19194796	chr19:19194796:C:T	4.83429e-06	-1.06161e-10	-0.057029
19195120	chr19:19195120:G:A	1.57901e-06	-1.06161e-10	-1.17597
19195123	chr19:19195123:A:G	1.12555e-06	-1.51449	-4.04282e-10
19195190	chr19:19195190:C:T	1.25161e-06	-1.06161e-10	-1.40833
19195804	chr19:19195804:C:T	1.12607e-06	-1.51403	-4.04282e-10
19196400	chr19:19196400:T:A	6.92292e-07	-0.583762	-1.41675
19196407	chr19:19196407:A:G	4.55171e-06	-1.06161e-10	-0.117262
19196467	chr19:19196467:T:G	1.24757e-06	-1.06161e-10	-1.41156
19196685	chr19:19196685:C:T	1.55701e-06	-1.06161e-10	-1.18999
19196988	chr19:19196988:C:T	1.64292e-06	0.0867046	-1.22299
19197385	chr19:19197385:T:C	3.02484e-06	-1.06161e-10	-0.525905
19197947	chr19:19197947:G:A	1.21681e-06	-1.43653	-4.04282e-10
19198571	chr19:19198571:G:A	4.1636e-06	-1.06161e-10	-0.206383
19198861	chr19:19198861:A:G	3.50976e-06	-1.06161e-10	-0.377215
19199055	chr19:19199055:T:C	4.20709e-06	-1.06161e-10	-0.195991
19199120	chr19:19199120:C:T	6.86144e-06	-1.06161e-10	0.293154
19199238	chr19:19199238:A:G	3.29767e-06	-1.06161e-10	-0.439549
19199589	chr19:19199589:G:A	4.92579e-06	-1.06161e-10	-0.0382794
19199693	chr19:19199693:C:A	4.39401e-06	-1.06161e-10	-0.152522
19199718	chr19:19199718:A:G	5.49244e-07	-0.83083	-1.40115
19200427	chr19:19200427:T:C	5.10194e-06	-1.06161e-10	-0.00314307
19200581	chr19:19200581:G:A	6.87037e-06	-1.06161e-10	0.294454
19202777	chr19:19202777:G:A	1.7262e-06	-1.06161e-10	-1.08684
19203309	chr19:19203309:T:C	3.75684e-06	-1.06161e-10	-0.309187
19203717	chr19:19203717:A:G	3.20216e-07	-1.39608	-1.37545
19204254	chr19:19204254:G:A	1.2388e-06	-1.06161e-10	-1.41862
19204371	chr19:19204371:G:A	1.62505e-06	-0.828661	-0.318566
19204471	chr19:19204471:T:C	4.41183e-06	-1.06161e-10	-0.148475
19204793	chr19:19204793:C:T	0.000152213	3.39251	-4.04282e-10
19204794	chr19:19204794:G:A	4.75997e-06	-0.727808	0.655285
19204841	chr19:19204841:C:T	3.8939e-06	-1.06161e-10	-0.273351
19205095	chr19:19205095:G:A	6.36345e-06	0.727752	-0.509946
19205298	chr19:19205298:C:A	3.40533e-07	-1.54412	-1.16589
19205642	chr19:19205642:G:A	4.54842e-06	-0.117984	-4.04282e-10
19205885	chr19:19205885:G:A	8.74008e-06	-1.06161e-10	0.535155
19206018	chr19:19206018:G:A	3.99323e-07	-1.13588	-1.41487
19206086	chr19:19206086:T:TC	1.09242e-06	-1.54437	-4.04282e-10
19206628	chr19:19206628:A:C	2.13798e-06	-1.06161e-10	-0.872903
19206866	chr19:19206866:G:A	1.5309e-06	-1.06161e-10	-1.20691
19207080	chr19:19207080:GTGT:G	4.41233e-07	-1.1061	-1.34484
19207180	chr19:19207180:G:C	2.79497e-06	-1.06161e-10	-0.604941
19207349	chr19:19207349:A:G	5.03466e-07	-1.29921	-1.01979
19207656	chr19:19207656:G:A	5.24004e-07	-0.904382	-1.37464
19208473	chr19:19208473:G:A	3.5129e-07	-1.39284	-1.28607
19209865	chr19:19209865:C:T	2.73431e-06	-1.06161e-10	-0.626885
19212233	chr19:19212233:G:A	1.11303e-06	-1.52568	-4.04282e-10
19212791	chr19:19212791:C:T	2.36523e-06	-1.06161e-10	-0.77189
19213188	chr19:19213188:G:A	1.30728e-06	-1.36482	-4.04282e-10
19213449	chr19:19213449:C:T	2.79819e-07	-1.52929	-1.37708
19213624	chr19:19213624:G:A	5.14428e-05	2.30771	-4.04282e-10
19213923	chr19:19213923:T:C	1.40847e-06	-1.06161e-10	-1.29026
19213997	chr19:19213997:C:G	5.85369e-07	-0.83833	-1.32995
19214923	chr19:19214923:G:A	1.42821e-06	-1.06161e-10	-1.27634
19215830	chr19:19215830:A:G	1.58139e-06	-1.06161e-10	-1.17446
19216344	chr19:19216344:C:A	2.75348e-07	-1.53925	-1.38323
19218057	chr19:19218057:T:G	2.73586e-07	-1.53899	-1.38991
19218213	chr19:19218213:G:A	1.44147e-06	-1.06161e-10	-1.2671
19218349	chr19:19218349:C:T	1.87214e-06	-1.06161e-10	-1.00568
19219213	chr19:19219213:G:A	1.85326e-06	-1.06161e-10	-1.01582
19219346	chr19:19219346:G:A	4.55678e-07	-1.26202	-1.15671
19219348	chr19:19219348:C:T	7.33272e-06	-1.06161e-10	0.359584
19219404	chr19:19219404:A:C	6.64409e-07	-1.24768	-0.793941
19219466	chr19:19219466:G:A	1.76323e-06	-1.06161e-10	-1.06562
19220014	chr19:19220014:G:A	9.70866e-06	0.640255	-4.04282e-10
19220023	chr19:19220023:T:C	4.31004e-07	-1.27086	-1.20354
19220102	chr19:19220102:G:A	1.26106e-06	-1.06161e-10	-1.40081
19220738	chr19:19220738:A:G	8.50757e-07	-0.439613	-1.35478
19220908	chr19:19220908:G:A	7.22679e-07	-0.536938	-1.42061
19221038	chr19:19221038:G:A	3.43236e-07	-1.54415	-1.15795
19221049	chr19:19221049:A:G	8.45561e-07	-0.660414	-1.1401
19221185	chr19:19221185:G:A	2.46924e-06	-1.06161e-10	-0.728853
19221522	chr19:19221522:T:C	5.35709e-07	-1.1434	-1.11352
19221715	chr19:19221715:G:A	4.7119e-06	-1.06161e-10	-0.0826724
19221805	chr19:19221805:G:A	4.50962e-06	-1.06161e-10	-0.12655
19222469	chr19:19222469:G:A	3.10263e-07	-1.48738	-1.31572
19223109	chr19:19223109:AAAAATAAATAAAAT:A	1.09243e-06	-1.54436	-4.04282e-10
19223473	chr19:19223473:T:A	1.15609e-06	-1.48772	-4.04282e-10
19223771	chr19:19223771:A:C	7.65868e-07	-0.509514	-1.39
19224274	chr19:19224274:A:G	3.91705e-07	-1.30894	-1.26107
19224942	chr19:19224942:C:T	8.95517e-07	-0.489271	-1.25385
19225799	chr19:19225799:C:T	2.68551e-07	-1.52756	-1.41992
19225840	chr19:19225840:C:T	1.24172e-06	-1.06161e-10	-1.41627
19228133	chr19:19228133:G:A	2.30709e-06	-1.06161e-10	-0.796776
19229409	chr19:19229409:A:G	1.97705e-06	0.404998	-1.35616
19229456	chr19:19229456:G:A	2.45514e-06	0.672007	-1.40658
19229575	chr19:19229575:G:A	1.30544e-06	-1.06161e-10	-1.36623
19229598	chr19:19229598:C:A	2.54544e-06	0.721578	-1.42004
19229670	chr19:19229670:G:A	1.25418e-06	-1.06161e-10	-1.40628
19229851	chr19:19229851:G:A	1.4277e-06	-1.06161e-10	-1.2767
19229936	chr19:19229936:A:G	3.04385e-06	-1.06161e-10	-0.519641
19230351	chr19:19230351:C:T	4.05895e-07	-1.43702	-1.0974
19230532	chr19:19230532:G:A	1.40525e-06	-0.15448	-1.13807
19230637	chr19:19230637:A:G	1.3342e-06	-0.0909117	-1.25352
19231047	chr19:19231047:T:A	2.45323e-06	0.684811	-1.42017
19231646	chr19:19231646:C:G	2.89403e-06	-0.570112	-4.04282e-10
19231894	chr19:19231894:C:T	2.18149e-06	-1.06161e-10	-0.852757
19232376	chr19:19232376:G:A	1.2385e-06	-1.06161e-10	-1.41887
19232745	chr19:19232745:C:T	1.61685e-06	-1.06161e-10	-1.15228
19232984	chr19:19232984:G:A	1.21284e-06	-1.4398	-4.04282e-10
19233716	chr19:19233716:C:T	1.28635e-06	-0.18814	-1.19282
19233770	chr19:19233770:C:T	1.35796e-06	-0.120494	-1.20629
19234690	chr19:19234690:G:A	3.25337e-06	-1.06161e-10	-0.453073
19234993	chr19:19234993:C:T	1.37977e-06	-0.122115	-1.18873
19235328	chr19:19235328:G:C	2.22493e-06	-1.06161e-10	-0.833039
19235401	chr19:19235401:G:A	1.25174e-06	-1.06161e-10	-1.40823
19235588	chr19:19235588:T:A	1.3954e-06	-1.29958	-4.04282e-10
19236492	chr19:19236492:T:C	2.35265e-06	0.64242	-1.41964
19237502	chr19:19237502:T:A	3.06892e-07	-1.39397	-1.42005
19238138	chr19:19238138:T:C	3.57531e-06	-0.358713	-4.04282e-10
19238189	chr19:19238189:G:A	1.18267e-06	-1.46499	-4.04282e-10
19238568	chr19:19238568:A:G	1.48118e-06	-1.23993	-4.04282e-10
19239108	chr19:19239108:G:A	1.57004e-06	0.219517	-1.40118
19239162	chr19:19239162:A:G	1.93077e-06	0.418441	-1.39329
19239171	chr19:19239171:C:T	9.89173e-07	-0.626017	-1.01763
19239294	chr19:19239294:G:A	3.28277e-06	0.363391	-0.807467
19240544	chr19:19240544:T:C	4.47942e-06	0.109311	-0.242581
19240593	chr19:19240593:G:A	1.24375e-06	-1.06161e-10	-1.41464
19240622	chr19:19240622:G:A	1.10746e-06	-1.5307	-4.04282e-10
19240847	chr19:19240847:C:T	4.07666e-06	-1.06161e-10	-0.227485
19241159	chr19:19241159:G:A	5.87228e-07	-0.747991	-1.41711
19241224	chr19:19241224:T:C	3.0323e-06	-1.06161e-10	-0.523441
19241256	chr19:19241256:C:G	9.48012e-07	-0.332302	-1.35385
19241346	chr19:19241346:T:C	3.79579e-06	0.386833	-0.685703
19241842	chr19:19241842:T:C	3.02452e-06	-0.292904	-0.233108
19241909	chr19:19241909:C:G	3.18913e-06	-0.256544	-0.216473
19242010	chr19:19242010:T:C	2.65675e-07	-1.54006	-1.41818
19242174	chr19:19242174:A:G	1.92248e-06	-1.06161e-10	-0.979148
19242191	chr19:19242191:T:A	2.72972e-06	-1.06161e-10	-0.628566
19243170	chr19:19243170:G:T	5.4815e-07	-0.822765	-1.41121
19243821	chr19:19243821:T:A	1.27862e-06	-1.38698	-4.04282e-10
19244025	chr19:19244025:AC:A	1.41287e-06	-1.06161e-10	-1.28714
19244128	chr19:19244128:T:C	2.58715e-06	0.30216	-0.984366
19244373	chr19:19244373:A:G	3.52808e-06	-1.06161e-10	-0.372009
19244676	chr19:19244676:C:T	6.78491e-07	-0.765853	-1.25479
19245099	chr19:19245099:A:G	4.96806e-07	-0.923856	-1.40846
19245157	chr19:19245157:G:A	1.32004e-06	-1.3551	-4.04282e-10
19245807	chr19:19245807:T:A	1.363e-06	-1.06161e-10	-1.32308
19245948	chr19:19245948:G:A	1.90009e-06	-1.06161e-10	-0.990863
19246183	chr19:19246183:G:A	1.4269e-06	-0.00122805	-1.27603
19246286	chr19:19246286:C:T	1.9525e-06	-0.963653	-4.04282e-10
19246319	chr19:19246319:T:C	1.35878e-06	-1.06161e-10	-1.32617
19246706	chr19:19246706:T:C	1.24248e-06	-1.06161e-10	-1.41565
19246803	chr19:19246803:A:G	9.20879e-06	1.61031	-1.02292
19247277	chr19:19247277:G:A	3.55002e-05	1.35653	0.58025
19247398	chr19:19247398:C:T	2.96524e-05	1.32498	0.431795
19247523	chr19:19247523:A:G	8.29283e-05	3.28779	-0.502581
19247589	chr19:19247589:C:T	2.14629e-06	-1.06161e-10	-0.869023
19247863	chr19:19247863:A:C	5.76375e-05	3.13326	-0.711848
19247928	chr19:19247928:G:C	2.14496e-06	-1.06161e-10	-0.869643
19248010	chr19:19248010:C:T	2.21391e-05	1.10655	0.358031
19248139	chr19:19248139:C:T	4.64691e-06	-0.0965611	-4.04282e-10
19248611	chr19:19248611:C:T	2.34217e-06	-1.06161e-10	-0.781688
19248662	chr19:19248662:T:C	1.45655e-06	-1.06161e-10	-1.25669
19248691	chr19:19248691:C:G	3.06278e-05	1.15372	0.635422
19248920	chr19:19248920:T:C	1.74997e-06	-1.06161e-10	-1.07316
19249551	chr19:19249551:G:A	1.25943e-06	-1.06161e-10	-1.40211
19249773	chr19:19249773:T:G	1.34937e-06	-1.06161e-10	-1.33313
19250343	chr19:19250343:C:G	6.15192e-06	0.184001	-4.04282e-10
19250452	chr19:19250452:C:T	1.25576e-06	-1.06161e-10	-1.40502
19250795	chr19:19250795:A:G	1.38784e-06	-1.06161e-10	-1.30502
19250926	chr19:19250926:G:A	2.90809e-05	1.02586	0.711455
19251635	chr19:19251635:G:C	2.40196e-06	-1.06161e-10	-0.75648
19251982	chr19:19251982:G:A	1.37844e-06	-1.06161e-10	-1.31181
19252970	chr19:19252970:G:A	1.45418e-06	-1.06161e-10	-1.25832
19253003	chr19:19253003:T:A	2.81586e-05	1.14353	0.561561
19253431	chr19:19253431:A:T	2.83774e-05	1.20779	0.505043
19253510	chr19:19253510:A:G	2.71632e-05	1.25861	0.410492
19253515	chr19:19253515:G:A	4.17304e-06	-1.06161e-10	-0.204118
19253522	chr19:19253522:T:G	1.24181e-06	-1.06161e-10	-1.4162
19254369	chr19:19254369:C:T	2.43369e-06	-0.743356	-4.04282e-10
19254591	chr19:19254591:C:T	3.28199e-06	-1.06161e-10	-0.444313
19254710	chr19:19254710:A:G	1.66943e-06	-1.06161e-10	-1.12028
19254808	chr19:19254808:G:A	1.79925e-05	-1.06161e-10	1.25719
19255373	chr19:19255373:T:C	2.58943e-06	-1.06161e-10	-0.681326
19255417	chr19:19255417:C:T	3.45069e-06	-1.06161e-10	-0.394188
19255598	chr19:19255598:T:A	4.97852e-06	-1.06161e-10	-0.0276316
19255834	chr19:19255834:G:A	4.55036e-06	1.15145	-1.26901
19256504	chr19:19256504:C:T	2.55817e-06	-0.693471	-4.04282e-10
19256510	chr19:19256510:C:G	2.47174e-05	2.40868	-0.833936
19257376	chr19:19257376:G:A	1.27066e-06	-1.06161e-10	-1.39323
19257455	chr19:19257455:G:A	4.70963e-06	1.20779	-1.29095
19257501	chr19:19257501:G:A	4.88563e-06	1.23049	-1.27695
19257673	chr19:19257673:G:A	3.73944e-06	-0.313827	-4.04282e-10
19257952	chr19:19257952:G:A	1.86904e-05	-1.06161e-10	1.29525
19258441	chr19:19258441:G:T	5.22846e-06	0.0213541	-4.04282e-10
19258460	chr19:19258460:A:G	2.37269e-06	-1.06161e-10	-0.768737
19258626	chr19:19258626:A:G	1.77254e-05	2.06118	-0.818938
19258680	chr19:19258680:T:C	3.77413e-06	-1.06161e-10	-0.304595
19259212	chr19:19259212:C:T	1.09277e-06	-1.54405	-4.04282e-10
19259796	chr19:19259796:A:C	4.96163e-06	-0.0310282	-4.04282e-10
19260223	chr19:19260223:T:G	2.40595e-06	-1.06161e-10	-0.754819
19260247	chr19:19260247:C:T	2.44666e-06	-1.06161e-10	-0.73804
19260249	chr19:19260249:C:T	2.37807e-06	-1.06161e-10	-0.766476
19260400	chr19:19260400:A:G	2.48214e-06	-1.06161e-10	-0.723642
19260561	chr19:19260561:A:T	2.37987e-05	2.51069	-0.973826
19261341	chr19:19261341:C:T	1.95736e-05	1.36571	-0.0242903
19261376	chr19:19261376:G:C	2.04432e-05	1.38444	0.000449854
19261620	chr19:19261620:C:T	2.25753e-06	-1.06161e-10	-0.818493
19261914	chr19:19261914:T:C	2.73267e-06	-0.627485	-4.04282e-10
19262673	chr19:19262673:A:G	6.46629e-06	0.233838	-4.04282e-10
19262880	chr19:19262880:A:G	0.000593235	6.16937	-1.41654
19263033	chr19:19263033:C:G	6.41702e-06	0.226191	-4.04282e-10
19263135	chr19:19263135:C:T	6.7419e-06	0.967793	-0.692214
19263252	chr19:19263252:C:T	3.90605e-06	0.973692	-1.24393
19263259	chr19:19263259:T:C	3.79254e-06	0.948604	-1.24833
19263411	chr19:19263411:G:A	4.08205e-06	-1.06161e-10	-0.226164
19264015	chr19:19264015:C:A	3.6263e-06	-1.06161e-10	-0.344552
19264264	chr19:19264264:C:T	2.09247e-06	-1.06161e-10	-0.894417
19264283	chr19:19264283:C:T	1.74835e-06	-1.06161e-10	-1.07409
19264562	chr19:19264562:C:T	1.65596e-05	-1.06161e-10	1.1742
19264563	chr19:19264563:G:A	5.73073e-06	1.41745	-1.30437
19265074	chr19:19265074:T:C	0.000719311	5.60969	-0.664162
19265389	chr19:19265389:T:G	1.18257e-06	-1.46508	-4.04282e-10
19265850	chr19:19265850:G:A	5.61366e-06	0.0924394	-4.04282e-10
19265915	chr19:19265915:A:C	2.44418e-06	-1.06161e-10	-0.739053
19265917	chr19:19265917:T:C	3.17299e-06	-1.06161e-10	-0.478089
19266787	chr19:19266787:G:A	3.15798e-06	-1.06161e-10	-0.482832
19267607	chr19:19267607:C:T	5.30532e-06	0.035946	-4.04282e-10
19267862	chr19:19267862:A:G	5.55107e-06	1.3285	-1.24727
19268278	chr19:19268278:T:C	1.70771e-06	-1.06161e-10	-1.09761
19268388	chr19:19268388:TAG:T	2.8895e-06	-1.06161e-10	-0.571679
19268740	chr19:19268740:C:T	7.68833e-07	-0.543003	-1.35264
19268993	chr19:19268993:A:C	1.27232e-06	-1.06161e-10	-1.39192
19269270	chr19:19269270:T:C	4.32488e-06	-1.06161e-10	-0.16838
19269519	chr19:19269519:G:A	1.23629e-06	-1.06161e-10	-1.42064
19269787	chr19:19269787:G:T	2.02368e-05	2.22656	-0.851821
19269837	chr19:19269837:T:C	0.0018344	5.99396	-0.112247
19269864	chr19:19269864:C:T	2.28724e-06	-1.06161e-10	-0.805418
19269876	chr19:19269876:A:G	1.09393e-05	1.70673	-0.947134
19270184	chr19:19270184:G:A	1.88725e-06	-1.06161e-10	-0.997642
19270187	chr19:19270187:G:T	3.38791e-06	0.927617	-1.34017
19270596	chr19:19270596:G:A	3.45509e-05	-1.06161e-10	1.90967
19270630	chr19:19270630:G:C	1.67124e-06	-1.1192	-4.04282e-10
19270946	chr19:19270946:C:T	0.00124175	5.91251	-0.420995
19271209	chr19:19271209:C:A	8.23498e-06	0.475627	-4.04282e-10
19271210	chr19:19271210:T:C	8.24036e-06	0.476281	-4.04282e-10
19271742	chr19:19271742:GCTGGTCTCGAACTCCTGAC:G	1.75875e-06	-1.06816	-4.04282e-10
19272489	chr19:19272489:C:T	1.16785e-05	1.70933	-0.88435
19272758	chr19:19272758:C:G	3.21403e-06	-1.06161e-10	-0.465239
19273657	chr19:19273657:CAG:C	2.05117e-06	-1.06161e-10	-0.914355
19274087	chr19:19274087:C:T	5.40313e-06	-1.06161e-10	0.0542154
19274602	chr19:19274602:T:C	0.00118698	5.87119	-0.424788
19274841	chr19:19274841:A:T	1.31896e-06	-1.35592	-4.04282e-10
19275174	chr19:19275174:TCTTTG:T	1.30412e-06	-1.06161e-10	-1.36723
19275206	chr19:19275206:A:G	0.00133465	5.93762	-0.373952
19275873	chr19:19275873:G:A	3.84574e-05	-1.06161e-10	2.01679
19275976	chr19:19275976:C:T	2.14027e-06	-0.871829	-4.04282e-10
19276003	chr19:19276003:C:T	1.91193e-05	-1.06161e-10	1.31794
19276340	chr19:19276340:T:C	0.00127175	5.80964	-0.294261
19276376	chr19:19276376:A:G	3.3374e-06	0.560053	-0.987626
19276547	chr19:19276547:C:T	4.86569e-06	1.33058	-1.38114
19277691	chr19:19277691:A:T	1.52435e-06	0.209307	-1.4205
19278079	chr19:19278079:T:C	1.45311e-06	-1.25906	-4.04282e-10
19279125	chr19:19279125:C:T	2.24065e-06	-1.06161e-10	-0.825997
19279433	chr19:19279433:G:C	1.69074e-06	-1.06161e-10	-1.1076
19279439	chr19:19279439:C:T	1.31838e-06	-1.35636	-4.04282e-10
19279492	chr19:19279492:G:A	1.23743e-06	-1.06161e-10	-1.41973
19279731	chr19:19279731:A:C	9.61251e-06	0.630302	-4.04282e-10
19279940	chr19:19279940:G:A	0.00143473	5.90652	-0.270551
19280236	chr19:19280236:G:A	1.71973e-06	-1.0906	-4.04282e-10
19280492	chr19:19280492:G:A	1.23629e-06	-1.06161e-10	-1.42065
19280593	chr19:19280593:C:T	0.00112211	5.812	-0.421796
19281029	chr19:19281029:C:T	1.63054e-06	-1.14385	-4.04282e-10
19281042	chr19:19281042:C:T	1.71249e-05	2.39847	-1.19069
19281520	chr19:19281520:C:A	1.27182e-06	-1.06161e-10	-1.39231
19281592	chr19:19281592:T:C	0.00123475	5.92409	-0.438231
19282524	chr19:19282524:G:A	6.10339e-06	-1.06161e-10	0.176081
19282723	chr19:19282723:A:G	1.83754e-06	0.35916	-1.38349
19282808	chr19:19282808:C:T	1.37051e-06	-1.06161e-10	-1.31758
19282848	chr19:19282848:T:C	2.7194e-06	0.788189	-1.42054
19282874	chr19:19282874:G:A	2.72363e-06	0.4031	-1.0339
19282905	chr19:19282905:G:A	2.71103e-06	0.633667	-1.2691
19283001	chr19:19283001:C:T	1.26283e-06	-1.06161e-10	-1.39941
19283081	chr19:19283081:A:AG	8.56517e-07	-0.399697	-1.38795
19283559	chr19:19283559:A:G	8.51786e-06	0.509402	-4.04282e-10
19283587	chr19:19283587:C:T	0.00122562	6.28097	-0.802536
19283831	chr19:19283831:C:T	6.73707e-06	1.59342	-1.31855
19284723	chr19:19284723:G:T	2.94309e-06	-1.06161e-10	-0.553305
19285023	chr19:19285023:G:A	1.8983e-06	-1.06161e-10	-0.991803
19285024	chr19:19285024:T:C	2.111e-06	-1.06161e-10	-0.8856
19285034	chr19:19285034:A:AT	1.81596e-06	-1.06161e-10	-1.03615
19285249	chr19:19285249:TC:T	2.4648e-06	-1.06161e-10	-0.730654
19285251	chr19:19285251:C:T	3.03155e-06	-1.06161e-10	-0.52369
19285326	chr19:19285326:C:T	1.54976e-06	-1.19467	-4.04282e-10
19285636	chr19:19285636:G:A	2.33906e-06	-1.06161e-10	-0.783015
19285737	chr19:19285737:T:C	1.43048e-06	-1.06161e-10	-1.27476
19285928	chr19:19285928:C:T	4.22753e-06	-1.06161e-10	-0.191146
19286165	chr19:19286165:C:T	6.05028e-06	-1.06161e-10	0.16734
19286371	chr19:19286371:A:G	1.31345e-06	-1.36011	-4.04282e-10
19286670	chr19:19286670:A:C	0.00131741	6.39295	-0.842295
19286748	chr19:19286748:A:T	2.35393e-06	-1.06161e-10	-0.776677
19287026	chr19:19287026:G:A	4.42781e-06	-1.06161e-10	-0.144859
19287196	chr19:19287196:A:G	0.00146594	6.4775	-0.820005
19287931	chr19:19287931:G:A	0.000255472	3.91035	-4.04282e-10
19288514	chr19:19288514:G:A	5.20544e-06	-1.06161e-10	0.0169413
19289418	chr19:19289418:A:G	2.38911e-06	-1.06161e-10	-0.761844
19290409	chr19:19290409:G:A	0.00133865	6.39974	-0.833083
19290436	chr19:19290436:G:A	1.23051e-05	0.877253	-4.04282e-10
19290893	chr19:19290893:C:T	1.55253e-06	-1.19288	-4.04282e-10
19291061	chr19:19291061:G:A	4.84027e-06	-1.06161e-10	-0.0557933
19292601	chr19:19292601:A:G	0.00105117	6.14421	-0.819317
19293208	chr19:19293208:C:T	1.38013e-06	-1.31058	-4.04282e-10
19293321	chr19:19293321:C:T	3.91197e-06	-1.06161e-10	-0.268722
19293977	chr19:19293977:C:G	0.00125697	6.31068	-0.806984
19294596	chr19:19294596:T:C	0.00131733	6.39116	-0.840563
19294671	chr19:19294671:G:A	4.74514e-06	1.24712	-1.32277
19295317	chr19:19295317:G:A	1.98411e-06	0.339733	-1.28733
19295464	chr19:19295464:C:T	1.28117e-06	-1.06161e-10	-1.38499
19296060	chr19:19296060:T:C	2.22552e-05	2.86905	-1.39923
19296115	chr19:19296115:A:T	1.12355e-06	-1.51627	-4.04282e-10
19296362	chr19:19296362:C:A	4.52543e-06	1.00088	-1.12393
19296461	chr19:19296461:A:G	1.86006e-06	0.193991	-1.20615
19296909	chr19:19296909:T:C	2.52907e-06	0.715407	-1.42032
19297355	chr19:19297355:G:A	4.72422e-06	0.332178	-0.41224
19299671	chr19:19299671:C:T	0.00052717	5.45242	-0.817663
19299813	chr19:19299813:T:C	0.00155614	6.48279	-0.765585
19299941	chr19:19299941:G:A	4.33986e-06	-0.164921	-4.04282e-10
19300079	chr19:19300079:CATTTTTT:C	1.57884e-06	-1.06161e-10	-1.17607
19300327	chr19:19300327:T:C	0.00135059	6.41322	-0.837686
19300459	chr19:19300459:G:A	2.48708e-06	-1.06161e-10	-0.721653
19301105	chr19:19301105:G:C	1.67685e-06	-1.06161e-10	-1.11585
19301261	chr19:19301261:A:G	3.80183e-06	-0.29728	-4.04282e-10
19302682	chr19:19302682:G:A	4.5902e-06	-1.06161e-10	-0.10884
19303138	chr19:19303138:A:G	0.0017051	6.6057	-0.797086
19303368	chr19:19303368:G:A	1.35102e-06	-1.3319	-4.04282e-10
19303521	chr19:19303521:T:C	1.24622e-06	-1.41265	-4.04282e-10
19304082	chr19:19304082:C:A	2.29829e-06	-1.06161e-10	-0.800597
19304819	chr19:19304819:T:C	1.52845e-06	-1.20851	-4.04282e-10
19304862	chr19:19304862:C:T	5.8578e-06	-1.06161e-10	0.13501
19305236	chr19:19305236:T:C	0.001611	6.36526	-0.613411
19305809	chr19:19305809:G:A	4.58488e-06	-1.06161e-10	-0.11
19305810	chr19:19305810:G:GATC	4.59717e-06	-1.06161e-10	-0.107323
19305811	chr19:19305811:G:C	4.46885e-06	-1.06161e-10	-0.135634
19305820	chr19:19305820:G:C	4.5722e-06	-1.06161e-10	-0.112768
19305823	chr19:19305823:G:T	4.60531e-06	-1.06161e-10	-0.105552
19305886	chr19:19305886:G:A	2.3352e-06	-1.06161e-10	-0.784665
19305928	chr19:19305928:G:A	1.77063e-06	-1.06161e-10	-1.06143
19306075	chr19:19306075:G:A	1.96948e-06	-1.06161e-10	-0.954992
19307258	chr19:19307258:C:A	2.27168e-06	-1.06161e-10	-0.812246
19307582	chr19:19307582:TG:T	4.24821e-06	-0.186266	-4.04282e-10
19308057	chr19:19308057:C:T	1.98623e-05	1.35606	-4.04282e-10
19308065	chr19:19308065:G:A	4.56218e-06	-1.06161e-10	-0.114963
19308107	chr19:19308107:C:T	2.13837e-05	2.82535	-1.39548
19308262	chr19:19308262:G:A	2.12146e-06	0.539499	-1.42016
19308453	chr19:19308453:C:A	3.66658e-05	-1.06161e-10	1.96908
19308463	chr19:19308463:G:A	1.67858e-06	-1.06161e-10	-1.11482
19308637	chr19:19308637:C:T	2.50583e-06	-1.06161e-10	-0.714144
19309001	chr19:19309001:G:A	4.93268e-06	1.10377	-1.14065
19309175	chr19:19309175:T:C	3.00164e-06	0.882861	-1.41646
19309506	chr19:19309506:G:A	1.58513e-06	-1.06161e-10	-1.1721
19310031	chr19:19310031:C:G	1.78768e-06	0.235775	-1.28762
19310409	chr19:19310409:T:A	4.83605e-06	-1.06161e-10	-0.0566655
19311210	chr19:19311210:G:A	1.52642e-06	-1.06161e-10	-1.20984
19311260	chr19:19311260:T:C	1.23773e-06	-1.06161e-10	-1.41949
19311676	chr19:19311676:A:G	0.00183738	6.65327	-0.769936
19312164	chr19:19312164:C:T	2.96067e-05	1.75524	-4.04282e-10
19312274	chr19:19312274:CAAT:C	3.86923e-06	1.11511	-1.39482
19312815	chr19:19312815:G:A	1.63148e-06	-1.06161e-10	-1.14327
19312841	chr19:19312841:T:A	1.24351e-05	2.21499	-1.32722
19313844	chr19:19313844:A:G	4.91789e-06	-1.06161e-10	-0.0398836
19314127	chr19:19314127:ACT:A	2.15503e-06	-1.06161e-10	-0.864961
19314216	chr19:19314216:C:T	1.73841e-06	0.165788	-1.24558
19314336	chr19:19314336:T:A	3.86344e-06	1.12161	-1.40282
19315221	chr19:19315221:G:A	4.05716e-05	-1.06161e-10	2.0703
19315372	chr19:19315372:G:A	2.71244e-06	0.785679	-1.42059
19315508	chr19:19315508:C:T	3.12041e-06	0.558743	-1.05354
19315540	chr19:19315540:C:G	1.2632e-06	-1.06161e-10	-1.39911
19315800	chr19:19315800:C:T	0.00133835	6.46262	-0.896192
19315804	chr19:19315804:A:C	4.39098e-06	1.25582	-1.40903
19315942	chr19:19315942:G:A	4.42384e-06	-1.06161e-10	-0.145755
19316580	chr19:19316580:C:T	2.2409e-06	-1.06161e-10	-0.825885
19316814	chr19:19316814:A:G	9.10604e-06	1.94954	-1.37337
19317985	chr19:19317985:A:G	4.87349e-06	-0.0489526	-4.04282e-10
19317999	chr19:19317999:T:C	2.38874e-06	-1.06161e-10	-0.761996
19318411	chr19:19318411:C:T	3.9504e-06	1.11591	-1.37485
19319040	chr19:19319040:ATACCCCGTCTC:A	4.40633e-06	1.26533	-1.41505
19319092	chr19:19319092:G:A	1.2238e-06	-1.4308	-4.04282e-10
19319166	chr19:19319166:C:G	0.00144047	6.29824	-0.658284
19320397	chr19:19320397:G:A	1.4152e-06	-1.28549	-4.04282e-10
19320614	chr19:19320614:T:G	0.00330901	6.78273	-0.311092
19320796	chr19:19320796:G:A	3.47543e-06	-1.06161e-10	-0.387044
19321154	chr19:19321154:G:T	0.0036513	6.85035	-0.280278
19321413	chr19:19321413:G:A	1.96403e-06	-1.06161e-10	-0.957763
19321481	chr19:19321481:AG:A	2.65841e-06	0.754709	-1.40974
19321607	chr19:19321607:G:A	3.6819e-05	1.97325	-4.04282e-10
19322002	chr19:19322002:T:C	0.00571531	7.21452	-0.196374
19322096	chr19:19322096:C:G	4.78878e-06	-1.06161e-10	-0.0664871
19322150	chr19:19322150:A:G	4.37432e-06	0.959561	-1.11657
19322296	chr19:19322296:C:T	0.00349461	6.77506	-0.248848
19322443	chr19:19322443:A:G	1.10047e-06	-1.53703	-4.04282e-10
19322573	chr19:19322573:C:G	1.69611e-06	-1.06161e-10	-1.10443
19323080	chr19:19323080:G:A	6.09837e-06	0.175257	-4.04282e-10
19323257	chr19:19323257:C:T	2.15436e-06	0.413503	-1.27877
19323541	chr19:19323541:C:T	0.00280239	6.77769	-0.47222
19323950	chr19:19323950:C:T	2.08987e-06	-1.06161e-10	-0.895664
19324564	chr19:19324564:C:T	1.47641e-06	-1.06161e-10	-1.24315
19324618	chr19:19324618:C:T	1.74615e-06	-1.06161e-10	-1.07535
19324871	chr19:19324871:T:G	5.1364e-06	1.33916	-1.33557
19325067	chr19:19325067:G:A	5.35468e-06	1.37837	-1.33317
19325287	chr19:19325287:T:C	2.69839e-06	-1.06161e-10	-0.64011
19325420	chr19:19325420:C:G	1.23569e-06	-0.00625137	-1.41488
19325758	chr19:19325758:C:T	2.23043e-06	0.469805	-1.30038
19325860	chr19:19325860:T:C	2.7292e-05	-1.06161e-10	1.67383
19326045	chr19:19326045:G:A	0.000703437	5.26526	-0.342046
19326232	chr19:19326232:A:G	1.25221e-06	-1.06161e-10	-1.40785
19328339	chr19:19328339:T:C	2.40485e-06	-1.06161e-10	-0.755274
19328822	chr19:19328822:A:T	0.00300129	6.74216	-0.368122
19329619	chr19:19329619:A:G	0.00508206	7.24408	-0.343367
19329890	chr19:19329890:A:G	1.99874e-05	1.36234	-4.04282e-10
19329997	chr19:19329997:T:G	1.50415e-06	-1.06161e-10	-1.22454
19330055	chr19:19330055:C:T	0.00240985	6.27297	-0.118417
19330419	chr19:19330419:A:ACC	1.2653e-06	-1.06161e-10	-1.39746
19330617	chr19:19330617:G:A	2.16402e-06	-1.06161e-10	-0.860795
19330716	chr19:19330716:G:C	1.30213e-06	-1.36876	-4.04282e-10
19331211	chr19:19331211:A:G	1.2409e-06	-1.06161e-10	-1.41693
19331419	chr19:19331419:G:A	9.48855e-06	-1.06161e-10	0.617323
19331458	chr19:19331458:C:T	1.28006e-06	-1.06161e-10	-1.38586
19331698	chr19:19331698:T:TAA	1.2376e-06	-1.06161e-10	-1.41959
19331946	chr19:19331946:A:G	9.04735e-06	-1.06161e-10	0.569708
19332185	chr19:19332185:G:A	1.23945e-06	-1.06161e-10	-1.4181
19332224	chr19:19332224:A:G	1.15223e-05	2.00488	-1.19336
19332292	chr19:19332292:C:T	1.7221e-06	0.203099	-1.29232
19332374	chr19:19332374:G:A	1.23667e-06	-1.06161e-10	-1.42034
19332387	chr19:19332387:C:T	2.57145e-05	-1.06161e-10	1.61429
19332514	chr19:19332514:C:T	1.23774e-06	-1.06161e-10	-1.41948
19332525	chr19:19332525:A:G	4.82176e-07	-1.45685	-0.905355
19333008	chr19:19333008:C:T	6.22793e-06	-1.06161e-10	0.196281
19333177	chr19:19333177:T:C	6.7838e-06	1.63458	-1.3528
19333184	chr19:19333184:G:A	2.69423e-05	1.66093	-4.04282e-10
19333694	chr19:19333694:G:A	2.00595e-06	-1.06161e-10	-0.936648
19335047	chr19:19335047:C:T	3.9086e-06	1.14274	-1.41232
19335060	chr19:19335060:G:A	1.88408e-06	0.29042	-1.28974
19335637	chr19:19335637:C:T	4.50726e-06	-1.06161e-10	-0.127074
19335965	chr19:19335965:C:T	1.30245e-06	-1.06161e-10	-1.36851
19336127	chr19:19336127:G:A	0.00394627	6.66469	-0.0169265
19336228	chr19:19336228:C:T	1.74881e-06	-1.06161e-10	-1.07383
19336652	chr19:19336652:A:G	1.23523e-06	-1.42151	-4.04282e-10
19336661	chr19:19336661:A:G	7.40486e-06	1.72225	-1.35288
19337492	chr19:19337492:A:G	3.93374e-06	1.13558	-1.39876
19337730	chr19:19337730:G:C	4.83891e-06	-1.06161e-10	-0.0560741
19337999	chr19:19337999:G:A	4.13073e-06	1.20024	-1.41455
19338028	chr19:19338028:G:A	1.77097e-06	-1.06161e-10	-1.06124
19339464	chr19:19339464:C:G	1.78909e-06	-1.06161e-10	-1.05105
19339993	chr19:19339993:G:A	2.26566e-06	-1.06161e-10	-0.814896
19340184	chr19:19340184:T:A	0.00498285	6.74066	0.140339
19340646	chr19:19340646:T:A	8.5479e-06	-1.06161e-10	0.512922
19340782	chr19:19340782:A:G	9.98293e-06	1.80426	-1.13615
19341440	chr19:19341440:G:A	4.58589e-06	1.29688	-1.40665
19341529	chr19:19341529:G:A	2.35353e-06	-1.06161e-10	-0.776849
19342751	chr19:19342751:C:A	0.00563423	7.18915	-0.185294
19342901	chr19:19342901:G:A	1.28593e-06	-1.06161e-10	-1.38128
19343204	chr19:19343204:C:T	1.23639e-06	-1.06161e-10	-1.42057
19343313	chr19:19343313:T:C	8.89625e-06	-1.06161e-10	0.552866
19343526	chr19:19343526:G:A	1.31858e-06	-1.06161e-10	-1.3562
19344019	chr19:19344019:G:A	0.00538084	7.11865	-0.160815
19344225	chr19:19344225:A:G	3.32491e-05	-1.06161e-10	1.87127
19344394	chr19:19344394:A:G	2.81092e-06	-1.06161e-10	-0.599251
19344553	chr19:19344553:C:T	1.91872e-05	-1.06161e-10	1.32148
19344941	chr19:19344941:G:A	7.32068e-06	0.35794	-4.04282e-10
19345055	chr19:19345055:C:T	4.29029e-06	-0.176409	-4.04282e-10
19345455	chr19:19345455:C:T	3.59488e-06	0.810436	-1.16369
19345619	chr19:19345619:C:T	2.44608e-06	-1.06161e-10	-0.738276
19346116	chr19:19346116:C:T	4.89482e-06	-1.06161e-10	-0.0445866
19346459	chr19:19346459:C:A	1.63223e-06	-1.06161e-10	-1.14282
19346717	chr19:19346717:C:T	1.56112e-06	-1.06161e-10	-1.18736
19347099	chr19:19347099:A:C	0.0186188	8.27989	-0.0807203
19347244	chr19:19347244:G:A	5.11494e-06	-1.06161e-10	-0.000597796
19347814	chr19:19347814:G:A	1.69136e-05	-1.06161e-10	1.19535
19348406	chr19:19348406:C:T	5.78434e-06	1.09475	-0.972358
19348745	chr19:19348745:C:T	1.94008e-05	1.96511	-0.632561
19348991	chr19:19348991:T:C	2.00907e-05	2.01213	-0.644631
19349732	chr19:19349732:G:C	2.45359e-06	0.667591	-1.4028
19349893	chr19:19349893:C:T	1.01059e-05	2.00853	-1.32818
19349894	chr19:19349894:A:G	4.02253e-06	1.17736	-1.41822
19350622	chr19:19350622:C:T	3.46479e-06	-0.390112	-4.04282e-10
19351053	chr19:19351053:T:A	1.20905e-06	-1.44293	-4.04282e-10
19351154	chr19:19351154:AT:A	5.06526e-06	-1.06161e-10	-0.010358
19351743	chr19:19351743:G:A	1.9495e-06	-1.06161e-10	-0.96519
19351893	chr19:19351893:G:C	2.53205e-06	0.541496	-1.24523
19351918	chr19:19351918:G:A	1.28165e-06	-1.06161e-10	-1.38462
19352005	chr19:19352005:C:T	2.30833e-06	-1.06161e-10	-0.796241
19352223	chr19:19352223:A:G	1.50783e-05	2.32239	-1.24189
19353874	chr19:19353874:T:C	2.4209e-06	-1.06161e-10	-0.748624
19354720	chr19:19354720:G:A	3.55816e-06	1.03775	-1.40127
19355460	chr19:19355460:C:T	4.71602e-06	0.879078	-0.960875
19355484	chr19:19355484:C:G	1.41781e-06	-1.28365	-4.04282e-10
19355612	chr19:19355612:G:A	5.33642e-06	0.041791	-4.04282e-10
19355819	chr19:19355819:G:A	1.28355e-06	-1.06161e-10	-1.38313
19356414	chr19:19356414:G:A	1.35174e-06	-1.06161e-10	-1.33137
19356537	chr19:19356537:G:A	1.27289e-06	-1.06161e-10	-1.39147
19356736	chr19:19356736:C:T	7.62279e-07	-0.931412	-0.972794
19357187	chr19:19357187:T:A	4.6188e-06	0.620135	-0.722763
19357215	chr19:19357215:A:G	3.24867e-06	-1.06161e-10	-0.454518
19357451	chr19:19357451:C:T	3.09968e-06	-0.501466	-4.04282e-10
19357716	chr19:19357716:G:A	7.09429e-06	0.326527	-4.04282e-10
19357925	chr19:19357925:G:A	0.00650587	7.35791	-0.210215
19358287	chr19:19358287:T:C	3.09879e-06	-1.06161e-10	-0.50175
19358739	chr19:19358739:T:C	5.14487e-06	-1.06161e-10	0.0052373
19359098	chr19:19359098:G:T	3.25064e-05	3.1492	-1.30053
19359176	chr19:19359176:A:G	1.54066e-06	-1.06161e-10	-1.20055
19359472	chr19:19359472:T:C	1.99797e-06	-0.940634	-4.04282e-10
19359617	chr19:19359617:T:C	1.55818e-05	2.30828	-1.19494
19360432	chr19:19360432:T:C	9.4339e-06	1.50202	-0.890474
19360464	chr19:19360464:A:G	1.26677e-06	-1.06161e-10	-1.39629
19360559	chr19:19360559:G:A	2.77609e-05	-1.06161e-10	1.69086
19360637	chr19:19360637:G:A	0.00694348	7.33268	-0.119883
19360697	chr19:19360697:T:C	1.74502e-05	2.4144	-1.18782
19360757	chr19:19360757:G:A	2.5168e-05	-1.06161e-10	1.59281
19360874	chr19:19360874:C:T	0.00834007	7.51955	-0.123485
19360987	chr19:19360987:A:G	5.6541e-06	-1.06161e-10	0.0996166
19360996	chr19:19360996:G:A	0.00955798	7.5547	-0.0223361
19361292	chr19:19361292:A:G	2.85187e-06	-1.06161e-10	-0.584788
19361729	chr19:19361729:C:G	2.80241e-06	-1.06161e-10	-0.602286
19362441	chr19:19362441:G:A	1.23789e-06	-1.06161e-10	-1.41936
19362616	chr19:19362616:G:A	1.28865e-06	-1.37917	-4.04282e-10
19362996	chr19:19362996:T:A	7.0946e-06	0.326571	-4.04282e-10
19363557	chr19:19363557:G:A	7.31267e-06	0.356845	-4.04282e-10
19363681	chr19:19363681:G:A	4.89515e-06	1.34575	-1.39027
19364279	chr19:19364279:G:A	0.014771	8.13107	-0.163409
19364568	chr19:19364568:C:T	1.65276e-06	-1.06161e-10	-1.13032
19364660	chr19:19364660:T:C	1.74311e-05	1.82067	-0.595175
19364740	chr19:19364740:G:A	4.77e-06	1.28046	-1.35088
19365556	chr19:19365556:G:A	0.0158353	7.86836	0.16887
19365711	chr19:19365711:G:A	2.62689e-05	2.29819	-0.662565
19365829	chr19:19365829:A:G	1.13005e-06	-1.5105	-4.04282e-10
19366175	chr19:19366175:A:G	0.00104828	6.72812	-1.40598
19367068	chr19:19367068:A:C	1.40854e-06	0.121617	-1.41182
19367145	chr19:19367145:C:G	3.15379e-06	-1.06161e-10	-0.484158
19367213	chr19:19367213:G:T	0.0107807	7.65351	-0.000759106
19367214	chr19:19367214:G:T	0.0109203	7.68416	-0.0185444
19367242	chr19:19367242:C:T	1.10408e-05	2.18327	-1.41444
19367372	chr19:19367372:C:G	1.98276e-06	-1.06161e-10	-0.948275
19367586	chr19:19367586:T:C	0.0165902	8.14303	-0.0592312
19367645	chr19:19367645:C:G	1.236e-05	2.28456	-1.40285
19368250	chr19:19368250:C:T	3.13724e-06	-1.06161e-10	-0.489419
19369127	chr19:19369127:C:A	0.0141112	7.98007	-0.0581046
19369764	chr19:19369764:G:A	4.21299e-06	1.06338	-1.25797
19369766	chr19:19369766:T:C	0.0216065	8.25073	0.0972495
19370170	chr19:19370170:C:G	9.14425e-06	-1.06161e-10	0.580362
19370570	chr19:19370570:G:T	0.016092	7.90477	0.148539
19370796	chr19:19370796:C:T	1.30729e-06	-1.06161e-10	-1.36481
19372072	chr19:19372072:C:T	1.23781e-06	-1.06161e-10	-1.41942
19372102	chr19:19372102:T:G	2.99318e-05	2.492	-0.725838
19373199	chr19:19373199:A:G	3.65064e-06	0.777762	-1.11562
19373371	chr19:19373371:A:T	9.8464e-06	-1.06161e-10	0.654342
19373486	chr19:19373486:G:A	0.0105916	7.71838	-0.083329
19373492	chr19:19373492:C:T	1.49399e-06	-1.06161e-10	-1.23131
19374810	chr19:19374810:G:T	1.2369e-06	-1.06161e-10	-1.42016
19375426	chr19:19375426:C:A	3.87842e-05	-1.06161e-10	2.02525
19375608	chr19:19375608:G:A	3.53359e-06	1.04256	-1.41301
19376493	chr19:19376493:C:T	0.0122345	7.61918	0.160071
19376843	chr19:19376843:C:T	4.33207e-07	-1.17047	-1.29884
19376967	chr19:19376967:T:A	2.00162e-06	-1.06161e-10	-0.938806
19377909	chr19:19377909:T:C	1.07508e-05	1.71968	-0.977467
19379633	chr19:19379633:TTC:T	1.0371e-06	-0.196528	-1.39981
19380244	chr19:19380244:T:G	8.58619e-06	1.92217	-1.40478
19380783	chr19:19380783:C:T	2.48955e-06	-1.06161e-10	-0.720662
19381142	chr19:19381142:G:A	1.42042e-06	-1.06161e-10	-1.28181
19381164	chr19:19381164:T:C	0.0165313	7.97508	0.105169
19381749	chr19:19381749:C:T	1.23669e-06	-1.06161e-10	-1.42033
19382805	chr19:19382805:C:T	3.765e-06	-1.06161e-10	-0.307016
19383721	chr19:19383721:T:G	1.25317e-06	-1.06161e-10	-1.40709
19383916	chr19:19383916:A:C	9.60353e-06	2.04728	-1.41791
19384194	chr19:19384194:G:A	3.41345e-06	-1.06161e-10	-0.405041
19384843	chr19:19384843:C:T	1.09848e-06	-1.53884	-4.04282e-10
19385121	chr19:19385121:C:T	1.46867e-06	-1.06161e-10	-1.24841
19385145	chr19:19385145:G:A	0.0102488	7.50572	0.096434
19386069	chr19:19386069:C:T	1.23745e-06	-1.06161e-10	-1.41971
19386776	chr19:19386776:G:C	5.27741e-05	-1.06161e-10	2.33326
19387578	chr19:19387578:C:T	1.33439e-06	-1.06161e-10	-1.34429
19387692	chr19:19387692:C:T	7.16624e-06	-1.06161e-10	0.336617
19388113	chr19:19388113:A:G	1.28654e-06	-1.06161e-10	-1.3808
19388159	chr19:19388159:G:A	2.99381e-07	-1.5345	-1.3043
19388740	chr19:19388740:C:G	1.45621e-06	-1.25693	-4.04282e-10
19388789	chr19:19388789:A:G	2.21454e-05	2.43244	-0.967568
19388820	chr19:19388820:C:T	1.57848e-06	-1.06161e-10	-1.1763
19388823	chr19:19388823:C:T	1.74745e-06	-1.06161e-10	-1.0746
19389831	chr19:19389831:C:T	1.42962e-06	-1.06161e-10	-1.27535
19389851	chr19:19389851:C:T	1.24297e-06	-1.06161e-10	-1.41526
19390157	chr19:19390157:G:T	1.57467e-06	-1.06161e-10	-1.17872
19390232	chr19:19390232:A:G	4.59385e-05	-1.06161e-10	2.19454
19390525	chr19:19390525:T:C	3.01568e-05	-1.06161e-10	1.77365
19391362	chr19:19391362:C:T	2.30988e-06	-1.06161e-10	-0.795568
19392334	chr19:19392334:T:C	1.57116e-06	-1.06161e-10	-1.18095
19392764	chr19:19392764:T:C	5.15051e-06	1.11908	-1.11274
19393358	chr19:19393358:T:C	1.40241e-05	1.90929	-0.901275
19393875	chr19:19393875:C:T	1.4239e-06	-1.06161e-10	-1.27937
19393911	chr19:19393911:C:CA	2.06534e-06	-0.90747	-4.04282e-10
19394278	chr19:19394278:C:T	4.94121e-06	1.0581	-1.09325
19394302	chr19:19394302:G:A	1.10065e-06	-1.53686	-4.04282e-10
19394422	chr19:19394422:T:C	3.15656e-06	-1.06161e-10	-0.48328
19395181	chr19:19395181:G:A	1.42814e-06	-1.27639	-4.04282e-10
19395283	chr19:19395283:C:T	4.69671e-06	1.01422	-1.10012
19395925	chr19:19395925:T:A	2.48511e-06	-1.06161e-10	-0.722446
19397204	chr19:19397204:A:G	1.94664e-06	0.19157	-1.15823
19397329	chr19:19397329:G:A	6.95468e-06	1.67372	-1.36707
19398200	chr19:19398200:G:A	2.57639e-05	-1.06161e-10	1.61621
19398892	chr19:19398892:C:T	9.78201e-06	2.01024	-1.36246
19399554	chr19:19399554:C:G	6.06718e-06	1.52766	-1.35753
19399567	chr19:19399567:C:T	1.12183e-06	-1.51781	-4.04282e-10
19401319	chr19:19401319:A:G	1.58428e-06	-1.06161e-10	-1.17263
19401332	chr19:19401332:G:C	6.83959e-05	-1.06161e-10	2.59255
19401481	chr19:19401481:G:A	4.46044e-06	-0.137516	-4.04282e-10
19401848	chr19:19401848:A:T	4.60666e-06	0.942706	-1.04797
19402353	chr19:19402353:C:T	1.36338e-06	-1.06161e-10	-1.3228
19402516	chr19:19402516:A:C	2.47797e-06	-1.06161e-10	-0.725322
19403220	chr19:19403220:G:T	1.08729e-05	1.40434	-0.650832
19403449	chr19:19403449:G:A	1.5188e-06	-1.06161e-10	-1.21484
19404753	chr19:19404753:T:C	1.12331e-06	-1.51648	-4.04282e-10
19405594	chr19:19405594:C:A	1.57561e-06	-1.06161e-10	-1.17812
19405622	chr19:19405622:G:A	1.68366e-05	2.17985	-0.989059
19406846	chr19:19406846:G:C	7.88595e-06	-1.06161e-10	0.43232
19407201	chr19:19407201:T:C	8.62831e-06	-1.06161e-10	0.522286
19407507	chr19:19407507:T:A	0.0188195	7.7782	0.431684
19408759	chr19:19408759:C:T	3.95839e-05	-1.06161e-10	2.04566
19409724	chr19:19409724:TAGTG:T	3.9047e-06	1.13883	-1.40941
19411748	chr19:19411748:G:A	0.0192979	8.11537	0.119622
19412052	chr19:19412052:A:G	1.53088e-06	-1.06161e-10	-1.20692
19412135	chr19:19412135:T:C	1.60884e-06	-1.06161e-10	-1.15725
19412161	chr19:19412161:T:A	0.000193552	5.0532	-1.42042
19412337	chr19:19412337:A:T	1.26569e-06	-1.06161e-10	-1.39714
19412977	chr19:19412977:A:G	1.41127e-06	-1.06161e-10	-1.28828
19412988	chr19:19412988:G:A	2.15289e-06	-1.06161e-10	-0.865954
19413296	chr19:19413296:G:A	9.17989e-06	1.94316	-1.35891
19414903	chr19:19414903:G:A	7.22698e-06	1.70037	-1.35531
19414983	chr19:19414983:T:C	0.000539548	3.74376	0.914204
19415585	chr19:19415585:G:A	1.36442e-06	-1.06161e-10	-1.32203
19415907	chr19:19415907:C:T	4.90259e-06	-1.06161e-10	-0.0429992
19416532	chr19:19416532:A:G	2.11298e-06	-1.06161e-10	-0.884664
19417860	chr19:19417860:T:A	1.25867e-06	-1.06161e-10	-1.4027
19417880	chr19:19417880:G:A	2.79883e-05	-1.06161e-10	1.69902
19417997	chr19:19417997:A:G	0.0236351	8.16177	0.275958
19418660	chr19:19418660:G:A	7.31985e-06	-1.06161e-10	0.357827
19419374	chr19:19419374:C:T	1.37836e-06	-1.06161e-10	-1.31187
19419461	chr19:19419461:G:A	0.0188621	8.02013	0.192018
19419781	chr19:19419781:G:C	8.96901e-06	1.93909	-1.37808
19419796	chr19:19419796:A:G	1.2451e-06	-1.06161e-10	-1.41355
19420464	chr19:19420464:T:C	4.05446e-06	-0.232947	-4.04282e-10
19420561	chr19:19420561:C:T	0.000127885	2.26336	0.955014
19421095	chr19:19421095:C:T	4.59101e-06	-0.108664	-4.04282e-10
19421101	chr19:19421101:A:G	1.40409e-06	0.110098	-1.40347
19421383	chr19:19421383:A:ACTGTCCCTTCGC	1.25298e-06	-1.06161e-10	-1.40724
19421485	chr19:19421485:T:C	3.03582e-05	-1.06161e-10	1.7803
19421873	chr19:19421873:G:A	1.35621e-05	1.91152	-0.936999
19422817	chr19:19422817:C:G	1.49196e-06	-1.06161e-10	-1.23268
19422821	chr19:19422821:T:C	0.0249901	8.45435	0.0391244
19423071	chr19:19423071:A:G	5.0962e-06	1.40864	-1.41291
19424785	chr19:19424785:G:T	1.24659e-06	-1.06161e-10	-1.41236
19424946	chr19:19424946:T:C	3.10327e-06	-1.06161e-10	-0.500308
19425195	chr19:19425195:T:C	1.57881e-06	-1.06161e-10	-1.17609
19425342	chr19:19425342:G:C	6.66034e-06	-1.06161e-10	0.263407
19425399	chr19:19425399:G:C	9.47843e-06	1.95128	-1.33502
19425976	chr19:19425976:T:C	1.82015e-06	-1.06161e-10	-1.03384
19426608	chr19:19426608:TC:T	1.31581e-06	-1.06161e-10	-1.35831
19426807	chr19:19426807:C:A	1.61262e-06	-1.06161e-10	-1.15491
19429023	chr19:19429023:T:G	1.23648e-06	-1.06161e-10	-1.4205
19429082	chr19:19429082:T:C	2.0825e-06	0.346732	-1.24593
19429295	chr19:19429295:AG:A	4.3798e-06	1.25606	-1.41182
19429374	chr19:19429374:C:T	4.4613e-06	1.24375	-1.38107
19429379	chr19:19429379:T:TGGGTCTGA	1.2544e-06	-1.06161e-10	-1.40611
19429906	chr19:19429906:T:C	4.64673e-06	-0.0965989	-4.04282e-10
19430338	chr19:19430338:A:T	1.22452e-05	0.872373	-4.04282e-10
19430861	chr19:19430861:G:A	4.46649e-06	-0.136161	-4.04282e-10
19430889	chr19:19430889:A:G	3.15304e-05	-1.06161e-10	1.81819
19431643	chr19:19431643:G:A	1.45642e-06	-1.25678	-4.04282e-10
19432435	chr19:19432435:G:A	3.43838e-05	-1.06161e-10	1.90482
19432462	chr19:19432462:C:T	8.92559e-06	1.89552	-1.33936
19432643	chr19:19432643:A:G	4.43825e-06	-1.06161e-10	-0.142503
19433594	chr19:19433594:T:G	4.33115e-07	-1.47785	-0.991669
19433835	chr19:19433835:C:T	1.7383e-05	1.22273	-4.04282e-10
19433914	chr19:19433914:G:A	7.19006e-06	-1.06161e-10	0.339936
19434619	chr19:19434619:A:G	8.79123e-06	1.90314	-1.36215
19434833	chr19:19434833:A:G	1.1448e-05	2.19634	-1.3913
19434887	chr19:19434887:G:A	0.023157	8.09839	0.318902
19435181	chr19:19435181:T:C	0.019099	7.98344	0.241188
19435247	chr19:19435247:G:A	4.85298e-06	-0.0531715	-4.04282e-10
19435679	chr19:19435679:G:A	1.24571e-06	-1.06161e-10	-1.41306
19435742	chr19:19435742:C:T	2.98899e-06	-1.06161e-10	-0.537827
19437102	chr19:19437102:CAA:C	3.14829e-06	-1.06161e-10	-0.485903
19437157	chr19:19437157:T:A	1.38797e-06	-1.06161e-10	-1.30492
19437430	chr19:19437430:T:G	1.00625e-05	1.85205	-1.176
19437437	chr19:19437437:A:G	0.0189769	8.03824	0.179976
19437834	chr19:19437834:T:G	4.90528e-06	1.09656	-1.13901
19437883	chr19:19437883:A:G	3.34104e-05	-1.06161e-10	1.8761
19438417	chr19:19438417:C:T	4.47371e-06	-0.134545	-4.04282e-10
19438898	chr19:19438898:G:A	2.70549e-06	-1.06161e-10	-0.63748
19439655	chr19:19439655:A:C	0.0167665	7.91675	0.177626
19440631	chr19:19440631:G:A	2.25353e-05	-1.06161e-10	1.48232
19441056	chr19:19441056:C:T	1.46657e-06	-1.06161e-10	-1.24984
19441604	chr19:19441604:T:C	0.00600924	8.33895	-1.27066
19441815	chr19:19441815:T:C	0.0190354	8.16997	0.0513244
19442600	chr19:19442600:T:C	1.63696e-06	-1.06161e-10	-1.13992
19442957	chr19:19442957:G:A	1.27069e-06	-1.06161e-10	-1.39321
19443916	chr19:19443916:C:T	9.34748e-06	1.97694	-1.3746
19444297	chr19:19444297:CT:C	0.00276412	7.3372	-1.04548
19444721	chr19:19444721:A:G	4.4534e-06	-0.139095	-4.04282e-10
19445842	chr19:19445842:G:A	0.0203249	8.12756	0.159279
19446544	chr19:19446544:A:G	1.46082e-05	2.01813	-0.969308
19446801	chr19:19446801:C:T	1.16989e-06	-1.47585	-4.04282e-10
19447156	chr19:19447156:A:G	3.66888e-06	-0.332877	-4.04282e-10
19447659	chr19:19447659:G:A	8.52621e-06	1.88166	-1.37128
19448369	chr19:19448369:C:T	1.25534e-06	-1.06161e-10	-1.40536
19448465	chr19:19448465:C:G	1.31811e-06	-1.06161e-10	-1.35656
19449180	chr19:19449180:G:A	9.06737e-06	1.96056	-1.38865
19449254	chr19:19449254:C:T	8.12584e-06	1.84838	-1.38609
19449348	chr19:19449348:A:AT	0.0136145	8.00765	-0.121524
19450334	chr19:19450334:C:G	2.09494e-06	-1.06161e-10	-0.89324
19451398	chr19:19451398:G:T	7.28366e-06	-1.06161e-10	0.35287
19451444	chr19:19451444:C:T	1.02876e-05	1.3004	-0.602227
19451540	chr19:19451540:G:A	1.58102e-05	2.06035	-0.932459
19452043	chr19:19452043:G:A	7.56652e-06	-1.06161e-10	0.39097
19452093	chr19:19452093:G:A	8.24171e-06	1.85553	-1.37908
19452134	chr19:19452134:A:G	1.48273e-06	-1.23888	-4.04282e-10
19452465	chr19:19452465:T:TC	4.76455e-06	-1.06161e-10	-0.0715605
19452812	chr19:19452812:G:C	1.27296e-06	-1.06161e-10	-1.39142
19453270	chr19:19453270:A:G	1.94745e-06	-1.06161e-10	-0.96624
19453393	chr19:19453393:G:T	2.08605e-06	-1.06161e-10	-0.897492
19453614	chr19:19453614:G:A	2.08176e-06	-1.06161e-10	-0.899549
19453864	chr19:19453864:A:G	8.13792e-06	1.84466	-1.38089
19453956	chr19:19453956:C:G	1.12405e-06	-1.51583	-4.04282e-10
19454131	chr19:19454131:G:A	4.52154e-06	-1.06161e-10	-0.123912
19454548	chr19:19454548:G:A	4.26565e-06	1.2385	-1.42067
19454673	chr19:19454673:T:G	8.9295e-06	1.9625	-1.40591
19455446	chr19:19455446:T:C	0.00873583	7.45703	-0.0146083
19456167	chr19:19456167:AAAAAG:A	5.26628e-06	-1.06161e-10	0.0285614
19457067	chr19:19457067:C:T	1.31141e-06	-1.06161e-10	-1.36166
19457435	chr19:19457435:A:G	1.8747e-05	2.41923	-1.12096
19457630	chr19:19457630:G:A	0.0154616	7.86097	0.152387
19457665	chr19:19457665:C:T	1.1282e-06	-1.51214	-4.04282e-10
19457850	chr19:19457850:T:C	0.00375946	7.89317	-1.29391
19457991	chr19:19457991:T:A	1.2704e-06	-1.06161e-10	-1.39343
19458214	chr19:19458214:C:T	7.80225e-06	1.79097	-1.36932
19459619	chr19:19459619:A:G	1.11172e-06	-1.52686	-4.04282e-10
19459746	chr19:19459746:G:C	6.24042e-06	1.55783	-1.35954
19459990	chr19:19459990:C:T	1.49476e-06	-1.06161e-10	-1.2308
19460285	chr19:19460285:C:T	1.40433e-06	-1.06161e-10	-1.2932
19460291	chr19:19460291:A:G	2.4936e-05	2.6287	-1.04515
19460445	chr19:19460445:C:A	3.21941e-06	-1.06161e-10	-0.463565
19460722	chr19:19460722:C:A	4.22505e-06	-0.191732	-4.04282e-10
19460943	chr19:19460943:G:A	1.53596e-05	2.44139	-1.34241
19461099	chr19:19461099:C:T	2.04496e-06	-1.06161e-10	-0.917384
19461321	chr19:19461321:TTA:T	1.46561e-06	-1.25049	-4.04282e-10
19461330	chr19:19461330:G:A	2.11866e-06	-1.06161e-10	-0.881981
19461514	chr19:19461514:C:T	7.95467e-06	-1.06161e-10	0.440995
19461774	chr19:19461774:C:T	1.24338e-06	-1.06161e-10	-1.41493
19461976	chr19:19461976:A:G	0.0184222	8.04128	0.147269
19462469	chr19:19462469:G:A	1.40351e-06	-1.06161e-10	-1.29378
19463468	chr19:19463468:G:C	2.73307e-05	2.63547	-0.96022
19463587	chr19:19463587:G:A	2.67625e-05	-1.06161e-10	1.65424
19463877	chr19:19463877:T:G	1.35061e-06	-1.06161e-10	-1.33221
19465136	chr19:19465136:G:A	2.68828e-05	2.60926	-0.950536
19465209	chr19:19465209:G:A	6.47123e-06	-1.06161e-10	0.234603
19465231	chr19:19465231:A:G	7.49969e-06	-1.06161e-10	0.382098
19465395	chr19:19465395:G:A	5.14189e-05	-1.06161e-10	2.30724
19465747	chr19:19465747:C:T	2.27753e-06	-0.809672	-4.04282e-10
19465896	chr19:19465896:C:T	4.35226e-06	-1.06161e-10	-0.162067
19466081	chr19:19466081:C:T	1.24028e-06	-1.06161e-10	-1.41742
19466319	chr19:19466319:C:T	2.13848e-06	-1.06161e-10	-0.872669
19466406	chr19:19466406:C:G	0.0113363	7.49488	0.208129
19466807	chr19:19466807:C:T	2.22862e-06	-0.831382	-4.04282e-10
19467263	chr19:19467263:T:C	0.0135021	7.80733	0.0705039
19467641	chr19:19467641:A:G	0.0135425	7.77777	0.103049
19467782	chr19:19467782:G:A	7.24284e-06	1.71071	-1.36346
19467934	chr19:19467934:A:G	1.41985e-06	0.0194757	-1.30169
19468081	chr19:19468081:T:C	1.05467e-05	1.86692	-1.14386
19468190	chr19:19468190:C:T	2.20323e-06	-1.06161e-10	-0.842838
19468237	chr19:19468237:T:G	0.0124197	7.68128	0.112997
19468748	chr19:19468748:A:G	7.30229e-06	1.71771	-1.36228
19468765	chr19:19468765:G:A	2.26696e-06	-0.814324	-4.04282e-10
19469609	chr19:19469609:T:TA	1.97321e-05	-1.06161e-10	1.34948
19470050	chr19:19470050:A:G	1.70562e-06	-1.06161e-10	-1.09884
19470086	chr19:19470086:A:G	4.44975e-06	-0.139915	-4.04282e-10
19471084	chr19:19471084:C:T	4.61867e-06	-1.06161e-10	-0.102657
19471842	chr19:19471842:A:G	2.72747e-05	2.63438	-0.961183
19472183	chr19:19472183:C:T	1.50434e-06	0.191396	-1.4158
19472209	chr19:19472209:T:A	4.04913e-06	-0.234261	-4.04282e-10
19472306	chr19:19472306:C:T	2.95469e-06	-1.06161e-10	-0.54937
19472352	chr19:19472352:A:G	1.24157e-06	-1.06161e-10	-1.41639
19472363	chr19:19472363:C:T	1.95157e-06	-1.06161e-10	-0.964128
19473129	chr19:19473129:T:A	2.62371e-05	-1.06161e-10	1.63441
19473861	chr19:19473861:G:A	1.25988e-06	-1.06161e-10	-1.40174
19473879	chr19:19473879:A:G	7.09857e-06	-1.06161e-10	0.327129
19474040	chr19:19474040:G:A	1.50426e-06	-1.06161e-10	-1.22446
19474160	chr19:19474160:C:T	1.09516e-06	-1.54187	-4.04282e-10
19474399	chr19:19474399:C:T	7.09305e-06	-1.06161e-10	0.326351
19474506	chr19:19474506:G:A	1.86683e-06	-1.00852	-4.04282e-10
19476687	chr19:19476687:G:A	4.60322e-05	-1.06161e-10	2.19658
19476966	chr19:19476966:G:A	3.85161e-06	-0.284272	-4.04282e-10
19476985	chr19:19476985:C:T	1.78771e-05	-1.06161e-10	1.25076
19477248	chr19:19477248:G:A	1.48791e-06	-1.23539	-4.04282e-10
19477737	chr19:19477737:A:C	9.89683e-06	1.76612	-1.10667
19477756	chr19:19477756:G:A	1.26805e-06	-1.06161e-10	-1.39528
19477835	chr19:19477835:C:G	2.00024e-06	-1.06161e-10	-0.939495
19479213	chr19:19479213:C:T	7.9685e-06	0.442733	-4.04282e-10
19479800	chr19:19479800:T:C	2.85623e-06	-1.06161e-10	-0.583262
19479912	chr19:19479912:A:G	7.95241e-06	1.80482	-1.36411
19480257	chr19:19480257:A:G	1.25737e-05	1.96689	-1.06805
19480507	chr19:19480507:G:A	1.84337e-05	-1.06161e-10	1.28142
19482358	chr19:19482358:C:T	2.71312e-06	-1.06161e-10	-0.634663
19482882	chr19:19482882:CTG:C	4.62896e-06	-0.100432	-4.04282e-10
19483075	chr19:19483075:C:T	1.4484e-06	-1.06161e-10	-1.2623
19484205	chr19:19484205:C:T	1.51384e-05	2.03867	-0.954202
19485008	chr19:19485008:A:G	4.33631e-06	-0.165739	-4.04282e-10
19485308	chr19:19485308:G:A	2.12809e-05	-1.06161e-10	1.42505
19485567	chr19:19485567:G:A	1.49516e-06	-1.06161e-10	-1.23053
19485897	chr19:19485897:G:A	1.52052e-06	-1.06161e-10	-1.21371
19486000	chr19:19486000:G:A	1.29226e-06	-1.06161e-10	-1.37637
19486217	chr19:19486217:G:A	1.09602e-06	-1.54108	-4.04282e-10
19486246	chr19:19486246:G:A	0.0141465	7.91369	0.0107707
19486431	chr19:19486431:T:C	0.00873893	7.74184	-0.299059
19487404	chr19:19487404:G:A	4.85996e-06	1.35479	-1.40653
19487597	chr19:19487597:TCCCCCGAGTGGAACC:T	1.66154e-06	-1.06161e-10	-1.12502
19487615	chr19:19487615:G:A	1.59517e-06	-1.06161e-10	-1.16579
19487802	chr19:19487802:A:T	2.1043e-06	-0.88878	-4.04282e-10
19488188	chr19:19488188:C:T	6.898e-06	-1.06161e-10	0.298467
19488644	chr19:19488644:G:A	5.30813e-06	0.0364755	-4.04282e-10
19488894	chr19:19488894:G:A	1.81907e-06	-1.06161e-10	-1.03444
19491539	chr19:19491539:C:T	4.78855e-05	-1.06161e-10	2.23605
19492012	chr19:19492012:G:C	3.52521e-05	2.77478	-0.845018
19492136	chr19:19492136:A:G	0.0176695	7.96136	0.185475
19492866	chr19:19492866:A:C	1.24712e-06	-1.06161e-10	-1.41192
19492883	chr19:19492883:C:A	0.00875724	7.18035	0.264523
19493200	chr19:19493200:A:G	2.31492e-06	-1.06161e-10	-0.793388
19493379	chr19:19493379:CAT:C	8.73088e-07	-0.356952	-1.41153
19493397	chr19:19493397:C:T	8.08069e-06	1.76162	-1.30491
19494539	chr19:19494539:T:C	0.0155198	7.77105	0.246056
19494954	chr19:19494954:C:T	0.0189038	7.91069	0.30367
19495154	chr19:19495154:C:T	2.77041e-05	2.6097	-0.920878
19495234	chr19:19495234:T:C	1.12116e-05	1.43451	-0.650327
19495825	chr19:19495825:G:A	0.0208356	8.05833	0.253328
19495952	chr19:19495952:C:T	2.44117e-06	-1.06161e-10	-0.740287
19496039	chr19:19496039:C:T	2.25236e-06	-0.820785	-4.04282e-10
19496513	chr19:19496513:G:T	4.71059e-05	-1.06161e-10	2.21963
19496868	chr19:19496868:C:T	1.32843e-06	-1.06161e-10	-1.34877
19497092	chr19:19497092:T:C	1.86323e-06	-1.06161e-10	-1.01045
19497728	chr19:19497728:A:G	0.0150967	8.0027	-0.0132354
19498000	chr19:19498000:G:T	2.08786e-06	-1.06161e-10	-0.896625
19498367	chr19:19498367:C:T	4.69319e-06	-1.06161e-10	-0.0866519
19499221	chr19:19499221:A:G	0.013354	7.73038	0.136428
19499306	chr19:19499306:C:T	1.10476e-06	-1.53313	-4.04282e-10
19499503	chr19:19499503:G:A	1.5373e-06	-1.06161e-10	-1.20274
19499787	chr19:19499787:C:T	2.61385e-05	0.611144	1.0195
19499848	chr19:19499848:A:G	4.43719e-06	-0.142743	-4.04282e-10
19500088	chr19:19500088:A:G	2.08743e-06	-1.06161e-10	-0.89683
19500244	chr19:19500244:G:A	9.40259e-06	-1.06161e-10	0.608222
19500693	chr19:19500693:A:G	1.28217e-06	-1.06161e-10	-1.38421
19500965	chr19:19500965:G:A	1.30048e-05	0.932558	-4.04282e-10
19501768	chr19:19501768:C:G	1.2905e-06	-1.06161e-10	-1.37774
19501816	chr19:19501816:G:T	1.82294e-05	-1.06161e-10	1.27027
19502073	chr19:19502073:C:T	1.2594e-06	-1.06161e-10	-1.40213
19502590	chr19:19502590:C:T	1.31504e-06	-1.06161e-10	-1.3589
19502813	chr19:19502813:A:G	1.70634e-06	-0.187312	-0.911103
19502986	chr19:19502986:C:T	2.72861e-06	-1.06161e-10	-0.62897
19503480	chr19:19503480:G:A	7.11793e-06	1.67778	-1.34793
19503899	chr19:19503899:T:C	2.03661e-06	-0.921475	-4.04282e-10
19504157	chr19:19504157:G:A	2.6486e-06	-1.06161e-10	-0.658733
19504251	chr19:19504251:C:T	2.97195e-06	-1.06161e-10	-0.543545
19505096	chr19:19505096:C:T	7.11565e-06	1.68518	-1.35565
19505217	chr19:19505217:T:C	0.00473273	6.72681	0.102683
19505933	chr19:19505933:G:A	0.0136664	7.8359	0.0540327
19506208	chr19:19506208:C:T	8.06194e-06	1.73711	-1.28272
19506325	chr19:19506325:G:A	4.44341e-06	1.26334	-1.40468
19506416	chr19:19506416:CTAT:C	1.38928e-06	-1.06161e-10	-1.30398
19506730	chr19:19506730:G:A	1.37191e-06	-1.06161e-10	-1.31656
19506846	chr19:19506846:T:C	0.016224	7.78267	0.27881
19507037	chr19:19507037:AAG:A	1.45917e-06	-1.06161e-10	-1.2549
19507777	chr19:19507777:CAA:C	1.23624e-06	-1.06161e-10	-1.42069
19507866	chr19:19507866:C:T	1.23938e-06	-1.06161e-10	-1.41815
19508508	chr19:19508508:T:C	0.0193183	7.91234	0.323704
19508733	chr19:19508733:A:G	0.017867	7.85574	0.302208
19509096	chr19:19509096:G:A	1.51543e-06	-1.06161e-10	-1.21706
19509152	chr19:19509152:A:G	2.3079e-06	-0.796426	-4.04282e-10
19509491	chr19:19509491:G:C	2.92829e-07	-1.53739	-1.32354
19510195	chr19:19510195:T:C	1.76041e-06	0.343987	-1.41121
19510229	chr19:19510229:T:C	0.0151474	7.95594	0.036884
19510580	chr19:19510580:G:T	4.99509e-06	1.3767	-1.40101
19510658	chr19:19510658:T:C	0.000385625	4.3221	-4.04282e-10
19510943	chr19:19510943:A:G	6.89576e-06	1.61672	-1.31858
19510946	chr19:19510946:T:C	2.84746e-06	-1.06161e-10	-0.586335
19510971	chr19:19510971:A:G	6.9123e-06	1.59888	-1.29834
19512398	chr19:19512398:C:T	2.4155e-06	-1.06161e-10	-0.750858
19514738	chr19:19514738:A:G	0.0144598	7.99142	-0.045058
19515278	chr19:19515278:C:T	1.42635e-06	-1.06161e-10	-1.27765
19515925	chr19:19515925:A:G	6.88305e-06	1.62865	-1.33235
19515960	chr19:19515960:C:T	7.3511e-06	1.68487	-1.32278
19515972	chr19:19515972:T:G	7.40023e-06	1.69091	-1.32216
19516629	chr19:19516629:G:A	1.48005e-06	-1.06161e-10	-1.24069
19516844	chr19:19516844:A:G	6.58313e-06	1.57299	-1.32124
19517045	chr19:19517045:C:A	1.64428e-06	-1.06161e-10	-1.13546
19517227	chr19:19517227:A:G	2.3414e-06	-1.06161e-10	-0.782012
19517228	chr19:19517228:G:A	3.71332e-05	2.97816	-0.996407
19517511	chr19:19517511:A:G	1.5255e-06	-1.06161e-10	-1.21044
19517818	chr19:19517818:C:T	2.06781e-06	-1.06161e-10	-0.906273
19518721	chr19:19518721:G:A	1.4629e-05	1.05025	-4.04282e-10
19518952	chr19:19518952:C:T	1.75139e-06	-1.06161e-10	-1.07236
19519101	chr19:19519101:G:A	1.16151e-06	-1.48304	-4.04282e-10
19519782	chr19:19519782:C:T	1.25489e-06	-1.06161e-10	-1.40571
19520237	chr19:19520237:C:T	1.28182e-06	-1.06161e-10	-1.38448
19520377	chr19:19520377:A:G	2.86681e-05	-1.06161e-10	1.72302
19520846	chr19:19520846:A:G	0.0139356	7.65306	0.256381
19522161	chr19:19522161:T:C	7.33303e-06	1.71107	-1.35145
19522324	chr19:19522324:T:C	1.30615e-06	-1.06161e-10	-1.36568
19522631	chr19:19522631:A:G	1.21313e-06	-1.43956	-4.04282e-10
19522840	chr19:19522840:T:C	1.64516e-06	-1.06161e-10	-1.13492
19523191	chr19:19523191:G:C	1.37037e-06	-1.31768	-4.04282e-10
19524688	chr19:19524688:C:T	6.54152e-06	-1.09947	1.34488
19525893	chr19:19525893:T:C	7.22382e-06	1.66477	-1.32015
19526169	chr19:19526169:C:T	1.73094e-06	-1.06161e-10	-1.0841
19526499	chr19:19526499:C:T	5.92164e-06	0.14585	-4.04282e-10
19526628	chr19:19526628:G:A	6.8404e-06	1.60462	-1.31454
19526855	chr19:19526855:A:G	5.02056e-06	-1.06161e-10	-0.0192229
19526941	chr19:19526941:G:A	1.33829e-06	-1.06161e-10	-1.34137
19526972	chr19:19526972:C:T	7.28724e-06	1.66783	-1.31447
19526984	chr19:19526984:C:T	2.60615e-06	-0.674888	-4.04282e-10
19527121	chr19:19527121:A:G	1.76042e-06	-1.06721	-4.04282e-10
19527409	chr19:19527409:G:A	7.16639e-06	1.65111	-1.31447
19527934	chr19:19527934:A:G	6.81885e-06	1.59451	-1.30758
19528639	chr19:19528639:C:T	7.62623e-06	1.68934	-1.29051
19529019	chr19:19529019:C:T	1.10479e-06	-1.53311	-4.04282e-10
19529094	chr19:19529094:C:T	1.29722e-06	-1.06161e-10	-1.37254
19529245	chr19:19529245:C:T	2.73229e-06	-1.06161e-10	-0.627623
19529325	chr19:19529325:C:G	1.42395e-06	-1.06161e-10	-1.27933
19529605	chr19:19529605:T:C	1.52052e-06	-1.06161e-10	-1.21371
19529715	chr19:19529715:T:C	0.00887816	7.67384	-0.215259
19531626	chr19:19531626:C:T	2.16934e-06	-1.06161e-10	-0.85834
19531986	chr19:19531986:C:T	5.75676e-06	1.4934	-1.37578
19532120	chr19:19532120:C:A	1.69269e-06	-1.06161e-10	-1.10645
19532134	chr19:19532134:C:T	1.40899e-06	-1.06161e-10	-1.28989
19532219	chr19:19532219:C:A	0.0104807	7.46241	0.162119
19532534	chr19:19532534:A:T	6.11189e-06	1.54097	-1.3635
19532906	chr19:19532906:G:A	6.64778e-06	1.63357	-1.37205
19533098	chr19:19533098:C:G	4.40455e-06	1.26585	-1.41598
19533198	chr19:19533198:G:T	1.09389e-06	-1.54302	-4.04282e-10
19534240	chr19:19534240:CAGAGACAAATGGAGAG:C	1.445e-05	-1.06161e-10	1.03793
19534545	chr19:19534545:CAG:C	1.5458e-06	-1.06161e-10	-1.19722
19535463	chr19:19535463:T:C	0.0105684	7.57248	0.0603772
19535518	chr19:19535518:G:A	1.49968e-06	-1.06161e-10	-1.22751
19536396	chr19:19536396:C:T	2.19299e-05	-1.06161e-10	1.45509
19536651	chr19:19536651:C:T	6.08854e-06	1.53678	-1.36314
19537537	chr19:19537537:G:C	0.00734305	7.14096	0.127789
19537904	chr19:19537904:G:A	5.84425e-06	1.48896	-1.35627
19539287	chr19:19539287:A:G	0.0143723	7.79285	0.147446
19540331	chr19:19540331:A:G	8.57999e-06	1.868	-1.35133
19540768	chr19:19540768:C:T	0.000156332	4.66314	-1.24392
19540972	chr19:19540972:C:T	1.80094e-06	-1.06161e-10	-1.04445
19541320	chr19:19541320:A:G	1.66566e-06	-1.06161e-10	-1.12254
19541348	chr19:19541348:G:A	7.31542e-06	1.69378	-1.33656
19541937	chr19:19541937:T:C	1.44532e-05	0.132479	0.905672
19541967	chr19:19541967:G:A	8.07748e-06	1.7977	-1.34139
19542015	chr19:19542015:A:G	3.88818e-06	-1.06161e-10	-0.274822
19542173	chr19:19542173:T:C	1.02765e-05	2.05196	-1.35486
19542716	chr19:19542716:A:AAG	1.25214e-05	0.192139	0.702535
19543230	chr19:19543230:C:T	1.82844e-06	-1.06161e-10	-1.0293
19543308	chr19:19543308:G:C	2.04107e-05	0.579058	0.804238
19543380	chr19:19543380:G:A	9.03505e-06	1.92059	-1.35224
19544861	chr19:19544861:C:T	5.17517e-06	1.42298	-1.41187
19545806	chr19:19545806:C:T	5.38469e-06	1.45293	-1.40214
19546232	chr19:19546232:G:A	1.61115e-06	-1.15581	-4.04282e-10
19546334	chr19:19546334:C:T	9.19983e-06	-1.09367	1.68009
19546389	chr19:19546389:C:T	3.15113e-06	0.929702	-1.4147
19546691	chr19:19546691:G:A	8.79895e-05	2.77734	0.0671102
19547663	chr19:19547663:G:T	1.08115e-05	2.03363	-1.28579
19548276	chr19:19548276:C:T	2.37438e-06	-0.768028	-4.04282e-10
19549502	chr19:19549502:T:C	2.0926e-06	-1.06161e-10	-0.894355
19549665	chr19:19549665:G:T	2.4735e-06	-1.06161e-10	-0.72713
19549768	chr19:19549768:G:A	1.09745e-06	-1.53978	-4.04282e-10
19549875	chr19:19549875:A:T	1.4819e-06	-1.06161e-10	-1.23944
19550285	chr19:19550285:G:C	1.85294e-06	-1.06161e-10	-1.01599
19550666	chr19:19550666:C:A	1.41264e-06	-1.06161e-10	-1.28731
19550762	chr19:19550762:C:T	1.11752e-06	-1.52165	-4.04282e-10
19551411	chr19:19551411:C:T	3.19924e-06	0.889051	-1.3589
19552023	chr19:19552023:G:C	1.19394e-06	-1.45551	-4.04282e-10
19552298	chr19:19552298:A:G	3.01453e-06	-1.06161e-10	-0.529319
19552589	chr19:19552589:C:G	1.86519e-06	-1.06161e-10	-1.0094
19553041	chr19:19553041:A:G	5.23835e-07	-1.39154	-0.887805
19553268	chr19:19553268:C:T	3.07997e-06	0.861174	-1.36902
19554167	chr19:19554167:T:C	6.98087e-06	-1.06161e-10	0.310409
19554222	chr19:19554222:G:A	1.34087e-06	-1.06161e-10	-1.33945
19554575	chr19:19554575:A:G	7.81494e-06	0.423274	-4.04282e-10
19554651	chr19:19554651:C:T	3.54148e-06	-1.06161e-10	-0.36822
19555058	chr19:19555058:C:A	9.93911e-06	-1.06161e-10	0.663714
19555697	chr19:19555697:G:A	2.0333e-06	-0.440072	-0.483031
19555765	chr19:19555765:T:C	3.93075e-05	3.34898	-1.31032
19556445	chr19:19556445:C:T	9.56927e-06	2.03626	-1.41046
19556937	chr19:19556937:A:G	1.31333e-06	-1.06161e-10	-1.3602
19557160	chr19:19557160:T:G	6.55693e-07	-1.2266	-0.828225
19557478	chr19:19557478:G:A	1.23765e-06	-1.06161e-10	-1.41955
19558175	chr19:19558175:T:C	2.40569e-06	-0.285957	-0.468967
19558399	chr19:19558399:G:A	1.43913e-06	-1.26872	-4.04282e-10
19559569	chr19:19559569:T:C	2.11479e-06	-1.00508	0.12127
19559801	chr19:19559801:G:A	9.71432e-06	1.99702	-1.35618
19559879	chr19:19559879:T:C	0.00031946	5.47475	-1.34088
19560138	chr19:19560138:C:T	2.07029e-06	-1.06161e-10	-0.905075
19560214	chr19:19560214:C:T	1.35397e-05	-1.06161e-10	0.972864
19560312	chr19:19560312:C:T	2.49803e-06	0.328072	-1.04534
19560457	chr19:19560457:C:T	9.92979e-06	1.97976	-1.31699
19561508	chr19:19561508:T:A	6.66598e-07	-1.22024	-0.81809
19561667	chr19:19561667:G:A	1.30923e-06	-1.36333	-4.04282e-10
19562944	chr19:19562944:G:A	4.02063e-06	-1.06161e-10	-0.241324
19563410	chr19:19563410:T:C	2.10048e-06	-0.983853	0.0932565
19564229	chr19:19564229:G:A	2.22358e-06	-1.06161e-10	-0.833644
19564278	chr19:19564278:T:C	2.03241e-06	0.0371825	-0.960725
19564435	chr19:19564435:T:C	1.18218e-05	-1.06161e-10	0.83718
19564887	chr19:19564887:C:T	8.22655e-06	1.86009	-1.38549
19565471	chr19:19565471:G:C	2.89116e-06	-0.571106	-4.04282e-10
19565857	chr19:19565857:G:A	1.79838e-06	-0.0464451	-0.999432
19566110	chr19:19566110:G:A	1.39824e-06	-1.06161e-10	-1.29755
19566201	chr19:19566201:C:T	1.83341e-06	-0.0345537	-0.99203
19566929	chr19:19566929:C:T	1.80625e-06	-1.09027	0.0487588
19567562	chr19:19567562:A:G	2.81466e-06	0.384447	-0.982369
19568049	chr19:19568049:C:T	1.40933e-06	-1.06161e-10	-1.28965
19569231	chr19:19569231:T:A	1.77835e-06	-1.06791	0.0108297
19569263	chr19:19569263:T:C	1.23734e-06	-1.06161e-10	-1.4198
19569429	chr19:19569429:G:A	1.25134e-06	-1.06161e-10	-1.40855
19569841	chr19:19569841:C:T	1.94181e-06	0.0473596	-1.0165
19570524	chr19:19570524:C:T	1.38989e-06	-1.06161e-10	-1.30354
19571732	chr19:19571732:A:G	3.21141e-06	0.818682	-1.28474
19572541	chr19:19572541:G:A	1.31704e-05	-1.06161e-10	0.945206
19572711	chr19:19572711:G:A	1.25238e-06	-1.06161e-10	-1.40772
19573372	chr19:19573372:T:C	4.16188e-06	-1.06161e-10	-0.206798
19574240	chr19:19574240:TA:T	1.09261e-06	-1.54419	-4.04282e-10
19574533	chr19:19574533:T:C	7.53605e-06	0.386935	-4.04282e-10
19575262	chr19:19575262:TG:T	1.64207e-05	1.16578	-4.04282e-10
19575291	chr19:19575291:AC:A	1.60377e-06	-0.312052	-0.848353
19575295	chr19:19575295:ATG:A	2.41974e-06	-0.0620547	-0.687051
19576145	chr19:19576145:T:C	1.09379e-05	-1.06161e-10	0.759473
19576477	chr19:19576477:A:G	2.94525e-06	-0.552569	-4.04282e-10
19576946	chr19:19576946:A:G	1.39164e-06	-1.06161e-10	-1.30228
19577149	chr19:19577149:T:C	2.61935e-06	-0.669838	-4.04282e-10
19577493	chr19:19577493:C:T	1.47858e-05	-1.06161e-10	1.06091
19577599	chr19:19577599:G:A	1.72425e-06	-1.06161e-10	-1.08797
19577774	chr19:19577774:G:A	2.66024e-06	-0.654348	-4.04282e-10
19577815	chr19:19577815:C:T	2.53174e-06	-0.703855	-4.04282e-10
19577820	chr19:19577820:G:C	3.24718e-06	0.820516	-1.27549
19577827	chr19:19577827:C:G	1.33261e-05	-1.06161e-10	0.956964
19578302	chr19:19578302:T:C	2.25505e-06	-1.06161e-10	-0.819592
19578341	chr19:19578341:T:C	2.54971e-06	-0.696783	-4.04282e-10
19578355	chr19:19578355:T:C	7.22413e-07	-0.650752	-1.30717
19578382	chr19:19578382:C:T	1.2541e-06	-1.40635	-4.04282e-10
19578422	chr19:19578422:A:G	1.19764e-06	-1.45241	-4.04282e-10
19578488	chr19:19578488:G:C	1.30181e-06	-1.06161e-10	-1.36901
19578665	chr19:19578665:C:T	1.5124e-05	-1.06161e-10	1.08352
19578824	chr19:19578824:G:A	7.36729e-06	0.31538	0.0489064
19579265	chr19:19579265:C:T	2.9067e-06	-0.565746	-4.04282e-10
19579737	chr19:19579737:C:T	2.51053e-06	-0.712268	-4.04282e-10
19579913	chr19:19579913:G:A	1.95627e-06	-0.577788	-0.383935
19580233	chr19:19580233:TGAA:T	2.07144e-06	-0.550472	-0.35405
19580279	chr19:19580279:G:A	2.5591e-06	-0.693109	-4.04282e-10
19580742	chr19:19580742:T:C	2.45914e-06	-0.732953	-4.04282e-10
19580943	chr19:19580943:G:A	2.35264e-06	-0.777226	-4.04282e-10
19580981	chr19:19580981:C:T	1.36664e-05	-1.06161e-10	0.982174
19581660	chr19:19581660:T:G	1.2386e-06	-1.06161e-10	-1.41878
19581770	chr19:19581770:T:C	0.000123718	4.54435	-1.35911
19582151	chr19:19582151:A:T	3.09564e-06	-0.502768	-4.04282e-10
19582458	chr19:19582458:G:A	2.84137e-06	-0.588477	-4.04282e-10
19582490	chr19:19582490:G:A	2.54641e-06	-0.437444	-0.260636
19582617	chr19:19582617:T:C	2.59073e-06	-0.680825	-4.04282e-10
19582999	chr19:19582999:T:C	1.31098e-06	-1.06161e-10	-1.36199
19583338	chr19:19583338:T:G	8.61791e-06	0.521079	-4.04282e-10
19583445	chr19:19583445:T:C	8.06328e-06	0.454556	-4.04282e-10
19583560	chr19:19583560:C:CTG	1.18074e-05	1.33081	-0.494849
19583719	chr19:19583719:T:C	2.31925e-06	-1.06161e-10	-0.791521
19583857	chr19:19583857:A:G	8.44498e-06	0.500808	-4.04282e-10
19583914	chr19:19583914:A:G	2.18743e-06	-1.06161e-10	-0.850036
19584110	chr19:19584110:C:T	1.59043e-06	-1.06161e-10	-1.16876
19584419	chr19:19584419:C:T	2.72182e-05	2.87939	-1.20827
19584694	chr19:19584694:C:T	1.52738e-05	1.09337	-4.04282e-10
19585055	chr19:19585055:CA:C	2.37537e-06	-1.06161e-10	-0.767611
19585422	chr19:19585422:T:C	1.75959e-06	-1.06161e-10	-1.06768
19585768	chr19:19585768:G:A	2.22673e-06	-1.06161e-10	-0.832231
19585873	chr19:19585873:G:T	1.00862e-05	0.678409	-4.04282e-10
19586161	chr19:19586161:C:A	2.25707e-06	-0.588496	-0.230198
19586269	chr19:19586269:C:T	2.02028e-06	-1.06161e-10	-0.929526
19586472	chr19:19586472:C:T	1.1099e-06	-1.52849	-4.04282e-10
19586583	chr19:19586583:G:T	9.89155e-06	0.658918	-4.04282e-10
19586640	chr19:19586640:C:A	9.31335e-06	0.598685	-4.04282e-10
19586820	chr19:19586820:A:G	9.78968e-06	0.648565	-4.04282e-10
19586879	chr19:19586879:C:T	2.48593e-06	-1.06161e-10	-0.722117
19587024	chr19:19587024:A:G	1.12116e-05	0.78419	-4.04282e-10
19587123	chr19:19587123:C:T	1.14323e-06	-1.49891	-4.04282e-10
19587363	chr19:19587363:A:G	1.03267e-05	0.701966	-4.04282e-10
19587412	chr19:19587412:A:AC	1.01826e-05	0.687916	-4.04282e-10
19587687	chr19:19587687:A:AG	1.30898e-06	-1.06161e-10	-1.36351
19587720	chr19:19587720:G:A	1.1228e-05	0.78565	-4.04282e-10
19587820	chr19:19587820:T:C	1.02014e-05	0.689766	-4.04282e-10
19587869	chr19:19587869:C:T	1.59566e-06	0.110648	-1.27612
19588106	chr19:19588106:C:T	4.22576e-06	-1.06161e-10	-0.191565
19588309	chr19:19588309:A:G	1.01101e-05	0.680769	-4.04282e-10
19588365	chr19:19588365:C:G	2.11636e-06	-1.06161e-10	-0.883068
19588589	chr19:19588589:GA:G	2.76228e-05	3.00779	-1.32192
19588609	chr19:19588609:A:T	3.90318e-06	-1.06161e-10	-0.270972
19588635	chr19:19588635:G:A	2.31151e-06	-1.06161e-10	-0.794864
19588748	chr19:19588748:A:G	3.80652e-06	-1.06161e-10	-0.296048
19589154	chr19:19589154:T:C	0.000105045	4.20721	-1.18558
19589216	chr19:19589216:C:CAGG	2.23484e-06	-1.06161e-10	-0.828594
19589502	chr19:19589502:C:T	1.00337e-05	0.673189	-4.04282e-10
19589587	chr19:19589587:C:T	3.53622e-06	-0.369705	-4.04282e-10
19589606	chr19:19589606:C:T	4.02188e-06	-1.06161e-10	-0.241013
19589743	chr19:19589743:C:T	5.40351e-05	3.20138	-0.844512
19590349	chr19:19590349:CT:C	1.02113e-05	0.690728	-4.04282e-10
19590539	chr19:19590539:G:A	9.70959e-06	0.640351	-4.04282e-10
19590672	chr19:19590672:T:C	9.40984e-06	0.608992	-4.04282e-10
19591070	chr19:19591070:G:C	1.93412e-06	-1.06161e-10	-0.973111
19591575	chr19:19591575:G:A	3.15294e-05	3.1432	-1.32504
19591942	chr19:19591942:A:C	9.68396e-06	0.637708	-4.04282e-10
19591979	chr19:19591979:G:A	9.20005e-06	0.586445	-4.04282e-10
19592332	chr19:19592332:C:T	9.12543e-06	0.578302	-4.04282e-10
19592649	chr19:19592649:C:A	1.3079e-06	-1.06161e-10	-1.36434
19592658	chr19:19592658:C:T	9.79827e-06	0.649442	-4.04282e-10
19592847	chr19:19592847:C:T	5.61974e-06	0.0935211	-4.04282e-10
19592953	chr19:19592953:C:T	3.32457e-07	-1.54435	-1.18966
19593192	chr19:19593192:A:G	9.61148e-06	0.630195	-4.04282e-10
19593463	chr19:19593463:C:T	1.15553e-05	0.814379	-4.04282e-10
19595013	chr19:19595013:C:T	9.78089e-06	0.647667	-4.04282e-10
19595405	chr19:19595405:C:A	4.01965e-06	-0.241568	-4.04282e-10
19595916	chr19:19595916:C:A	3.9548e-06	-1.06161e-10	-0.257833
19595952	chr19:19595952:G:A	9.19504e-06	0.585901	-4.04282e-10
19596206	chr19:19596206:A:G	2.08826e-06	-1.06161e-10	-0.896433
19596546	chr19:19596546:G:A	9.53742e-06	0.62246	-4.04282e-10
19596685	chr19:19596685:A:G	1.8069e-06	0.367493	-1.40864
19596826	chr19:19596826:T:G	9.68158e-06	0.637462	-4.04282e-10
19596894	chr19:19596894:G:A	1.29491e-06	-1.06161e-10	-1.37432
19598320	chr19:19598320:G:A	1.30984e-06	-0.256498	-1.10636
19598907	chr19:19598907:A:G	2.39689e-06	-1.06161e-10	-0.758591
19598992	chr19:19598992:A:G	3.0946e-06	-0.140823	-0.36228
19599055	chr19:19599055:A:G	1.04519e-05	0.714024	-4.04282e-10
19599082	chr19:19599082:C:A	9.62851e-06	0.631965	-4.04282e-10
19599443	chr19:19599443:C:T	9.79002e-06	0.6486	-4.04282e-10
19599771	chr19:19599771:G:A	2.26413e-06	-1.06161e-10	-0.815571
19599897	chr19:19599897:C:T	1.09345e-05	0.759157	-4.04282e-10
19600019	chr19:19600019:G:A	1.24547e-06	-1.06161e-10	-1.41325
19600255	chr19:19600255:A:C	1.1209e-05	-1.06161e-10	0.783955
19600330	chr19:19600330:C:T	2.42852e-05	2.94487	-1.38776
19600655	chr19:19600655:C:T	3.9854e-06	-1.06161e-10	-0.250126
19600678	chr19:19600678:G:A	1.86749e-06	-1.06161e-10	-1.00817
19600874	chr19:19600874:A:G	1.00465e-05	0.67446	-4.04282e-10
19600894	chr19:19600894:A:G	1.06624e-05	0.733958	-4.04282e-10
19601988	chr19:19601988:C:T	1.26857e-06	-1.39487	-4.04282e-10
19603325	chr19:19603325:T:G	7.79094e-06	0.420198	-4.04282e-10
19603788	chr19:19603788:C:G	8.48087e-06	0.50505	-4.04282e-10
19604077	chr19:19604077:G:A	1.25541e-06	-1.4053	-4.04282e-10
19604192	chr19:19604192:T:C	8.45225e-06	0.501669	-4.04282e-10
19604688	chr19:19604688:C:T	8.40963e-06	0.496614	-4.04282e-10
19604776	chr19:19604776:G:A	8.30181e-06	0.48371	-4.04282e-10
19604803	chr19:19604803:TATTAGC:T	9.17022e-06	0.583198	-4.04282e-10
19604804	chr19:19604804:A:G	3.47933e-07	-1.52458	-1.16393
19604852	chr19:19604852:G:A	3.49014e-06	-0.17385	-0.208973
19604941	chr19:19604941:G:A	9.46775e-06	-1.06161e-10	0.615128
19604985	chr19:19604985:T:C	3.92975e-06	0.279136	-0.543324
19605107	chr19:19605107:AC:A	1.12651e-06	-1.51364	-4.04282e-10
19605245	chr19:19605245:G:A	1.34784e-06	-0.194988	-1.13927
19605360	chr19:19605360:G:A	2.21777e-06	-1.06161e-10	-0.836261
19605361	chr19:19605361:A:G	2.2839e-06	-1.06161e-10	-0.806878
19605658	chr19:19605658:C:T	7.69371e-06	-1.06161e-10	0.40764
19606247	chr19:19606247:A:G	4.30845e-05	3.43946	-1.30906
19606363	chr19:19606363:T:C	1.32696e-06	-1.06161e-10	-1.34988
19606630	chr19:19606630:G:A	8.08024e-06	0.456658	-4.04282e-10
19606642	chr19:19606642:T:C	1.65772e-06	-0.255095	-0.872224
19606924	chr19:19606924:A:G	3.57393e-06	0.253088	-0.612187
19607179	chr19:19607179:A:G	7.99399e-06	0.445926	-4.04282e-10
19607371	chr19:19607371:A:T	2.56454e-06	-1.06161e-10	-0.690983
19607552	chr19:19607552:A:C	8.45955e-06	0.502533	-4.04282e-10
19608197	chr19:19608197:G:A	9.12998e-06	0.5788	-4.04282e-10
19608383	chr19:19608383:C:A	4.11661e-06	-1.06161e-10	-0.217733
19608500	chr19:19608500:A:G	8.04021e-06	-0.00710031	0.458792
19608865	chr19:19608865:T:C	8.84783e-06	-1.06161e-10	0.547409
19609015	chr19:19609015:C:G	1.272e-06	-0.235741	-1.15643
19609031	chr19:19609031:A:G	1.65986e-06	-0.0249573	-1.10108
19609590	chr19:19609590:C:T	8.04191e-05	3.67022	-0.91573
19609960	chr19:19609960:T:C	3.81422e-06	-0.294026	-4.04282e-10
19609979	chr19:19609979:T:G	9.20359e-05	3.82488	-0.935469
19610088	chr19:19610088:A:C	8.12147e-06	0.461748	-4.04282e-10
19610192	chr19:19610192:T:C	1.16677e-06	-1.47852	-4.04282e-10
19610193	chr19:19610193:C:G	1.17025e-06	-1.47554	-4.04282e-10
19610252	chr19:19610252:G:A	4.38939e-06	0.354814	-0.508388
19610630	chr19:19610630:A:T	8.04059e-06	0.451739	-4.04282e-10
19610913	chr19:19610913:G:A	2.32885e-05	2.90958	-1.39438
19611167	chr19:19611167:C:T	2.33948e-05	2.90999	-1.39024
19611372	chr19:19611372:A:T	7.75051e-06	0.414996	-4.04282e-10
19611472	chr19:19611472:A:G	8.05414e-06	0.453422	-4.04282e-10
19611858	chr19:19611858:T:A	7.32486e-06	0.358511	-4.04282e-10
19612055	chr19:19612055:A:G	4.21161e-06	0.435451	-0.63037
19612390	chr19:19612390:GA:G	1.48443e-06	-1.06161e-10	-1.23773
19612406	chr19:19612406:C:T	6.97526e-05	3.60214	-0.989949
19612797	chr19:19612797:T:A	2.27498e-06	-1.06161e-10	-0.81079
19613297	chr19:19613297:C:T	1.26129e-06	-1.06161e-10	-1.40063
19613314	chr19:19613314:CAA:C	1.39405e-06	-1.30055	-4.04282e-10
19613655	chr19:19613655:C:T	2.99608e-06	-1.06161e-10	-0.535458
19614067	chr19:19614067:C:T	1.12639e-06	-1.51375	-4.04282e-10
19614279	chr19:19614279:T:C	4.1597e-06	0.319719	-0.527039
19614301	chr19:19614301:C:T	1.26514e-06	-1.06161e-10	-1.39758
19614647	chr19:19614647:A:G	7.2496e-07	-0.825372	-1.12903
19615842	chr19:19615842:A:G	8.33158e-06	0.48729	-4.04282e-10
19616233	chr19:19616233:C:T	1.2584e-06	-0.335495	-1.06743
19616283	chr19:19616283:T:A	1.25622e-06	-1.06161e-10	-1.40466
19616343	chr19:19616343:A:G	0.000124375	4.1253	-0.934759
19617262	chr19:19617262:C:T	3.80579e-06	-0.372834	0.0765955
19617510	chr19:19617510:C:T	2.0192e-06	-1.06161e-10	-0.93006
19617839	chr19:19617839:A:C	4.37437e-06	-0.407644	0.250642
19618385	chr19:19618385:C:T	2.00258e-06	-0.000782578	-0.937542
19620579	chr19:19620579:G:C	2.63198e-06	-1.06161e-10	-0.665028
19620640	chr19:19620640:C:A	2.07404e-06	-1.06161e-10	-0.903267
19620968	chr19:19620968:G:A	5.42187e-06	-1.06161e-10	0.0576778
19621047	chr19:19621047:T:C	5.9297e-07	-0.788904	-1.36647
19621063	chr19:19621063:G:A	1.23678e-06	-1.06161e-10	-1.42025
19622004	chr19:19622004:C:T	2.60737e-06	-1.06161e-10	-0.674423
19622352	chr19:19622352:A:G	2.26771e-06	-1.06161e-10	-0.813995
19622504	chr19:19622504:A:T	2.58992e-06	-1.06161e-10	-0.681136
19622523	chr19:19622523:A:T	1.42781e-06	-1.06161e-10	-1.27662
19622846	chr19:19622846:A:G	1.53102e-06	-1.06161e-10	-1.20683
19623068	chr19:19623068:T:C	2.51449e-06	0.319174	-1.02987
19623158	chr19:19623158:T:C	2.41624e-05	0.412718	1.13932
19623243	chr19:19623243:C:G	2.60525e-06	-1.06161e-10	-0.675236
19623355	chr19:19623355:G:A	2.21524e-06	-0.467364	-0.37004
19623366	chr19:19623366:C:T	1.56298e-06	-1.06161e-10	-1.18617
19623730	chr19:19623730:C:T	1.87176e-06	0.0775859	-1.08347
19624075	chr19:19624075:A:G	2.60193e-06	-1.06161e-10	-0.676509
19624834	chr19:19624834:A:T	5.70253e-06	0.768759	-0.660612
19624901	chr19:19624901:C:T	1.51754e-06	-1.06161e-10	-1.21567
19624990	chr19:19624990:T:C	2.5931e-06	-1.06161e-10	-0.679909
19625100	chr19:19625100:A:G	2.57112e-06	-1.06161e-10	-0.688422
19625398	chr19:19625398:G:A	1.23629e-06	-1.06161e-10	-1.42065
19625672	chr19:19625672:A:T	3.04698e-06	-1.06161e-10	-0.518612
19625789	chr19:19625789:A:G	2.64568e-06	-1.06161e-10	-0.659837
19626871	chr19:19626871:C:T	3.06914e-06	-1.06161e-10	-0.511367
19626877	chr19:19626877:C:T	2.41197e-06	-0.426332	-0.325988
19627288	chr19:19627288:G:A	3.86455e-06	-0.280918	-4.04282e-10
19627498	chr19:19627498:A:G	3.08745e-06	-1.06161e-10	-0.505418
19627504	chr19:19627504:C:T	1.28181e-06	-1.06161e-10	-1.38449
19627745	chr19:19627745:G:A	4.65051e-07	-1.30031	-1.09806
19627822	chr19:19627822:A:G	1.44981e-06	-1.06161e-10	-1.26133
19629920	chr19:19629920:C:G	1.04408e-05	0.655613	0.0573405
19630261	chr19:19630261:T:A	2.40905e-06	-1.06161e-10	-0.753529
19630899	chr19:19630899:C:A	2.93992e-06	-1.06161e-10	-0.554381
19630987	chr19:19630987:G:C	1.15587e-05	-1.06161e-10	0.814678
19630999	chr19:19630999:G:A	1.53049e-06	-1.06161e-10	-1.20717
19631196	chr19:19631196:G:A	1.298e-06	-1.06161e-10	-1.37194
19631203	chr19:19631203:AAAT:A	1.57341e-06	-1.06161e-10	-1.17952
19631721	chr19:19631721:C:T	1.28737e-06	-1.38016	-4.04282e-10
19631724	chr19:19631724:C:A	2.80924e-06	-1.06161e-10	-0.599848
19631966	chr19:19631966:T:C	1.26766e-06	-1.06161e-10	-1.39559
19632465	chr19:19632465:C:T	1.46401e-06	-1.06161e-10	-1.25158
19632921	chr19:19632921:T:G	2.17874e-06	0.15069	-1.00471
19633270	chr19:19633270:T:C	2.1322e-06	0.17025	-1.04586
19633549	chr19:19633549:T:C	3.60251e-07	-1.48014	-1.17358
19633643	chr19:19633643:C:T	3.46487e-07	-1.54299	-1.14969
19633883	chr19:19633883:G:A	3.91204e-06	-0.268704	-4.04282e-10
19634670	chr19:19634670:C:T	1.33747e-06	-1.34198	-4.04282e-10
19634757	chr19:19634757:C:T	1.4269e-06	-1.06161e-10	-1.27726
19634956	chr19:19634956:A:G	3.84097e-07	-1.5258	-1.06383
19635320	chr19:19635320:G:A	4.45359e-07	-1.54252	-0.899122
19635405	chr19:19635405:C:G	3.76485e-06	0.185784	-0.49284
19635638	chr19:19635638:C:T	1.10959e-06	-1.52877	-4.04282e-10
19636109	chr19:19636109:C:T	3.7424e-06	-1.06161e-10	-0.313035
19636315	chr19:19636315:G:A	1.20291e-06	-1.44802	-4.04282e-10
19636480	chr19:19636480:G:A	1.20107e-06	-1.44955	-4.04282e-10
19636495	chr19:19636495:G:C	1.5142e-06	-1.06161e-10	-1.21788
19636860	chr19:19636860:ATG:A	1.47074e-06	-1.247	-4.04282e-10
19637511	chr19:19637511:G:A	1.55482e-06	-1.06161e-10	-1.1914
19637702	chr19:19637702:G:A	3.06385e-06	-1.06161e-10	-0.513092
19637763	chr19:19637763:G:A	1.07087e-06	-0.810522	-0.753767
19637910	chr19:19637910:T:C	1.5131e-06	-1.06161e-10	-1.21861
19638331	chr19:19638331:TG:T	7.69791e-06	0.408186	-4.04282e-10
19638628	chr19:19638628:G:A	8.89452e-06	-1.06161e-10	0.552672
19639046	chr19:19639046:C:T	1.14e-06	-0.74568	-0.756052
19639438	chr19:19639438:C:T	1.24253e-05	-1.06161e-10	0.88697
19639534	chr19:19639534:G:A	2.9633e-06	-1.06161e-10	-0.546461
19639664	chr19:19639664:C:T	1.55693e-06	-1.06161e-10	-1.19005
19640013	chr19:19640013:C:T	2.42512e-05	1.5557	-4.04282e-10
19640015	chr19:19640015:AG:A	7.35502e-07	-1.45154	-0.488424
19640647	chr19:19640647:C:A	8.07401e-06	1.39624	-0.940354
19641299	chr19:19641299:GTCTCGA:G	2.34998e-06	-1.06161e-10	-0.778356
19641347	chr19:19641347:C:T	1.24304e-06	-1.06161e-10	-1.41521
19641443	chr19:19641443:A:G	2.37976e-06	-1.06161e-10	-0.765766
19641980	chr19:19641980:G:A	9.17471e-06	-1.06161e-10	0.583687
19642394	chr19:19642394:G:A	5.97814e-06	-1.06161e-10	0.155346
19642483	chr19:19642483:G:A	1.01753e-06	-0.19816	-1.41722
19642985	chr19:19642985:G:A	4.12432e-06	-1.06161e-10	-0.215861
19643073	chr19:19643073:C:T	1.59288e-06	0.0784463	-1.24566
19643673	chr19:19643673:G:A	1.28614e-06	-1.06161e-10	-1.38112
19644017	chr19:19644017:C:T	3.73751e-06	-1.06161e-10	-0.314345
19644133	chr19:19644133:C:T	6.62069e-07	-0.624453	-1.4207
19645124	chr19:19645124:G:C	1.52755e-06	-1.06161e-10	-1.2091
19645137	chr19:19645137:G:A	2.77436e-07	-1.50948	-1.40545
19645242	chr19:19645242:T:C	4.20984e-06	-1.06161e-10	-0.195339
19645588	chr19:19645588:C:T	1.8875e-06	-1.06161e-10	-0.997508
19645853	chr19:19645853:T:C	1.15357e-06	-0.857492	-0.632409
19646115	chr19:19646115:A:G	3.115e-06	-0.496535	-4.04282e-10
19646264	chr19:19646264:A:C	5.8581e-06	0.135061	-4.04282e-10
19646631	chr19:19646631:C:T	3.91148e-06	-1.06161e-10	-0.268849
19646873	chr19:19646873:C:T	2.79708e-07	-1.48718	-1.4196
19647055	chr19:19647055:A:T	3.36788e-06	-1.06161e-10	-0.418479
19647335	chr19:19647335:G:A	1.44483e-06	-0.464573	-0.800196
19647713	chr19:19647713:T:C	1.26902e-06	-1.39452	-4.04282e-10
19647924	chr19:19647924:C:T	9.98943e-06	0.668764	-4.04282e-10
19648148	chr19:19648148:G:A	1.60793e-06	-1.06161e-10	-1.15782
19648335	chr19:19648335:A:T	1.98375e-06	-1.06161e-10	-0.947774
19648490	chr19:19648490:A:T	1.61718e-06	-0.634399	-0.517683
19648682	chr19:19648682:G:A	1.7437e-06	-0.26041	-0.816344
19648835	chr19:19648835:G:A	3.54535e-06	-1.06161e-10	-0.367128
19649046	chr19:19649046:C:T	2.82947e-06	-0.592675	-4.04282e-10
19649164	chr19:19649164:T:C	2.41458e-06	-1.06161e-10	-0.751239
19650107	chr19:19650107:G:A	4.66243e-07	-1.41942	-0.976388
19650217	chr19:19650217:T:C	2.11057e-06	-1.06161e-10	-0.885804
19650361	chr19:19650361:G:A	3.78016e-06	-1.06161e-10	-0.302996
19650545	chr19:19650545:C:G	5.03086e-07	-1.53913	-0.780628
19650676	chr19:19650676:G:A	2.92236e-06	-0.560373	-4.04282e-10
19650830	chr19:19650830:T:C	1.47967e-06	-1.06161e-10	-1.24095
19650881	chr19:19650881:T:C	3.9945e-06	-1.06161e-10	-0.247844
19651032	chr19:19651032:G:A	1.2116e-06	-1.44082	-4.04282e-10
19651060	chr19:19651060:T:G	2.80881e-06	-0.600002	-4.04282e-10
19651075	chr19:19651075:C:T	2.85532e-06	-1.06161e-10	-0.58358
19651118	chr19:19651118:A:AG	1.05306e-06	-1.125	-0.456067
19651142	chr19:19651142:A:C	1.53611e-06	-0.35153	-0.851977
19651152	chr19:19651152:T:C	2.95105e-06	-0.550602	-4.04282e-10
19651867	chr19:19651867:C:T	1.45562e-06	-0.369461	-0.887869
19651959	chr19:19651959:C:T	1.90185e-06	-1.06161e-10	-0.989935
19652124	chr19:19652124:C:T	1.52308e-06	-1.06161e-10	-1.21203
19652456	chr19:19652456:A:T	1.61073e-06	-1.06161e-10	-1.15608
19652826	chr19:19652826:C:T	3.90377e-07	-1.45272	-1.12069
19653083	chr19:19653083:C:T	1.09854e-06	-1.53878	-4.04282e-10
19653528	chr19:19653528:G:C	1.24817e-06	-1.06161e-10	-1.41108
19654460	chr19:19654460:G:C	3.63003e-06	-0.056332	-0.287191
19655136	chr19:19655136:G:A	2.10201e-06	-1.06161e-10	-0.889871
19655917	chr19:19655917:G:A	7.25174e-07	-0.563908	-1.3902
19655966	chr19:19655966:G:A	2.37137e-06	-0.769295	-4.04282e-10
19656008	chr19:19656008:A:T	1.47617e-06	-0.474937	-0.768378
19656358	chr19:19656358:T:C	8.06807e-07	-0.527374	-1.32006
19656491	chr19:19656491:ACCT:A	1.84327e-06	-1.06161e-10	-1.02122
19656502	chr19:19656502:C:T	5.31263e-07	-1.54427	-0.720988
19656593	chr19:19656593:CT:C	3.54264e-06	-1.06161e-10	-0.367891
19656675	chr19:19656675:G:A	1.29704e-06	-1.06161e-10	-1.37268
19656930	chr19:19656930:G:C	8.62114e-06	0.521454	-4.04282e-10
19656938	chr19:19656938:G:C	2.06125e-06	-0.909453	-4.04282e-10
19657686	chr19:19657686:T:G	1.1877e-06	-1.46074	-4.04282e-10
19657808	chr19:19657808:G:A	1.15595e-06	-1.48784	-4.04282e-10
19657914	chr19:19657914:C:T	6.1314e-06	-1.06161e-10	0.180659
19658348	chr19:19658348:C:A	3.09984e-07	-1.38357	-1.42042
19658470	chr19:19658470:G:A	2.07297e-06	-0.903781	-4.04282e-10
19658879	chr19:19658879:G:A	2.26707e-06	-0.814275	-4.04282e-10
19658881	chr19:19658881:C:T	5.19151e-07	-1.12428	-1.16405
19659520	chr19:19659520:T:C	4.9345e-07	-1.35466	-0.984442
19659525	chr19:19659525:C:T	2.4697e-06	-0.728669	-4.04282e-10
19660121	chr19:19660121:T:A	2.54771e-06	-0.697567	-4.04282e-10
19660142	chr19:19660142:G:A	3.42177e-06	-0.402604	-4.04282e-10
19660674	chr19:19660674:G:A	3.68359e-06	-1.06161e-10	-0.328875
19661103	chr19:19661103:A:AC	2.386e-06	-1.06161e-10	-0.763145
19661267	chr19:19661267:C:T	1.33303e-06	-1.06161e-10	-1.34531
19661564	chr19:19661564:G:A	1.09341e-06	-1.54346	-4.04282e-10
19661661	chr19:19661661:A:T	2.84708e-06	-0.586468	-4.04282e-10
19661688	chr19:19661688:C:T	1.25673e-06	-1.06161e-10	-1.40425
19661913	chr19:19661913:G:A	2.81245e-07	-1.52165	-1.37964
19662043	chr19:19662043:C:G	1.14021e-06	-1.50155	-4.04282e-10
19662582	chr19:19662582:T:C	8.38055e-07	-1.53564	-0.27379
19663025	chr19:19663025:A:G	2.36832e-06	-1.06161e-10	-0.770581
19663114	chr19:19663114:G:A	3.28379e-07	-1.32649	-1.41986
19663173	chr19:19663173:TG:T	1.619e-06	-1.06161e-10	-1.15095
19663825	chr19:19663825:G:C	3.36572e-06	-1.06161e-10	-0.41912
19664023	chr19:19664023:C:T	3.06716e-06	-0.512011	-4.04282e-10
19664055	chr19:19664055:G:A	1.64586e-06	-1.06161e-10	-1.1345
19664308	chr19:19664308:A:T	2.96554e-06	-0.545705	-4.04282e-10
19664359	chr19:19664359:C:T	3.19592e-06	-0.47089	-4.04282e-10
19664573	chr19:19664573:C:T	2.13928e-06	-0.872294	-4.04282e-10
19664931	chr19:19664931:T:G	9.28875e-07	-1.25342	-0.453122
19665020	chr19:19665020:C:T	4.05629e-07	-1.34464	-1.19044
19665441	chr19:19665441:C:T	1.6293e-06	-1.06161e-10	-1.14461
19665599	chr19:19665599:C:T	2.98498e-06	-0.539172	-4.04282e-10
19665618	chr19:19665618:C:T	4.61114e-07	-1.4746	-0.932275
19666005	chr19:19666005:C:T	3.13993e-07	-1.53858	-1.25257
19666285	chr19:19666285:T:G	3.45367e-06	-0.393328	-4.04282e-10
19666545	chr19:19666545:C:T	1.4962e-06	-1.06161e-10	-1.22983
19666835	chr19:19666835:C:T	3.65745e-07	-1.54439	-1.09419
19666926	chr19:19666926:A:G	1.38407e-05	-1.06161e-10	0.994851
19667043	chr19:19667043:C:G	1.8119e-06	-1.06161e-10	-1.03839
19667346	chr19:19667346:G:A	2.11989e-06	-0.881401	-4.04282e-10
19668123	chr19:19668123:A:C	1.863e-06	-1.06161e-10	-1.01058
19668203	chr19:19668203:G:A	7.29196e-07	-0.527889	-1.42069
19668897	chr19:19668897:T:C	7.65439e-07	-0.479506	-1.42056
19669099	chr19:19669099:G:GGT	1.57919e-06	-1.06161e-10	-1.17585
19669400	chr19:19669400:C:G	8.39887e-07	-0.608986	-1.19826
19669719	chr19:19669719:G:C	1.81067e-06	-1.06161e-10	-1.03907
19669948	chr19:19669948:C:G	8.03047e-07	-0.65384	-1.19826
19670003	chr19:19670003:G:A	8.3314e-06	0.487268	-4.04282e-10
19670015	chr19:19670015:G:A	1.27831e-06	-1.06161e-10	-1.38722
19670681	chr19:19670681:C:T	1.01051e-05	-1.06161e-10	0.680279
19670837	chr19:19670837:G:A	1.45015e-06	-1.06161e-10	-1.2611
19671108	chr19:19671108:A:G	3.11596e-07	-1.38246	-1.41635
19671223	chr19:19671223:ACT:A	8.71308e-07	-1.53695	-0.233576
19671768	chr19:19671768:G:A	2.93951e-06	-0.55452	-4.04282e-10
19671779	chr19:19671779:G:A	5.29869e-06	-1.06161e-10	0.0346962
19672003	chr19:19672003:G:A	1.09343e-06	-1.54344	-4.04282e-10
19672611	chr19:19672611:T:C	9.10623e-07	-1.15524	-0.57115
19672676	chr19:19672676:C:T	1.07533e-05	-1.06161e-10	0.742449
19672700	chr19:19672700:T:C	7.19698e-07	-1.53824	-0.423452
19672763	chr19:19672763:G:A	1.84005e-06	-1.06161e-10	-1.02297
19672807	chr19:19672807:A:G	2.46463e-06	-1.06161e-10	-0.730721
19673354	chr19:19673354:G:A	9.13738e-07	-0.302944	-1.42003
19673821	chr19:19673821:T:G	8.02216e-07	-0.665186	-1.18795
19673950	chr19:19673950:C:T	3.227e-06	-1.06161e-10	-0.461211
19673982	chr19:19673982:C:T	1.86684e-06	-1.06161e-10	-1.00851
19674082	chr19:19674082:G:A	3.97477e-07	-1.38735	-1.16804
19674318	chr19:19674318:A:G	2.58115e-06	-0.684527	-4.04282e-10
19674719	chr19:19674719:T:C	2.87811e-06	-0.57563	-4.04282e-10
19675290	chr19:19675290:A:G	3.47067e-05	3.32686	-1.41269
19675428	chr19:19675428:G:A	1.27761e-06	-1.06161e-10	-1.38777
19675461	chr19:19675461:A:T	7.16503e-07	-1.53732	-0.428814
19676112	chr19:19676112:G:A	1.13901e-06	-1.5026	-4.04282e-10
19676129	chr19:19676129:G:A	1.25257e-06	-1.06161e-10	-1.40756
19676657	chr19:19676657:G:A	6.89156e-07	-0.588058	-1.41699
19676660	chr19:19676660:G:A	9.84053e-06	-1.06161e-10	0.653746
19676736	chr19:19676736:TG:T	1.27475e-06	-1.06161e-10	-1.39001
19678229	chr19:19678229:A:T	2.19365e-06	-0.847194	-4.04282e-10
19678274	chr19:19678274:T:C	6.76712e-06	0.279312	-4.04282e-10
19678547	chr19:19678547:G:A	1.77939e-06	-1.06161e-10	-1.0565
19678688	chr19:19678688:A:G	1.20391e-06	-1.44719	-4.04282e-10
19678718	chr19:19678718:C:T	3.21663e-06	-1.06161e-10	-0.46443
19678719	chr19:19678719:A:G	3.31525e-05	3.28677	-1.41841
19679369	chr19:19679369:A:G	2.56278e-06	-0.69167	-4.04282e-10
19680067	chr19:19680067:CAT:C	1.1355e-06	-1.50569	-4.04282e-10
19680784	chr19:19680784:G:A	7.82214e-07	-0.67812	-1.20027
19681037	chr19:19681037:G:C	7.37838e-07	-1.53884	-0.397958
19681132	chr19:19681132:A:G	1.0345e-05	-1.06161e-10	0.703737
19681241	chr19:19681241:A:G	3.76557e-07	-1.40828	-1.20117
19681441	chr19:19681441:C:A	1.03505e-06	-1.2125	-0.38581
19681522	chr19:19681522:G:T	1.5942e-06	-1.06161e-10	-1.16639
19682441	chr19:19682441:G:A	1.72724e-06	-1.06161e-10	-1.08624
19682666	chr19:19682666:A:G	2.03498e-06	-1.06161e-10	-0.922276
19682736	chr19:19682736:T:C	0.000175005	4.94814	-1.41609
19683972	chr19:19683972:C:T	2.43604e-06	-0.742391	-4.04282e-10
19684220	chr19:19684220:T:C	1.5326e-06	-1.06161e-10	-1.2058
19684521	chr19:19684521:C:T	3.00052e-07	-1.52854	-1.30802
19685358	chr19:19685358:C:T	2.28369e-06	-0.806971	-4.04282e-10
19685567	chr19:19685567:A:G	1.3723e-06	-1.06161e-10	-1.31627
19685803	chr19:19685803:C:T	1.28644e-06	-1.38088	-4.04282e-10
19685811	chr19:19685811:G:A	5.02383e-07	-1.51871	-0.802449
19686051	chr19:19686051:A:AT	3.59101e-07	-1.54095	-1.11596
19686492	chr19:19686492:C:A	1.24055e-06	-1.06161e-10	-1.41721
19686687	chr19:19686687:G:C	2.93582e-07	-1.54413	-1.31424
19687380	chr19:19687380:C:T	2.38415e-06	-1.06161e-10	-0.76392
19687394	chr19:19687394:A:T	5.57837e-07	-1.51615	-0.700302
19687420	chr19:19687420:A:G	8.07953e-06	-1.06161e-10	0.45657
19687656	chr19:19687656:T:C	1.42366e-06	-1.06161e-10	-1.27953
19688966	chr19:19688966:T:A	1.51166e-06	-1.06161e-10	-1.21956
19689065	chr19:19689065:G:A	2.40902e-06	-1.06161e-10	-0.753545
19689314	chr19:19689314:C:T	1.42984e-06	-1.06161e-10	-1.2752
19689480	chr19:19689480:A:G	0.000336906	4.18704	-4.04282e-10
19689528	chr19:19689528:A:G	4.37745e-07	-1.51512	-0.943763
19690798	chr19:19690798:A:G	8.49324e-07	-1.38183	-0.414253
19691661	chr19:19691661:G:A	2.95295e-07	-1.45206	-1.40048
19691863	chr19:19691863:C:T	1.60019e-06	-1.16264	-4.04282e-10
19692175	chr19:19692175:A:G	1.10628e-06	-1.53176	-4.04282e-10
19692560	chr19:19692560:T:G	4.25171e-07	-1.48852	-0.999505
19692596	chr19:19692596:A:C	4.21922e-06	-1.06161e-10	-0.193113
19692824	chr19:19692824:G:A	4.81287e-07	-1.16049	-1.20357
19693526	chr19:19693526:G:T	3.92772e-07	-1.33686	-1.23043
19693867	chr19:19693867:C:A	1.10266e-06	-1.53504	-4.04282e-10
19693882	chr19:19693882:T:G	3.12059e-07	-1.54011	-1.25722
19694134	chr19:19694134:C:T	1.59643e-06	-1.06161e-10	-1.16499
19694159	chr19:19694159:T:C	3.18354e-05	0.648134	1.17968
19694183	chr19:19694183:C:G	5.0763e-07	-1.49104	-0.819728
19694423	chr19:19694423:C:G	1.48829e-06	-1.23514	-4.04282e-10
19694445	chr19:19694445:G:A	2.48548e-05	2.64904	-1.06875
19694765	chr19:19694765:C:T	1.99263e-05	1.40507	-0.0457909
19694826	chr19:19694826:T:A	1.44026e-06	-1.26794	-4.04282e-10
19694929	chr19:19694929:T:C	3.19968e-07	-1.53857	-1.23372
19694962	chr19:19694962:T:C	8.81416e-06	1.85432	-1.31073
19695202	chr19:19695202:C:T	2.82441e-05	0.715323	0.992799
19695410	chr19:19695410:T:G	5.03323e-07	-1.45043	-0.868854
19695460	chr19:19695460:G:A	1.33327e-06	-1.34513	-4.04282e-10
19695720	chr19:19695720:G:A	6.93719e-07	-0.815201	-1.18325
19695781	chr19:19695781:T:C	1.92253e-06	-0.97912	-4.04282e-10
19696140	chr19:19696140:T:C	5.08964e-05	2.89557	-0.598543
19696628	chr19:19696628:A:G	7.48144e-07	-0.78582	-1.1371
19696795	chr19:19696795:G:A	3.41007e-07	-1.53481	-1.1738
19696849	chr19:19696849:C:T	1.24169e-06	-1.06161e-10	-1.41629
19696850	chr19:19696850:G:A	1.13139e-06	-1.50931	-4.04282e-10
19697329	chr19:19697329:GC:G	1.23715e-06	-1.06161e-10	-1.41996
19697360	chr19:19697360:CA:C	2.39888e-05	1.51993	0.0248938
19697444	chr19:19697444:T:C	4.79714e-07	-1.49949	-0.867836
19698243	chr19:19698243:C:T	2.86732e-07	-1.54439	-1.33758
19698338	chr19:19698338:T:G	4.83881e-07	-1.4902	-0.868479
19699048	chr19:19699048:T:C	4.77403e-06	-1.06161e-10	-0.0695719
19699155	chr19:19699155:G:A	1.38181e-06	-1.06161e-10	-1.30937
19699241	chr19:19699241:G:A	1.9242e-06	-0.126421	-0.851834
19699269	chr19:19699269:T:C	8.87256e-06	0.931827	-0.381627
19699521	chr19:19699521:A:G	3.22178e-07	-1.54167	-1.22374
19699767	chr19:19699767:T:TG	6.34711e-06	-1.06161e-10	0.215236
19699768	chr19:19699768:T:TG	1.12752e-06	-1.46442	-0.0483274
19700347	chr19:19700347:T:C	5.29116e-06	-1.06161e-10	0.0332744
19701028	chr19:19701028:T:C	1.64227e-06	-1.47526	0.338578
19701105	chr19:19701105:G:A	1.65284e-06	-1.47812	0.347852
19701120	chr19:19701120:T:C	3.9751e-06	-1.06161e-10	-0.252714
19701603	chr19:19701603:A:G	1.33632e-06	-0.923805	-0.419041
19701691	chr19:19701691:T:C	2.8631e-06	-1.06161e-10	-0.58086
19701733	chr19:19701733:A:C	6.16092e-07	-1.52845	-0.588673
19701761	chr19:19701761:G:A	6.31262e-07	-0.742222	-1.35058
19702129	chr19:19702129:C:T	1.88295e-05	2.64904	-1.34638
19702210	chr19:19702210:T:C	3.17937e-06	-1.53619	1.06011
19702640	chr19:19702640:A:G	8.69483e-06	-1.06161e-10	0.529965
19702693	chr19:19702693:C:T	2.4352e-06	-1.2861	0.543366
19703271	chr19:19703271:C:T	6.22609e-06	0.195985	-4.04282e-10
19703344	chr19:19703344:A:C	1.62455e-06	-1.06161e-10	-1.14753
19703419	chr19:19703419:T:C	5.10165e-07	-1.07759	-1.22819
19703989	chr19:19703989:C:G	1.8276e-06	-1.28085	0.251086
19704072	chr19:19704072:C:T	4.46794e-06	-1.06161e-10	-0.135837
19704265	chr19:19704265:G:A	1.87229e-06	-1.30819	0.302589
19704819	chr19:19704819:G:C	1.46437e-06	-1.29341	0.0420729
19704832	chr19:19704832:C:T	6.27171e-06	1.60164	-1.39836
19704944	chr19:19704944:C:G	4.77314e-06	-1.06161e-10	-0.0697599
19705812	chr19:19705812:A:T	4.61048e-06	-1.06161e-10	-0.104431
19706297	chr19:19706297:T:A	5.63139e-06	-1.43374	1.52934
19706524	chr19:19706524:C:G	1.39505e-06	-1.06161e-10	-1.29984
19706618	chr19:19706618:G:A	1.34739e-06	-1.06161e-10	-1.3346
19706763	chr19:19706763:TCAAA:T	1.38424e-06	-1.06161e-10	-1.30761
19706940	chr19:19706940:A:C	1.33839e-06	-1.30394	-0.0373576
19707291	chr19:19707291:CT:C	7.26997e-07	-0.970316	-0.98128
19708395	chr19:19708395:A:G	1.43709e-06	-1.39317	0.123032
19709330	chr19:19709330:G:C	6.31148e-07	-1.13191	-0.961073
19709657	chr19:19709657:G:A	5.21935e-07	-1.50736	-0.775617
19709666	chr19:19709666:G:C	1.64501e-06	-1.51004	0.375023
19709879	chr19:19709879:C:A	2.85966e-07	-1.54326	-1.34138
19710286	chr19:19710286:C:A	3.18955e-07	-1.37826	-1.39721
19710558	chr19:19710558:A:T	7.36576e-07	-0.996238	-0.942269
19711016	chr19:19711016:T:C	1.4744e-06	-1.37739	0.132877
19711240	chr19:19711240:T:C	1.49226e-06	-1.37182	0.139341
19711317	chr19:19711317:G:C	1.11253e-06	-1.52613	-4.04282e-10
19711757	chr19:19711757:G:A	1.37287e-06	-1.06161e-10	-1.31586
19712444	chr19:19712444:G:A	1.56442e-06	-1.06161e-10	-1.18525
19713263	chr19:19713263:T:C	1.23751e-06	-1.41966	-4.04282e-10
19713380	chr19:19713380:G:A	1.37563e-06	-0.410584	-0.903265
19713621	chr19:19713621:G:C	3.163e-06	-1.06161e-10	-0.481243
19713695	chr19:19713695:T:C	1.44656e-06	-1.39102	0.12744
19714041	chr19:19714041:T:G	2.84378e-07	-1.53921	-1.351
19714070	chr19:19714070:T:C	5.42325e-07	-1.54361	-0.701041
19714211	chr19:19714211:A:G	2.99356e-06	-1.06161e-10	-0.536299
19714449	chr19:19714449:G:A	3.25988e-07	-1.53195	-1.22171
19714623	chr19:19714623:C:T	3.34237e-07	-1.35456	-1.37411
19714822	chr19:19714822:G:A	1.99116e-06	-0.944047	-4.04282e-10
19715067	chr19:19715067:A:C	1.31153e-06	-1.06161e-10	-1.36157
19715368	chr19:19715368:G:A	7.5864e-07	-1.01328	-0.895706
19715672	chr19:19715672:C:T	4.36189e-07	-1.05456	-1.40789
19715812	chr19:19715812:A:G	2.70939e-06	-0.636041	-4.04282e-10
19716071	chr19:19716071:C:T	6.65499e-07	-0.969988	-1.06999
19716324	chr19:19716324:T:G	3.12238e-07	-1.40186	-1.3949
19716326	chr19:19716326:T:C	1.81278e-06	-1.48976	0.451859
19716388	chr19:19716388:A:C	7.32536e-07	-0.981892	-0.962115
19716638	chr19:19716638:G:A	1.33952e-06	-1.06161e-10	-1.34045
19716698	chr19:19716698:C:T	1.24767e-06	-1.41149	-4.04282e-10
19716915	chr19:19716915:C:T	2.85966e-07	-1.54069	-1.34395
19717006	chr19:19717006:C:T	1.22167e-06	-1.43254	-4.04282e-10
19717089	chr19:19717089:G:A	2.86418e-07	-1.54097	-1.3421
19718210	chr19:19718210:T:C	1.32968e-06	-1.06161e-10	-1.34783
19718292	chr19:19718292:T:G	4.69527e-07	-0.982679	-1.40611
19718598	chr19:19718598:T:C	5.27157e-06	-1.06161e-10	0.0295642
19719055	chr19:19719055:C:G	3.0668e-06	-1.06161e-10	-0.512128
19719242	chr19:19719242:C:T	8.06756e-07	-0.882258	-0.96524
19719335	chr19:19719335:T:A	8.22988e-07	-0.930702	-0.896875
19720001	chr19:19720001:T:C	1.80763e-06	-1.44054	0.399788
19720119	chr19:19720119:C:T	2.81761e-07	-1.54151	-1.35795
19720198	chr19:19720198:T:C	1.35762e-06	-1.06161e-10	-1.32703
19720236	chr19:19720236:C:T	3.06325e-07	-1.54413	-1.27175
19720502	chr19:19720502:G:A	1.5147e-06	-1.21755	-4.04282e-10
19720568	chr19:19720568:C:A	1.64294e-06	-1.45613	0.319857
19720594	chr19:19720594:C:T	1.37362e-06	-1.06161e-10	-1.31531
19720735	chr19:19720735:G:T	8.32332e-07	-0.856032	-0.960256
19720948	chr19:19720948:CTTACT:C	3.26774e-07	-1.36058	-1.39067
19721006	chr19:19721006:G:A	2.9138e-07	-1.54103	-1.32486
19721118	chr19:19721118:C:T	1.33527e-06	-1.06161e-10	-1.34363
19721204	chr19:19721204:C:T	1.6898e-06	-1.06161e-10	-1.10815
19721217	chr19:19721217:A:T	3.05968e-06	-1.06161e-10	-0.514452
19721970	chr19:19721970:A:C	3.1679e-07	-1.54394	-1.23834
19722027	chr19:19722027:G:A	1.23689e-06	-1.06161e-10	-1.42016
19722414	chr19:19722414:T:C	3.06596e-06	-1.06161e-10	-0.512402
19722708	chr19:19722708:T:C	3.06596e-06	-1.06161e-10	-0.512402
19723372	chr19:19723372:G:C	7.81055e-06	1.74652	-1.32381
19728944	chr19:19728944:T:C	1.24198e-06	-1.06161e-10	-1.41605
19731244	chr19:19731244:G:A	8.63642e-07	-0.806669	-0.972691
19731395	chr19:19731395:T:G	1.52196e-06	-1.21276	-4.04282e-10
19731806	chr19:19731806:G:C	7.61692e-07	-0.96742	-0.937556
19731986	chr19:19731986:A:G	4.76328e-07	-1.54142	-0.832992
19732071	chr19:19732071:A:C	5.09e-06	1.29752	-1.303
19732227	chr19:19732227:T:A	1.45296e-06	-1.39263	0.133463
19732238	chr19:19732238:A:G	3.05974e-06	-1.06161e-10	-0.514435
19732447	chr19:19732447:C:T	1.23111e-06	-1.50641	0.0815696
19732742	chr19:19732742:A:G	3.60136e-07	-1.23527	-1.41876
19732962	chr19:19732962:C:T	4.78225e-06	-1.06161e-10	-0.067853
19734304	chr19:19734304:T:C	4.04064e-07	-1.27667	-1.26228
19734365	chr19:19734365:C:T	4.30807e-06	-1.06161e-10	-0.172273
19735155	chr19:19735155:G:A	3.18786e-06	-1.06161e-10	-0.473413
19735156	chr19:19735156:C:A	3.17531e-06	-1.06161e-10	-0.477358
19735230	chr19:19735230:C:T	1.12353e-06	-1.51629	-4.04282e-10
19735277	chr19:19735277:G:A	8.18915e-07	-0.8837	-0.948839
19735575	chr19:19735575:A:T	3.17801e-07	-1.38962	-1.38947
19735582	chr19:19735582:T:C	3.15299e-07	-1.39601	-1.39098
19735618	chr19:19735618:G:A	3.16327e-07	-1.39345	-1.39029
19735637	chr19:19735637:C:T	5.52408e-07	-0.907062	-1.31917
19735649	chr19:19735649:A:G	4.85989e-07	-0.966989	-1.38734
19736115	chr19:19736115:A:T	1.29831e-06	-1.06161e-10	-1.3717
19736290	chr19:19736290:C:T	5.25694e-06	-1.06161e-10	0.0267857
19736335	chr19:19736335:T:C	3.01538e-07	-1.43417	-1.39745
19736342	chr19:19736342:T:C	3.14191e-07	-1.40563	-1.38489
19736351	chr19:19736351:C:T	1.46519e-06	-1.25078	-4.04282e-10
19736802	chr19:19736802:C:T	1.26793e-06	-1.06161e-10	-1.39538
19737073	chr19:19737073:T:C	7.96126e-07	-0.944469	-0.916292
19737082	chr19:19737082:C:G	3.09002e-07	-1.41678	-1.39039
19737154	chr19:19737154:TTG:T	5.20847e-06	-1.06161e-10	0.0175217
19737291	chr19:19737291:G:A	2.05586e-06	-1.06161e-10	-0.912067
19737396	chr19:19737396:C:T	1.87322e-06	-1.00511	-4.04282e-10
19737536	chr19:19737536:A:G	3.33064e-07	-1.35299	-1.3792
19737908	chr19:19737908:C:T	2.0527e-06	-1.06161e-10	-0.913609
19737995	chr19:19737995:C:A	6.10569e-07	-0.811705	-1.31442
19738100	chr19:19738100:T:C	1.32635e-06	-1.35033	-4.04282e-10
19738234	chr19:19738234:C:T	1.25921e-06	-1.06161e-10	-1.40228
19738265	chr19:19738265:A:G	5.42939e-07	-1.30948	-0.934042
19738382	chr19:19738382:T:C	4.59558e-06	-1.06161e-10	-0.107668
19738392	chr19:19738392:A:T	9.58543e-05	2.24469	0.685376
19738455	chr19:19738455:T:TG	3.35635e-05	-1.06161e-10	1.88068
19738459	chr19:19738459:G:T	5.10774e-07	-1.53553	-0.769061
19738571	chr19:19738571:C:T	1.5799e-06	-1.06161e-10	-1.1754
19738713	chr19:19738713:G:T	2.35917e-06	-1.06161e-10	-0.774453
19738888	chr19:19738888:G:A	9.06312e-07	-0.508125	-1.22301
19738904	chr19:19738904:C:T	3.5436e-07	-1.54158	-1.12862
19739120	chr19:19739120:G:T	2.03773e-06	-1.06161e-10	-0.920925
19739136	chr19:19739136:C:T	1.48369e-06	-1.06161e-10	-1.23823
19739218	chr19:19739218:A:G	1.43025e-06	-0.0133686	-1.26155
19739734	chr19:19739734:T:C	1.248e-06	-1.06161e-10	-1.41122
19740160	chr19:19740160:CT:C	1.7369e-06	-1.06161e-10	-1.08066
19740340	chr19:19740340:A:G	1.25752e-06	-1.06161e-10	-1.40362
19741023	chr19:19741023:C:T	2.35219e-06	-1.06161e-10	-0.777416
19741460	chr19:19741460:G:A	4.47765e-06	-1.06161e-10	-0.133664
19741671	chr19:19741671:C:T	1.28843e-06	-1.06161e-10	-1.37934
19741753	chr19:19741753:C:G	3.54954e-06	0.160654	-0.5266
19741836	chr19:19741836:A:G	5.70885e-07	-0.779619	-1.41371
19741897	chr19:19741897:C:A	1.27511e-06	-1.06161e-10	-1.38973
19742359	chr19:19742359:C:T	1.29777e-06	-1.06161e-10	-1.37211
19742424	chr19:19742424:T:A	3.37559e-06	0.0852572	-0.50145
19742563	chr19:19742563:C:T	2.34766e-06	-1.06161e-10	-0.779343
19742795	chr19:19742795:A:G	7.58766e-06	-1.06161e-10	0.393759
19742965	chr19:19742965:C:T	1.30242e-06	-1.06161e-10	-1.36854
19743058	chr19:19743058:T:C	4.01586e-06	0.172873	-0.415386
19743173	chr19:19743173:G:A	7.36222e-06	-1.06161e-10	0.363599
19743239	chr19:19743239:A:G	1.57405e-06	-1.17911	-4.04282e-10
19743534	chr19:19743534:G:A	1.38476e-06	-1.06161e-10	-1.30723
19743647	chr19:19743647:T:C	3.16588e-06	-0.040182	-0.440152
19743794	chr19:19743794:T:C	2.74003e-06	-1.06161e-10	-0.624795
19743832	chr19:19743832:C:T	6.83978e-07	-1.53816	-0.47443
19744371	chr19:19744371:C:T	4.92546e-07	-1.10987	-1.23106
19744532	chr19:19744532:C:T	6.38354e-06	-1.06161e-10	0.220959
19744712	chr19:19744712:G:A	1.09374e-06	-1.54316	-4.04282e-10
19744740	chr19:19744740:A:C	2.6869e-06	-0.644375	-4.04282e-10
19744845	chr19:19744845:C:T	2.32538e-06	-0.798094	0.00921353
19745130	chr19:19745130:G:A	5.85547e-07	-1.48508	-0.682894
19745131	chr19:19745131:C:A	1.40571e-06	-1.06161e-10	-1.29222
19745330	chr19:19745330:G:A	2.88897e-07	-1.49962	-1.37483
19745645	chr19:19745645:A:G	6.04235e-06	-1.06161e-10	0.166029
19745681	chr19:19745681:G:A	2.72792e-06	-0.885347	0.256124
19745764	chr19:19745764:C:T	1.29323e-06	-1.06161e-10	-1.37562
19745840	chr19:19745840:T:C	1.33933e-06	-1.06161e-10	-1.34059
19746330	chr19:19746330:G:T	1.90271e-06	-1.06161e-10	-0.989486
19746417	chr19:19746417:C:T	1.39805e-06	-1.06161e-10	-1.29768
19746472	chr19:19746472:G:A	1.27713e-06	-1.06161e-10	-1.38815
19746780	chr19:19746780:C:T	1.50157e-06	-1.06161e-10	-1.22625
19747349	chr19:19747349:C:T	2.32301e-06	-0.509411	-0.280488
19747529	chr19:19747529:G:A	1.25926e-06	-1.06161e-10	-1.40224
19747610	chr19:19747610:G:A	1.86313e-06	-1.06161e-10	-1.0105
19747630	chr19:19747630:G:C	1.25685e-06	-1.06161e-10	-1.40416
19747831	chr19:19747831:C:T	3.48721e-06	-0.38366	-4.04282e-10
19747977	chr19:19747977:C:T	8.17402e-07	-0.605719	-1.22867
19748067	chr19:19748067:C:T	3.01701e-07	-1.54108	-1.29
19748372	chr19:19748372:ATGGCCAGGCC:A	4.02703e-07	-1.17333	-1.36899
19749029	chr19:19749029:G:A	2.05581e-06	-0.912094	-4.04282e-10
19749123	chr19:19749123:C:T	3.37623e-07	-1.51711	-1.20148
19749132	chr19:19749132:C:G	3.26056e-07	-1.51864	-1.23481
19749686	chr19:19749686:C:T	2.98146e-07	-1.54393	-1.29901
19750019	chr19:19750019:A:G	2.70131e-07	-1.54277	-1.39885
19750071	chr19:19750071:G:A	3.04913e-07	-1.51219	-1.3083
19750113	chr19:19750113:G:A	3.20973e-07	-1.35657	-1.41259
19750363	chr19:19750363:T:C	2.66308e-07	-1.54349	-1.41238
19750593	chr19:19750593:A:G	3.84122e-07	-1.22418	-1.36537
19750597	chr19:19750597:C:T	1.36894e-06	-1.06161e-10	-1.31873
19750655	chr19:19750655:A:G	3.74729e-06	-1.06161e-10	-0.311731
19750665	chr19:19750665:G:A	1.31404e-06	-1.06161e-10	-1.35966
19750873	chr19:19750873:C:T	3.74072e-07	-1.23057	-1.3855
19750923	chr19:19750923:A:G	3.43005e-07	-1.50441	-1.19836
19751588	chr19:19751588:C:T	2.70163e-07	-1.53513	-1.40636
19751744	chr19:19751744:A:G	3.9568e-07	-1.51807	-1.04184
19752157	chr19:19752157:C:T	3.38954e-07	-1.34352	-1.37113
19752161	chr19:19752161:G:C	3.67797e-07	-1.34614	-1.28685
19752172	chr19:19752172:T:C	1.23743e-06	-1.06161e-10	-1.41973
19752205	chr19:19752205:A:G	3.82136e-07	-1.37196	-1.22279
19752439	chr19:19752439:G:A	5.45832e-07	-0.863705	-1.3745
19752531	chr19:19752531:G:C	2.94354e-07	-1.47663	-1.37911
19752822	chr19:19752822:T:C	1.20495e-06	-0.426839	-1.01949
19753149	chr19:19753149:C:T	3.995e-07	-1.3683	-1.182
19753273	chr19:19753273:C:T	1.73152e-06	-1.06161e-10	-1.08377
19753297	chr19:19753297:A:G	9.3237e-07	-0.594503	-1.10829
19753500	chr19:19753500:G:T	1.78297e-06	-1.05448	-4.04282e-10
19753572	chr19:19753572:A:C	4.21016e-07	-1.52012	-0.977733
19753639	chr19:19753639:C:T	1.60602e-06	-1.06161e-10	-1.159
19753813	chr19:19753813:C:T	2.20343e-06	-1.06161e-10	-0.842746
19754040	chr19:19754040:C:T	7.85317e-07	-0.922649	-0.951782
19754182	chr19:19754182:A:G	3.40557e-07	-1.34947	-1.36047
19754268	chr19:19754268:C:A	8.55302e-07	-1.09607	-0.692992
19754708	chr19:19754708:C:T	2.21585e-06	-1.06161e-10	-0.837126
19754854	chr19:19754854:C:A	1.43974e-06	-1.06161e-10	-1.2683
19755109	chr19:19755109:C:T	3.31835e-06	-1.06161e-10	-0.433297
19755198	chr19:19755198:G:A	1.35021e-06	-1.33251	-4.04282e-10
19755245	chr19:19755245:C:A	1.24797e-06	-1.06161e-10	-1.41125
19755304	chr19:19755304:C:G	1.40235e-06	0.11503	-1.40965
19755562	chr19:19755562:T:C	1.6483e-06	-0.149735	-0.983285
19756246	chr19:19756246:C:T	4.60494e-07	-0.987695	-1.42052
19756262	chr19:19756262:C:T	1.31051e-06	-1.06161e-10	-1.36235
19756409	chr19:19756409:A:C	1.26812e-06	-1.06161e-10	-1.39523
19756420	chr19:19756420:G:A	1.34396e-06	-1.06161e-10	-1.33714
19756475	chr19:19756475:A:G	1.34556e-06	-1.06161e-10	-1.33595
19756585	chr19:19756585:T:C	5.22101e-07	-1.36191	-0.920745
19757423	chr19:19757423:AAACAAACT:A	1.26342e-06	-1.06161e-10	-1.39894
19757459	chr19:19757459:T:G	1.77655e-06	-1.06161e-10	-1.05809
19757518	chr19:19757518:A:G	3.04951e-07	-1.50945	-1.31092
19757765	chr19:19757765:T:G	6.43506e-06	0.228998	-4.04282e-10
19757946	chr19:19757946:C:G	6.25032e-07	-1.20221	-0.900501
19758007	chr19:19758007:A:G	2.87048e-06	-1.06161e-10	-0.578286
19758300	chr19:19758300:C:T	2.03631e-06	-0.921624	-4.04282e-10
19758616	chr19:19758616:C:T	4.21323e-07	-1.07741	-1.4197
19758660	chr19:19758660:A:G	2.33338e-06	-1.06161e-10	-0.785444
19758687	chr19:19758687:A:G	1.69902e-06	-1.06161e-10	-1.10271
19758802	chr19:19758802:A:G	3.17353e-06	-0.477919	-4.04282e-10
19758980	chr19:19758980:A:C	2.3423e-06	-1.06161e-10	-0.781632
19758991	chr19:19758991:C:T	5.73538e-07	-1.53227	-0.656419
19759194	chr19:19759194:A:G	1.39237e-06	-1.06161e-10	-1.30176
19759375	chr19:19759375:G:A	5.45933e-07	-0.81861	-1.41941
19759551	chr19:19759551:A:G	2.92356e-06	-1.06161e-10	-0.55996
19759572	chr19:19759572:T:G	6.54213e-07	-0.811482	-1.2456
19759802	chr19:19759802:A:G	4.63401e-07	-1.04804	-1.35389
19760067	chr19:19760067:C:T	6.12426e-07	-0.798004	-1.32509
19760247	chr19:19760247:C:T	1.88762e-06	-1.06161e-10	-0.997444
19760441	chr19:19760441:A:G	1.06875e-06	-0.629773	-0.936497
19760483	chr19:19760483:G:A	4.8533e-07	-1.06713	-1.28856
19760800	chr19:19760800:T:C	1.55275e-06	-1.06161e-10	-1.19274
19761284	chr19:19761284:A:G	3.86708e-07	-1.28337	-1.29948
19761564	chr19:19761564:C:T	3.82395e-07	-1.29626	-1.2978
19761580	chr19:19761580:C:T	6.05893e-07	-0.90121	-1.23261
19761713	chr19:19761713:G:A	4.47876e-07	-1.10308	-1.33293
19762018	chr19:19762018:G:A	1.31259e-06	-1.36076	-4.04282e-10
19762117	chr19:19762117:G:A	3.61701e-07	-1.2962	-1.3535
19762831	chr19:19762831:G:T	3.76705e-07	-1.26488	-1.34418
19763001	chr19:19763001:G:A	1.5095e-06	-1.06161e-10	-1.22098
19763215	chr19:19763215:C:G	4.95226e-06	-1.06161e-10	-0.0329193
19763925	chr19:19763925:A:AT	1.52787e-06	-1.06161e-10	-1.20889
19764042	chr19:19764042:G:A	1.92412e-06	-1.06161e-10	-0.978292
19764055	chr19:19764055:C:T	2.68061e-07	-1.54429	-1.40501
19764415	chr19:19764415:G:A	1.94056e-06	-1.06161e-10	-0.969785
19764446	chr19:19764446:C:A	4.71755e-06	-1.06161e-10	-0.0814741
19765541	chr19:19765541:A:G	3.6468e-06	-1.06161e-10	-0.338913
19765853	chr19:19765853:G:A	1.57026e-06	-1.06161e-10	-1.18152
19766467	chr19:19766467:T:G	8.86254e-06	-1.06161e-10	0.54907
19766814	chr19:19766814:A:G	1.37571e-06	-1.06161e-10	-1.31379
19767212	chr19:19767212:A:T	2.25905e-06	-1.06161e-10	-0.817821
19767222	chr19:19767222:T:TCTC	2.3069e-06	-1.06161e-10	-0.796859
19767225	chr19:19767225:T:C	2.24734e-06	-1.06161e-10	-0.823014
19767230	chr19:19767230:T:C	2.40785e-06	-1.06161e-10	-0.754027
19767238	chr19:19767238:C:G	2.25308e-06	-1.06161e-10	-0.820465
19767599	chr19:19767599:G:A	1.5622e-06	0.218558	-1.40522
19768005	chr19:19768005:C:T	3.9133e-07	-1.18911	-1.38186
19768078	chr19:19768078:A:C	1.45911e-06	-1.06161e-10	-1.25493
19768472	chr19:19768472:G:A	8.07598e-06	-1.46349	1.91962
19768948	chr19:19768948:T:C	7.64162e-07	-0.567259	-1.33448
19769046	chr19:19769046:TAATC:T	1.42576e-06	-1.06161e-10	-1.27806
19769209	chr19:19769209:G:A	1.48837e-06	-1.06161e-10	-1.23508
19769324	chr19:19769324:C:T	1.14647e-06	-1.49608	-4.04282e-10
19769762	chr19:19769762:G:A	1.37558e-06	-1.06161e-10	-1.31389
19769778	chr19:19769778:T:C	1.45295e-06	-1.06161e-10	-1.25917
19769879	chr19:19769879:A:G	2.20623e-06	-1.06161e-10	-0.841478
19770008	chr19:19770008:A:C	1.57331e-06	-1.06161e-10	-1.17958
19770096	chr19:19770096:G:C	1.585e-06	-1.06161e-10	-1.17218
19770340	chr19:19770340:A:G	4.0504e-06	-1.06161e-10	-0.233948
19771642	chr19:19771642:A:G	2.67894e-06	-1.06161e-10	-0.647343
19771667	chr19:19771667:C:T	1.02581e-06	-1.51989	-0.0873867
19771815	chr19:19771815:C:T	3.44243e-07	-1.27897	-1.4202
19772141	chr19:19772141:G:A	3.43945e-06	-0.203738	-0.193715
19772740	chr19:19772740:T:C	4.28649e-07	-1.51697	-0.962906
19772882	chr19:19772882:A:G	2.84091e-07	-1.51303	-1.3782
19773070	chr19:19773070:T:C	1.6971e-06	-0.672689	-0.431156
19773221	chr19:19773221:T:C	4.41499e-07	-1.52659	-0.923753
19773382	chr19:19773382:A:G	2.77287e-07	-1.51763	-1.39783
19773509	chr19:19773509:C:T	1.78235e-06	-1.06161e-10	-1.05483
19773793	chr19:19773793:C:T	6.58461e-07	-0.639938	-1.41068
19774041	chr19:19774041:C:T	4.83052e-06	-1.18516	1.12735
19774042	chr19:19774042:G:A	4.22339e-07	-1.54443	-0.950282
19774099	chr19:19774099:G:T	3.48151e-06	-0.385299	-4.04282e-10
19774166	chr19:19774166:T:A	1.55434e-06	-1.06161e-10	-1.19171
19774615	chr19:19774615:T:G	2.64894e-06	-1.06161e-10	-0.658604
19774807	chr19:19774807:A:C	9.4946e-06	0.617959	-4.04282e-10
19774931	chr19:19774931:T:C	2.86808e-06	0.158947	-0.738066
19775487	chr19:19775487:C:T	2.63378e-06	-1.06161e-10	-0.664344
19775601	chr19:19775601:C:G	7.08807e-07	-1.47771	-0.49922
19776299	chr19:19776299:C:T	1.09606e-06	-1.54104	-4.04282e-10
19776309	chr19:19776309:T:G	1.94274e-06	-1.06161e-10	-0.968665
19776483	chr19:19776483:C:T	1.41698e-06	-1.45444	0.170202
19776560	chr19:19776560:T:C	9.34032e-07	-0.352684	-1.34832
19776672	chr19:19776672:A:T	3.03548e-06	-1.06161e-10	-0.522393
19777018	chr19:19777018:T:C	1.1462e-06	-1.49631	-4.04282e-10
19777230	chr19:19777230:CAT:C	1.47032e-06	-1.06161e-10	-1.24728
19777566	chr19:19777566:G:C	2.93966e-07	-1.44999	-1.40706
19777696	chr19:19777696:T:C	7.56475e-07	-0.492553	-1.4193
19777793	chr19:19777793:A:G	1.80928e-06	-1.06161e-10	-1.03983
19778035	chr19:19778035:G:T	2.7595e-06	-1.06161e-10	-0.617715
19778179	chr19:19778179:G:A	2.02429e-06	-1.06161e-10	-0.927543
19778562	chr19:19778562:C:A	2.08332e-06	-1.06161e-10	-0.8988
19779207	chr19:19779207:G:T	7.35486e-06	0.362598	-4.04282e-10
19779556	chr19:19779556:G:A	1.26251e-06	-1.06161e-10	-1.39966
19779615	chr19:19779615:T:G	1.10481e-06	-1.53309	-4.04282e-10
19779817	chr19:19779817:C:T	2.85244e-07	-1.5417	-1.34547
19780066	chr19:19780066:TTTTA:T	1.45948e-06	-1.06161e-10	-1.25468
19780331	chr19:19780331:C:T	1.54546e-06	-1.06161e-10	-1.19744
19780345	chr19:19780345:C:G	4.3482e-07	-1.08255	-1.38303
19780406	chr19:19780406:A:C	7.63326e-07	-0.494382	-1.40845
19780432	chr19:19780432:TG:T	2.13892e-06	-1.06161e-10	-0.87246
19780713	chr19:19780713:T:C	1.74414e-06	-1.06161e-10	-1.0765
19780752	chr19:19780752:T:C	2.0625e-06	-1.06161e-10	-0.908844
19780764	chr19:19780764:C:G	1.29171e-06	-1.06161e-10	-1.3768
19780878	chr19:19780878:T:A	3.84525e-07	-1.52102	-1.06749
19780965	chr19:19780965:T:C	2.03981e-06	-1.06161e-10	-0.919909
19781072	chr19:19781072:C:T	3.72838e-07	-1.53335	-1.08603
19781113	chr19:19781113:T:C	2.0256e-06	-1.06161e-10	-0.926895
19781659	chr19:19781659:TTTTTC:T	2.18738e-06	-1.06161e-10	-0.85006
19781844	chr19:19781844:A:C	2.02429e-06	-1.06161e-10	-0.927543
19781987	chr19:19781987:A:G	1.5191e-06	-1.49275	0.278102
19782321	chr19:19782321:G:A	2.68777e-07	-1.5417	-1.40494
19782616	chr19:19782616:G:A	2.54847e-06	-1.06161e-10	-0.69727
19782758	chr19:19782758:C:T	1.09618e-06	-1.54093	-4.04282e-10
19783024	chr19:19783024:G:T	6.31098e-07	-0.734114	-1.35894
19783139	chr19:19783139:T:C	1.91694e-06	-1.06161e-10	-0.982036
19783154	chr19:19783154:T:C	4.14492e-07	-1.09773	-1.41574
19783188	chr19:19783188:C:T	1.8558e-06	-1.06161e-10	-1.01445
19783380	chr19:19783380:AGT:A	1.4456e-06	-0.914671	-0.349566
19783511	chr19:19783511:C:T	2.16755e-06	-1.06161e-10	-0.859168
19783534	chr19:19783534:G:A	2.65855e-07	-1.53688	-1.42069
19784730	chr19:19784730:A:G	1.66077e-06	-1.06161e-10	-1.12548
19785074	chr19:19785074:G:A	2.73255e-06	-0.627527	-4.04282e-10
19785272	chr19:19785272:C:T	1.40091e-06	-1.06161e-10	-1.29564
19785306	chr19:19785306:C:T	4.23178e-07	-1.07204	-1.42069
19785464	chr19:19785464:C:T	8.91153e-06	0.554583	-4.04282e-10
19785579	chr19:19785579:C:A	1.46658e-06	-1.06161e-10	-1.24983
19785582	chr19:19785582:T:C	4.01958e-07	-1.21556	-1.32861
19786094	chr19:19786094:A:T	2.78327e-07	-1.53919	-1.37253
19786797	chr19:19786797:C:T	1.16589e-06	-1.47928	-4.04282e-10
19786879	chr19:19786879:A:T	1.61193e-06	-1.06161e-10	-1.15533
19786884	chr19:19786884:A:G	3.0075e-07	-1.54398	-1.29026
19786888	chr19:19786888:A:T	3.12077e-07	-1.46502	-1.33225
19787230	chr19:19787230:T:C	2.07014e-06	-1.06161e-10	-0.905148
19787340	chr19:19787340:C:T	2.73956e-07	-1.54257	-1.38499
19787470	chr19:19787470:C:T	1.86078e-06	-1.06161e-10	-1.01177
19787666	chr19:19787666:AAAG:A	1.47438e-06	-1.24453	-4.04282e-10
19787818	chr19:19787818:C:T	1.23707e-06	-1.06161e-10	-1.42002
19788039	chr19:19788039:A:G	1.25806e-06	-1.06161e-10	-1.40319
19788056	chr19:19788056:A:C	6.51178e-07	-0.665434	-1.3963
19788308	chr19:19788308:C:T	1.23694e-06	-1.06161e-10	-1.42012
19788548	chr19:19788548:C:T	7.87519e-06	0.430954	-4.04282e-10
19788723	chr19:19788723:CATATCT:C	1.4828e-06	-1.06161e-10	-1.23883
19788755	chr19:19788755:T:C	3.7064e-07	-1.23978	-1.38551
19789077	chr19:19789077:CAT:C	1.76775e-06	-1.06161e-10	-1.06306
19789720	chr19:19789720:G:A	1.8684e-06	-1.06161e-10	-1.00768
19789794	chr19:19789794:T:G	2.98466e-07	-1.48583	-1.35604
19790004	chr19:19790004:G:A	3.59854e-07	-1.27246	-1.38236
19790175	chr19:19790175:A:G	3.82008e-07	-1.22363	-1.37145
19790633	chr19:19790633:C:T	2.10611e-06	-0.589422	-0.2985
19790696	chr19:19790696:A:G	9.87874e-07	-1.189	-0.455968
19790745	chr19:19790745:C:T	1.71746e-06	-1.06161e-10	-1.09192
19790800	chr19:19790800:C:T	1.27673e-06	-1.06161e-10	-1.38846
19790801	chr19:19790801:G:A	8.99056e-07	-1.32844	-0.410735
19791121	chr19:19791121:G:A	2.87336e-07	-1.5055	-1.37437
19791210	chr19:19791210:TGA:T	1.23649e-06	-1.06161e-10	-1.42048
19792021	chr19:19792021:C:T	1.2669e-06	-1.06161e-10	-1.39619
19792107	chr19:19792107:A:G	3.50111e-07	-1.26229	-1.41997
19792277	chr19:19792277:CAGG:C	1.29567e-06	-1.06161e-10	-1.37374
19792453	chr19:19792453:A:G	1.10527e-06	-1.53267	-4.04282e-10
19792629	chr19:19792629:G:A	3.48237e-07	-1.51389	-1.17375
19792688	chr19:19792688:A:C	1.44912e-06	-1.06161e-10	-1.26181
19793205	chr19:19793205:C:G	1.55395e-06	-1.06161e-10	-1.19196
19793310	chr19:19793310:T:A	7.54134e-07	-0.528526	-1.38642
19793347	chr19:19793347:A:G	2.85197e-07	-1.53465	-1.35269
19793460	chr19:19793460:T:A	6.54574e-07	-0.673222	-1.38331
19793701	chr19:19793701:G:A	1.6474e-06	-1.25982	0.126257
19793809	chr19:19793809:GT:G	2.16858e-06	-1.06161e-10	-0.858693
19793841	chr19:19793841:C:T	1.67893e-06	-1.06161e-10	-1.11461
19793878	chr19:19793878:A:G	1.26318e-06	-1.06161e-10	-1.39913
19794202	chr19:19794202:C:T	1.95262e-06	-0.978992	0.0153986
19794852	chr19:19794852:T:A	2.13501e-06	-1.06161e-10	-0.874293
19795338	chr19:19795338:G:C	2.32416e-06	-1.06161e-10	-0.789407
19795409	chr19:19795409:A:G	1.39053e-06	-1.06161e-10	-1.30308
19795685	chr19:19795685:G:T	1.28531e-06	-1.06161e-10	-1.38176
19796208	chr19:19796208:G:A	5.38732e-06	-1.06161e-10	0.051284
19796613	chr19:19796613:C:T	1.34744e-06	-1.06161e-10	-1.33456
19796689	chr19:19796689:C:T	1.2883e-06	-1.37944	-4.04282e-10
19797012	chr19:19797012:A:G	1.40832e-06	-1.06161e-10	-1.29037
19797210	chr19:19797210:C:T	1.74254e-06	-1.06161e-10	-1.07742
19797226	chr19:19797226:G:A	5.61293e-07	-0.832284	-1.37799
19797290	chr19:19797290:C:A	1.45247e-06	-1.06161e-10	-1.2595
19797392	chr19:19797392:G:C	2.14681e-06	-1.06161e-10	-0.868781
19797402	chr19:19797402:C:T	3.33983e-07	-1.53533	-1.1941
19797411	chr19:19797411:A:T	7.94273e-06	0.439494	-4.04282e-10
19797504	chr19:19797504:A:G	2.14056e-06	-1.06161e-10	-0.871695
19797524	chr19:19797524:C:T	4.00156e-07	-1.16591	-1.38276
19797708	chr19:19797708:T:C	8.89589e-06	0.830262	-0.277436
19797725	chr19:19797725:A:G	1.1269e-06	-1.5133	-4.04282e-10
19797812	chr19:19797812:C:A	3.72138e-07	-1.21932	-1.40193
19797814	chr19:19797814:T:A	1.32224e-06	-1.06161e-10	-1.35343
19797871	chr19:19797871:T:C	7.88657e-06	0.432398	-4.04282e-10
19798243	chr19:19798243:T:C	5.6435e-07	-0.818583	-1.38626
19798401	chr19:19798401:C:T	1.92503e-06	-1.06161e-10	-0.97782
19799146	chr19:19799146:A:C	2.81424e-07	-1.51525	-1.3854
19799247	chr19:19799247:G:C	1.76161e-06	-1.13267	0.0661354
19799275	chr19:19799275:A:G	1.10532e-06	-1.53263	-4.04282e-10
19799441	chr19:19799441:T:C	1.83246e-06	-1.4944	0.467297
19799768	chr19:19799768:T:A	1.31357e-06	-1.06161e-10	-1.36002
19799787	chr19:19799787:A:C	2.81626e-07	-1.51528	-1.38466
19799849	chr19:19799849:AAGAC:A	1.78484e-06	-1.48502	0.431586
19800205	chr19:19800205:A:G	2.81262e-07	-1.51821	-1.38303
19800464	chr19:19800464:C:T	1.11605e-06	-1.52297	-4.04282e-10
19800891	chr19:19800891:T:G	1.16404e-06	-1.48087	-4.04282e-10
19800990	chr19:19800990:G:A	2.0515e-06	-1.06161e-10	-0.914191
19801037	chr19:19801037:A:G	7.99132e-06	0.445593	-4.04282e-10
19801220	chr19:19801220:G:A	2.34139e-06	-1.06161e-10	-0.782017
19801668	chr19:19801668:G:A	1.20888e-06	-1.44307	-4.04282e-10
19801693	chr19:19801693:T:A	1.28597e-06	-1.06161e-10	-1.38125
19801699	chr19:19801699:A:G	1.25416e-06	-1.06161e-10	-1.4063
19801703	chr19:19801703:AT:A	1.26062e-06	-1.06161e-10	-1.40116
19801711	chr19:19801711:T:A	1.34678e-06	-1.06161e-10	-1.33505
19801727	chr19:19801727:G:A	1.42079e-06	-1.28155	-4.04282e-10
19802295	chr19:19802295:A:C	1.71387e-06	-1.06161e-10	-1.09401
19802320	chr19:19802320:A:T	1.24469e-06	-1.06161e-10	-1.41388
19802475	chr19:19802475:T:C	1.2597e-06	-1.06161e-10	-1.40189
19802499	chr19:19802499:T:A	4.86412e-07	-1.26634	-1.08712
19802684	chr19:19802684:C:G	2.13462e-06	-1.06161e-10	-0.874473
19803207	chr19:19803207:C:T	1.25859e-06	-1.06161e-10	-1.40277
19803640	chr19:19803640:A:G	2.7952e-07	-1.51412	-1.39332
19803692	chr19:19803692:G:A	2.17593e-06	-1.06161e-10	-0.85531
19804067	chr19:19804067:A:C	7.77762e-06	0.418486	-4.04282e-10
19804128	chr19:19804128:A:C	3.75944e-07	-1.22495	-1.38613
19804134	chr19:19804134:C:T	2.79528e-07	-1.52134	-1.38608
19804525	chr19:19804525:C:T	1.12279e-06	-0.615557	-0.901387
19804647	chr19:19804647:G:A	2.91013e-07	-1.53754	-1.32961
19804940	chr19:19804940:G:A	7.41204e-06	0.370342	-4.04282e-10
19805134	chr19:19805134:A:G	2.38176e-06	-1.06161e-10	-0.764922
19805927	chr19:19805927:T:C	1.29806e-06	-1.06069	-0.311199
19806199	chr19:19806199:G:A	2.13917e-06	-1.06161e-10	-0.872345
19806503	chr19:19806503:C:T	2.13917e-06	-1.06161e-10	-0.872345
19806692	chr19:19806692:TA:T	1.84067e-06	-1.00026	-0.0223742
19806704	chr19:19806704:A:T	1.51897e-06	-1.06161e-10	-1.21473
19806729	chr19:19806729:C:T	1.36514e-06	-1.06161e-10	-1.32151
19806831	chr19:19806831:A:G	1.18304e-06	-1.24724	-0.217437
19807036	chr19:19807036:T:C	1.71083e-06	-1.06161e-10	-1.09578
19807281	chr19:19807281:TATG:T	7.93001e-06	0.437891	-4.04282e-10
19807816	chr19:19807816:G:T	2.49442e-06	-0.718706	-4.04282e-10
19807823	chr19:19807823:T:A	1.37199e-06	-1.06161e-10	-1.3165
19808572	chr19:19808572:G:A	1.25972e-06	-1.06161e-10	-1.40187
19808600	chr19:19808600:C:CT	1.59267e-06	-1.54172	0.374369
19808613	chr19:19808613:G:A	5.19691e-06	0.0153006	-4.04282e-10
19808733	chr19:19808733:C:T	6.87965e-06	-1.06161e-10	0.295805
19809438	chr19:19809438:T:C	1.90485e-06	-0.222532	-0.765827
19809453	chr19:19809453:AG:A	3.5297e-07	-1.28412	-1.39002
19809687	chr19:19809687:T:C	2.14304e-06	-1.06161e-10	-0.870537
19810097	chr19:19810097:T:C	1.19185e-06	-1.06581	-0.391444
19810103	chr19:19810103:T:C	1.53124e-06	-1.52673	0.320045
19810446	chr19:19810446:C:T	2.84099e-07	-1.50849	-1.38271
19810695	chr19:19810695:T:G	2.13941e-06	-1.06161e-10	-0.872232
19811034	chr19:19811034:C:G	3.56332e-07	-1.53821	-1.12645
19811394	chr19:19811394:A:G	1.92994e-06	-0.950934	-0.0243426
19811436	chr19:19811436:C:T	8.16089e-06	0.46659	-4.04282e-10
19811837	chr19:19811837:ATG:A	1.64393e-06	-1.06161e-10	-1.13567
19812053	chr19:19812053:A:G	8.32221e-06	0.486165	-4.04282e-10
19812443	chr19:19812443:C:T	1.37924e-06	-0.158915	-1.15232
19812540	chr19:19812540:C:G	3.77398e-07	-1.18827	-1.41894
19812555	chr19:19812555:T:C	1.38437e-06	-1.30752	-4.04282e-10
19813476	chr19:19813476:T:C	1.24422e-06	-1.06161e-10	-1.41426
19813570	chr19:19813570:AATT:A	1.27752e-06	-1.06161e-10	-1.38784
19813644	chr19:19813644:T:C	1.7221e-06	-1.08922	-4.04282e-10
19813905	chr19:19813905:G:C	1.26804e-06	-1.06161e-10	-1.39529
19813926	chr19:19813926:C:T	1.62096e-06	-1.06161e-10	-1.14975
19814060	chr19:19814060:A:G	3.06433e-06	-1.06161e-10	-0.512933
19814132	chr19:19814132:C:G	3.93841e-07	-1.37507	-1.1895
19814165	chr19:19814165:G:T	4.87826e-07	-1.53368	-0.816877
19814210	chr19:19814210:A:G	4.35219e-07	-1.43495	-1.02972
19814265	chr19:19814265:G:A	1.29238e-06	-1.06161e-10	-1.37628
19814480	chr19:19814480:G:T	6.13534e-06	0.181302	-4.04282e-10
19814661	chr19:19814661:A:G	1.05069e-06	-1.27908	-0.304242
19814669	chr19:19814669:T:C	6.27806e-07	-0.901258	-1.19703
19815053	chr19:19815053:C:T	4.88541e-06	-1.06161e-10	-0.0465106
19815175	chr19:19815175:G:T	3.94121e-07	-1.15118	-1.41268
19815365	chr19:19815365:G:C	1.22828e-06	-1.42715	-4.04282e-10
19815512	chr19:19815512:G:A	4.29528e-06	-1.06161e-10	-0.175246
19815858	chr19:19815858:T:C	1.31055e-06	-1.06161e-10	-1.36232
19816556	chr19:19816556:C:T	4.57165e-06	-0.112889	-4.04282e-10
19816884	chr19:19816884:G:A	6.1215e-07	-1.28225	-0.841287
19816973	chr19:19816973:G:C	7.79065e-06	0.420161	-4.04282e-10
19817189	chr19:19817189:A:G	1.56419e-06	-1.06161e-10	-1.1854
19817432	chr19:19817432:TG:T	1.06215e-06	-0.458347	-1.11412
19817435	chr19:19817435:T:A	3.18829e-06	-0.473278	-4.04282e-10
19817574	chr19:19817574:T:A	2.84077e-06	0.274037	-0.862726
19817940	chr19:19817940:G:A	1.33779e-06	-1.06161e-10	-1.34175
19818078	chr19:19818078:T:C	1.43671e-06	-1.06161e-10	-1.27041
19818462	chr19:19818462:C:A	1.83334e-06	-1.02662	-4.04282e-10
19818734	chr19:19818734:G:C	1.69666e-06	-1.06161e-10	-1.1041
19818845	chr19:19818845:G:A	3.83074e-07	-1.41482	-1.17747
19818857	chr19:19818857:G:A	2.06276e-06	-1.13733	0.228614
19819035	chr19:19819035:C:A	1.46593e-06	-1.06161e-10	-1.25028
19819140	chr19:19819140:C:T	1.34145e-06	-1.06161e-10	-1.33901
19819555	chr19:19819555:C:T	1.14415e-06	-1.4981	-4.04282e-10
19820207	chr19:19820207:T:C	2.79207e-06	0.229985	-0.835966
19820231	chr19:19820231:C:T	5.49998e-06	0.0719806	-4.04282e-10
19820657	chr19:19820657:G:C	5.97069e-07	-1.34608	-0.802407
19821082	chr19:19821082:T:C	1.39758e-06	-1.06161e-10	-1.29802
19821226	chr19:19821226:A:T	1.17379e-06	-1.26015	-0.212373
19821468	chr19:19821468:G:A	1.51759e-06	-1.06161e-10	-1.21564
19821667	chr19:19821667:G:A	1.61334e-06	-1.06161e-10	-1.15446
19822449	chr19:19822449:TTTGGTA:T	2.22075e-06	0.140404	-0.975321
19822644	chr19:19822644:TA:T	7.13113e-06	0.331706	-4.04282e-10
19823256	chr19:19823256:C:T	1.58417e-06	-1.06161e-10	-1.1727
19823365	chr19:19823365:C:T	5.26869e-06	-1.06161e-10	0.0290189
19823459	chr19:19823459:A:G	1.26786e-06	-1.06161e-10	-1.39543
19823608	chr19:19823608:G:A	1.84906e-06	-1.01808	-4.04282e-10
19823970	chr19:19823970:C:T	1.24403e-06	-1.41441	-4.04282e-10
19824118	chr19:19824118:G:A	4.76254e-07	-0.982378	-1.39219
19824329	chr19:19824329:A:G	1.52643e-06	-1.06161e-10	-1.20983
19824453	chr19:19824453:G:A	4.72363e-07	-0.984086	-1.39869
19824485	chr19:19824485:G:A	1.57965e-06	-1.06161e-10	-1.17556
19824630	chr19:19824630:G:A	7.75618e-06	0.415727	-4.04282e-10
19825256	chr19:19825256:G:A	1.57965e-06	-1.06161e-10	-1.17556
19825939	chr19:19825939:T:C	1.38485e-06	-1.06161e-10	-1.30717
19826186	chr19:19826186:C:T	1.24664e-06	-1.06161e-10	-1.41231
19826295	chr19:19826295:T:TAA	1.27652e-06	-1.06161e-10	-1.38862
19826352	chr19:19826352:C:A	2.3828e-06	0.570359	-1.33484
19826634	chr19:19826634:G:A	1.79866e-06	-1.06161e-10	-1.04572
19826671	chr19:19826671:A:T	1.2741e-06	-1.06161e-10	-1.39053
19826703	chr19:19826703:T:C	6.94335e-06	-1.06161e-10	0.305022
19827239	chr19:19827239:G:C	1.29568e-06	-1.06161e-10	-1.37373
19827951	chr19:19827951:T:A	2.65034e-06	-1.06161e-10	-0.658074
19828491	chr19:19828491:C:A	5.59158e-06	0.800671	-0.712173
19828626	chr19:19828626:C:T	4.45441e-06	-1.06161e-10	-0.138869
19829101	chr19:19829101:T:C	2.24748e-06	0.350689	-1.17364
19829324	chr19:19829324:C:T	2.40471e-06	-1.06161e-10	-0.755334
19829405	chr19:19829405:A:G	2.65867e-07	-1.53693	-1.42059
19829492	chr19:19829492:C:G	1.59083e-06	-1.06161e-10	-1.16851
19829877	chr19:19829877:A:T	1.61881e-06	-1.06161e-10	-1.15107
19829904	chr19:19829904:T:C	1.57886e-06	-1.06161e-10	-1.17606
19830073	chr19:19830073:A:T	1.91571e-06	-1.06161e-10	-0.982678
19830484	chr19:19830484:A:G	1.72384e-06	-1.06161e-10	-1.08821
19831047	chr19:19831047:A:T	1.36409e-06	-1.06161e-10	-1.32227
19831287	chr19:19831287:G:C	5.52843e-07	-1.14621	-1.07924
19831500	chr19:19831500:T:C	1.27732e-06	-1.06161e-10	-1.388
19831864	chr19:19831864:T:C	3.64168e-07	-1.25861	-1.38429
19832054	chr19:19832054:A:G	1.24996e-06	-1.06161e-10	-1.40965
19832167	chr19:19832167:A:G	1.27366e-06	-1.06161e-10	-1.39087
19832363	chr19:19832363:T:C	1.26222e-06	-1.06161e-10	-1.39989
19832407	chr19:19832407:A:G	3.65942e-07	-1.25822	-1.37982
19832473	chr19:19832473:A:G	1.6259e-06	-1.06161e-10	-1.1467
19833055	chr19:19833055:G:A	6.44313e-06	-1.06161e-10	0.230251
19833060	chr19:19833060:G:A	4.41102e-06	0.536692	-0.68535
19833141	chr19:19833141:C:T	1.10057e-06	-1.53693	-4.04282e-10
19833199	chr19:19833199:G:T	2.11531e-06	-1.06161e-10	-0.883564
19833525	chr19:19833525:A:G	8.7251e-06	0.533441	-4.04282e-10
19833768	chr19:19833768:A:T	4.05252e-07	-1.25981	-1.27619
19834077	chr19:19834077:T:C	1.27889e-06	-1.06161e-10	-1.38677
19834346	chr19:19834346:T:A	2.72828e-07	-1.51877	-1.4129
19834496	chr19:19834496:G:A	1.71017e-06	-1.06161e-10	-1.09617
19834971	chr19:19834971:T:C	2.17542e-06	0.33913	-1.19467
19835016	chr19:19835016:T:C	1.61715e-06	-1.06161e-10	-1.1521
19835188	chr19:19835188:G:A	2.19912e-06	-1.06161e-10	-0.844707
19835410	chr19:19835410:G:A	1.61548e-06	-1.06161e-10	-1.15313
19835513	chr19:19835513:G:A	3.8528e-07	-1.31207	-1.27448
19835552	chr19:19835552:C:G	1.252e-06	-1.06161e-10	-1.40802
19835592	chr19:19835592:A:G	3.78354e-06	-1.06161e-10	-0.302104
19835628	chr19:19835628:C:A	1.30413e-06	-1.06161e-10	-1.36723
19835828	chr19:19835828:A:G	1.51612e-06	-0.681379	-0.535229
19836224	chr19:19836224:TA:T	8.28486e-06	0.481666	-4.04282e-10
19836720	chr19:19836720:G:A	8.08484e-06	0.457228	-4.04282e-10
19836752	chr19:19836752:T:G	1.41296e-06	-0.790889	-0.496188
19837417	chr19:19837417:G:A	2.89367e-06	-1.06161e-10	-0.570236
19837572	chr19:19837572:A:AT	8.05132e-06	0.636228	-0.183155
19837816	chr19:19837816:G:T	1.09919e-06	-1.53819	-4.04282e-10
19838000	chr19:19838000:G:A	1.24893e-06	-1.06161e-10	-1.41048
19838499	chr19:19838499:T:C	7.67334e-06	0.404989	-4.04282e-10
19838782	chr19:19838782:T:C	1.55945e-06	-1.06161e-10	-1.18843
19839014	chr19:19839014:G:A	2.87632e-06	-1.06161e-10	-0.576251
19839021	chr19:19839021:A:G	7.30473e-06	0.355758	-4.04282e-10
19840022	chr19:19840022:G:T	1.10576e-06	-1.53223	-4.04282e-10
19840869	chr19:19840869:G:A	3.74436e-06	-1.06161e-10	-0.312513
19840922	chr19:19840922:A:C	1.32801e-06	-1.06161e-10	-1.34908
19841468	chr19:19841468:T:C	8.03974e-06	0.451633	-4.04282e-10
19841725	chr19:19841725:ACTT:A	3.81651e-07	-1.40016	-1.19585
19842305	chr19:19842305:T:C	3.36662e-07	-1.33897	-1.38248
19843657	chr19:19843657:T:C	3.08532e-07	-1.40465	-1.40404
19843912	chr19:19843912:G:T	1.24869e-06	-1.06161e-10	-1.41067
19844081	chr19:19844081:G:T	3.27147e-07	-1.41247	-1.33763
19844549	chr19:19844549:C:T	2.40404e-06	-0.755612	-4.04282e-10
19844597	chr19:19844597:G:A	3.08237e-07	-1.4808	-1.32885
19844806	chr19:19844806:T:C	1.88897e-06	-0.679685	-0.317049
19845892	chr19:19845892:T:C	3.27494e-07	-1.36411	-1.38494
19846074	chr19:19846074:C:T	8.87291e-06	0.550239	-4.04282e-10
19846280	chr19:19846280:A:G	1.31486e-06	-1.06161e-10	-1.35903
19846720	chr19:19846720:T:C	3.95563e-07	-1.49388	-1.06633
19846805	chr19:19846805:C:T	1.23918e-06	-1.06161e-10	-1.41832
19846817	chr19:19846817:G:A	1.36804e-06	-1.06161e-10	-1.31938
19847001	chr19:19847001:A:G	0.000110714	-1.06161e-10	3.07419
19847931	chr19:19847931:A:C	2.35415e-06	-0.776583	-4.04282e-10
19848688	chr19:19848688:T:C	8.16064e-06	0.466559	-4.04282e-10
19848930	chr19:19848930:T:C	3.98757e-06	-0.249583	-4.04282e-10
19849358	chr19:19849358:C:T	1.25209e-06	-1.06161e-10	-1.40795
19849755	chr19:19849755:C:T	3.42641e-07	-1.52512	-1.17872
19849881	chr19:19849881:G:A	3.16224e-07	-1.54205	-1.24202
19850381	chr19:19850381:A:C	2.19218e-06	-0.847865	-4.04282e-10
19850418	chr19:19850418:A:T	4.99129e-06	-0.0250701	-4.04282e-10
19850447	chr19:19850447:A:C	4.01945e-06	-1.06161e-10	-0.241618
19850900	chr19:19850900:T:C	1.40675e-06	-1.06161e-10	-1.29148
19851190	chr19:19851190:C:A	1.10257e-06	-1.53512	-4.04282e-10
19851234	chr19:19851234:C:T	3.81816e-07	-1.41501	-1.18058
19851379	chr19:19851379:T:C	1.56866e-06	-1.06161e-10	-1.18254
19851664	chr19:19851664:CAT:C	3.7592e-06	-1.06161e-10	-0.308556
19852155	chr19:19852155:C:A	1.78488e-06	-1.00978	-0.0436312
19852277	chr19:19852277:T:C	8.63481e-07	-0.878343	-0.901204
19852309	chr19:19852309:T:C	1.92071e-06	-0.266808	-0.713261
19852310	chr19:19852310:G:A	8.60534e-07	-1.03917	-0.7438
19852718	chr19:19852718:G:A	1.96143e-06	-1.35041	0.391322
19852996	chr19:19852996:G:A	1.61537e-06	-1.06161e-10	-1.1532
19853163	chr19:19853163:C:T	3.24028e-07	-1.54208	-1.21761
19853209	chr19:19853209:G:A	1.26672e-06	-1.06161e-10	-1.39633
19854404	chr19:19854404:C:T	5.21173e-07	-0.870329	-1.41411
19854415	chr19:19854415:G:A	1.40878e-06	-1.06161e-10	-1.29004
19854459	chr19:19854459:A:C	3.64136e-07	-1.51525	-1.12774
19855355	chr19:19855355:T:G	9.87585e-06	0.657329	-4.04282e-10
19855912	chr19:19855912:T:G	4.19141e-06	-1.06161e-10	-0.199727
19855918	chr19:19855918:T:C	1.9658e-06	-0.972662	0.0157991
19856092	chr19:19856092:T:C	1.75596e-06	-0.312112	-0.757633
19856132	chr19:19856132:A:G	1.2476e-06	-1.06161e-10	-1.41154
19856142	chr19:19856142:C:T	3.65766e-07	-1.52047	-1.11805
19856799	chr19:19856799:G:A	3.76852e-07	-1.50496	-1.1037
19857069	chr19:19857069:C:G	3.6645e-07	-1.51834	-1.11832
19857129	chr19:19857129:G:C	3.74423e-07	-1.52425	-1.09088
19858071	chr19:19858071:G:A	3.21326e-07	-1.5237	-1.24436
19858267	chr19:19858267:AC:A	4.01556e-07	-1.5414	-1.00378
19858387	chr19:19858387:T:A	3.28439e-07	-1.52456	-1.2216
19858523	chr19:19858523:T:C	3.08713e-07	-1.52316	-1.28495
19858880	chr19:19858880:A:G	3.63775e-07	-1.51911	-1.12487
19859133	chr19:19859133:A:G	2.03021e-06	-0.924624	-4.04282e-10
19859304	chr19:19859304:C:T	1.12894e-06	-1.35786	-0.153623
19859572	chr19:19859572:C:A	1.1688e-05	0.825797	-4.04282e-10
19859634	chr19:19859634:A:G	2.03061e-06	-1.06161e-10	-0.924429
19859668	chr19:19859668:A:G	6.92298e-06	-0.475965	0.778048
19859936	chr19:19859936:C:T	9.75093e-06	-0.498966	1.14357
19859978	chr19:19859978:G:T	1.01005e-05	-0.509816	1.18963
19860042	chr19:19860042:T:C	1.02412e-05	-0.517704	1.21136
19860369	chr19:19860369:T:A	2.92313e-06	-0.680719	0.120612
19861043	chr19:19861043:T:G	4.66524e-06	-0.61045	0.517826
19861063	chr19:19861063:C:T	1.25088e-06	-1.40892	-4.04282e-10
19861427	chr19:19861427:C:T	4.78547e-06	-0.578169	0.51099
19861464	chr19:19861464:CTT:C	1.14393e-06	-1.49829	-4.04282e-10
19861548	chr19:19861548:A:G	4.63998e-06	-0.64735	0.549295
19861633	chr19:19861633:C:A	2.10787e-06	-1.06161e-10	-0.887086
19862028	chr19:19862028:C:T	4.63665e-06	-0.656852	0.55808
19862633	chr19:19862633:CA:C	1.48316e-06	-1.23859	-4.04282e-10
19862643	chr19:19862643:T:C	4.24315e-06	-0.608029	0.420572
19864759	chr19:19864759:G:C	4.92883e-07	-1.13072	-1.20953
19864853	chr19:19864853:G:C	3.89111e-06	-0.510845	0.236775
19865243	chr19:19865243:G:A	2.28126e-06	-0.808037	-4.04282e-10
19865282	chr19:19865282:C:T	1.6773e-06	-1.06161e-10	-1.11558
19865412	chr19:19865412:G:C	3.44527e-06	0.0385975	-0.434359
19865717	chr19:19865717:A:C	1.3534e-06	-1.06161e-10	-1.33014
19866109	chr19:19866109:G:A	3.87446e-07	-1.16211	-1.41883
19866179	chr19:19866179:G:A	1.60692e-06	-1.0242	-0.134244
19866464	chr19:19866464:A:T	7.4364e-06	0.0670481	0.306575
19866812	chr19:19866812:C:G	1.63051e-06	-1.06161e-10	-1.14387
19866839	chr19:19866839:C:G	8.25738e-06	0.478343	-4.04282e-10
19866948	chr19:19866948:CA:C	1.23623e-06	-1.06161e-10	-1.4207
19867311	chr19:19867311:AGAGAG:A	1.44267e-06	-1.26627	-4.04282e-10
19867317	chr19:19867317:TATTCCATGATA:T	1.46598e-06	-1.25024	-4.04282e-10
19867360	chr19:19867360:T:G	5.08341e-07	-0.889271	-1.4201
19867407	chr19:19867407:G:A	1.38529e-06	-1.06161e-10	-1.30685
19867748	chr19:19867748:C:T	4.23907e-07	-1.5382	-0.952807
19867948	chr19:19867948:T:C	1.41434e-06	0.133557	-1.41966
19868028	chr19:19868028:C:G	1.00959e-05	0.679367	-4.04282e-10
19868232	chr19:19868232:A:G	4.49073e-07	-1.52757	-0.905758
19868292	chr19:19868292:C:T	1.27205e-06	-1.06161e-10	-1.39213
19868453	chr19:19868453:C:A	1.09374e-06	-1.54316	-4.04282e-10
19868850	chr19:19868850:TA:T	3.40923e-07	-1.29364	-1.41522
19869043	chr19:19869043:T:G	3.14463e-06	-1.06161e-10	-0.487068
19869537	chr19:19869537:T:G	1.34533e-06	-1.06161e-10	-1.33612
19870265	chr19:19870265:G:A	1.58709e-06	-0.0712866	-1.09958
19870322	chr19:19870322:GC:G	1.12438e-06	-1.51553	-4.04282e-10
19870652	chr19:19870652:A:C	1.68161e-06	-1.06161e-10	-1.11301
19870940	chr19:19870940:C:G	1.27856e-06	-1.22074	-0.166296
19871083	chr19:19871083:A:G	4.76763e-06	-0.726047	0.655131
19871156	chr19:19871156:T:C	4.18719e-06	-1.06161e-10	-0.200733
19871222	chr19:19871222:C:T	7.26972e-05	0.548338	2.1052
19871286	chr19:19871286:TC:T	1.25121e-06	-1.06161e-10	-1.40865
19871910	chr19:19871910:A:G	3.1043e-06	0.861942	-1.36192
19873414	chr19:19873414:A:T	9.3465e-06	0.602239	-4.04282e-10
19873488	chr19:19873488:T:C	1.09235e-06	-1.54443	-4.04282e-10
19873754	chr19:19873754:G:T	1.10394e-06	-1.53388	-4.04282e-10
19874389	chr19:19874389:C:T	1.72807e-06	-1.06161e-10	-1.08576
19874686	chr19:19874686:T:C	7.77061e-05	0.649632	2.07054
19875324	chr19:19875324:GCTC:G	4.29059e-06	-1.06161e-10	-0.17634
19875574	chr19:19875574:T:C	1.79967e-06	-1.06161e-10	-1.04516
19875761	chr19:19875761:T:A	2.7053e-07	-1.52076	-1.41938
19876309	chr19:19876309:T:C	1.37794e-06	-1.06161e-10	-1.31217
19876408	chr19:19876408:G:A	3.60998e-07	-1.46008	-1.19157
19876682	chr19:19876682:G:A	3.52484e-07	-1.34238	-1.33314
19877020	chr19:19877020:A:T	8.93534e-06	0.557251	-4.04282e-10
19877031	chr19:19877031:C:T	8.97194e-06	0.561338	-4.04282e-10
19877608	chr19:19877608:C:T	5.21857e-06	-1.06161e-10	0.0194599
19877872	chr19:19877872:C:T	1.8481e-06	0.373047	-1.39165
19877972	chr19:19877972:C:G	6.49096e-05	0.679379	1.86085
19878315	chr19:19878315:AG:A	1.66918e-06	0.0398724	-1.1603
19878486	chr19:19878486:A:G	2.77213e-07	-1.51219	-1.40354
19878870	chr19:19878870:C:T	2.14976e-06	-0.867406	-4.04282e-10
19879543	chr19:19879543:C:T	4.16414e-07	-1.27814	-1.2307
19879783	chr19:19879783:C:T	1.84633e-06	0.370585	-1.39015
19880270	chr19:19880270:G:C	1.19807e-06	-1.45205	-4.04282e-10
19881774	chr19:19881774:T:A	1.27716e-06	-1.06161e-10	-1.38812
19882484	chr19:19882484:G:A	2.66363e-07	-1.5391	-1.41656
19882495	chr19:19882495:C:T	3.63485e-06	-1.06161e-10	-0.342197
19882496	chr19:19882496:A:G	1.35461e-06	-1.06161e-10	-1.32925
19882666	chr19:19882666:T:C	3.52533e-07	-1.45166	-1.22372
19882698	chr19:19882698:T:C	6.51269e-05	0.659922	1.88365
19882903	chr19:19882903:A:G	6.495e-05	0.713328	1.82753
19883064	chr19:19883064:A:G	1.81332e-06	0.35107	-1.38868
19883414	chr19:19883414:G:A	2.16565e-06	-1.06161e-10	-0.860042
19883577	chr19:19883577:AAAAAAG:A	1.37618e-06	-1.06161e-10	-1.31345
19883843	chr19:19883843:A:G	2.77345e-07	-1.51662	-1.39864
19883893	chr19:19883893:T:TA	1.93263e-06	0.415245	-1.38913
19884009	chr19:19884009:A:T	1.23684e-06	-1.06161e-10	-1.42021
19884430	chr19:19884430:C:T	5.31204e-06	-1.06161e-10	0.037212
19884634	chr19:19884634:T:C	2.76938e-07	-1.51851	-1.39822
19884663	chr19:19884663:C:T	2.03138e-06	-0.967945	0.0438969
19884667	chr19:19884667:TC:T	1.26468e-06	-1.06161e-10	-1.39795
19884679	chr19:19884679:T:C	2.35089e-06	-0.955515	0.177543
19885407	chr19:19885407:C:T	1.01357e-05	0.683304	-4.04282e-10
19885536	chr19:19885536:G:A	7.27122e-06	-1.06161e-10	0.35116
19885795	chr19:19885795:C:T	1.2493e-06	-1.41018	-4.04282e-10
19886082	chr19:19886082:T:A	9.03405e-06	0.568237	-4.04282e-10
19886138	chr19:19886138:A:T	2.78522e-07	-1.51286	-1.39816
19886148	chr19:19886148:A:G	2.27315e-06	-1.06161e-10	-0.811597
19886575	chr19:19886575:A:G	1.54196e-06	-1.19971	-4.04282e-10
19886791	chr19:19886791:T:A	1.97034e-06	0.410749	-1.36531
19886939	chr19:19886939:G:A	1.2075e-06	-1.44421	-4.04282e-10
19887333	chr19:19887333:G:T	1.57764e-06	0.233174	-1.41001
19887448	chr19:19887448:T:C	1.98243e-06	0.393394	-1.34184
19887984	chr19:19887984:G:A	1.24948e-06	-1.06161e-10	-1.41004
19888130	chr19:19888130:G:C	1.72697e-06	0.282338	-1.36873
19888199	chr19:19888199:T:G	1.68701e-06	0.259124	-1.36893
19888416	chr19:19888416:TTCTG:T	4.51228e-07	-1.31739	-1.11116
19888715	chr19:19888715:GA:G	4.51193e-07	-1.31828	-1.11034
19889148	chr19:19889148:T:G	1.35151e-06	-1.33154	-4.04282e-10
19889216	chr19:19889216:T:C	4.85853e-06	-1.06161e-10	-0.0520277
19889387	chr19:19889387:C:T	2.00053e-06	-0.0109204	-0.928432
19889537	chr19:19889537:G:C	4.57767e-06	-1.06161e-10	-0.111574
19889877	chr19:19889877:T:G	2.78252e-07	-1.51356	-1.39843
19889884	chr19:19889884:C:T	2.67913e-07	-1.53361	-1.41625
19890063	chr19:19890063:G:A	9.03989e-06	0.568883	-4.04282e-10
19890094	chr19:19890094:G:A	1.32345e-05	-1.06161e-10	0.950062
19890106	chr19:19890106:A:G	1.12943e-06	-1.51105	-4.04282e-10
19890230	chr19:19890230:C:T	2.66374e-07	-1.53501	-1.42061
19890238	chr19:19890238:T:C	2.34542e-06	-0.959879	0.179578
19890402	chr19:19890402:G:A	2.64964e-06	-0.658341	-4.04282e-10
19890966	chr19:19890966:G:A	5.76653e-06	-1.06161e-10	0.119307
19891076	chr19:19891076:A:C	2.71012e-07	-1.53029	-1.40806
19891922	chr19:19891922:G:A	6.58832e-06	-1.06161e-10	0.252535
19892300	chr19:19892300:A:G	1.61131e-06	0.241185	-1.3969
19892922	chr19:19892922:C:T	8.4791e-06	-1.06161e-10	0.504841
19893010	chr19:19893010:T:C	1.54949e-06	-1.15954	-0.0353022
19893263	chr19:19893263:CCACCATGCCTGGCTACAAGTTCTTAATTCTTAAGAGA:C	1.99294e-06	0.447388	-1.39054
19893666	chr19:19893666:C:T	1.1052e-06	-1.53274	-4.04282e-10
19893733	chr19:19893733:T:C	4.11838e-06	-1.06161e-10	-0.217305
19894455	chr19:19894455:A:C	1.67144e-06	-1.06161e-10	-1.11908
19894594	chr19:19894594:A:C	2.77746e-07	-1.50914	-1.40467
19894704	chr19:19894704:A:G	1.27479e-06	-1.06161e-10	-1.38998
19894840	chr19:19894840:G:A	3.75353e-07	-1.31173	-1.30093
19894944	chr19:19894944:A:T	2.14184e-06	-1.0151	0.143999
19895044	chr19:19895044:A:G	1.85276e-06	0.350927	-1.36702
19895460	chr19:19895460:T:C	8.7175e-05	0.0725309	2.76262
19895880	chr19:19895880:A:G	2.79684e-06	-1.06161e-10	-0.604275
19896011	chr19:19896011:T:C	4.16927e-06	-0.480171	0.275148
19896433	chr19:19896433:C:T	1.25292e-06	-1.06161e-10	-1.40729
19896495	chr19:19896495:C:T	1.71259e-06	-0.0890271	-1.00573
19896664	chr19:19896664:C:T	4.01124e-06	-1.20712	0.963458
19896693	chr19:19896693:G:A	1.71249e-06	-1.06161e-10	-1.09481
19896711	chr19:19896711:C:T	2.59485e-05	1.62335	-4.04282e-10
19896959	chr19:19896959:A:G	5.00313e-06	-0.0227008	-4.04282e-10
19897161	chr19:19897161:T:C	1.80117e-06	0.323476	-1.3678
19897616	chr19:19897616:A:AC	8.33481e-06	0.487678	-4.04282e-10
19897643	chr19:19897643:C:A	1.18522e-06	-1.46283	-4.04282e-10
19898248	chr19:19898248:T:C	1.81855e-06	-0.0492942	-0.985432
19898335	chr19:19898335:T:C	5.55242e-06	0.0814706	-4.04282e-10
19898719	chr19:19898719:A:G	3.89682e-07	-1.30248	-1.27271
19898879	chr19:19898879:T:C	4.41702e-07	-1.35472	-1.09516
19898930	chr19:19898930:T:G	4.50374e-07	-1.34153	-1.08891
19898987	chr19:19898987:A:G	2.04077e-06	-1.06161e-10	-0.919436
19899008	chr19:19899008:G:A	2.11067e-06	0.0691277	-0.954884
19899423	chr19:19899423:CA:C	7.56201e-05	0.59777	2.09519
19899817	chr19:19899817:A:G	4.19388e-07	-1.45376	-1.04796
19900209	chr19:19900209:G:T	5.05953e-06	-0.298906	0.287416
19900968	chr19:19900968:C:T	1.31673e-06	-1.06161e-10	-1.35761
19900969	chr19:19900969:C:T	1.24247e-06	-1.06161e-10	-1.41566
19901002	chr19:19901002:T:C	1.35683e-06	-1.29331	-0.0342986
19901177	chr19:19901177:C:T	2.34177e-05	1.52073	-4.04282e-10
19901261	chr19:19901261:T:C	2.6035e-05	0.674759	0.951919
19901500	chr19:19901500:C:G	3.43341e-07	-1.48509	-1.21671
19901832	chr19:19901832:C:T	1.73616e-06	-0.897454	-0.183636
19902102	chr19:19902102:C:T	1.28633e-06	-1.06161e-10	-1.38097
19902458	chr19:19902458:A:G	8.12134e-07	-1.26345	-0.577406
19902887	chr19:19902887:C:T	1.93423e-06	-1.06161e-10	-0.973054
19902924	chr19:19902924:A:G	5.55843e-06	-0.428619	0.511171
19903033	chr19:19903033:C:T	1.25293e-06	-1.06161e-10	-1.40728
19903178	chr19:19903178:A:G	2.56127e-05	0.717407	0.89292
19904162	chr19:19904162:G:GT	4.3388e-06	-1.06161e-10	-0.165166
19905859	chr19:19905859:T:A	1.43438e-06	-1.10756	-0.164468
19906086	chr19:19906086:G:A	3.02702e-07	-1.53582	-1.29195
19906581	chr19:19906581:C:T	5.79873e-07	-1.3556	-0.822112
19906674	chr19:19906674:G:A	1.65248e-06	-1.06161e-10	-1.13048
19906937	chr19:19906937:T:G	1.26011e-06	-1.31439	-0.0871749
19906944	chr19:19906944:G:A	7.54575e-07	-1.25625	-0.658111
19907567	chr19:19907567:G:C	1.10331e-06	-1.53445	-4.04282e-10
19908178	chr19:19908178:C:T	3.02044e-07	-1.53018	-1.29977
19908668	chr19:19908668:C:T	1.70028e-06	-1.06161e-10	-1.10197
19909122	chr19:19909122:G:A	5.50643e-07	-1.34987	-0.879564
19909261	chr19:19909261:A:G	3.60914e-06	-0.932793	0.583499
19909361	chr19:19909361:C:T	7.7853e-06	0.419474	-4.04282e-10
19909578	chr19:19909578:T:C	1.60374e-06	-1.08503	-0.0753943
19910067	chr19:19910067:T:C	2.23741e-05	0.709193	0.765947
19910078	chr19:19910078:CAT:C	3.81726e-06	-0.892649	0.599419
19910549	chr19:19910549:A:G	1.92418e-06	-1.10789	0.129622
19910974	chr19:19910974:A:C	8.17285e-06	0.468054	-4.04282e-10
19911182	chr19:19911182:A:G	1.37701e-06	-1.06161e-10	-1.31285
19911247	chr19:19911247:A:G	5.68115e-07	-1.34292	-0.85527
19912257	chr19:19912257:T:A	1.74896e-06	-0.899344	-0.1744
19912707	chr19:19912707:A:T	2.99698e-07	-1.54352	-1.29422
19912834	chr19:19912834:T:C	5.82421e-07	-1.32194	-0.851386
19912938	chr19:19912938:A:T	8.23351e-06	0.475449	-4.04282e-10
19912990	chr19:19912990:T:A	1.3134e-06	-1.06161e-10	-1.36014
19913057	chr19:19913057:T:C	3.93694e-06	-0.26236	-4.04282e-10
19913140	chr19:19913140:CAG:C	1.32187e-06	-1.06161e-10	-1.35372
19913882	chr19:19913882:C:T	1.56737e-06	-1.06161e-10	-1.18337
19914067	chr19:19914067:C:T	2.59694e-06	-0.855852	0.177422
19914150	chr19:19914150:G:A	2.75337e-05	0.785165	0.897481
19914479	chr19:19914479:G:T	1.26335e-06	-1.06161e-10	-1.399
19914772	chr19:19914772:C:T	2.97079e-07	-1.54411	-1.30241
19915354	chr19:19915354:G:C	7.34013e-06	0.360593	-4.04282e-10
19915798	chr19:19915798:T:C	1.91459e-05	0.499261	0.820063
19915833	chr19:19915833:T:C	2.40092e-06	-1.06161e-10	-0.756912
19917336	chr19:19917336:C:CT	2.56941e-05	0.910262	0.703236
19917415	chr19:19917415:A:G	1.3178e-06	-1.06161e-10	-1.3568
19917420	chr19:19917420:AT:A	3.12771e-06	-0.851257	0.358795
19917443	chr19:19917443:T:A	1.49118e-06	-1.06161e-10	-1.23319
19917933	chr19:19917933:CTTCCTTCT:C	3.22321e-06	-1.06161e-10	-0.462385
19918143	chr19:19918143:T:G	1.81498e-06	-1.08826	0.0515741
19918778	chr19:19918778:C:T	1.26348e-06	-1.06161e-10	-1.39889
19919336	chr19:19919336:T:C	1.50847e-06	-1.22167	-4.04282e-10
19919356	chr19:19919356:C:G	7.78062e-07	-0.500862	-1.38285
19919385	chr19:19919385:A:G	1.23705e-06	-1.06161e-10	-1.42003
19919703	chr19:19919703:C:T	7.0979e-07	-1.24064	-0.734907
19919796	chr19:19919796:T:C	1.93513e-06	-0.972589	-4.04282e-10
19920393	chr19:19920393:G:A	2.3186e-05	0.773348	0.737439
19920609	chr19:19920609:C:T	6.8032e-07	-0.62481	-1.39314
19920867	chr19:19920867:T:G	1.83416e-06	-1.06161e-10	-1.02617
19920890	chr19:19920890:T:C	1.30687e-06	-0.059325	-1.3058
19921412	chr19:19921412:T:C	2.71635e-06	-1.06161e-10	-0.633473
19921866	chr19:19921866:T:C	1.19824e-06	-0.143648	-1.30827
19921953	chr19:19921953:A:G	1.09495e-06	-1.54205	-4.04282e-10
19921998	chr19:19921998:A:G	6.43283e-07	-0.685445	-1.38849
19922233	chr19:19922233:G:T	1.10768e-06	-1.5305	-4.04282e-10
19922236	chr19:19922236:A:G	2.95682e-06	-0.875477	0.32683
19922243	chr19:19922243:C:A	6.95932e-07	-0.60507	-1.3902
19922376	chr19:19922376:T:G	5.59576e-06	0.0892463	-4.04282e-10
19922430	chr19:19922430:C:T	1.67327e-06	-1.06161e-10	-1.11798
19922524	chr19:19922524:G:A	3.04825e-06	-0.925429	0.407232
19922705	chr19:19922705:C:T	2.39182e-05	0.745993	0.795885
19922841	chr19:19922841:A:G	5.58701e-07	-1.3837	-0.831204
19922862	chr19:19922862:A:G	1.31103e-06	-1.06161e-10	-1.36195
19922914	chr19:19922914:G:A	3.01274e-06	-0.910694	0.380779
19923188	chr19:19923188:C:T	1.86608e-06	-1.00893	-4.04282e-10
19923372	chr19:19923372:C:G	1.40515e-06	-1.06161e-10	-1.29262
19923989	chr19:19923989:C:T	1.28167e-06	-1.06161e-10	-1.3846
19924631	chr19:19924631:C:T	7.15119e-07	-0.57511	-1.39296
19924637	chr19:19924637:C:T	5.9768e-06	0.155122	-4.04282e-10
19925046	chr19:19925046:G:A	7.23799e-07	-0.566247	-1.38976
19925055	chr19:19925055:T:C	1.22005e-06	-0.723601	-0.71027
19925151	chr19:19925151:G:A	1.92043e-06	-1.06161e-10	-0.980212
19925367	chr19:19925367:T:C	5.64208e-07	-1.37247	-0.832621
19925739	chr19:19925739:A:AT	9.53684e-07	-1.24935	-0.430835
19925806	chr19:19925806:G:A	1.27778e-06	-0.0878962	-1.29974
19925873	chr19:19925873:T:C	1.49482e-06	-1.06161e-10	-1.23076
19926693	chr19:19926693:A:G	4.65966e-06	-0.0938221	-4.04282e-10
19927145	chr19:19927145:C:T	2.58461e-06	-1.06161e-10	-0.68319
19927392	chr19:19927392:A:G	1.32143e-06	-1.06161e-10	-1.35405
19927857	chr19:19927857:T:C	6.7949e-07	-0.64743	-1.37175
19927994	chr19:19927994:A:C	5.62175e-06	0.09388	-4.04282e-10
19928158	chr19:19928158:C:A	3.04846e-06	-0.86838	0.350253
19928252	chr19:19928252:C:T	1.29475e-06	-1.06161e-10	-1.37445
19928259	chr19:19928259:G:T	4.11695e-07	-1.36958	-1.15065
19928811	chr19:19928811:A:G	5.70074e-07	-1.00559	-1.18917
19929176	chr19:19929176:A:AT	4.56025e-07	-1.06356	-1.35441
19929529	chr19:19929529:A:G	5.53103e-07	-1.02284	-1.20213
19929554	chr19:19929554:A:G	1.48978e-06	-1.06161e-10	-1.23414
19929666	chr19:19929666:T:C	2.45297e-05	0.754748	0.812375
19929844	chr19:19929844:A:G	1.66119e-06	-1.06161e-10	-1.12523
19929983	chr19:19929983:A:G	3.88222e-06	-0.680829	0.404472
19930376	chr19:19930376:G:A	9.49103e-07	-1.23274	-0.452265
19930838	chr19:19930838:T:C	2.16806e-06	-1.06161e-10	-0.85893
19930992	chr19:19930992:G:A	3.16861e-06	-0.884652	0.405182
19931158	chr19:19931158:T:C	4.02488e-06	-1.06161e-10	-0.240268
19931428	chr19:19931428:T:C	3.16483e-07	-1.5325	-1.25075
19931701	chr19:19931701:G:C	1.77216e-06	-1.05179	-0.00877358
19932127	chr19:19932127:G:A	5.18837e-07	-0.887968	-1.40096
19932366	chr19:19932366:C:T	1.8522e-06	-0.0496748	-0.966712
19932510	chr19:19932510:G:A	2.52195e-06	-1.06161e-10	-0.70773
19932656	chr19:19932656:G:A	1.23766e-06	-1.06161e-10	-1.41954
19932742	chr19:19932742:A:G	4.82079e-06	-0.897988	0.838162
19932746	chr19:19932746:GT:G	3.15498e-07	-1.53177	-1.25459
19932871	chr19:19932871:T:A	3.02989e-05	0.848249	0.930097
19933232	chr19:19933232:G:T	3.10435e-06	-0.883838	0.383879
19933773	chr19:19933773:C:A	1.13562e-06	-1.50558	-4.04282e-10
19934288	chr19:19934288:A:T	3.07731e-06	-0.508709	-4.04282e-10
19934298	chr19:19934298:C:T	1.94605e-06	-0.96696	-4.04282e-10
19934310	chr19:19934310:C:A	2.97524e-06	-0.542439	-4.04282e-10
19934460	chr19:19934460:T:A	4.08166e-06	-1.06161e-10	-0.226259
19934579	chr19:19934579:T:C	1.54414e-06	-1.06161e-10	-1.1983
19934801	chr19:19934801:AC:A	1.25866e-06	-1.06161e-10	-1.40271
19935293	chr19:19935293:C:A	4.81896e-07	-1.31459	-1.04821
19935338	chr19:19935338:G:A	1.66004e-05	0.922662	0.254005
19935409	chr19:19935409:C:T	3.18088e-07	-1.53401	-1.24418
19935987	chr19:19935987:G:A	2.43661e-06	-0.821948	0.0797902
19936047	chr19:19936047:A:C	2.89097e-06	-1.06161e-10	-0.571172
19936152	chr19:19936152:A:G	3.64178e-06	-1.06161e-10	-0.340292
19936323	chr19:19936323:G:A	2.30635e-06	-0.783885	-0.0132115
19936502	chr19:19936502:A:C	1.73056e-06	-1.06161e-10	-1.08432
19936511	chr19:19936511:C:T	1.39821e-06	-1.50623	0.208667
19936518	chr19:19936518:A:C	1.22422e-05	-0.0356602	0.907782
19936580	chr19:19936580:A:T	2.9335e-07	-1.541	-1.31816
19936711	chr19:19936711:C:CA	2.93616e-07	-1.53935	-1.3189
19936843	chr19:19936843:G:C	1.63761e-06	-1.06161e-10	-1.13953
19936973	chr19:19936973:T:TAAAAAA	1.52459e-06	-0.208433	-1.0026
19937056	chr19:19937056:T:G	2.16833e-06	-1.06161e-10	-0.858808
19937669	chr19:19937669:G:T	1.23802e-06	-1.06161e-10	-1.41925
19937746	chr19:19937746:T:C	4.92991e-06	-0.0374431	-4.04282e-10
19938534	chr19:19938534:G:T	4.87147e-06	-0.0493678	-4.04282e-10
19938583	chr19:19938583:C:G	2.27059e-06	-1.06161e-10	-0.812724
19938740	chr19:19938740:AAGG:A	1.79936e-06	-1.06161e-10	-1.04533
19939557	chr19:19939557:CAT:C	2.10842e-06	-1.06161e-10	-0.886825
19939680	chr19:19939680:C:G	1.25394e-06	-1.06161e-10	-1.40647
19940261	chr19:19940261:C:T	1.37398e-06	-1.06161e-10	-1.31505
19940281	chr19:19940281:TGTC:T	9.95499e-06	0.665311	-4.04282e-10
19940423	chr19:19940423:A:G	1.23882e-06	-1.06161e-10	-1.4186
19940995	chr19:19940995:G:C	2.15419e-06	-1.06161e-10	-0.865349
19942030	chr19:19942030:G:A	4.5935e-07	-1.18607	-1.22464
19942224	chr19:19942224:G:A	1.30482e-06	-1.06161e-10	-1.3667
19942717	chr19:19942717:C:T	8.94871e-06	0.558746	-4.04282e-10
19943237	chr19:19943237:C:T	2.10202e-06	-1.12846	0.238595
19943353	chr19:19943353:A:T	1.27724e-06	-1.38806	-4.04282e-10
19943472	chr19:19943472:CA:C	4.60544e-07	-1.22844	-1.17967
19943698	chr19:19943698:T:C	8.49366e-07	-1.18018	-0.615843
19943937	chr19:19943937:A:G	4.9939e-07	-1.36869	-0.95844
19944477	chr19:19944477:G:A	1.05065e-05	0.0649944	0.654233
19944561	chr19:19944561:C:T	5.55767e-07	-1.40601	-0.814164
19945312	chr19:19945312:T:C	1.25861e-06	-1.06161e-10	-1.40276
19945816	chr19:19945816:A:T	4.67694e-07	-1.54434	-0.848368
19945845	chr19:19945845:T:C	4.63601e-07	-1.54377	-0.857726
19945846	chr19:19945846:G:A	3.36529e-07	-1.53639	-1.18544
19946653	chr19:19946653:C:T	1.46098e-06	-1.51393	0.260276
19946690	chr19:19946690:C:T	3.47403e-06	-1.06161e-10	-0.387448
19946931	chr19:19946931:C:T	7.28799e-07	-1.54057	-0.408555
19947108	chr19:19947108:A:G	1.25049e-06	-1.06161e-10	-1.40923
19947440	chr19:19947440:T:C	2.00008e-06	-1.06161e-10	-0.939575
19947538	chr19:19947538:A:G	3.11474e-06	-1.06161e-10	-0.496616
19947620	chr19:19947620:T:C	9.8125e-06	-0.509751	1.16064
19947630	chr19:19947630:A:T	1.7869e-05	0.239847	1.01046
19947679	chr19:19947679:T:C	6.48708e-07	-1.5377	-0.527832
19948293	chr19:19948293:T:C	9.05488e-06	0.338193	0.232347
19948413	chr19:19948413:C:T	4.04652e-07	-1.4159	-1.1216
19948486	chr19:19948486:G:A	6.45933e-07	-1.54189	-0.527936
19948684	chr19:19948684:G:A	1.22099e-06	-0.472716	-0.960385
19948994	chr19:19948994:G:A	4.70816e-07	-1.54327	-0.842777
19949070	chr19:19949070:G:A	1.52805e-06	-1.06161e-10	-1.20877
19949190	chr19:19949190:C:T	1.65724e-06	-1.23621	0.108605
19949402	chr19:19949402:C:G	3.61295e-06	-0.348238	-4.04282e-10
19949554	chr19:19949554:G:A	1.18085e-06	-1.46653	-4.04282e-10
19949634	chr19:19949634:C:T	1.56087e-06	-1.06161e-10	-1.18752
19949723	chr19:19949723:G:A	2.63856e-07	-1.54442	-1.4207
19949776	chr19:19949776:A:C	1.34623e-06	-1.06161e-10	-1.33546
19950017	chr19:19950017:T:G	1.74379e-06	-1.06161e-10	-1.0767
19950067	chr19:19950067:A:G	4.09451e-07	-1.52657	-0.99913
19950248	chr19:19950248:C:T	1.75275e-06	-1.18404	0.112458
19950364	chr19:19950364:T:G	1.72323e-06	-1.06161e-10	-1.08856
19950453	chr19:19950453:C:T	1.01037e-06	-1.16397	-0.458473
19950743	chr19:19950743:G:A	1.89765e-06	-1.15266	0.160511
19951014	chr19:19951014:C:A	4.15811e-07	-1.53341	-0.976878
19951135	chr19:19951135:C:G	9.41691e-07	-1.17222	-0.520622
19951485	chr19:19951485:AG:A	1.35557e-06	-1.06161e-10	-1.32854
19951669	chr19:19951669:T:C	4.95741e-07	-1.51126	-0.823202
19951737	chr19:19951737:G:A	2.90582e-06	-1.06161e-10	-0.566048
19951880	chr19:19951880:A:G	8.72873e-06	-1.00817	1.54203
19951888	chr19:19951888:A:G	3.01613e-07	-1.53629	-1.29508
19951971	chr19:19951971:A:T	5.57787e-05	2.38863	-4.04282e-10
19952082	chr19:19952082:G:A	4.81484e-07	-1.00391	-1.35973
19952090	chr19:19952090:G:T	1.49063e-06	-0.585889	-0.647677
19952172	chr19:19952172:C:T	1.06203e-06	-0.926245	-0.646335
19952746	chr19:19952746:A:G	1.33246e-06	-1.06161e-10	-1.34574
19952994	chr19:19952994:G:A	1.33069e-06	-1.06161e-10	-1.34707
19953375	chr19:19953375:T:A	4.08647e-07	-1.52564	-1.00203
19953404	chr19:19953404:T:C	4.37954e-07	-1.53707	-0.92134
19953433	chr19:19953433:C:T	4.15712e-07	-1.53445	-0.976073
19953562	chr19:19953562:A:G	7.33566e-06	-0.970784	1.33077
19954200	chr19:19954200:A:T	6.16189e-07	-1.54431	-0.57266
19954248	chr19:19954248:C:T	5.64722e-06	-1.06161e-10	0.0983997
19954350	chr19:19954350:A:T	3.77226e-06	-0.574805	0.269715
19954429	chr19:19954429:A:G	4.50816e-06	-0.341325	0.214451
19954787	chr19:19954787:G:T	1.64559e-06	-1.1717	0.0370312
19954933	chr19:19954933:A:G	4.67566e-07	-1.54305	-0.849926
19955289	chr19:19955289:A:G	4.21677e-06	-0.572323	0.378627
19955508	chr19:19955508:G:A	8.40576e-06	-1.05488	1.55103
19955909	chr19:19955909:A:G	9.25888e-06	0.161583	0.431236
19956102	chr19:19956102:A:T	1.32998e-06	-1.06161e-10	-1.3476
19956140	chr19:19956140:T:C	1.25368e-06	-1.06161e-10	-1.40668
19956294	chr19:19956294:A:T	1.62433e-06	-1.06161e-10	-1.14767
19956452	chr19:19956452:G:A	4.48046e-07	-1.10862	-1.327
19956607	chr19:19956607:C:T	8.44691e-07	-1.05731	-0.744237
19956753	chr19:19956753:A:G	8.35025e-07	-1.06767	-0.745384
19956943	chr19:19956943:T:G	1.12012e-06	-1.20241	-0.316916
19957304	chr19:19957304:A:T	9.03754e-07	-1.15174	-0.582223
19957379	chr19:19957379:C:A	5.83364e-06	0.130878	-4.04282e-10
19957420	chr19:19957420:G:A	8.55413e-07	-1.1976	-0.591333
19957525	chr19:19957525:C:T	8.31169e-07	-1.17805	-0.639635
19957683	chr19:19957683:A:C	7.63345e-07	-1.28013	-0.622673
19957899	chr19:19957899:T:G	3.77845e-07	-1.2695	-1.33654
19957980	chr19:19957980:C:T	2.56176e-06	-1.07688	0.384807
19958053	chr19:19958053:C:T	1.2979e-06	-1.06161e-10	-1.37202
19958468	chr19:19958468:G:C	7.39179e-07	-1.29859	-0.636387
19958514	chr19:19958514:G:A	5.72839e-06	-1.1026	1.21527
19958630	chr19:19958630:T:A	1.31375e-06	-1.06161e-10	-1.35988
19958660	chr19:19958660:G:T	3.61519e-06	-1.06161e-10	-0.347618
19958772	chr19:19958772:G:A	7.91744e-07	-1.23892	-0.62736
19958908	chr19:19958908:C:T	3.72924e-07	-1.27024	-1.3489
19958944	chr19:19958944:T:C	4.7081e-07	-1.53213	-0.853939
19958985	chr19:19958985:G:A	4.35483e-07	-1.52249	-0.941573
19959061	chr19:19959061:A:AT	5.59559e-06	-1.08636	1.17558
19959071	chr19:19959071:G:C	5.66946e-06	-1.09411	1.19644
19959109	chr19:19959109:C:A	7.80177e-07	-1.24601	-0.634993
19959195	chr19:19959195:T:C	8.27484e-07	-1.21714	-0.60499
19959337	chr19:19959337:G:A	1.19457e-06	-1.22793	-0.227053
19959358	chr19:19959358:T:C	8.45101e-07	-1.49796	-0.303105
19959542	chr19:19959542:T:C	1.31348e-06	-1.06161e-10	-1.36008
19959640	chr19:19959640:A:C	1.13439e-06	-1.21724	-0.289425
19959641	chr19:19959641:C:A	8.10489e-07	-1.25345	-0.589434
19959665	chr19:19959665:C:T	2.67717e-07	-1.53195	-1.41863
19959696	chr19:19959696:T:A	1.56381e-06	-1.32236	0.13672
19960073	chr19:19960073:A:G	7.50054e-07	-1.21756	-0.702813
19960118	chr19:19960118:T:C	7.16763e-07	-1.48626	-0.479513
19960573	chr19:19960573:A:G	7.57192e-07	-1.33627	-0.574629
19960578	chr19:19960578:G:A	7.63274e-07	-1.32466	-0.578238
19960635	chr19:19960635:G:A	3.79479e-07	-1.26123	-1.34049
19960827	chr19:19960827:A:G	7.94474e-07	-1.23977	-0.623068
19960952	chr19:19960952:G:A	8.09041e-07	-1.20503	-0.639639
19960968	chr19:19960968:C:A	1.12188e-06	-1.25057	-0.267187
19961074	chr19:19961074:C:T	6.86666e-06	0.293914	-4.04282e-10
19961191	chr19:19961191:T:C	8.22116e-07	-1.23358	-0.595062
19961317	chr19:19961317:G:A	4.83857e-07	-1.50718	-0.851551
19961525	chr19:19961525:C:T	7.01911e-07	-1.22595	-0.760759
19961563	chr19:19961563:G:A	8.14345e-07	-1.21596	-0.622174
19961580	chr19:19961580:C:G	1.66784e-06	-1.43205	0.310815
19961860	chr19:19961860:G:A	8.35794e-07	-1.49268	-0.319455
19961880	chr19:19961880:C:T	9.73164e-07	-1.4917	-0.168263
19961902	chr19:19961902:CA:C	2.82678e-05	-0.593219	2.30218
19962045	chr19:19962045:G:A	1.4377e-06	-1.06161e-10	-1.26972
19962079	chr19:19962079:T:C	3.82905e-05	-0.647282	2.65972
19962108	chr19:19962108:G:A	7.70712e-07	-1.49092	-0.402285
19962128	chr19:19962128:T:C	7.67789e-07	-1.27252	-0.624487
19962434	chr19:19962434:G:A	1.45525e-06	-1.06161e-10	-1.25758
19962438	chr19:19962438:G:A	3.72064e-07	-1.32227	-1.29918
19962439	chr19:19962439:C:T	3.70749e-07	-1.32727	-1.29772
19962459	chr19:19962459:C:T	6.17499e-06	-1.14972	1.33746
19962471	chr19:19962471:G:A	3.67289e-07	-1.30897	-1.3254
19962505	chr19:19962505:T:G	6.85372e-06	-1.12109	1.41311
19962589	chr19:19962589:T:C	3.80507e-06	-1.14909	0.852658
19962715	chr19:19962715:A:G	4.42395e-07	-1.51991	-0.928408
19963166	chr19:19963166:A:G	5.17839e-06	-0.835703	0.847433
19963200	chr19:19963200:G:A	4.0189e-07	-1.30189	-1.24245
19963216	chr19:19963216:T:A	9.28443e-07	-1.27557	-0.431442
19963219	chr19:19963219:A:G	9.4073e-07	-1.26266	-0.431207
19963220	chr19:19963220:C:T	3.82141e-06	-0.292143	-4.04282e-10
19963235	chr19:19963235:A:G	1.47569e-06	-1.06161e-10	-1.24364
19963247	chr19:19963247:G:A	7.1392e-07	-1.25641	-0.713339
19963256	chr19:19963256:T:C	3.506e-06	-0.742664	0.364375
19963324	chr19:19963324:A:G	3.58941e-06	-0.807126	0.452351
19963362	chr19:19963362:G:A	1.4939e-06	-1.27805	0.0466829
19963399	chr19:19963399:G:A	1.44921e-06	-1.29246	0.0307144
19963427	chr19:19963427:A:C	1.53931e-06	-1.2764	0.0749663
19963475	chr19:19963475:A:C	1.26783e-06	-1.39546	-4.04282e-10
19963528	chr19:19963528:T:G	7.73815e-07	-1.2715	-0.617685
19963768	chr19:19963768:A:G	7.50907e-07	-0.598235	-1.321
19964302	chr19:19964302:A:T	1.34313e-06	-1.06161e-10	-1.33776
19964310	chr19:19964310:A:G	7.63511e-07	-1.19771	-0.70488
19964485	chr19:19964485:G:A	7.29233e-06	-1.11863	1.47269
19964621	chr19:19964621:C:T	4.37451e-06	-1.1137	0.956726
19964866	chr19:19964866:G:C	1.24437e-06	-1.06161e-10	-1.41413
19964876	chr19:19964876:C:T	1.66802e-05	-1.46966	2.65111
19965007	chr19:19965007:C:T	1.42469e-06	-1.06161e-10	-1.27881
19965443	chr19:19965443:T:A	1.84231e-05	-0.150659	1.4315
19965497	chr19:19965497:A:T	1.64523e-06	-1.13488	-4.04282e-10
19965558	chr19:19965558:T:C	7.63289e-07	-1.17743	-0.725455
19965770	chr19:19965770:T:C	2.14206e-05	-0.795189	2.22678
19965894	chr19:19965894:T:G	2.43273e-05	-1.48262	3.04145
19965940	chr19:19965940:A:G	3.9537e-06	-0.258111	-4.04282e-10
19966071	chr19:19966071:T:C	1.33593e-06	-1.06161e-10	-1.34313
19966245	chr19:19966245:A:T	1.36655e-06	-1.06161e-10	-1.32048
19966384	chr19:19966384:G:A	1.43157e-06	-1.06161e-10	-1.27399
19966612	chr19:19966612:C:T	9.5801e-06	-1.48612	2.11304
19966687	chr19:19966687:T:G	1.39299e-05	-1.45432	2.4556
19966895	chr19:19966895:C:T	5.15686e-07	-1.42535	-0.869668
19966953	chr19:19966953:A:G	1.24259e-06	-1.06161e-10	-1.41557
19966998	chr19:19966998:C:T	4.24581e-06	-0.18683	-4.04282e-10
19967059	chr19:19967059:CA:TA	2.74322e-07	-1.54101	-1.38521
19967349	chr19:19967349:C:T	1.24059e-06	-1.06161e-10	-1.41717
19967350	chr19:19967350:A:G	1.24059e-06	-1.06161e-10	-1.41718
19967504	chr19:19967504:G:A	1.24307e-06	-1.06161e-10	-1.41518
19967743	chr19:19967743:G:T	8.64665e-07	-1.19941	-0.578763
19967744	chr19:19967744:C:T	8.66166e-07	-1.20006	-0.576383
19968150	chr19:19968150:C:CA	1.60502e-06	-1.06161e-10	-1.15963
19968640	chr19:19968640:A:G	1.50391e-06	-1.06161e-10	-1.22469
19968641	chr19:19968641:T:C	1.29401e-06	-1.06161e-10	-1.37502
19968824	chr19:19968824:G:A	1.09236e-06	-1.54443	-4.04282e-10
19968994	chr19:19968994:G:T	1.44509e-06	-1.26459	-4.04282e-10
19969188	chr19:19969188:C:T	3.57986e-06	-0.934144	0.576706
19969384	chr19:19969384:G:A	3.46984e-06	-0.939149	0.550493
19969553	chr19:19969553:C:CA	4.54259e-06	-1.06161e-10	-0.119265
19969583	chr19:19969583:A:G	1.50378e-06	-1.06161e-10	-1.22478
19969691	chr19:19969691:C:T	8.95679e-07	-1.54104	-0.2019
19969799	chr19:19969799:C:T	4.22708e-06	-0.191253	-4.04282e-10
19969975	chr19:19969975:C:T	3.62837e-06	-0.897652	0.553672
19970084	chr19:19970084:C:T	8.12069e-07	-1.40288	-0.438054
19970170	chr19:19970170:T:C	3.05013e-06	-0.934715	0.417135
19970201	chr19:19970201:C:T	2.17553e-06	-1.05146	0.195966
19970220	chr19:19970220:G:A	3.80124e-06	-0.923314	0.625876
19970481	chr19:19970481:A:C	1.0989e-06	-1.53845	-4.04282e-10
19971139	chr19:19971139:A:G	1.19661e-06	-1.5299	0.0766329
19971316	chr19:19971316:A:ATG	1.27372e-06	-1.06161e-10	-1.39082
19971328	chr19:19971328:C:T	1.54728e-06	-1.52547	0.329202
19971355	chr19:19971355:A:G	1.41344e-06	-1.53918	0.252439
19971569	chr19:19971569:C:A	1.37114e-06	-1.54111	0.223993
19971824	chr19:19971824:C:G	2.15423e-06	-1.47774	0.612409
19972039	chr19:19972039:G:A	1.50538e-06	-1.53521	0.311488
19972074	chr19:19972074:C:T	1.46697e-06	-1.48387	0.234305
19972106	chr19:19972106:C:T	1.1633e-06	-1.5214	0.0399024
19972176	chr19:19972176:T:C	1.70355e-06	-1.49131	0.391261
19972466	chr19:19972466:C:T	1.99095e-06	-1.51425	0.570094
19972539	chr19:19972539:G:A	1.27355e-06	-1.06161e-10	-1.39096
19972610	chr19:19972610:A:G	1.35345e-06	-1.53839	0.208287
19972662	chr19:19972662:G:A	4.79616e-07	-1.47332	-0.894217
19972791	chr19:19972791:A:G	1.23846e-06	-1.41889	-4.04282e-10
19972857	chr19:19972857:T:C	1.62722e-06	-1.14589	-4.04282e-10
19972901	chr19:19972901:C:T	1.60911e-06	-1.15708	-4.04282e-10
19972982	chr19:19972982:T:C	1.36363e-06	-1.5401	0.217484
19973158	chr19:19973158:A:G	1.80756e-06	-1.47208	0.43129
19973252	chr19:19973252:C:T	4.11268e-06	-1.06161e-10	-0.218688
19973275	chr19:19973275:C:T	7.28613e-07	-0.53371	-1.41567
19973380	chr19:19973380:T:C	1.34836e-06	-1.54287	0.208995
19973655	chr19:19973655:C:CT	1.43629e-06	-1.54364	0.272944
19973656	chr19:19973656:A:T	1.40685e-06	-1.54364	0.252224
19973770	chr19:19973770:G:T	1.42141e-06	-1.54398	0.262862
19973772	chr19:19973772:G:T	1.47696e-06	-1.54316	0.300382
19973872	chr19:19973872:G:T	1.24256e-06	-0.618395	-0.797199
19974037	chr19:19974037:G:A	2.56801e-06	-0.928332	0.2387
19974089	chr19:19974089:A:G	1.39036e-06	-1.54331	0.240114
19974256	chr19:19974256:T:C	1.19019e-06	-1.5251	0.0664519
19974429	chr19:19974429:A:G	3.33675e-06	-1.06161e-10	-0.427766
19974589	chr19:19974589:C:A	8.47278e-07	-1.49331	-0.305177
19974692	chr19:19974692:G:A	2.75682e-06	-0.918968	0.300283
19974776	chr19:19974776:C:T	1.38089e-06	-1.51354	0.203502
19974932	chr19:19974932:A:G	1.27794e-06	-1.06161e-10	-1.38751
19975088	chr19:19975088:GCA:G	3.62764e-06	-0.34418	-4.04282e-10
19975162	chr19:19975162:T:G	3.42406e-06	-0.401938	-4.04282e-10
19975314	chr19:19975314:T:C	7.69072e-07	-1.50226	-0.393076
19975962	chr19:19975962:A:G	7.67758e-07	-1.48451	-0.412539
19976844	chr19:19976844:G:A	2.56268e-06	-0.873015	0.181304
19976940	chr19:19976940:A:C	1.26544e-06	-1.52794	0.130594
19976953	chr19:19976953:G:A	2.21901e-06	-0.876378	0.0406742
19976968	chr19:19976968:G:T	2.36845e-06	-0.88386	0.113333
19977230	chr19:19977230:C:T	2.55257e-06	-0.847008	0.151346
19977369	chr19:19977369:G:T	1.62179e-06	-1.14923	-4.04282e-10
19977492	chr19:19977492:A:G	6.83448e-07	-1.05028	-0.963084
19977583	chr19:19977583:C:T	1.72924e-06	-1.08508	-4.04282e-10
19977669	chr19:19977669:G:A	2.17373e-06	-0.880105	0.0237872
19978245	chr19:19978245:C:T	1.63429e-06	-1.06161e-10	-1.14155
19978246	chr19:19978246:G:A	2.56357e-06	-0.860965	0.169601
19978603	chr19:19978603:G:A	6.89503e-07	-0.801787	-1.20276
19978994	chr19:19978994:C:T	2.74154e-06	-0.80695	0.182705
19979010	chr19:19979010:T:C	2.84508e-06	-0.766254	0.179083
19979025	chr19:19979025:A:C	2.74437e-06	-0.783605	0.160393
19980229	chr19:19980229:A:C	1.23304e-06	-0.64059	-0.782694
19980247	chr19:19980247:A:T	2.14353e-06	-1.06161e-10	-0.870311
19980614	chr19:19980614:T:A	8.51418e-07	-0.830369	-0.963247
19980656	chr19:19980656:C:T	3.1423e-06	-0.877242	0.389432
19980893	chr19:19980893:A:G	2.64347e-06	-0.798784	0.138112
19981694	chr19:19981694:G:A	1.37515e-06	-1.06161e-10	-1.3142
19982088	chr19:19982088:G:A	1.25861e-06	-1.40276	-4.04282e-10
19982113	chr19:19982113:C:T	1.26094e-06	-1.06161e-10	-1.40091
19982169	chr19:19982169:A:T	1.94298e-06	-1.06161e-10	-0.968543
19982965	chr19:19982965:C:T	1.25063e-06	-1.06161e-10	-1.40912
19983554	chr19:19983554:G:A	6.04137e-06	-0.419943	0.585809
19983563	chr19:19983563:T:C	1.3637e-06	-1.06161e-10	-1.32256
19983976	chr19:19983976:T:A	5.72984e-06	-0.357676	0.470601
19984302	chr19:19984302:C:G	2.29999e-06	-0.892814	0.0929571
19984397	chr19:19984397:G:A	1.35509e-06	-1.06161e-10	-1.32889
19984714	chr19:19984714:A:T	1.15262e-06	-0.691717	-0.799007
19984745	chr19:19984745:A:G	1.24944e-06	-1.06161e-10	-1.41006
19985665	chr19:19985665:T:C	1.15228e-06	-1.50596	0.0149376
19985803	chr19:19985803:A:G	1.96908e-05	0.114252	1.23313
19986211	chr19:19986211:A:G	2.14155e-06	-1.06161e-10	-0.871232
19986297	chr19:19986297:T:C	1.9223e-05	0.0605622	1.26278
19986875	chr19:19986875:G:A	2.96134e-06	-1.06161e-10	-0.547122
19986898	chr19:19986898:G:A	3.27092e-06	-0.447691	-4.04282e-10
19986953	chr19:19986953:A:G	4.24329e-06	-1.06161e-10	-0.187425
19987321	chr19:19987321:T:A	1.51583e-05	-0.0474447	1.13323
19988976	chr19:19988976:C:T	2.85236e-06	-1.06161e-10	-0.584618
19989078	chr19:19989078:G:A	1.13008e-06	-1.06951	-0.440958
19989540	chr19:19989540:G:A	3.49106e-06	-0.382559	-4.04282e-10
19989662	chr19:19989662:G:A	3.53341e-06	-0.370501	-4.04282e-10
19990542	chr19:19990542:A:G	1.13043e-06	-0.478011	-1.03216
19990702	chr19:19990702:A:G	3.2935e-06	-1.06161e-10	-0.440812
19990943	chr19:19990943:GTGGGGTCATAAAAGGAATAGCAAAGTACCT:G	3.46367e-06	-0.390435	-4.04282e-10
19990971	chr19:19990971:C:A	1.17403e-06	-1.47232	-4.04282e-10
19991141	chr19:19991141:A:C	7.93644e-07	-1.31434	-0.549542
19991289	chr19:19991289:C:T	1.9748e-06	-1.06161e-10	-0.952297
19991300	chr19:19991300:C:T	6.93785e-07	-1.37888	-0.619473
19991309	chr19:19991309:G:T	1.77878e-06	0.217448	-1.27428
19991380	chr19:19991380:TA:T	1.30607e-06	-0.384321	-0.981416
19991413	chr19:19991413:G:A	1.79706e-06	0.215191	-1.2618
19991944	chr19:19991944:A:G	7.8558e-07	-1.26329	-0.610808
19992329	chr19:19992329:C:T	2.22739e-06	-0.463158	-0.368776
19993115	chr19:19993115:C:G	1.3119e-06	-1.06161e-10	-1.36129
19993139	chr19:19993139:A:G	2.16974e-06	-0.47814	-0.380017
19993166	chr19:19993166:G:C	2.11633e-06	0.346555	-1.22964
19993227	chr19:19993227:A:G	2.03474e-06	-0.511174	-0.411221
19994244	chr19:19994244:T:C	1.5702e-06	-1.06161e-10	-1.18156
19994343	chr19:19994343:A:G	2.12647e-06	-0.445046	-0.433253
19994775	chr19:19994775:G:A	1.09329e-06	-1.54357	-4.04282e-10
19995100	chr19:19995100:G:A	7.04478e-07	-1.30974	-0.673319
19995780	chr19:19995780:A:G	2.05434e-06	-0.485889	-0.42692
19995841	chr19:19995841:A:T	2.06215e-06	-0.475759	-0.433253
19996183	chr19:19996183:T:C	2.06411e-06	-0.492876	-0.415191
19996229	chr19:19996229:G:T	1.96163e-06	-0.308785	-0.650204
19996328	chr19:19996328:A:C	2.16e-06	-0.463371	-0.399283
19996578	chr19:19996578:G:A	2.1166e-06	-0.543179	-0.339772
19996746	chr19:19996746:T:C	1.31757e-06	0.061946	-1.41892
19996825	chr19:19996825:A:T	5.62571e-07	-1.5385	-0.669503
19997025	chr19:19997025:C:T	1.03126e-05	-1.06161e-10	0.700599
19997215	chr19:19997215:A:T	1.29884e-06	-1.06161e-10	-1.37129
19997534	chr19:19997534:G:A	1.63226e-06	-1.06161e-10	-1.1428
19997686	chr19:19997686:G:A	3.3607e-06	-0.420615	-4.04282e-10
19998050	chr19:19998050:A:G	1.96988e-06	-0.504307	-0.450484
19998115	chr19:19998115:C:A	5.99373e-06	-1.44598	1.60393
19998309	chr19:19998309:C:T	1.83903e-06	-0.567351	-0.456176
19998720	chr19:19998720:T:C	1.40963e-06	-1.28944	-4.04282e-10
19999420	chr19:19999420:AT:A	1.94383e-06	-1.40144	0.433335
19999510	chr19:19999510:A:G	2.04633e-06	-1.39424	0.477528
19999583	chr19:19999583:A:G	1.98457e-06	-1.40541	0.45805
19999782	chr19:19999782:G:A	6.94763e-07	-1.39529	-0.601654
19999934	chr19:19999934:G:A	1.25037e-06	-1.06161e-10	-1.40933
20000018	chr19:20000018:A:T	2.32624e-06	-1.06161e-10	-0.788509
20000195	chr19:20000195:C:G	6.71879e-07	-1.34241	-0.688032
20000266	chr19:20000266:C:T	1.58239e-06	-1.06161e-10	-1.17383
20000325	chr19:20000325:T:C	8.70251e-07	-1.29424	-0.477497
20000584	chr19:20000584:T:G	7.31074e-07	-1.29791	-0.648095
20000800	chr19:20000800:T:C	3.51402e-06	-0.376002	-4.04282e-10
20001185	chr19:20001185:A:G	2.03645e-06	-1.30679	0.385238
20001194	chr19:20001194:C:T	1.514e-06	-1.21801	-4.04282e-10
20001455	chr19:20001455:T:C	2.86354e-06	-1.53101	0.9503
20002031	chr19:20002031:C:T	1.09817e-06	-1.53911	-4.04282e-10
20002505	chr19:20002505:C:T	1.24542e-06	-1.06161e-10	-1.41329
20002700	chr19:20002700:T:C	1.79881e-06	-1.06161e-10	-1.04564
20002965	chr19:20002965:C:T	1.16925e-06	-1.4764	-4.04282e-10
20003018	chr19:20003018:G:A	1.45217e-06	-1.06161e-10	-1.25971
20003089	chr19:20003089:G:A	1.24352e-06	-1.06161e-10	-1.41482
20003426	chr19:20003426:C:T	1.73616e-06	-1.29782	0.216734
20003456	chr19:20003456:G:A	1.89108e-06	0.375883	-1.3715
20003486	chr19:20003486:CA:C	3.08635e-06	-0.505775	-4.04282e-10
20003692	chr19:20003692:A:G	4.5594e-07	-1.03932	-1.37884
20003699	chr19:20003699:C:T	1.55763e-06	-1.06161e-10	-1.1896
20003757	chr19:20003757:G:A	1.50813e-06	-1.02663	-0.195263
20003822	chr19:20003822:C:T	3.59845e-06	-0.352261	-4.04282e-10
20004708	chr19:20004708:C:G	1.27201e-05	0.910422	-4.04282e-10
20005167	chr19:20005167:C:T	2.83731e-07	-1.51635	-1.37614
20005284	chr19:20005284:C:T	2.87271e-07	-1.51352	-1.36657
20005448	chr19:20005448:A:C	5.21818e-07	-1.0444	-1.2388
20005467	chr19:20005467:T:C	3.60957e-06	-0.349175	-4.04282e-10
20005531	chr19:20005531:A:G	2.84789e-06	-0.586187	-4.04282e-10
20005782	chr19:20005782:TATTAAATGCTTTGCC:T	5.41597e-07	-1.45796	-0.788038
20005832	chr19:20005832:A:G	5.27905e-07	-1.0258	-1.2458
20006154	chr19:20006154:C:T	2.28262e-06	0.549083	-1.35652
20006494	chr19:20006494:C:T	1.68838e-06	-1.06161e-10	-1.109
20006842	chr19:20006842:C:T	1.23631e-06	-1.06161e-10	-1.42063
20006876	chr19:20006876:G:A	5.74489e-07	-0.972211	-1.21483
20007426	chr19:20007426:T:C	5.99197e-07	-1.49835	-0.646575
20008309	chr19:20008309:A:C	3.53959e-06	-0.368752	-4.04282e-10
20008923	chr19:20008923:G:A	1.56407e-06	-1.06161e-10	-1.18548
20009212	chr19:20009212:C:T	2.95689e-07	-1.49927	-1.35194
20009570	chr19:20009570:A:G	3.05986e-06	-0.514393	-4.04282e-10
20010007	chr19:20010007:G:A	3.65866e-06	-0.335668	-4.04282e-10
20010447	chr19:20010447:G:A	5.40454e-07	-1.47841	-0.769704
20010451	chr19:20010451:G:A	3.0207e-07	-1.48916	-1.34069
20010480	chr19:20010480:T:C	5.81162e-07	-0.958572	-1.21692
20010616	chr19:20010616:G:A	4.58941e-06	-1.06161e-10	-0.109012
20010644	chr19:20010644:G:A	1.2697e-05	0.908603	-4.04282e-10
20010763	chr19:20010763:A:G	5.67707e-07	-0.992405	-1.20651
20010855	chr19:20010855:C:T	4.88487e-07	-1.5424	-0.806806
20011032	chr19:20011032:A:G	1.53869e-06	-1.06161e-10	-1.20183
20011543	chr19:20011543:A:G	5.65291e-07	-0.994995	-1.20818
20011893	chr19:20011893:C:T	2.84997e-07	-1.54021	-1.34783
20012437	chr19:20012437:T:C	1.76216e-06	-1.54434	0.478114
20012474	chr19:20012474:A:C	3.17596e-07	-1.48114	-1.2986
20012520	chr19:20012520:C:A	5.56312e-06	-1.06161e-10	0.0833958
20012992	chr19:20012992:T:C	1.17832e-06	-0.994343	-0.474328
20013348	chr19:20013348:A:G	3.20652e-07	-1.51266	-1.2575
20013684	chr19:20013684:G:A	1.55372e-06	-1.06161e-10	-1.19211
20013752	chr19:20013752:G:A	1.30205e-06	-1.06161e-10	-1.36882
20014586	chr19:20014586:A:G	1.29675e-06	-1.06161e-10	-1.3729
20014720	chr19:20014720:A:C	6.00891e-07	-0.971264	-1.17084
20014982	chr19:20014982:G:A	1.86425e-06	-0.609201	-0.400702
20015170	chr19:20015170:A:G	1.73783e-06	-1.06161e-10	-1.08012
20015213	chr19:20015213:T:C	1.23674e-06	-1.06161e-10	-1.42028
20015571	chr19:20015571:T:G	2.19845e-06	0.375544	-1.22055
20015589	chr19:20015589:T:C	5.52337e-07	-1.00582	-1.22054
20015874	chr19:20015874:T:A	1.36615e-06	-1.06161e-10	-1.32077
20016101	chr19:20016101:A:G	1.28776e-06	-1.06161e-10	-1.37986
20016546	chr19:20016546:ATAAC:A	3.16445e-06	-0.480785	-4.04282e-10
20016865	chr19:20016865:GAATTT:G	1.72181e-06	-1.06161e-10	-1.08939
20017206	chr19:20017206:T:C	1.52125e-06	-1.21323	-4.04282e-10
20017284	chr19:20017284:A:T	1.44267e-06	-1.06161e-10	-1.26627
20017559	chr19:20017559:TA:T	1.30047e-06	-1.06161e-10	-1.37004
20017563	chr19:20017563:A:G	1.30299e-06	-0.807315	-0.560785
20017580	chr19:20017580:G:T	1.43852e-06	-0.159723	-1.10942
20017649	chr19:20017649:A:G	1.15072e-06	-1.33772	-0.154657
20017702	chr19:20017702:T:C	2.28171e-06	-0.807838	-4.04282e-10
20017930	chr19:20017930:C:T	3.01679e-07	-1.47627	-1.35489
20018023	chr19:20018023:C:T	6.70743e-07	-0.833003	-1.19913
20018750	chr19:20018750:C:T	1.28645e-06	-1.06161e-10	-1.38088
20019061	chr19:20019061:T:A	4.95209e-07	-1.10287	-1.23266
20019429	chr19:20019429:A:G	1.93147e-06	-0.539405	-0.435077
20020140	chr19:20020140:G:C	1.32267e-06	-1.06161e-10	-1.35311
20020516	chr19:20020516:A:T	1.38493e-06	-1.30711	-4.04282e-10
20020533	chr19:20020533:A:T	5.14842e-07	-0.877314	-1.41934
20020769	chr19:20020769:G:A	1.54828e-05	1.10697	-4.04282e-10
20020786	chr19:20020786:T:A	2.22511e-06	-1.06161e-10	-0.832955
20020962	chr19:20020962:AT:A	1.43394e-06	-1.45568	0.183343
20021061	chr19:20021061:G:GGAA	4.64692e-07	-1.54344	-0.855699
20021482	chr19:20021482:C:CA	7.9365e-07	-1.54329	-0.320591
20022221	chr19:20022221:A:G	2.30161e-06	-1.06161e-10	-0.799156
20022352	chr19:20022352:A:AAAAC	3.98207e-07	-1.32359	-1.22996
20022459	chr19:20022459:T:C	8.24567e-07	-1.53046	-0.295199
20022664	chr19:20022664:T:A	9.05148e-07	-1.52465	-0.207767
20023037	chr19:20023037:C:T	7.23629e-07	-0.535886	-1.42035
20023241	chr19:20023241:G:A	2.54609e-06	-0.698206	-4.04282e-10
20023647	chr19:20023647:A:G	1.24297e-06	-1.06161e-10	-1.41526
20023708	chr19:20023708:AG:A	9.0472e-07	-1.52903	-0.203862
20023978	chr19:20023978:C:A	2.25976e-06	-1.06161e-10	-0.817503
20024257	chr19:20024257:G:T	5.24493e-07	-1.05947	-1.21862
20024548	chr19:20024548:ATCCATG:A	1.26238e-06	-1.06161e-10	-1.39976
20024597	chr19:20024597:G:A	8.88723e-07	-1.52789	-0.222848
20024688	chr19:20024688:A:G	1.41166e-06	-1.06161e-10	-1.288
20024807	chr19:20024807:CT:C	9.04562e-07	-1.5255	-0.207564
20025240	chr19:20025240:G:C	3.92335e-07	-1.31133	-1.25707
20025582	chr19:20025582:T:C	1.47502e-06	-1.53956	0.295465
20025608	chr19:20025608:C:T	7.47432e-07	-1.38607	-0.537808
20025895	chr19:20025895:G:A	1.09982e-06	-1.51206	-0.0255526
20025973	chr19:20025973:C:A	2.47636e-06	-0.725976	-4.04282e-10
20026043	chr19:20026043:C:T	1.70719e-06	-1.06161e-10	-1.09792
20026171	chr19:20026171:T:C	1.12208e-06	-1.48405	-0.0335344
20026316	chr19:20026316:C:G	1.9293e-06	-1.06161e-10	-0.975608
20026571	chr19:20026571:T:C	1.06269e-06	-1.51725	-0.0547075
20026611	chr19:20026611:C:T	1.23633e-06	-1.06161e-10	-1.42062
20026817	chr19:20026817:G:T	2.49218e-06	-1.06161e-10	-0.719608
20026953	chr19:20026953:T:G	2.41159e-06	-0.752478	-4.04282e-10
20027147	chr19:20027147:C:T	6.24048e-07	-0.683805	-1.42049
20027218	chr19:20027218:C:T	4.87725e-07	-1.34454	-1.00623
20027399	chr19:20027399:C:A	1.34612e-06	-1.48885	0.15331
20027868	chr19:20027868:C:T	4.127e-07	-1.45544	-1.06235
20028179	chr19:20028179:G:A	1.71522e-06	-1.06161e-10	-1.09322
20028410	chr19:20028410:C:T	2.48227e-06	-1.06161e-10	-0.723591
20028425	chr19:20028425:T:A	1.80232e-06	-0.83567	-0.208018
20029557	chr19:20029557:T:C	1.28669e-06	-1.53634	0.155651
20029674	chr19:20029674:C:T	1.23861e-06	-1.49642	0.077654
20029805	chr19:20029805:G:A	1.36965e-06	-1.4959	0.177687
20029847	chr19:20029847:A:C	1.27436e-06	-1.48227	0.0919551
20030053	chr19:20030053:C:T	1.3161e-06	-1.49461	0.136516
20030689	chr19:20030689:G:A	3.49721e-06	-1.17638	0.795587
20031135	chr19:20031135:T:C	1.17724e-06	-0.0641289	-1.40546
20031143	chr19:20031143:C:A	4.36015e-07	-1.37794	-1.0849
20031859	chr19:20031859:TA:T	1.32979e-06	-1.51695	0.169208
20032213	chr19:20032213:G:T	1.39458e-06	-1.51151	0.211341
20032944	chr19:20032944:T:C	1.49319e-06	-1.53533	0.303479
20033099	chr19:20033099:T:C	1.9723e-06	-1.53498	0.581417
20033140	chr19:20033140:A:G	1.27447e-06	-1.5172	0.126966
20033432	chr19:20033432:C:T	1.6108e-06	-1.06161e-10	-1.15604
20033575	chr19:20033575:T:C	1.29254e-06	-1.50827	0.132119
20033699	chr19:20033699:T:C	1.93114e-06	-1.06161e-10	-0.974652
20033724	chr19:20033724:A:C	1.06976e-06	-1.50874	-0.0565915
20033824	chr19:20033824:G:A	1.26184e-06	-1.06161e-10	-1.40019
20033878	chr19:20033878:C:T	1.75277e-06	-1.06161e-10	-1.07157
20033959	chr19:20033959:C:T	1.38308e-06	-1.5142	0.205745
20034308	chr19:20034308:T:C	2.7445e-07	-1.52471	-1.40104
20034389	chr19:20034389:G:A	1.42577e-06	-1.51647	0.238414
20034392	chr19:20034392:A:C	1.32685e-06	-1.06161e-10	-1.34995
20034465	chr19:20034465:C:T	1.37283e-06	-1.50652	0.190628
20034538	chr19:20034538:A:G	1.34641e-06	-1.51148	0.176157
20034606	chr19:20034606:A:C	1.43696e-06	-1.51238	0.242148
20034690	chr19:20034690:T:C	1.36911e-06	-1.50795	0.189346
20034925	chr19:20034925:C:T	1.38243e-06	-1.50215	0.193233
20034948	chr19:20034948:C:T	1.28045e-06	-1.50857	0.123024
20035007	chr19:20035007:AAT:A	1.31547e-06	-1.51874	0.160176
20035045	chr19:20035045:T:C	1.38192e-06	-1.51055	0.201261
20035082	chr19:20035082:G:A	1.34103e-06	-1.50896	0.169633
20035247	chr19:20035247:C:T	1.43447e-06	-1.50642	0.234455
20035471	chr19:20035471:A:G	1.56826e-06	-1.53513	0.352336
20035716	chr19:20035716:T:TCA	1.30852e-06	-1.50951	0.145642
20035734	chr19:20035734:CTGTT:C	1.32082e-06	-1.51261	0.158105
20035941	chr19:20035941:G:C	1.7085e-06	-1.06161e-10	-1.09715
20036080	chr19:20036080:A:G	1.35706e-06	-1.51725	0.189805
20036137	chr19:20036137:A:G	1.33637e-06	-1.51593	0.173117
20036276	chr19:20036276:T:C	1.33755e-06	-1.51651	0.174582
20036333	chr19:20036333:C:T	1.41806e-06	-1.50754	0.224063
20036394	chr19:20036394:CAGG:C	1.25447e-06	-1.54416	0.138109
20036716	chr19:20036716:C:T	1.35394e-06	-1.54436	0.214614
20036751	chr19:20036751:A:G	1.19682e-06	-1.54384	0.0907512
20036890	chr19:20036890:T:C	9.38667e-07	-1.544	-0.152056
20037444	chr19:20037444:T:C	1.27257e-06	-1.06161e-10	-1.39172
20037445	chr19:20037445:G:T	1.27209e-06	-1.06161e-10	-1.3921
20037526	chr19:20037526:A:G	1.71526e-06	-1.5144	0.421198
20037675	chr19:20037675:T:C	1.26917e-06	-1.06161e-10	-1.3944
20038589	chr19:20038589:C:T	3.2063e-07	-1.49157	-1.27866
20038899	chr19:20038899:A:G	1.2008e-06	-1.54093	0.0911564
20039266	chr19:20039266:A:G	1.12351e-06	-1.54019	0.0238869
20039316	chr19:20039316:T:C	1.11794e-06	-1.5408	0.019522
20039366	chr19:20039366:G:C	1.58675e-06	-1.52558	0.354504
20039571	chr19:20039571:T:C	1.24564e-06	-1.54163	0.128522
20039985	chr19:20039985:G:C	1.29095e-06	-1.54329	0.165906
20040010	chr19:20040010:A:T	1.35676e-06	-1.54217	0.214508
20040078	chr19:20040078:C:T	1.36708e-05	0.982499	-4.04282e-10
20040518	chr19:20040518:G:C	2.30095e-06	-1.06161e-10	-0.79944
20040600	chr19:20040600:T:C	1.31166e-06	-1.54191	0.180443
20040706	chr19:20040706:G:A	1.75512e-06	-1.07023	-4.04282e-10
20041126	chr19:20041126:C:A	1.85799e-06	-1.54092	0.527658
20041266	chr19:20041266:C:T	1.21207e-06	-1.44044	-4.04282e-10
20041835	chr19:20041835:A:G	1.49333e-06	-1.54225	0.310501
20042264	chr19:20042264:C:T	1.32444e-06	-1.06161e-10	-1.35178
20042523	chr19:20042523:G:A	1.98406e-06	-1.06161e-10	-0.94762
20042720	chr19:20042720:C:T	5.4161e-06	-0.629563	0.686176
20042751	chr19:20042751:T:G	2.18656e-06	-1.06161e-10	-0.850435
20042775	chr19:20042775:A:T	1.08232e-06	-1.54164	-0.0120197
20042920	chr19:20042920:T:G	1.28588e-06	-1.06161e-10	-1.38132
20042954	chr19:20042954:A:C	1.35696e-06	-1.53007	0.202557
20043010	chr19:20043010:A:G	1.11421e-05	-1.06161e-10	0.777966
20043247	chr19:20043247:C:T	1.30748e-06	-1.06161e-10	-1.36466
20043336	chr19:20043336:C:A	2.03598e-06	-0.921786	-4.04282e-10
20043525	chr19:20043525:G:A	6.54494e-07	-1.51149	-0.545166
20043637	chr19:20043637:A:T	1.03981e-06	-1.5424	-0.0513215
20043742	chr19:20043742:T:G	1.29737e-06	-1.06161e-10	-1.37242
20044164	chr19:20044164:C:CT	2.03841e-06	-0.920595	-4.04282e-10
20045114	chr19:20045114:AAGAGGC:A	9.74554e-07	-1.54313	-0.115413
20045199	chr19:20045199:T:C	2.53713e-06	-0.701732	-4.04282e-10
20045278	chr19:20045278:G:A	1.57018e-06	-1.06161e-10	-1.18157
20045394	chr19:20045394:T:C	6.40198e-07	-1.49941	-0.579327
20045590	chr19:20045590:A:AC	9.35659e-07	-1.54265	-0.156616
20046182	chr19:20046182:A:G	7.03349e-06	-1.06161e-10	0.317919
20046426	chr19:20046426:A:G	1.28319e-06	-1.06161e-10	-1.38342
20046960	chr19:20046960:C:T	2.0841e-06	-0.898426	-4.04282e-10
20046967	chr19:20046967:G:A	2.99399e-07	-1.48251	-1.35623
20047121	chr19:20047121:G:A	1.89988e-06	-1.06161e-10	-0.99097
20047141	chr19:20047141:G:A	2.99933e-06	-0.534376	-4.04282e-10
20047187	chr19:20047187:C:A	6.72319e-07	-0.786293	-1.24349
20047351	chr19:20047351:A:G	3.47055e-07	-1.272	-1.41904
20047431	chr19:20047431:G:C	1.25796e-06	-1.06161e-10	-1.40327
20047824	chr19:20047824:A:T	6.50303e-07	-0.754444	-1.30864
20047838	chr19:20047838:T:C	1.28915e-06	-1.06161e-10	-1.37878
20048753	chr19:20048753:T:G	1.96022e-06	-1.06161e-10	-0.959705
20048863	chr19:20048863:T:C	2.55276e-06	-1.06161e-10	-0.695588
20048869	chr19:20048869:C:A	5.91264e-07	-0.789951	-1.36831
20048942	chr19:20048942:C:T	1.04453e-06	-1.52272	-0.0664725
20049194	chr19:20049194:A:G	3.46365e-06	-0.943812	0.553372
20049306	chr19:20049306:C:T	6.50251e-07	-0.71417	-1.34899
20049446	chr19:20049446:A:C	2.01558e-06	-0.931854	-4.04282e-10
20049864	chr19:20049864:C:T	2.06765e-06	-1.06161e-10	-0.906353
20050003	chr19:20050003:T:C	2.12378e-06	-0.879566	-4.04282e-10
20050287	chr19:20050287:GCTGT:G	8.35593e-07	-0.39225	-1.42013
20050577	chr19:20050577:G:A	6.01749e-06	-1.06161e-10	0.161906
20050586	chr19:20050586:A:G	1.29593e-06	-1.06161e-10	-1.37354
20050620	chr19:20050620:G:A	1.23761e-06	-1.06161e-10	-1.41958
20050749	chr19:20050749:A:G	6.43564e-07	-0.668673	-1.40482
20050910	chr19:20050910:A:C	6.64256e-07	-0.631096	-1.41076
20050922	chr19:20050922:G:A	3.31013e-07	-1.31796	-1.4204
20050939	chr19:20050939:C:A	6.41633e-07	-0.665677	-1.41083
20050962	chr19:20050962:C:CAG	6.51636e-07	-0.649792	-1.41124
20051289	chr19:20051289:T:C	2.20409e-06	-1.06161e-10	-0.842447
20051334	chr19:20051334:G:A	1.28449e-06	-1.06161e-10	-1.3824
20051374	chr19:20051374:C:T	6.38164e-07	-1.53927	-0.542656
20051464	chr19:20051464:A:G	6.30667e-07	-0.682907	-1.41083
20051699	chr19:20051699:C:T	3.70905e-07	-1.53044	-1.09413
20051886	chr19:20051886:A:C	3.63436e-07	-1.51733	-1.12759
20052115	chr19:20052115:C:CT	3.67767e-07	-1.52923	-1.10384
20052132	chr19:20052132:A:G	3.71135e-07	-1.52612	-1.09783
20052153	chr19:20052153:G:A	3.71182e-07	-1.52745	-1.09638
20052176	chr19:20052176:T:C	6.84736e-07	-1.04385	-0.967634
20052640	chr19:20052640:G:T	2.04466e-06	-0.917533	-4.04282e-10
20052852	chr19:20052852:C:G	4.5064e-06	-1.06161e-10	-0.127265
20053195	chr19:20053195:G:C	4.47876e-07	-1.41565	-1.02035
20053239	chr19:20053239:C:T	7.02345e-07	-1.0261	-0.959999
20053356	chr19:20053356:T:C	4.50919e-07	-1.42388	-1.00535
20053390	chr19:20053390:A:G	1.39325e-06	-1.30113	-4.04282e-10
20054538	chr19:20054538:G:A	3.56835e-07	-1.24514	-1.4181
20054630	chr19:20054630:A:G	1.41467e-06	-1.28586	-4.04282e-10
20054893	chr19:20054893:G:C	1.94199e-06	-0.969051	-4.04282e-10
20055466	chr19:20055466:G:A	1.0417e-06	-0.181108	-1.4108
20056150	chr19:20056150:G:A	3.3319e-05	-1.06161e-10	1.87337
20056772	chr19:20056772:A:G	1.11721e-06	-0.102122	-1.41981
20056960	chr19:20056960:C:T	6.12975e-07	-1.01607	-1.10613
20056962	chr19:20056962:A:G	3.83592e-07	-1.38448	-1.20646
20056977	chr19:20056977:T:C	4.08099e-07	-1.38467	-1.14434
20057066	chr19:20057066:G:C	7.83554e-07	-0.467239	-1.40944
20057264	chr19:20057264:G:A	6.20575e-07	-1.0072	-1.10267
20057290	chr19:20057290:A:G	3.95862e-07	-1.39747	-1.16198
20057327	chr19:20057327:C:T	5.25637e-07	-1.23561	-1.04029
20057378	chr19:20057378:G:A	5.28028e-07	-1.22243	-1.04894
20057420	chr19:20057420:G:A	2.54864e-06	-1.06161e-10	-0.697205
20057553	chr19:20057553:C:T	5.16617e-07	-1.22134	-1.07187
20057939	chr19:20057939:C:G	8.43853e-07	-0.454978	-1.34756
20057956	chr19:20057956:C:T	1.96203e-06	-1.06161e-10	-0.958785
20058053	chr19:20058053:C:T	8.50386e-07	-0.447112	-1.34772
20058077	chr19:20058077:G:A	6.91823e-07	-0.963709	-1.03748
20058082	chr19:20058082:A:C	1.5923e-06	-1.16759	-4.04282e-10
20058171	chr19:20058171:G:A	1.21592e-06	-0.0204827	-1.41678
20058196	chr19:20058196:C:A	1.99622e-06	-0.94151	-4.04282e-10
20058231	chr19:20058231:A:G	2.87933e-07	-1.48528	-1.39251
20058254	chr19:20058254:C:T	2.51232e-06	-1.06161e-10	-0.711559
20058396	chr19:20058396:G:C	6.94449e-07	-0.956576	-1.04082
20058415	chr19:20058415:A:G	8.28647e-07	-0.466434	-1.35429
20058448	chr19:20058448:A:G	7.62747e-07	-0.52701	-1.37658
20058573	chr19:20058573:T:A	8.4465e-07	-0.455841	-1.34575
20058618	chr19:20058618:G:C	6.64007e-07	-0.955315	-1.08691
20058653	chr19:20058653:A:G	8.53097e-07	-0.446776	-1.34487
20058657	chr19:20058657:T:C	8.47276e-07	-0.445477	-1.35302
20058691	chr19:20058691:G:A	8.6251e-07	-0.435463	-1.34521
20058727	chr19:20058727:T:C	8.49671e-07	-0.450674	-1.345
20058742	chr19:20058742:C:G	2.89272e-07	-1.48346	-1.38969
20058978	chr19:20058978:G:A	2.87611e-07	-1.49461	-1.3843
20059078	chr19:20059078:C:G	2.88135e-07	-1.53478	-1.34231
20059142	chr19:20059142:A:C	8.43977e-07	-0.454953	-1.34744
20059175	chr19:20059175:G:A	8.67072e-07	-0.422741	-1.35266
20059247	chr19:20059247:C:T	1.23789e-06	-1.06161e-10	-1.41935
20059285	chr19:20059285:A:T	6.61418e-07	-0.938502	-1.10763
20059306	chr19:20059306:A:G	8.7522e-07	-0.41995	-1.34609
20059351	chr19:20059351:C:T	1.78128e-06	-1.06161e-10	-1.05543
20059405	chr19:20059405:C:T	6.61783e-07	-0.937442	-1.10814
20059496	chr19:20059496:G:A	6.50149e-07	-0.959125	-1.10419
20059765	chr19:20059765:C:T	6.43924e-07	-0.942242	-1.1307
20059781	chr19:20059781:T:A	8.26365e-07	-0.488797	-1.33469
20059847	chr19:20059847:T:C	5.35405e-07	-1.54222	-0.715277
20059851	chr19:20059851:T:C	5.49802e-07	-0.874614	-1.35635
20059866	chr19:20059866:C:T	1.23778e-06	-1.06161e-10	-1.41944
20059871	chr19:20059871:C:T	6.5225e-07	-0.951259	-1.10883
20059987	chr19:20059987:A:T	2.53248e-06	-1.06161e-10	-0.703564
20060293	chr19:20060293:A:G	5.29112e-07	-0.994592	-1.27473
20060455	chr19:20060455:C:T	8.21252e-07	-0.482509	-1.34718
20060461	chr19:20060461:A:G	8.79895e-07	-0.801973	-0.958743
20060499	chr19:20060499:T:G	8.85086e-07	-0.412797	-1.34204
20060569	chr19:20060569:C:A	1.32031e-06	-1.06161e-10	-1.3549
20060670	chr19:20060670:G:C	1.99107e-06	-0.944091	-4.04282e-10
20060930	chr19:20060930:A:G	8.63712e-07	-0.436179	-1.3431
20061168	chr19:20061168:G:C	8.60535e-07	-0.450834	-1.33213
20061170	chr19:20061170:C:T	1.93098e-06	-1.06161e-10	-0.974735
20061201	chr19:20061201:G:A	9.03481e-07	-0.406611	-1.32765
20061226	chr19:20061226:T:C	9.22142e-07	-0.380661	-1.33316
20061262	chr19:20061262:A:G	2.79454e-07	-1.51497	-1.39271
20061573	chr19:20061573:A:G	8.85151e-07	-0.413706	-1.34105
20061613	chr19:20061613:A:G	6.70827e-07	-0.930362	-1.10165
20061745	chr19:20061745:C:T	1.33049e-06	-1.06161e-10	-1.34722
20061814	chr19:20061814:A:G	1.99131e-06	-0.943969	-4.04282e-10
20062336	chr19:20062336:A:G	1.96708e-06	-0.956216	-4.04282e-10
20062525	chr19:20062525:GC:G	9.14718e-07	-0.376892	-1.34501
20062861	chr19:20062861:C:T	8.93138e-07	-0.409534	-1.33624
20062893	chr19:20062893:T:C	1.25385e-06	0.0126966	-1.41924
20062905	chr19:20062905:C:A	9.45344e-07	-0.34243	-1.34654
20063019	chr19:20063019:A:G	2.48472e-06	-1.06161e-10	-0.722603
20063163	chr19:20063163:C:T	6.95816e-06	-1.06161e-10	0.307152
20063272	chr19:20063272:T:C	1.23668e-06	-1.06161e-10	-1.42034
20063516	chr19:20063516:CTTTA:C	6.20079e-07	-0.698181	-1.41249
20063574	chr19:20063574:A:G	2.75656e-07	-1.51236	-1.409
20064215	chr19:20064215:G:A	2.97213e-06	-1.06161e-10	-0.543486
20064531	chr19:20064531:A:T	4.15502e-07	-1.35161	-1.15942
20064590	chr19:20064590:GAGGGTCTCCTCACTTCTCAGACGGGGCGGCCGA:G	2.80207e-06	-0.602404	-4.04282e-10
20064707	chr19:20064707:C:T	8.33145e-07	-0.468031	-1.34728
20064998	chr19:20064998:A:G	8.74109e-07	-0.429565	-1.33775
20065045	chr19:20065045:G:A	6.23234e-07	-0.991691	-1.11391
20065199	chr19:20065199:T:C	9.41575e-07	-0.339804	-1.35316
20065389	chr19:20065389:GTGGA:G	2.82209e-07	-1.51345	-1.38442
20065410	chr19:20065410:A:T	8.35634e-07	-0.508896	-1.30343
20065830	chr19:20065830:A:G	8.6411e-07	-0.429441	-1.34938
20066455	chr19:20066455:G:T	1.42368e-06	-1.06161e-10	-1.27952
20066493	chr19:20066493:T:C	1.10488e-06	-1.53303	-4.04282e-10
20066520	chr19:20066520:T:C	1.94006e-06	-0.970042	-4.04282e-10
20066642	chr19:20066642:G:T	1.41674e-06	-1.06161e-10	-1.28441
20066666	chr19:20066666:G:A	5.14428e-07	-0.879477	-1.41799
20066794	chr19:20066794:C:T	8.83397e-07	-0.418037	-1.33871
20066822	chr19:20066822:G:A	1.23727e-06	-1.06161e-10	-1.41986
20066842	chr19:20066842:C:T	8.6819e-07	-0.426139	-1.34797
20066845	chr19:20066845:A:G	8.36581e-07	-0.46307	-1.34813
20066952	chr19:20066952:G:C	3.82759e-07	-1.17287	-1.42025
20066971	chr19:20066971:A:G	1.24944e-06	-1.06161e-10	-1.41007
20067036	chr19:20067036:G:A	6.63232e-07	-0.940585	-1.10281
20067211	chr19:20067211:A:G	8.68645e-07	-0.444215	-1.32937
20067264	chr19:20067264:G:A	6.73573e-07	-0.933212	-1.09471
20067401	chr19:20067401:T:C	8.82699e-07	-0.429552	-1.32798
20067541	chr19:20067541:G:A	6.61896e-07	-0.935878	-1.10953
20067869	chr19:20067869:TAAGCCA:T	6.19191e-07	-0.978887	-1.13322
20067882	chr19:20067882:A:T	1.4902e-06	-1.06161e-10	-1.23385
20067930	chr19:20067930:G:A	9.39291e-07	-0.41643	-1.27896
20068526	chr19:20068526:G:A	1.73115e-06	-1.06161e-10	-1.08398
20068580	chr19:20068580:G:A	2.53595e-06	-1.06161e-10	-0.702195
20068602	chr19:20068602:A:T	3.58516e-07	-1.23829	-1.42025
20068621	chr19:20068621:C:T	4.88589e-06	-0.0464111	-4.04282e-10
20068805	chr19:20068805:T:G	6.00003e-07	-1.02625	-1.11733
20068854	chr19:20068854:C:T	1.13408e-06	-1.50694	-4.04282e-10
20069099	chr19:20069099:T:G	1.2531e-06	-1.06161e-10	-1.40714
20069655	chr19:20069655:C:T	2.21066e-05	1.46311	-4.04282e-10
20070044	chr19:20070044:T:C	1.31076e-06	-1.06161e-10	-1.36215
20070307	chr19:20070307:A:G	1.25952e-06	-1.06161e-10	-1.40204
20070380	chr19:20070380:A:G	1.28853e-06	-1.06161e-10	-1.37926
20070440	chr19:20070440:G:A	1.71543e-06	-1.06161e-10	-1.0931
20070506	chr19:20070506:A:G	1.30466e-06	-1.06161e-10	-1.36682
20070794	chr19:20070794:A:C	3.84741e-07	-1.54422	-1.04372
20070961	chr19:20070961:T:A	1.44897e-06	-1.06161e-10	-1.26191
20070982	chr19:20070982:T:C	1.52545e-06	-1.06161e-10	-1.21047
20071054	chr19:20071054:A:T	3.55452e-06	-1.06161e-10	-0.364545
20071161	chr19:20071161:C:T	1.64024e-06	-1.06161e-10	-1.13792
20071208	chr19:20071208:A:T	1.24672e-06	-1.06161e-10	-1.41225
20071361	chr19:20071361:A:G	2.43306e-06	-1.06161e-10	-0.743612
20071653	chr19:20071653:A:C	1.67838e-06	-1.06161e-10	-1.11493
20071972	chr19:20071972:C:T	1.69943e-06	-1.06161e-10	-1.10247
20071990	chr19:20071990:G:A	1.6538e-06	-1.06161e-10	-1.12969
20072204	chr19:20072204:A:G	3.19926e-07	-1.35335	-1.41908
20072335	chr19:20072335:C:G	1.59231e-06	-1.06161e-10	-1.16758
20072475	chr19:20072475:G:A	1.4453e-06	-1.06161e-10	-1.26445
20072930	chr19:20072930:C:T	2.60289e-06	-1.06161e-10	-0.67614
20072960	chr19:20072960:CACATATAAATATATATATACAT:C	2.52313e-06	-1.06161e-10	-0.707264
20072999	chr19:20072999:G:A	4.01394e-07	-1.31295	-1.23262
20073011	chr19:20073011:ACACT:A	3.35545e-07	-1.33601	-1.38875
20073023	chr19:20073023:C:A	6.70766e-07	-1.3866	-0.645495
20073196	chr19:20073196:G:A	1.51243e-06	-1.06161e-10	-1.21905
20073313	chr19:20073313:A:G	4.1685e-07	-1.54441	-0.963378
20073365	chr19:20073365:A:G	1.24235e-06	-1.06161e-10	-1.41576
20073465	chr19:20073465:C:T	3.67808e-07	-1.50658	-1.12637
20073466	chr19:20073466:G:A	1.26965e-06	-1.06161e-10	-1.39402
20073604	chr19:20073604:T:C	1.24899e-06	-1.06161e-10	-1.41043
20073613	chr19:20073613:T:C	2.21181e-06	-1.06161e-10	-0.838952
20073759	chr19:20073759:G:A	2.16403e-06	-1.06161e-10	-0.860791
20074124	chr19:20074124:G:A	1.7859e-06	-1.06161e-10	-1.05284
20074198	chr19:20074198:A:G	5.94631e-07	-1.22702	-0.925561
20074245	chr19:20074245:A:G	1.24987e-06	-1.06161e-10	-1.40973
20075238	chr19:20075238:C:T	2.6043e-06	-1.06161e-10	-0.675601
20075330	chr19:20075330:A:T	1.23943e-06	-1.41811	-4.04282e-10
20075418	chr19:20075418:AT:A	1.89739e-06	-0.992286	-4.04282e-10
20075638	chr19:20075638:A:G	6.33277e-07	-1.20492	-0.884688
20075735	chr19:20075735:A:G	2.05387e-06	-1.06161e-10	-0.913035
20075936	chr19:20075936:A:G	2.18025e-06	-1.06161e-10	-0.853325
20076092	chr19:20076092:G:C	4.01348e-07	-1.30127	-1.24443
20076325	chr19:20076325:G:A	1.50587e-06	-1.06161e-10	-1.22339
20076373	chr19:20076373:T:A	1.18865e-06	-0.20886	-1.25109
20076490	chr19:20076490:C:T	4.64453e-07	-0.978989	-1.42067
20076646	chr19:20076646:T:C	2.92926e-06	-1.06161e-10	-0.558015
20076673	chr19:20076673:G:A	1.50374e-06	-1.06161e-10	-1.22481
20077011	chr19:20077011:A:G	3.19842e-06	-1.06161e-10	-0.470108
20077218	chr19:20077218:A:C	3.36488e-07	-1.33673	-1.38523
20077247	chr19:20077247:C:T	3.591e-07	-1.36092	-1.296
20077459	chr19:20077459:C:T	1.59148e-06	-1.06161e-10	-1.1681
20077534	chr19:20077534:A:T	1.32399e-06	-1.06161e-10	-1.35211
20077798	chr19:20077798:A:G	3.39632e-07	-1.32224	-1.39042
20077809	chr19:20077809:C:T	3.44701e-06	-1.06161e-10	-0.395257
20077924	chr19:20077924:A:C	2.16847e-06	-0.858741	-4.04282e-10
20077936	chr19:20077936:T:C	3.35629e-07	-1.33824	-1.38627
20078627	chr19:20078627:TCAAAGACG:T	1.97376e-06	-1.06161e-10	-0.952821
20078698	chr19:20078698:C:T	2.21343e-06	-0.838222	-4.04282e-10
20078828	chr19:20078828:A:ATAAC	2.44318e-06	-0.739464	-4.04282e-10
20078845	chr19:20078845:A:G	3.68862e-07	-1.37615	-1.25395
20078879	chr19:20078879:T:C	3.65057e-07	-1.35948	-1.28098
20078961	chr19:20078961:A:G	2.03738e-06	-1.06161e-10	-0.921099
20079041	chr19:20079041:C:T	1.25908e-06	-1.40239	-4.04282e-10
20079314	chr19:20079314:T:G	1.42558e-06	-1.06161e-10	-1.27819
20079411	chr19:20079411:G:A	1.5575e-06	-1.06161e-10	-1.18968
20079474	chr19:20079474:CAT:C	4.3028e-07	-1.51958	-0.956506
20079529	chr19:20079529:A:G	2.16553e-06	-1.06161e-10	-0.860099
20079600	chr19:20079600:G:C	1.41341e-06	-1.06161e-10	-1.28676
20079607	chr19:20079607:G:A	1.44705e-06	-1.06161e-10	-1.26324
20079615	chr19:20079615:C:CA	2.55154e-06	-1.06161e-10	-0.696068
20079939	chr19:20079939:T:C	1.44791e-06	-1.26264	-4.04282e-10
20080452	chr19:20080452:A:C	2.69948e-06	-1.06161e-10	-0.639704
20080669	chr19:20080669:A:G	2.68323e-06	-1.06161e-10	-0.64574
20080715	chr19:20080715:G:A	5.74362e-06	-1.06161e-10	0.115326
20081130	chr19:20081130:A:G	2.15008e-06	-1.06161e-10	-0.86726
20081141	chr19:20081141:C:T	3.72217e-06	-1.06161e-10	-0.318458
20081335	chr19:20081335:A:G	7.41439e-06	0.370659	-4.04282e-10
20081486	chr19:20081486:C:T	2.68742e-06	-1.06161e-10	-0.644182
20081487	chr19:20081487:A:G	2.56165e-06	-1.06161e-10	-0.692111
20081560	chr19:20081560:C:A	3.28095e-06	-1.06161e-10	-0.444631
20081708	chr19:20081708:G:A	7.25435e-07	-0.897719	-1.05603
20081763	chr19:20081763:TTTC:T	1.42091e-06	-1.06161e-10	-1.28146
20081824	chr19:20081824:G:T	3.44343e-07	-1.41578	-1.2831
20081891	chr19:20081891:A:T	1.39768e-06	-1.06161e-10	-1.29795
20082017	chr19:20082017:G:A	3.21473e-05	1.77257	0.0649953
20082396	chr19:20082396:A:G	1.51389e-06	-1.06161e-10	-1.21808
20082739	chr19:20082739:C:T	1.49393e-06	-1.06161e-10	-1.23135
20082981	chr19:20082981:T:C	3.06769e-06	-1.06161e-10	-0.511839
20083020	chr19:20083020:C:A	2.72178e-06	-1.06161e-10	-0.631476
20083037	chr19:20083037:C:G	2.76981e-06	-1.06161e-10	-0.613984
20083131	chr19:20083131:A:C	2.7187e-06	-1.06161e-10	-0.632609
20083272	chr19:20083272:T:C	7.36626e-07	-0.882573	-1.05587
20083340	chr19:20083340:T:G	2.3248e-06	-1.06161e-10	-0.78913
20083431	chr19:20083431:G:A	3.19515e-06	-1.06161e-10	-0.471129
20083501	chr19:20083501:G:A	6.94434e-07	-0.910278	-1.08714
20083516	chr19:20083516:A:G	2.84335e-06	-1.06161e-10	-0.587779
20084031	chr19:20084031:C:T	2.14116e-06	-1.06161e-10	-0.871414
20084107	chr19:20084107:G:A	4.1513e-06	-1.06161e-10	-0.209341
20084116	chr19:20084116:C:T	3.02806e-06	-1.06161e-10	-0.52484
20084245	chr19:20084245:C:T	1.25352e-06	-1.06161e-10	-1.40681
20084348	chr19:20084348:C:T	2.9486e-06	-1.06161e-10	-0.551434
20084696	chr19:20084696:G:A	1.44439e-06	-1.26507	-4.04282e-10
20084798	chr19:20084798:G:A	2.07372e-06	-1.06161e-10	-0.903418
20084945	chr19:20084945:T:C	1.49295e-06	-1.06161e-10	-1.23201
20084959	chr19:20084959:C:T	1.49172e-06	-1.06161e-10	-1.23283
20084965	chr19:20084965:G:T	1.49335e-06	-1.06161e-10	-1.23174
20085017	chr19:20085017:T:A	2.20137e-06	-1.06161e-10	-0.843685
20085296	chr19:20085296:TTGGCCGAGACTGGAGTGCAG:T	3.99075e-07	-1.54442	-1.00695
20085345	chr19:20085345:C:T	1.47788e-06	-1.06161e-10	-1.24215
20085360	chr19:20085360:T:C	3.03079e-06	-1.06161e-10	-0.523939
20085408	chr19:20085408:T:C	1.51997e-06	-1.06161e-10	-1.21407
20085502	chr19:20085502:T:C	3.43749e-07	-1.46539	-1.23522
20085507	chr19:20085507:G:A	2.19863e-06	-1.06161e-10	-0.844928
20085512	chr19:20085512:G:A	2.07429e-06	-1.06161e-10	-0.903143
20085551	chr19:20085551:C:T	2.11171e-06	-1.06161e-10	-0.885264
20085612	chr19:20085612:T:C	3.10424e-06	-1.06161e-10	-0.499994
20085678	chr19:20085678:T:C	2.72682e-06	-1.06161e-10	-0.629629
20085859	chr19:20085859:T:C	2.20137e-06	-1.06161e-10	-0.843685
20086083	chr19:20086083:C:T	1.5309e-06	-1.06161e-10	-1.20691
20086296	chr19:20086296:G:A	2.94615e-07	-1.54326	-1.31159
20086301	chr19:20086301:T:C	5.84443e-07	-1.26174	-0.90812
20086459	chr19:20086459:T:C	2.72972e-06	-1.06161e-10	-0.628565
20086535	chr19:20086535:T:C	1.39697e-06	-1.06161e-10	-1.29846
20086583	chr19:20086583:C:G	4.23291e-07	-1.54354	-0.948922
20086967	chr19:20086967:T:C	1.49223e-06	-1.06161e-10	-1.23249
20087128	chr19:20087128:G:A	1.79655e-05	1.25569	-4.04282e-10
20087172	chr19:20087172:T:TG	4.09474e-07	-1.45462	-1.07103
20087411	chr19:20087411:C:T	1.49292e-06	-1.06161e-10	-1.23203
20087412	chr19:20087412:T:C	1.48914e-06	-1.06161e-10	-1.23457
20087449	chr19:20087449:T:G	1.29885e-06	0.0326681	-1.40395
20087762	chr19:20087762:T:G	2.68504e-06	-1.06161e-10	-0.645067
20087851	chr19:20087851:A:C	1.10292e-06	-1.5348	-4.04282e-10
20087874	chr19:20087874:A:G	2.59896e-06	-0.638699	-0.038954
20087880	chr19:20087880:A:G	1.4966e-06	-1.06161e-10	-1.22956
20087891	chr19:20087891:A:G	2.19542e-06	-1.06161e-10	-0.846389
20088150	chr19:20088150:T:C	1.78639e-06	-1.06161e-10	-1.05257
20088212	chr19:20088212:G:C	1.47199e-06	-1.06161e-10	-1.24615
20088380	chr19:20088380:T:C	2.01868e-06	-1.06161e-10	-0.93032
20088442	chr19:20088442:G:A	2.17613e-06	-1.06161e-10	-0.855214
20088643	chr19:20088643:G:A	2.36176e-06	-1.06161e-10	-0.773357
20088935	chr19:20088935:C:T	1.3047e-06	-1.06161e-10	-1.36679
20088936	chr19:20088936:G:A	2.91265e-06	-1.06161e-10	-0.563701
20089191	chr19:20089191:G:A	1.962e-06	-1.06161e-10	-0.958798
20089201	chr19:20089201:T:C	2.1555e-06	-1.06161e-10	-0.864743
20089331	chr19:20089331:A:C	2.20852e-06	-1.06161e-10	-0.84044
20089381	chr19:20089381:C:T	3.67258e-06	-0.33187	-4.04282e-10
20089382	chr19:20089382:G:A	2.23655e-06	-1.06161e-10	-0.827827
20089521	chr19:20089521:T:C	3.14287e-06	-1.06161e-10	-0.487628
20089670	chr19:20089670:C:T	8.67046e-07	-0.354873	-1.42055
20089695	chr19:20089695:A:G	2.25735e-06	-1.06161e-10	-0.818571
20089870	chr19:20089870:G:A	2.15745e-06	-1.06161e-10	-0.863838
20089984	chr19:20089984:C:T	2.205e-06	-1.06161e-10	-0.842036
20090117	chr19:20090117:A:G	2.21911e-06	-1.06161e-10	-0.835656
20090192	chr19:20090192:T:C	2.07951e-06	-1.06161e-10	-0.900633
20090267	chr19:20090267:G:A	2.27903e-06	-1.06161e-10	-0.809014
20090506	chr19:20090506:C:T	1.4793e-06	-1.06161e-10	-1.2412
20090565	chr19:20090565:T:G	1.6669e-06	-1.06161e-10	-1.1218
20090597	chr19:20090597:C:G	2.20508e-06	-1.06161e-10	-0.842
20090856	chr19:20090856:T:C	2.10396e-06	-1.06161e-10	-0.888942
20091017	chr19:20091017:C:T	1.25841e-06	-1.06161e-10	-1.40292
20091053	chr19:20091053:G:A	2.80976e-06	-1.06161e-10	-0.599664
20091089	chr19:20091089:C:T	1.53936e-06	-1.06161e-10	-1.20139
20091098	chr19:20091098:T:TC	2.22607e-06	-1.06161e-10	-0.832526
20091230	chr19:20091230:C:T	1.74934e-06	-1.06161e-10	-1.07352
20091252	chr19:20091252:G:A	1.77518e-06	-1.06161e-10	-1.05886
20091294	chr19:20091294:A:G	1.33926e-06	-1.06161e-10	-1.34065
20091686	chr19:20091686:T:C	2.09646e-06	-1.06161e-10	-0.892511
20091986	chr19:20091986:T:C	4.30003e-06	-1.06161e-10	-0.174141
20092119	chr19:20092119:C:T	1.3818e-06	-1.06161e-10	-1.30938
20092233	chr19:20092233:T:C	1.4422e-06	-1.06161e-10	-1.2666
20092322	chr19:20092322:C:T	3.36794e-06	-1.06161e-10	-0.418461
20092447	chr19:20092447:G:A	2.14287e-06	-1.06161e-10	-0.870618
20092616	chr19:20092616:C:T	2.07846e-06	-0.901136	-4.04282e-10
20092690	chr19:20092690:G:T	6.37272e-06	-0.877092	1.09636
20092706	chr19:20092706:G:A	1.55253e-06	-1.06161e-10	-1.19288
20092711	chr19:20092711:C:T	1.26395e-06	-1.06161e-10	-1.39852
20093112	chr19:20093112:C:T	2.93008e-07	-1.43963	-1.42069
20093494	chr19:20093494:G:A	1.4546e-06	-1.06161e-10	-1.25803
20093599	chr19:20093599:G:A	1.48215e-06	-1.06161e-10	-1.23927
20093614	chr19:20093614:G:A	1.33486e-06	-1.06161e-10	-1.34394
20093664	chr19:20093664:G:C	1.45307e-06	-1.45748	0.198394
20093684	chr19:20093684:G:C	5.71187e-06	-1.06161e-10	0.109783
20093886	chr19:20093886:AG:A	3.67648e-07	-1.53261	-1.10078
20093939	chr19:20093939:G:A	1.48022e-06	-1.06161e-10	-1.24057
20094131	chr19:20094131:G:A	1.47905e-06	-1.06161e-10	-1.24137
20094410	chr19:20094410:G:A	4.08702e-06	-1.06161e-10	-0.224947
20094465	chr19:20094465:T:A	1.25375e-06	-1.06161e-10	-1.40663
20094652	chr19:20094652:C:T	4.82608e-07	-1.54405	-0.81726
20094939	chr19:20094939:G:A	1.36613e-06	-1.32078	-4.04282e-10
20094966	chr19:20094966:G:T	1.34096e-05	0.963205	-4.04282e-10
20095147	chr19:20095147:G:A	5.59754e-06	-1.06161e-10	0.089563
20095330	chr19:20095330:C:T	3.29598e-06	-1.06161e-10	-0.44006
20095391	chr19:20095391:G:A	1.51815e-06	-1.06161e-10	-1.21527
20095647	chr19:20095647:A:T	1.47457e-06	-1.06161e-10	-1.2444
20095756	chr19:20095756:C:T	2.38823e-06	-1.06161e-10	-0.76221
20095939	chr19:20095939:G:A	1.39955e-06	-1.06161e-10	-1.29662
20095960	chr19:20095960:C:T	1.32829e-06	-1.06161e-10	-1.34887
20095961	chr19:20095961:A:G	1.43147e-06	-1.06161e-10	-1.27406
20097126	chr19:20097126:G:T	5.36949e-06	-1.06161e-10	0.0479697
20097227	chr19:20097227:A:G	2.3837e-06	-0.764108	-4.04282e-10
20097273	chr19:20097273:A:G	1.35349e-06	-1.06161e-10	-1.33008
20097534	chr19:20097534:G:A	3.33627e-07	-1.4596	-1.27089
20097624	chr19:20097624:TG:T	1.9563e-06	-1.06161e-10	-0.961708
20097635	chr19:20097635:G:A	1.78215e-06	-1.06161e-10	-1.05494
20098303	chr19:20098303:C:T	2.10726e-06	-0.887375	-4.04282e-10
20098684	chr19:20098684:G:C	1.75704e-06	-1.06161e-10	-1.06913
20098718	chr19:20098718:T:C	1.75953e-06	-1.06161e-10	-1.06771
20098805	chr19:20098805:A:G	2.25005e-06	-1.06161e-10	-0.821811
20098923	chr19:20098923:A:G	1.75704e-06	-1.06161e-10	-1.06913
20098965	chr19:20098965:A:T	1.10994e-06	-1.52846	-4.04282e-10
20098969	chr19:20098969:A:G	1.35142e-06	-1.06161e-10	-1.33161
20099087	chr19:20099087:C:T	1.75704e-06	-1.06161e-10	-1.06913
20099143	chr19:20099143:C:T	3.52767e-06	-1.06161e-10	-0.372125
20099213	chr19:20099213:A:G	4.73708e-07	-1.33704	-1.04288
20099597	chr19:20099597:G:T	1.75704e-06	-1.06161e-10	-1.06913
20099934	chr19:20099934:C:T	3.21556e-07	-1.49646	-1.27089
20100101	chr19:20100101:C:G	1.47905e-06	-1.06161e-10	-1.24137
20100381	chr19:20100381:C:T	4.59765e-07	-1.54379	-0.866013
20100731	chr19:20100731:G:A	4.70371e-07	-1.22762	-1.15938
20100752	chr19:20100752:C:G	2.6279e-06	-1.06161e-10	-0.666577
20100951	chr19:20100951:G:A	4.67666e-07	-1.54438	-0.848385
20100989	chr19:20100989:TG:T	1.42604e-06	-1.06161e-10	-1.27786
20101286	chr19:20101286:G:A	1.75704e-06	-1.06161e-10	-1.06913
20101300	chr19:20101300:T:C	5.75272e-07	-1.06094	-1.12474
20101738	chr19:20101738:T:C	1.47633e-06	-1.06161e-10	-1.24321
20101823	chr19:20101823:T:C	1.60466e-06	-1.06161e-10	-1.15985
20102251	chr19:20102251:A:G	1.27354e-06	-1.06161e-10	-1.39097
20102431	chr19:20102431:A:G	4.89403e-06	-1.06161e-10	-0.0447464
20102737	chr19:20102737:A:C	1.24153e-06	-1.06161e-10	-1.41642
20102955	chr19:20102955:C:T	9.19723e-06	-1.06161e-10	0.586139
20102972	chr19:20102972:A:G	5.46054e-06	0.0647842	-4.04282e-10
20103156	chr19:20103156:G:T	3.41689e-07	-1.52371	-1.18291
20103267	chr19:20103267:T:C	3.72447e-07	-1.54176	-1.07867
20103497	chr19:20103497:T:G	1.25936e-06	-1.06161e-10	-1.40216
20103719	chr19:20103719:G:A	7.2122e-07	-1.32921	-0.630368
20103978	chr19:20103978:G:T	1.14819e-06	-1.49458	-4.04282e-10
20104126	chr19:20104126:C:G	1.83403e-06	-1.06161e-10	-1.02625
20104432	chr19:20104432:A:G	2.8686e-06	-1.06161e-10	-0.578938
20104560	chr19:20104560:C:A	2.92937e-06	-1.06161e-10	-0.557975
20104604	chr19:20104604:G:C	8.86762e-06	-1.06161e-10	0.549643
20104784	chr19:20104784:C:A	2.91892e-06	-1.06161e-10	-0.561551
20104817	chr19:20104817:A:C	1.2833e-06	-1.06161e-10	-1.38333
20104987	chr19:20104987:C:T	3.65404e-07	-1.52016	-1.11936
20105297	chr19:20105297:G:A	1.5635e-06	-1.06161e-10	-1.18584
20105396	chr19:20105396:T:A	5.90385e-06	0.142841	-4.04282e-10
20105420	chr19:20105420:A:C	1.16116e-06	-1.48335	-4.04282e-10
20105807	chr19:20105807:C:T	1.14851e-06	-1.4943	-4.04282e-10
20105855	chr19:20105855:A:G	8.42438e-06	-1.06161e-10	0.498367
20105902	chr19:20105902:A:G	3.20642e-06	-1.06161e-10	-0.467607
20106506	chr19:20106506:G:C	1.60136e-06	-1.06161e-10	-1.16191
20106539	chr19:20106539:C:T	1.31197e-05	0.941355	-4.04282e-10
20106546	chr19:20106546:C:T	1.87131e-06	-1.06161e-10	-1.00613
20106728	chr19:20106728:C:T	2.68327e-06	-1.06161e-10	-0.645726
20107010	chr19:20107010:G:A	1.12515e-06	-1.51484	-4.04282e-10
20107368	chr19:20107368:C:T	8.61982e-07	-1.31286	-0.468424
20108142	chr19:20108142:G:GT	7.26301e-07	-1.50317	-0.449387
20108265	chr19:20108265:T:C	1.30143e-06	-1.06161e-10	-1.3693
20108289	chr19:20108289:T:C	1.30215e-06	-1.06161e-10	-1.36875
20108471	chr19:20108471:G:A	7.47008e-07	-1.50827	-0.416177
20108922	chr19:20108922:A:C	3.51696e-07	-1.52371	-1.15404
20109016	chr19:20109016:C:T	3.31138e-07	-1.53136	-1.20662
20109261	chr19:20109261:G:A	7.08084e-07	-1.51044	-0.467516
20109271	chr19:20109271:A:G	1.24677e-06	-1.06161e-10	-1.4122
20109419	chr19:20109419:A:C	7.06279e-07	-1.49419	-0.486323
20109421	chr19:20109421:TTAATA:T	2.14095e-06	-1.06161e-10	-0.871515
20109573	chr19:20109573:A:G	8.10859e-07	-1.50341	-0.339015
20109609	chr19:20109609:C:G	7.33024e-07	-1.49549	-0.44785
20110043	chr19:20110043:C:A	1.46499e-06	-1.06161e-10	-1.25092
20110232	chr19:20110232:A:G	1.28112e-06	-1.06161e-10	-1.38503
20110504	chr19:20110504:G:A	1.28135e-06	-1.06161e-10	-1.38485
20111163	chr19:20111163:A:G	6.54777e-07	-1.5433	-0.512925
20111531	chr19:20111531:C:T	3.24706e-07	-1.50704	-1.25055
20111546	chr19:20111546:TAAAG:T	2.31306e-06	-1.06161e-10	-0.794192
20112051	chr19:20112051:G:A	1.68992e-06	-1.10808	-4.04282e-10
20112060	chr19:20112060:T:C	1.8329e-06	-1.06161e-10	-1.02686
20112304	chr19:20112304:T:C	3.27944e-07	-1.54405	-1.20362
20113008	chr19:20113008:A:C	9.66744e-07	-1.1378	-0.528782
20113476	chr19:20113476:G:GC	1.23696e-06	-1.42011	-4.04282e-10
20113808	chr19:20113808:A:T	4.87402e-06	-1.06161e-10	-0.0488436
20113960	chr19:20113960:CTT:C	2.14176e-06	-1.06161e-10	-0.871135
20114197	chr19:20114197:AG:A	1.95753e-06	-1.06161e-10	-0.961082
20114614	chr19:20114614:T:C	3.23384e-06	-1.06161e-10	-0.459094
20114774	chr19:20114774:A:G	3.65439e-07	-1.46963	-1.16979
20114822	chr19:20114822:CCTTA:C	1.857e-06	-1.06161e-10	-1.0138
20114941	chr19:20114941:A:G	7.36049e-07	-1.4493	-0.489925
20115031	chr19:20115031:ATTGT:A	3.40146e-06	-1.06161e-10	-0.408559
20115330	chr19:20115330:A:G	1.36667e-06	-1.32038	-4.04282e-10
20115331	chr19:20115331:G:C	1.93977e-06	-1.06161e-10	-0.970196
20115395	chr19:20115395:T:C	3.13187e-06	-1.06161e-10	-0.491133
20116514	chr19:20116514:A:G	1.44194e-06	-1.26677	-4.04282e-10
20117050	chr19:20117050:A:T	1.16506e-06	-1.47999	-4.04282e-10
20117261	chr19:20117261:C:G	1.40204e-06	-1.06161e-10	-1.29483
20117514	chr19:20117514:C:T	1.22462e-06	-1.43013	-4.04282e-10
20117637	chr19:20117637:G:A	1.1337e-06	-1.50727	-4.04282e-10
20117992	chr19:20117992:A:G	3.21218e-06	-1.06161e-10	-0.465813
20118677	chr19:20118677:G:A	9.63169e-07	-1.53941	-0.130878
20119129	chr19:20119129:T:C	2.65377e-05	-1.06161e-10	1.6458
20119420	chr19:20119420:T:C	1.87182e-06	-1.06161e-10	-1.00585
20119455	chr19:20119455:T:A	3.74009e-07	-1.54177	-1.07447
20119683	chr19:20119683:C:T	8.81055e-07	-1.53607	-0.223325
20119834	chr19:20119834:T:C	1.33693e-06	-1.06161e-10	-1.34239
20119875	chr19:20119875:T:A	1.24814e-06	-1.06161e-10	-1.41111
20120002	chr19:20120002:A:G	1.76587e-06	-1.06161e-10	-1.06412
20120352	chr19:20120352:C:T	3.36039e-06	-1.06161e-10	-0.420707
20120779	chr19:20120779:A:G	1.24652e-06	-1.06161e-10	-1.4124
20120896	chr19:20120896:C:G	1.25428e-06	-1.06161e-10	-1.4062
20121150	chr19:20121150:A:G	1.09964e-06	-1.53778	-4.04282e-10
20121368	chr19:20121368:TA:T	3.73308e-07	-1.54105	-1.07707
20121444	chr19:20121444:G:A	1.2456e-06	-1.06161e-10	-1.41315
20121734	chr19:20121734:TTATGCTTTA:T	1.28403e-06	-1.06161e-10	-1.38276
20121912	chr19:20121912:C:T	3.76019e-07	-1.53418	-1.0767
20122478	chr19:20122478:G:A	3.29089e-06	-1.06161e-10	-0.441605
20122691	chr19:20122691:G:A	6.19322e-07	-1.53875	-0.573142
20122780	chr19:20122780:A:G	2.93906e-06	-1.06161e-10	-0.554675
20122941	chr19:20122941:CCTG:C	1.31576e-06	-1.06161e-10	-1.35835
20122982	chr19:20122982:C:T	5.309e-07	-1.53549	-0.730451
20123730	chr19:20123730:GT:G	1.25442e-06	-1.06161e-10	-1.40609
20123817	chr19:20123817:A:G	1.31206e-06	-1.06161e-10	-1.36117
20123826	chr19:20123826:C:T	1.2519e-06	-0.147094	-1.26101
20123835	chr19:20123835:T:C	4.87058e-07	-1.52949	-0.822649
20124228	chr19:20124228:A:G	4.79146e-07	-1.53152	-0.836997
20124411	chr19:20124411:C:T	1.26495e-06	-1.06161e-10	-1.39773
20124521	chr19:20124521:A:G	1.58828e-06	-1.06161e-10	-1.17011
20124666	chr19:20124666:C:G	3.75375e-07	-1.47262	-1.13997
20124811	chr19:20124811:G:A	1.28957e-06	-1.06161e-10	-1.37846
20125120	chr19:20125120:G:A	4.40526e-07	-1.54416	-0.908388
20125127	chr19:20125127:C:T	1.63687e-06	-1.06161e-10	-1.13998
20125485	chr19:20125485:G:A	1.59321e-06	-1.06161e-10	-1.16701
20125706	chr19:20125706:A:C	1.34279e-06	-1.33801	-4.04282e-10
20126330	chr19:20126330:A:G	1.25764e-06	-1.06161e-10	-1.40352
20126396	chr19:20126396:G:A	1.36256e-06	-1.06161e-10	-1.3234
20126655	chr19:20126655:T:TC	6.22487e-07	-1.47745	-0.629349
20126796	chr19:20126796:T:A	1.32911e-06	-1.06161e-10	-1.34825
20126802	chr19:20126802:C:T	7.29805e-07	-1.54073	-0.407007
20127266	chr19:20127266:T:C	1.75783e-06	-1.06161e-10	-1.06868
20127339	chr19:20127339:A:C	5.71295e-07	-1.51378	-0.678834
20127551	chr19:20127551:A:G	6.01581e-07	-1.52564	-0.615317
20127602	chr19:20127602:AACATTTTT:A	1.32816e-06	-1.06161e-10	-1.34897
20127629	chr19:20127629:A:G	1.33783e-06	-1.06161e-10	-1.34171
20127760	chr19:20127760:G:A	1.32938e-06	-1.06161e-10	-1.34805
20127853	chr19:20127853:T:C	5.52342e-07	-1.5059	-0.720453
20128474	chr19:20128474:T:G	6.09593e-07	-1.54272	-0.585009
20129240	chr19:20129240:G:A	6.79825e-07	-1.54268	-0.475999
20129449	chr19:20129449:G:C	7.82642e-07	-1.53936	-0.338487
20129452	chr19:20129452:A:C	3.57236e-06	-1.06161e-10	-0.359538
20129462	chr19:20129462:C:T	3.80899e-06	-0.295398	-4.04282e-10
20129679	chr19:20129679:A:G	1.74124e-06	-1.07816	-4.04282e-10
20129744	chr19:20129744:CTA:C	1.40838e-06	-1.06161e-10	-1.29032
20129839	chr19:20129839:T:C	1.90988e-06	-0.985726	-4.04282e-10
20129857	chr19:20129857:G:A	6.33666e-07	-1.54439	-0.544607
20130118	chr19:20130118:A:G	8.88099e-07	-1.54211	-0.209321
20130121	chr19:20130121:T:A	5.57745e-07	-1.5443	-0.672319
20130325	chr19:20130325:C:T	1.40783e-06	-1.06161e-10	-1.29072
20130698	chr19:20130698:A:C	2.07996e-06	-1.06161e-10	-0.900415
20131283	chr19:20131283:C:T	6.5357e-07	-1.54434	-0.513731
20131290	chr19:20131290:T:A	1.33326e-06	-1.06161e-10	-1.34514
20131465	chr19:20131465:G:A	7.39334e-07	-1.53248	-0.402288
20131665	chr19:20131665:CA:C	3.81876e-07	-1.53919	-1.05623
20131907	chr19:20131907:ATCATC:A	3.83419e-06	-0.288806	-4.04282e-10
20132668	chr19:20132668:A:T	4.13426e-07	-1.5383	-0.977739
20132981	chr19:20132981:T:A	1.01329e-06	-1.15847	-0.461089
20133375	chr19:20133375:C:T	1.68866e-06	-1.06161e-10	-1.10883
20133516	chr19:20133516:A:T	6.31666e-07	-1.5411	-0.551053
20133555	chr19:20133555:C:T	1.25265e-06	-1.06161e-10	-1.4075
20133789	chr19:20133789:A:T	3.35065e-06	-1.38317	0.959567
20133832	chr19:20133832:G:C	1.26289e-06	-1.06161e-10	-1.39936
20134271	chr19:20134271:G:C	3.3686e-07	-1.53864	-1.18221
20135091	chr19:20135091:G:A	1.33977e-06	-1.06161e-10	-1.34027
20135154	chr19:20135154:T:G	8.23072e-07	-1.03099	-0.796484
20135166	chr19:20135166:A:G	5.89989e-07	-1.54291	-0.617501
20135437	chr19:20135437:G:T	7.38497e-07	-1.51869	-0.417216
20135598	chr19:20135598:G:A	6.35e-06	0.215691	-4.04282e-10
20135619	chr19:20135619:T:C	6.02597e-07	-1.54181	-0.597465
20135789	chr19:20135789:G:T	1.40404e-06	-1.06161e-10	-1.29341
20135924	chr19:20135924:G:A	1.73357e-06	-1.06161e-10	-1.08258
20135946	chr19:20135946:CA:C	4.21909e-06	-1.06161e-10	-0.193144
20135962	chr19:20135962:AT:A	1.23979e-06	-1.06161e-10	-1.41782
20136236	chr19:20136236:A:G	5.69426e-07	-1.54216	-0.65373
20136357	chr19:20136357:A:T	1.23962e-06	-1.06161e-10	-1.41796
20136703	chr19:20136703:C:A	1.27445e-06	-1.06161e-10	-1.39025
20136999	chr19:20136999:C:A	6.24112e-07	-1.54278	-0.561407
20137070	chr19:20137070:G:A	6.23659e-07	-1.54336	-0.561559
20137118	chr19:20137118:C:A	7.18355e-07	-1.5362	-0.42735
20137422	chr19:20137422:T:C	6.58247e-07	-1.54377	-0.507167
20137430	chr19:20137430:G:A	2.06989e-06	-1.06161e-10	-0.905269
20137522	chr19:20137522:C:T	2.89244e-05	-1.06161e-10	1.73192
20137523	chr19:20137523:G:A	1.79321e-06	-1.06161e-10	-1.04876
20137579	chr19:20137579:G:A	0.000134127	-1.06161e-10	3.26602
20137669	chr19:20137669:G:A	6.54617e-06	-1.06161e-10	0.246117
20137820	chr19:20137820:C:A	1.35473e-06	-1.06161e-10	-1.32916
20138549	chr19:20138549:G:A	1.45473e-06	-1.06161e-10	-1.25794
20138605	chr19:20138605:T:C	2.10142e-06	-1.06161e-10	-0.890148
20138846	chr19:20138846:AT:A	3.08433e-07	-1.39685	-1.41217
20139045	chr19:20139045:G:C	5.42493e-07	-1.54268	-0.701664
20139174	chr19:20139174:T:C	5.48232e-07	-1.5418	-0.692025
20139397	chr19:20139397:C:A	5.3497e-07	-1.54287	-0.715437
20139768	chr19:20139768:G:A	2.19057e-06	-1.06161e-10	-0.848602
20139856	chr19:20139856:T:G	1.38432e-06	-1.06161e-10	-1.30755
20140528	chr19:20140528:G:A	4.34061e-07	-1.52077	-0.946561
20140530	chr19:20140530:G:A	3.09932e-06	-1.06161e-10	-0.501579
20140614	chr19:20140614:TAAGAA:T	6.16859e-07	-1.5429	-0.57298
20140798	chr19:20140798:A:G	1.38061e-06	-1.06161e-10	-1.31024
20141140	chr19:20141140:A:G	1.64548e-06	-1.06161e-10	-1.13473
20141396	chr19:20141396:C:T	5.34504e-07	-1.54396	-0.715223
20141927	chr19:20141927:C:T	1.31127e-06	-1.06161e-10	-1.36176
20141961	chr19:20141961:A:C	1.31023e-06	-1.06161e-10	-1.36256
20142241	chr19:20142241:C:T	3.37212e-06	-0.417222	-4.04282e-10
20142268	chr19:20142268:C:G	1.41862e-06	-1.06161e-10	-1.28308
20142336	chr19:20142336:T:TCA	1.30478e-06	-1.06161e-10	-1.36673
20142475	chr19:20142475:G:A	4.38225e-07	-1.53998	-0.917807
20142954	chr19:20142954:G:T	6.41535e-07	-1.54394	-0.532715
20142961	chr19:20142961:G:A	1.02708e-06	-1.01136	-0.59468
20143797	chr19:20143797:T:C	1.46157e-06	-1.54381	0.29056
20143867	chr19:20143867:C:T	1.389e-06	-1.06161e-10	-1.30418
20144179	chr19:20144179:A:T	3.29754e-06	-1.06161e-10	-0.439585
20144261	chr19:20144261:G:A	5.72283e-07	-1.44008	-0.750803
20144275	chr19:20144275:C:T	5.65635e-07	-1.44484	-0.757727
20144406	chr19:20144406:C:G	1.37412e-06	-1.06161e-10	-1.31495
20144653	chr19:20144653:G:A	1.88164e-06	-1.06161e-10	-1.00062
20144697	chr19:20144697:T:A	2.52408e-06	-1.4617	0.75482
20144805	chr19:20144805:T:C	1.70436e-06	-1.09957	-4.04282e-10
20145377	chr19:20145377:G:T	5.40461e-07	-1.47418	-0.773919
20145673	chr19:20145673:C:T	1.27368e-06	-1.06161e-10	-1.39085
20146464	chr19:20146464:A:T	5.0921e-07	-1.41835	-0.889306
20146576	chr19:20146576:T:C	6.51492e-07	-1.47664	-0.584617
20147136	chr19:20147136:T:C	1.27302e-06	-1.06161e-10	-1.39137
20147154	chr19:20147154:A:G	1.19562e-06	-0.988538	-0.465564
20147211	chr19:20147211:C:A	1.2934e-06	-1.06161e-10	-1.37549
20147692	chr19:20147692:TATA:T	2.18779e-06	-1.06161e-10	-0.849873
20147782	chr19:20147782:C:T	1.2744e-06	-1.06161e-10	-1.39029
20148048	chr19:20148048:T:G	1.27539e-06	-1.06161e-10	-1.38951
20148338	chr19:20148338:A:G	1.50983e-06	-1.06161e-10	-1.22077
20148410	chr19:20148410:C:T	7.95136e-07	-1.49387	-0.36813
20148413	chr19:20148413:A:G	1.34e-06	-1.06161e-10	-1.34009
20150709	chr19:20150709:GCCCTCGGGC:G	1.26322e-06	-1.06161e-10	-1.3991
20150863	chr19:20150863:C:A	1.14813e-06	-1.51101	0.0163766
20151027	chr19:20151027:C:T	1.71369e-06	-1.06161e-10	-1.09412
20151030	chr19:20151030:C:T	1.31393e-06	-1.06161e-10	-1.35974
20151224	chr19:20151224:G:A	1.37451e-06	-1.06161e-10	-1.31467
20151393	chr19:20151393:C:T	2.13061e-06	-1.06161e-10	-0.876355
20151414	chr19:20151414:T:G	3.80186e-06	-1.06161e-10	-0.297272
20151514	chr19:20151514:A:G	5.33338e-07	-1.11279	-1.14858
20151531	chr19:20151531:GGA:G	2.11582e-06	-1.06161e-10	-0.88332
20151579	chr19:20151579:G:T	1.44532e-06	-1.06161e-10	-1.26443
20151651	chr19:20151651:A:AG	9.62954e-07	-1.49745	-0.173068
20151721	chr19:20151721:A:G	7.23721e-07	-1.46425	-0.49186
20151841	chr19:20151841:G:C	2.01592e-06	-1.06161e-10	-0.93169
20151877	chr19:20151877:A:G	1.40449e-06	-1.06161e-10	-1.29309
20152447	chr19:20152447:A:G	2.08791e-06	-1.06161e-10	-0.8966
20152643	chr19:20152643:G:A	1.51999e-06	-1.06161e-10	-1.21406
20152752	chr19:20152752:A:G	7.58355e-07	-1.07505	-0.834318
20152837	chr19:20152837:G:A	2.43006e-06	-1.06161e-10	-0.744849
20152899	chr19:20152899:A:G	5.61244e-06	0.0922223	-4.04282e-10
20153052	chr19:20153052:T:C	1.65901e-06	-1.12654	-4.04282e-10
20153064	chr19:20153064:C:G	1.26115e-06	-1.06161e-10	-1.40074
20153076	chr19:20153076:G:A	1.27362e-06	-1.06161e-10	-1.3909
20153431	chr19:20153431:G:A	1.27562e-06	-1.06161e-10	-1.38933
20153450	chr19:20153450:G:A	7.64647e-07	-1.05952	-0.841587
20153491	chr19:20153491:G:T	1.49556e-06	-1.06161e-10	-1.23027
20154331	chr19:20154331:A:G	1.26793e-06	-1.06161e-10	-1.39538
20154377	chr19:20154377:T:C	5.38166e-07	-1.43745	-0.814904
20155273	chr19:20155273:C:CAA	1.22219e-06	-0.94695	-0.485168
20155589	chr19:20155589:TCTC:T	1.27443e-06	-1.06161e-10	-1.39027
20155769	chr19:20155769:AG:A	1.40028e-06	-1.06161e-10	-1.29609
20155907	chr19:20155907:A:C	1.60568e-06	-1.49891	0.339695
20156022	chr19:20156022:C:T	1.36524e-06	-1.06161e-10	-1.32143
20156056	chr19:20156056:G:A	2.57928e-06	-1.06161e-10	-0.685253
20156171	chr19:20156171:C:A	1.31249e-06	-1.06161e-10	-1.36084
20156428	chr19:20156428:A:G	4.78507e-07	-1.54105	-0.828802
20156430	chr19:20156430:A:G	1.25434e-06	-1.06161e-10	-1.40615
20156999	chr19:20156999:T:A	1.38101e-06	-1.06161e-10	-1.30995
20157176	chr19:20157176:GGGT:G	1.84677e-06	-1.06161e-10	-1.01933
20157350	chr19:20157350:T:A	1.3691e-06	-1.06161e-10	-1.31861
20157382	chr19:20157382:G:A	1.45879e-06	-1.06161e-10	-1.25516
20157760	chr19:20157760:A:G	1.24977e-06	-1.06161e-10	-1.4098
20157814	chr19:20157814:C:T	5.84822e-06	0.133373	-4.04282e-10
20157816	chr19:20157816:G:A	1.87513e-05	0.815252	0.483248
20157909	chr19:20157909:G:A	1.37302e-06	-1.06161e-10	-1.31575
20157992	chr19:20157992:A:G	1.26327e-06	-1.06161e-10	-1.39906
20158000	chr19:20158000:G:A	1.10584e-06	-1.53216	-4.04282e-10
20158040	chr19:20158040:T:TA	4.58313e-07	-1.4537	-0.959267
20158477	chr19:20158477:C:T	1.0729e-06	-1.02869	-0.533708
20158522	chr19:20158522:A:C	5.45123e-07	-1.44502	-0.794489
20158613	chr19:20158613:T:C	1.25721e-06	-1.06161e-10	-1.40387
20158771	chr19:20158771:T:G	1.31617e-06	-1.51195	0.153905
20158780	chr19:20158780:A:G	5.46957e-07	-1.39366	-0.842489
20158974	chr19:20158974:T:TAA	1.23622e-06	-1.06161e-10	-1.4207
20159034	chr19:20159034:A:C	1.31838e-06	-1.06161e-10	-1.35636
20159060	chr19:20159060:CT:C	4.60048e-06	-1.06161e-10	-0.106602
20159136	chr19:20159136:C:T	1.57238e-06	-1.48922	0.309044
20159159	chr19:20159159:T:A	3.45128e-06	-1.06161e-10	-0.394017
20159843	chr19:20159843:T:C	1.13354e-06	-1.50741	-4.04282e-10
20160841	chr19:20160841:C:T	3.983e-05	1.21833	0.833523
20160946	chr19:20160946:C:T	2.01824e-06	-1.06161e-10	-0.930539
20161276	chr19:20161276:T:C	5.66732e-07	-1.52865	-0.671987
20161277	chr19:20161277:G:A	2.13402e-06	-1.06161e-10	-0.874758
20161341	chr19:20161341:T:C	7.003e-07	-1.30724	-0.681771
20161368	chr19:20161368:G:A	2.48038e-06	-1.06161e-10	-0.724353
20161470	chr19:20161470:GT:G	1.23627e-06	-1.06161e-10	-1.42066
20161562	chr19:20161562:A:G	1.6152e-06	-1.06161e-10	-1.1533
20161662	chr19:20161662:T:C	5.73418e-07	-1.10521	-1.08369
20162269	chr19:20162269:A:T	1.24243e-06	-1.06161e-10	-1.41569
20162301	chr19:20162301:CTA:C	1.04401e-06	-1.51558	-0.0741151
20162333	chr19:20162333:G:A	6.43771e-07	-0.93073	-1.14245
20162359	chr19:20162359:T:C	1.24306e-06	-1.06161e-10	-1.41519
20162360	chr19:20162360:A:T	1.24325e-06	-1.06161e-10	-1.41503
20162575	chr19:20162575:C:T	7.11764e-07	-0.99203	-0.980742
20162651	chr19:20162651:C:T	1.25253e-06	-1.06161e-10	-1.4076
20162971	chr19:20162971:G:A	1.51001e-06	-1.52085	0.300201
20163382	chr19:20163382:C:T	1.56078e-06	-1.06161e-10	-1.18758
20163619	chr19:20163619:G:T	1.83797e-06	-1.06161e-10	-1.0241
20163916	chr19:20163916:C:T	1.24754e-06	-1.06161e-10	-1.41159
20164238	chr19:20164238:A:G	1.57679e-06	-1.52956	0.352192
20164486	chr19:20164486:C:T	1.25593e-06	-1.06161e-10	-1.40489
20164910	chr19:20164910:G:A	1.90185e-06	-0.989938	-4.04282e-10
20165070	chr19:20165070:G:A	1.29605e-06	-1.06161e-10	-1.37344
20165263	chr19:20165263:G:T	4.56829e-06	-1.06161e-10	-0.113625
20165269	chr19:20165269:G:A	1.26136e-06	-1.06161e-10	-1.40057
20165287	chr19:20165287:C:A	1.79303e-06	-1.06161e-10	-1.04886
20166409	chr19:20166409:C:T	1.2652e-06	-1.06161e-10	-1.39753
20166469	chr19:20166469:C:T	1.50646e-06	-1.06161e-10	-1.223
20166591	chr19:20166591:C:T	1.50171e-06	-1.06161e-10	-1.22616
20166848	chr19:20166848:A:G	2.12515e-06	-1.06161e-10	-0.878919
20167098	chr19:20167098:G:A	1.2777e-06	-1.06161e-10	-1.3877
20167544	chr19:20167544:C:T	1.24793e-06	-1.06161e-10	-1.41128
20167747	chr19:20167747:T:A	6.97404e-07	-0.98685	-1.0063
20167940	chr19:20167940:C:T	1.24507e-06	-1.06161e-10	-1.41357
20168060	chr19:20168060:G:T	1.24476e-06	-1.06161e-10	-1.41382
20168178	chr19:20168178:C:G	8.34747e-07	-1.03799	-0.775398
20168538	chr19:20168538:C:T	1.26922e-06	-1.06161e-10	-1.39436
20168849	chr19:20168849:T:A	1.5792e-06	-1.06161e-10	-1.17584
20168901	chr19:20168901:C:T	3.62059e-07	-1.34971	-1.299
20169015	chr19:20169015:A:G	7.67608e-07	-1.03015	-0.867094
20169268	chr19:20169268:T:G	1.24128e-06	-1.06161e-10	-1.41662
20169735	chr19:20169735:A:G	1.25337e-06	-1.06161e-10	-1.40693
20170053	chr19:20170053:G:A	2.06239e-06	-1.06161e-10	-0.9089
20170067	chr19:20170067:AT:A	1.25559e-06	-1.06161e-10	-1.40516
20170457	chr19:20170457:C:T	8.16745e-07	-0.988931	-0.846261
20170510	chr19:20170510:T:A	4.46294e-06	-1.06161e-10	-0.136955
20170515	chr19:20170515:A:C	2.89418e-06	-0.570062	-4.04282e-10
20170649	chr19:20170649:C:CAG	7.93569e-07	-1.12972	-0.734257
20171131	chr19:20171131:G:A	1.77175e-06	-1.53698	0.47618
20171276	chr19:20171276:C:G	1.24906e-06	-1.06161e-10	-1.41037
20171670	chr19:20171670:T:G	8.20148e-07	-1.11618	-0.714857
20172420	chr19:20172420:T:C	3.99674e-06	-1.06161e-10	-0.247284
20172445	chr19:20172445:C:T	1.81629e-06	-1.06161e-10	-1.03597
20172892	chr19:20172892:T:C	1.12867e-06	-1.51172	-4.04282e-10
20173201	chr19:20173201:A:G	1.74413e-06	-1.06161e-10	-1.07651
20173209	chr19:20173209:G:A	2.14294e-06	-1.54425	0.673665
20173323	chr19:20173323:C:T	2.37607e-06	-1.54221	0.774896
20173435	chr19:20173435:T:C	2.26432e-06	-1.54109	0.7256
20173549	chr19:20173549:G:A	1.24698e-06	-1.06161e-10	-1.41204
20173897	chr19:20173897:T:C	9.70937e-07	-0.82524	-0.837016
20174039	chr19:20174039:T:A	1.18558e-06	-1.46253	-4.04282e-10
20174229	chr19:20174229:T:C	7.72444e-07	-1.13243	-0.758527
20174237	chr19:20174237:AAAG:A	3.09169e-05	-1.06161e-10	1.79854
20174583	chr19:20174583:GTCACCATGT:G	2.35228e-06	-1.06161e-10	-0.777378
20174956	chr19:20174956:A:G	1.23843e-06	-1.06161e-10	-1.41892
20175406	chr19:20175406:A:G	1.262e-06	-1.06161e-10	-1.40007
20175742	chr19:20175742:G:C	1.24025e-06	-1.06161e-10	-1.41745
20175944	chr19:20175944:G:C	1.29137e-06	-1.06161e-10	-1.37706
20175960	chr19:20175960:A:G	6.44512e-07	-1.51903	-0.552991
20175979	chr19:20175979:C:T	6.69133e-07	-1.03374	-1.00079
20176252	chr19:20176252:GCTTCCTAGATGGGATGGTGGCTGGGAAGAGGTGCTCGTCA:G	5.36829e-06	-1.06161e-10	0.0477459
20176336	chr19:20176336:T:TC	1.23045e-06	-1.54433	0.118949
20176607	chr19:20176607:G:A	2.88019e-06	-1.06161e-10	-0.574907
20176733	chr19:20176733:G:A	2.39541e-06	-1.06161e-10	-0.759209
20176749	chr19:20176749:G:A	1.80804e-05	-1.06161e-10	1.26207
20176830	chr19:20176830:A:T	1.26281e-06	-1.06161e-10	-1.39943
20177161	chr19:20177161:G:C	0.000204884	-1.06161e-10	3.68968
20177687	chr19:20177687:G:A	1.26024e-06	-1.06161e-10	-1.40146
20177819	chr19:20177819:A:G	6.25668e-07	-1.52867	-0.573027
20177829	chr19:20177829:G:C	3.77284e-07	-1.38575	-1.22177
20178005	chr19:20178005:C:A	3.5543e-06	-1.06161e-10	-0.364606
20178048	chr19:20178048:T:G	1.09254e-06	-1.54425	-4.04282e-10
20178102	chr19:20178102:TA:T	2.29716e-06	-1.53558	0.734492
20178298	chr19:20178298:C:T	2.48642e-06	-1.06161e-10	-0.72192
20178315	chr19:20178315:C:G	1.44441e-06	-1.26507	-4.04282e-10
20178417	chr19:20178417:G:A	6.67529e-07	-1.52196	-0.514979
20178457	chr19:20178457:T:C	2.14251e-06	-1.06161e-10	-0.870787
20179261	chr19:20179261:TATCTA:T	4.01213e-07	-1.46644	-1.07958
20179308	chr19:20179308:T:C	1.10178e-06	-1.53583	-4.04282e-10
20179435	chr19:20179435:A:G	6.54229e-07	-1.05572	-1.00134
20179438	chr19:20179438:C:T	2.32083e-06	-0.79084	-4.04282e-10
20179474	chr19:20179474:A:G	6.21163e-07	-1.0606	-1.04832
20179861	chr19:20179861:TAGG:T	1.39531e-06	-1.06161e-10	-1.29965
20179996	chr19:20179996:G:C	6.08707e-07	-1.52138	-0.607805
20180353	chr19:20180353:T:C	7.69239e-07	-1.1174	-0.777717
20180454	chr19:20180454:T:C	6.46976e-07	-1.51481	-0.5534
20180518	chr19:20180518:C:T	8.37129e-07	-0.963449	-0.847091
20180589	chr19:20180589:CT:C	1.243e-06	-1.06161e-10	-1.41524
20180591	chr19:20180591:T:C	1.24275e-06	-1.06161e-10	-1.41543
20180771	chr19:20180771:A:T	1.25875e-06	-1.06161e-10	-1.40265
20180863	chr19:20180863:A:G	7.41199e-07	-1.0726	-0.859654
20180902	chr19:20180902:G:A	8.08324e-07	-1.01735	-0.828202
20181538	chr19:20181538:A:AAAAAC	1.76013e-06	-1.06738	-4.04282e-10
20181661	chr19:20181661:G:T	1.34244e-06	-1.33827	-4.04282e-10
20181772	chr19:20181772:C:T	1.25949e-06	-1.06161e-10	-1.40206
20182030	chr19:20182030:T:G	1.2449e-06	-1.06161e-10	-1.41371
20182684	chr19:20182684:G:C	1.26089e-06	-1.06161e-10	-1.40094
20182704	chr19:20182704:C:T	1.81445e-06	-1.06161e-10	-1.03698
20182816	chr19:20182816:C:A	1.26458e-06	-1.06161e-10	-1.39802
20182827	chr19:20182827:A:G	1.26652e-06	-1.06161e-10	-1.39649
20182849	chr19:20182849:G:A	4.49747e-07	-1.27004	-1.1618
20183133	chr19:20183133:GCTT:G	1.2379e-06	-1.06161e-10	-1.41935
20183389	chr19:20183389:G:A	8.74975e-07	-1.10426	-0.662068
20183572	chr19:20183572:GTTC:G	1.66694e-06	-1.06161e-10	-1.12177
20183860	chr19:20183860:T:C	1.2574e-06	-1.06161e-10	-1.40371
20184361	chr19:20184361:A:G	1.25749e-06	-1.06161e-10	-1.40364
20184420	chr19:20184420:C:T	1.25427e-06	-1.06161e-10	-1.40621
20184599	chr19:20184599:C:G	1.26661e-06	-1.06161e-10	-1.39642
20185028	chr19:20185028:T:C	8.71841e-07	-1.1273	-0.642614
20185566	chr19:20185566:G:A	4.03584e-06	-0.237549	-4.04282e-10
20186388	chr19:20186388:C:T	5.30701e-07	-1.08324	-1.18308
20186412	chr19:20186412:G:A	1.89994e-06	-1.06161e-10	-0.990943
20186418	chr19:20186418:T:C	6.96325e-07	-1.03566	-0.959044
20186568	chr19:20186568:T:G	5.74906e-07	-1.00451	-1.1818
20187049	chr19:20187049:C:A	8.47404e-07	-1.08018	-0.718156
20187064	chr19:20187064:T:G	6.94501e-07	-1.00731	-0.990019
20187117	chr19:20187117:C:T	1.09925e-06	-1.53813	-4.04282e-10
20187206	chr19:20187206:T:G	6.83228e-07	-1.04906	-0.964634
20187615	chr19:20187615:C:T	1.30397e-06	-1.06161e-10	-1.36735
20187675	chr19:20187675:A:T	1.64501e-06	-1.52911	0.394091
20187749	chr19:20187749:C:T	1.70721e-06	-1.06161e-10	-1.0979
20187861	chr19:20187861:G:A	3.91919e-06	1.01416	-1.28104
20188035	chr19:20188035:A:G	6.75544e-07	-1.45311	-0.571885
20189067	chr19:20189067:T:C	4.13675e-06	-1.06161e-10	-0.212852
20189274	chr19:20189274:T:A	1.41523e-06	-1.06161e-10	-1.28547
20189614	chr19:20189614:G:A	1.24755e-06	-1.06161e-10	-1.41158
20189650	chr19:20189650:C:T	5.15849e-07	-1.46709	-0.827613
20189870	chr19:20189870:G:A	1.24014e-06	-1.06161e-10	-1.41754
20190179	chr19:20190179:T:G	1.84597e-06	-1.06161e-10	-1.01976
20190557	chr19:20190557:T:G	4.38579e-06	-1.06161e-10	-0.154393
20190836	chr19:20190836:G:A	8.56292e-07	-0.986332	-0.801576
20190930	chr19:20190930:C:T	1.47895e-06	-1.53473	0.293294
20191165	chr19:20191165:A:G	5.29097e-07	-1.39148	-0.877865
20191592	chr19:20191592:AC:A	2.17383e-06	-1.53007	0.673797
20192135	chr19:20192135:G:A	9.97379e-07	-1.05126	-0.584132
20192259	chr19:20192259:T:G	1.26467e-06	-1.06161e-10	-1.39795
20192333	chr19:20192333:A:G	9.86932e-07	-1.06993	-0.575986
20192717	chr19:20192717:A:G	9.18444e-07	-1.07392	-0.643917
20192845	chr19:20192845:C:A	1.2809e-06	-1.06161e-10	-1.3852
20192949	chr19:20192949:C:T	9.243e-07	-1.04718	-0.664297
20193130	chr19:20193130:AAT:A	1.25743e-06	-1.06161e-10	-1.40369
20193479	chr19:20193479:G:A	9.53111e-07	-1.06127	-0.61952
20193597	chr19:20193597:G:A	1.69723e-06	-1.06161e-10	-1.10377
20193775	chr19:20193775:TTCTA:T	7.10937e-07	-1.11644	-0.857499
20194060	chr19:20194060:CAAT:C	2.03152e-06	-1.06161e-10	-0.923977
20194069	chr19:20194069:C:T	7.68238e-07	-0.941846	-0.954573
20194098	chr19:20194098:T:TA	9.10028e-07	-1.04028	-0.686763
20194704	chr19:20194704:T:G	5.77155e-07	-1.46241	-0.719996
20194795	chr19:20194795:T:C	1.43022e-06	-1.5321	0.257167
20195069	chr19:20195069:G:A	1.12802e-06	-1.5123	-4.04282e-10
20195312	chr19:20195312:G:A	1.00979e-06	-1.35121	-0.271805
20195574	chr19:20195574:C:T	4.15551e-06	-1.06161e-10	-0.208329
20196216	chr19:20196216:G:A	8.90932e-07	-1.08418	-0.664074
20196393	chr19:20196393:A:G	1.9878e-06	-1.06161e-10	-0.945735
20196661	chr19:20196661:C:T	1.29823e-06	-1.06161e-10	-1.37176
20196768	chr19:20196768:C:T	9.21715e-07	-1.06895	-0.645337
20196968	chr19:20196968:G:A	7.99304e-07	-0.977268	-0.87951
20197398	chr19:20197398:A:T	1.36531e-05	0.981205	-4.04282e-10
20197474	chr19:20197474:C:T	1.24248e-06	-1.06161e-10	-1.41565
20197715	chr19:20197715:G:A	1.7276e-06	-1.06161e-10	-1.08603
20198145	chr19:20198145:C:T	9.44394e-07	-1.03526	-0.654719
20198436	chr19:20198436:T:C	1.24853e-06	-1.06161e-10	-1.4108
20198893	chr19:20198893:T:C	6.1723e-07	-1.47247	-0.642812
20199157	chr19:20199157:C:T	2.39299e-06	-0.760221	-4.04282e-10
20199308	chr19:20199308:C:T	5.59346e-07	-1.03867	-1.17509
20199325	chr19:20199325:G:A	8.25448e-07	-1.33665	-0.487939
20199472	chr19:20199472:T:G	6.88508e-07	-1.03325	-0.972743
20199670	chr19:20199670:T:C	5.79655e-07	-1.00892	-1.16916
20199677	chr19:20199677:C:T	1.09268e-06	-1.54413	-4.04282e-10
20199857	chr19:20199857:C:T	4.95838e-07	-1.45864	-0.875633
20200146	chr19:20200146:CA:C	1.26224e-06	-1.06161e-10	-1.39987
20200174	chr19:20200174:TTATTG:T	1.24523e-06	-1.06161e-10	-1.41345
20200335	chr19:20200335:T:C	8.01056e-06	-1.06161e-10	0.447997
20200338	chr19:20200338:A:G	1.25279e-06	-1.06161e-10	-1.40739
20200531	chr19:20200531:T:TTTTTACC	1.24686e-06	-1.06161e-10	-1.41213
20200538	chr19:20200538:A:G	1.24105e-06	-1.06161e-10	-1.4168
20200706	chr19:20200706:C:T	4.13021e-06	-1.06161e-10	-0.214434
20201242	chr19:20201242:A:G	9.44007e-07	-1.05976	-0.630626
20201260	chr19:20201260:A:G	1.41327e-06	-1.28686	-4.04282e-10
20201486	chr19:20201486:AATT:A	1.25061e-06	-1.06161e-10	-1.40913
20201737	chr19:20201737:A:C	2.25677e-06	-1.52989	0.711065
20202340	chr19:20202340:C:T	1.17167e-06	-1.47433	-4.04282e-10
20202342	chr19:20202342:G:A	6.27504e-07	-1.47459	-0.624181
20202416	chr19:20202416:A:T	1.24488e-06	-1.06161e-10	-1.41372
20202453	chr19:20202453:C:T	7.30576e-07	-1.10316	-0.843528
20203072	chr19:20203072:TGA:T	1.84634e-06	-1.06161e-10	-1.01956
20203327	chr19:20203327:C:T	5.71606e-07	-1.01054	-1.18153
20203534	chr19:20203534:G:A	2.14174e-06	-1.06161e-10	-0.871145
20203919	chr19:20203919:G:C	1.36032e-06	-1.06161e-10	-1.32505
20204198	chr19:20204198:C:A	1.97358e-06	-1.06161e-10	-0.952913
20205270	chr19:20205270:T:C	1.81189e-06	-1.06161e-10	-1.03839
20205310	chr19:20205310:A:G	6.76994e-07	-1.14745	-0.875403
20206004	chr19:20206004:C:T	1.24765e-06	-1.06161e-10	-1.4115
20206154	chr19:20206154:A:G	1.28704e-06	-1.06161e-10	-1.38042
20206170	chr19:20206170:A:G	4.9708e-07	-1.38366	-0.94811
20206263	chr19:20206263:T:A	2.0594e-06	-1.5309	0.62055
20206813	chr19:20206813:G:A	3.89216e-07	-1.42768	-1.1487
20207252	chr19:20207252:A:G	1.56837e-06	-1.06161e-10	-1.18273
20207592	chr19:20207592:C:T	1.65183e-06	-1.06161e-10	-1.13088
20207979	chr19:20207979:C:T	1.5838e-06	-1.06161e-10	-1.17293
20207996	chr19:20207996:CAGG:C	1.24717e-06	-1.06161e-10	-1.41188
20208319	chr19:20208319:C:T	5.25287e-07	-1.35478	-0.921795
20208763	chr19:20208763:G:A	1.29969e-06	-1.06161e-10	-1.37064
20209382	chr19:20209382:A:C	6.59873e-07	-1.1256	-0.922867
20209684	chr19:20209684:A:G	5.11743e-07	-1.09685	-1.20585
20209895	chr19:20209895:T:A	1.11751e-06	-1.52166	-4.04282e-10
20210340	chr19:20210340:C:A	2.06718e-06	-1.06161e-10	-0.906576
20210772	chr19:20210772:G:A	1.4599e-06	-1.06161e-10	-1.25439
20210815	chr19:20210815:C:T	8.59351e-06	-1.06161e-10	0.518244
20210832	chr19:20210832:G:A	1.72048e-06	-1.06161e-10	-1.09016
20210848	chr19:20210848:G:C	1.24471e-06	-1.06161e-10	-1.41386
20211805	chr19:20211805:T:TA	1.37087e-06	-1.06161e-10	-1.31732
20212009	chr19:20212009:C:A	7.09162e-07	-1.46269	-0.513741
20212145	chr19:20212145:A:G	4.63267e-07	-1.12206	-1.28015
20212341	chr19:20212341:T:G	1.23936e-06	-1.06161e-10	-1.41817
20212774	chr19:20212774:C:T	1.24082e-06	-1.06161e-10	-1.41699
20212800	chr19:20212800:A:C	1.33185e-06	-1.06161e-10	-1.34619
20213439	chr19:20213439:G:A	1.73863e-06	-1.06161e-10	-1.07967
20213638	chr19:20213638:GAGA:G	1.24495e-06	-1.06161e-10	-1.41367
20214049	chr19:20214049:G:A	4.40556e-07	-1.05623	-1.39625
20214286	chr19:20214286:A:G	1.37647e-06	-1.06161e-10	-1.31324
20214310	chr19:20214310:G:A	1.24706e-06	-1.06161e-10	-1.41198
20214314	chr19:20214314:G:A	1.3861e-06	-1.30627	-4.04282e-10
20214468	chr19:20214468:C:T	1.26835e-06	-1.06161e-10	-1.39504
20214470	chr19:20214470:G:A	1.15708e-06	-1.48686	-4.04282e-10
20215054	chr19:20215054:T:C	1.49222e-06	-1.06161e-10	-1.2325
20216509	chr19:20216509:G:A	3.11338e-06	-1.06161e-10	-0.497053
20216532	chr19:20216532:C:T	4.82602e-07	-1.22205	-1.13928
20216590	chr19:20216590:A:T	5.02973e-07	-1.04969	-1.27029
20217070	chr19:20217070:T:C	5.78371e-07	-1.39606	-0.784245
20217159	chr19:20217159:T:C	1.10773e-06	-1.53045	-4.04282e-10
20217961	chr19:20217961:A:C	1.36314e-06	-1.06161e-10	-1.32297
20217963	chr19:20217963:C:G	1.38448e-06	-1.06161e-10	-1.30744
20217979	chr19:20217979:A:G	1.65258e-06	-1.06161e-10	-1.13043
20218247	chr19:20218247:G:C	1.23823e-06	-1.06161e-10	-1.41908
20218525	chr19:20218525:T:C	3.42581e-06	-1.06161e-10	-0.401425
20218828	chr19:20218828:G:A	5.72597e-07	-1.3892	-0.801138
20219367	chr19:20219367:C:T	5.45156e-07	-1.33239	-0.90706
20219671	chr19:20219671:T:C	5.19129e-07	-1.15193	-1.13644
20219685	chr19:20219685:T:A	4.60264e-07	-1.10884	-1.29988
20219716	chr19:20219716:C:T	2.03511e-06	-1.06161e-10	-0.922212
20220276	chr19:20220276:C:G	1.24568e-06	-1.06161e-10	-1.41309
20220417	chr19:20220417:C:G	4.84361e-07	-1.04734	-1.31035
20220487	chr19:20220487:AG:A	2.32906e-06	-1.06161e-10	-0.787298
20220692	chr19:20220692:T:C	4.77216e-07	-1.10373	-1.26882
20220781	chr19:20220781:G:A	6.59775e-07	-1.46357	-0.585055
20220924	chr19:20220924:A:T	3.72838e-06	-1.06161e-10	-0.316789
20221200	chr19:20221200:T:C	5.60107e-07	-1.44711	-0.765279
20221972	chr19:20221972:G:A	4.51259e-07	-1.15899	-1.26949
20222007	chr19:20222007:G:A	1.2457e-06	-1.06161e-10	-1.41307
20222183	chr19:20222183:A:G	1.58572e-06	0.033152	-1.20488
20222771	chr19:20222771:A:G	1.24222e-06	-1.06161e-10	-1.41586
20223126	chr19:20223126:G:A	1.24401e-06	-1.06161e-10	-1.41443
20223151	chr19:20223151:T:G	1.24642e-06	-1.06161e-10	-1.41249
20223288	chr19:20223288:T:C	2.88221e-06	-1.53346	0.959254
20223450	chr19:20223450:C:T	1.24666e-06	-1.06161e-10	-1.4123
20223718	chr19:20223718:T:G	5.13235e-07	-1.00758	-1.2922
20223924	chr19:20223924:A:G	2.20012e-06	-1.06161e-10	-0.844252
20223945	chr19:20223945:A:T	3.20156e-06	-1.06161e-10	-0.469126
20224414	chr19:20224414:G:A	5.95103e-07	-0.905897	-1.24589
20224610	chr19:20224610:TA:T	4.9224e-07	-1.0594	-1.28215
20224674	chr19:20224674:C:T	3.53505e-06	-1.06161e-10	-0.370036
20224932	chr19:20224932:T:C	4.73923e-07	-1.15343	-1.22604
20225128	chr19:20225128:G:A	0.00010229	-1.06161e-10	2.99505
20225250	chr19:20225250:A:T	5.82453e-07	-1.07588	-1.09739
20225418	chr19:20225418:C:T	5.13624e-07	-1.0301	-1.26893
20225811	chr19:20225811:T:C	6.88227e-07	-1.47837	-0.52803
20225879	chr19:20225879:T:C	1.24886e-06	-1.06161e-10	-1.41053
20226124	chr19:20226124:T:A	5.28692e-07	-1.11536	-1.15475
20226698	chr19:20226698:T:C	5.81126e-07	-1.39693	-0.778619
20227118	chr19:20227118:G:T	5.1645e-07	-1.00447	-1.28907
20227430	chr19:20227430:G:A	2.94004e-06	-1.53679	0.982446
20227719	chr19:20227719:C:T	3.83444e-07	-1.18823	-1.4031
20227720	chr19:20227720:G:A	3.17938e-06	-1.53623	1.06015
20227726	chr19:20227726:G:T	4.40845e-07	-1.0642	-1.38763
20227764	chr19:20227764:T:C	1.30933e-06	-1.06161e-10	-1.36325
20228618	chr19:20228618:C:T	1.77857e-06	-1.06161e-10	-1.05696
20229067	chr19:20229067:G:A	2.00752e-06	-1.06161e-10	-0.935861
20229075	chr19:20229075:C:T	1.33488e-06	-1.06161e-10	-1.34392
20229109	chr19:20229109:C:T	5.05239e-07	-1.01015	-1.30533
20229176	chr19:20229176:T:C	4.98186e-07	-1.04747	-1.28208
20229552	chr19:20229552:T:C	4.82033e-07	-1.46186	-0.900644
20229951	chr19:20229951:G:A	4.84464e-06	1.24198	-1.29687
20229955	chr19:20229955:G:A	3.22234e-05	1.83993	-4.04282e-10
20230178	chr19:20230178:T:C	1.38361e-06	-1.06161e-10	-1.30806
20230192	chr19:20230192:C:T	5.9034e-07	-1.39118	-0.768641
20230285	chr19:20230285:C:T	1.24076e-06	-1.06161e-10	-1.41704
20230532	chr19:20230532:G:A	5.38938e-07	-0.981559	-1.26936
20230840	chr19:20230840:C:A	9.86196e-07	-1.53397	-0.112692
20230930	chr19:20230930:A:G	1.53474e-06	-1.06161e-10	-1.2044
20231037	chr19:20231037:G:T	1.13611e-06	-1.50516	-4.04282e-10
20231178	chr19:20231178:A:G	5.58224e-07	-1.41084	-0.804915
20231206	chr19:20231206:A:G	6.4416e-07	-1.47865	-0.593922
20231386	chr19:20231386:A:C	5.11699e-07	-1.17091	-1.13187
20231525	chr19:20231525:GT:G	0.000221086	-1.06161e-10	3.76579
20231598	chr19:20231598:C:A	1.25306e-06	-1.06161e-10	-1.40718
20231794	chr19:20231794:A:G	1.37565e-06	-1.06161e-10	-1.31383
20232646	chr19:20232646:C:T	3.53149e-06	-1.06161e-10	-0.371042
20232843	chr19:20232843:C:T	5.98419e-07	-1.36187	-0.784353
20232908	chr19:20232908:G:A	2.91445e-05	1.7395	-4.04282e-10
20232976	chr19:20232976:T:A	2.97402e-05	1.75974	-4.04282e-10
20233191	chr19:20233191:G:A	1.27414e-06	-1.06161e-10	-1.3905
20233272	chr19:20233272:TCG:T	2.07522e-06	-1.06161e-10	-0.902695
20233519	chr19:20233519:C:T	3.39575e-06	-1.06161e-10	-0.41024
20233553	chr19:20233553:A:G	5.41914e-07	-1.13961	-1.1058
20233800	chr19:20233800:G:T	1.95956e-06	-1.06161e-10	-0.960046
20233801	chr19:20233801:C:T	1.2438e-06	-1.06161e-10	-1.41459
20234109	chr19:20234109:G:A	2.73818e-06	-1.06161e-10	-0.62547
20234176	chr19:20234176:C:T	1.24193e-06	-1.06161e-10	-1.4161
20234325	chr19:20234325:A:T	2.05541e-06	-1.06161e-10	-0.91229
20234492	chr19:20234492:G:A	1.24558e-06	-1.06161e-10	-1.41316
20234641	chr19:20234641:T:G	1.38009e-06	-1.06161e-10	-1.31061
20234697	chr19:20234697:G:T	1.3853e-06	-1.06161e-10	-1.30684
20235002	chr19:20235002:C:A	1.09471e-06	-1.54227	-4.04282e-10
20235345	chr19:20235345:G:A	1.75592e-05	1.23281	-4.04282e-10
20235352	chr19:20235352:T:A	1.26602e-06	-1.06161e-10	-1.39688
20235768	chr19:20235768:T:C	2.07409e-06	0.229015	-1.13226
20235862	chr19:20235862:A:G	1.90848e-05	-1.06161e-10	1.31613
20235981	chr19:20235981:AAAG:A	3.76919e-07	-1.19209	-1.4164
20236560	chr19:20236560:A:G	3.46516e-06	-1.34906	0.959058
20236589	chr19:20236589:T:A	3.74963e-07	-1.37436	-1.23933
20236740	chr19:20236740:AG:A	1.41617e-06	-1.06161e-10	-1.28481
20236763	chr19:20236763:A:C	4.23845e-06	-1.06161e-10	-0.188566
20237265	chr19:20237265:A:T	4.35138e-06	-1.06161e-10	-0.162271
20237430	chr19:20237430:G:A	2.99268e-07	-1.49907	-1.34011
20237582	chr19:20237582:G:A	1.11952e-06	-1.51986	-4.04282e-10
20237686	chr19:20237686:C:T	1.23699e-06	-1.06161e-10	-1.42009
20237691	chr19:20237691:T:C	1.23687e-06	-1.06161e-10	-1.42018
20237943	chr19:20237943:AT:A	2.71702e-06	-1.06161e-10	-0.633229
20238231	chr19:20238231:C:G	7.76552e-07	-1.1	-0.78565
20238249	chr19:20238249:C:T	1.15192e-06	-1.49133	-4.04282e-10
20238307	chr19:20238307:T:A	5.89501e-05	2.44393	-4.04282e-10
20238354	chr19:20238354:G:A	1.23695e-06	-1.06161e-10	-1.42012
20238376	chr19:20238376:G:A	2.64293e-06	-1.38685	0.725972
20239086	chr19:20239086:A:G	1.77209e-06	-1.06161e-10	-1.0606
20239225	chr19:20239225:C:T	2.07079e-06	-1.06161e-10	-0.904835
20240122	chr19:20240122:T:G	3.06059e-05	-1.51966	3.30809
20240268	chr19:20240268:A:G	3.12791e-06	-1.28526	0.792864
20240481	chr19:20240481:T:A	1.23675e-06	-1.06161e-10	-1.42028
20240613	chr19:20240613:G:A	9.7468e-07	-1.21845	-0.43996
20240977	chr19:20240977:A:G	2.85171e-07	-1.54443	-1.343
20241204	chr19:20241204:G:A	1.38567e-06	-1.06161e-10	-1.30658
20241232	chr19:20241232:G:A	1.24956e-06	-1.06161e-10	-1.40997
20241308	chr19:20241308:A:C	6.96895e-06	-1.47066	1.77936
20241397	chr19:20241397:T:C	1.90993e-06	-1.2695	0.2838
20241432	chr19:20241432:A:G	1.39888e-06	-1.29709	-4.04282e-10
20241613	chr19:20241613:C:T	1.95331e-06	-1.06161e-10	-0.963237
20241698	chr19:20241698:C:T	2.3532e-06	-1.06161e-10	-0.776988
20241762	chr19:20241762:T:C	1.42732e-05	-1.06161e-10	1.02562
20242186	chr19:20242186:T:C	1.10496e-06	-1.53296	-4.04282e-10
20242475	chr19:20242475:G:A	1.23828e-06	-1.06161e-10	-1.41904
20242547	chr19:20242547:G:A	1.57155e-06	-1.06161e-10	-1.1807
20242836	chr19:20242836:A:G	2.73271e-06	-1.06161e-10	-0.62747
20242870	chr19:20242870:T:C	1.26417e-06	-1.06161e-10	-1.39835
20242958	chr19:20242958:G:C	5.2762e-07	-1.29181	-0.980328
20243221	chr19:20243221:C:T	6.77695e-06	-1.47834	1.7591
20243348	chr19:20243348:A:G	1.74826e-05	-1.48572	2.71416
20243441	chr19:20243441:C:T	1.74481e-06	-1.06161e-10	-1.07612
20243809	chr19:20243809:A:T	7.01438e-06	-1.48427	1.79947
20244803	chr19:20244803:G:C	2.21607e-06	-1.06161e-10	-0.837028
20245319	chr19:20245319:G:C	1.96303e-06	-1.06161e-10	-0.958274
20245361	chr19:20245361:C:T	4.10181e-06	-1.06161e-10	-0.221334
20245372	chr19:20245372:T:C	1.36491e-06	-1.06161e-10	-1.32168
20245655	chr19:20245655:C:A	3.28419e-06	-1.06161e-10	-0.443645
20246117	chr19:20246117:T:A	6.25829e-07	-1.42388	-0.677556
20246384	chr19:20246384:G:T	1.74341e-06	-1.06161e-10	-1.07692
20246394	chr19:20246394:AG:A	1.881e-06	-1.06161e-10	-1.00096
20246503	chr19:20246503:C:A	3.12671e-07	-1.48202	-1.31334
20246937	chr19:20246937:C:T	1.23751e-06	-1.06161e-10	-1.41966
20246960	chr19:20246960:C:T	1.43311e-06	-1.06161e-10	-1.27292
20246998	chr19:20246998:C:T	1.04575e-05	-1.06161e-10	0.71456
20247344	chr19:20247344:C:T	3.39535e-07	-1.42121	-1.29173
20247402	chr19:20247402:G:A	1.27423e-06	-1.06161e-10	-1.39042
20247419	chr19:20247419:G:A	1.50543e-06	-1.06161e-10	-1.22369
20247420	chr19:20247420:G:C	1.31145e-06	-1.36163	-4.04282e-10
20247747	chr19:20247747:G:A	3.04531e-07	-1.52902	-1.29272
20247976	chr19:20247976:C:T	1.4101e-06	-1.06161e-10	-1.2891
20248023	chr19:20248023:C:T	7.99014e-07	-1.41935	-0.437788
20248482	chr19:20248482:T:C	0.00039262	-1.06161e-10	4.34008
20248497	chr19:20248497:G:A	1.27423e-06	-1.06161e-10	-1.39042
20248915	chr19:20248915:T:C	2.74589e-06	-1.06161e-10	-0.62266
20249006	chr19:20249006:G:A	8.49184e-07	-1.40187	-0.394373
20249141	chr19:20249141:T:C	3.01358e-07	-1.53925	-1.29297
20249260	chr19:20249260:G:C	8.67989e-06	-1.50683	2.03508
20249439	chr19:20249439:T:A	3.03968e-07	-1.53842	-1.28518
20250295	chr19:20250295:A:G	3.87185e-07	-1.30423	-1.27738
20250577	chr19:20250577:C:A	2.98447e-07	-1.54373	-1.2982
20250768	chr19:20250768:G:A	1.23769e-06	-1.06161e-10	-1.41952
20250793	chr19:20250793:A:G	8.53484e-06	-1.50989	2.02128
20251503	chr19:20251503:G:A	3.75358e-07	-1.3266	-1.28603
20251922	chr19:20251922:A:G	8.84604e-06	-1.5056	2.05281
20251994	chr19:20251994:G:A	1.3581e-06	-1.06161e-10	-1.32667
20252013	chr19:20252013:G:A	1.26325e-06	-1.06161e-10	-1.39908
20252128	chr19:20252128:C:A	3.75101e-07	-1.32498	-1.28834
20252173	chr19:20252173:G:A	3.85583e-07	-1.30615	-1.27961
20252475	chr19:20252475:G:GT	8.53363e-06	-1.50214	2.01339
20252613	chr19:20252613:T:C	3.8187e-07	-1.30935	-1.28609
20253241	chr19:20253241:G:GCCTGATTCTCT	4.004e-07	-1.27102	-1.27703
20253617	chr19:20253617:C:T	1.24422e-06	-1.06161e-10	-1.41425
20253618	chr19:20253618:G:A	3.97322e-07	-1.28178	-1.27399
20253684	chr19:20253684:A:T	1.27388e-06	-1.06161e-10	-1.3907
20253779	chr19:20253779:T:C	8.97966e-07	-1.37299	-0.367392
20254196	chr19:20254196:G:A	2.79365e-07	-1.54063	-1.36738
20254293	chr19:20254293:T:A	1.63728e-06	-1.12898	-0.0107482
20254318	chr19:20254318:G:A	3.7327e-07	-1.3367	-1.28152
20254742	chr19:20254742:C:T	3.78526e-07	-1.31413	-1.29011
20254750	chr19:20254750:G:A	3.073e-07	-1.54047	-1.27223
20255298	chr19:20255298:G:GGA	1.23623e-06	-1.06161e-10	-1.42069
20255309	chr19:20255309:T:C	4.01873e-06	-1.06161e-10	-0.241798
20255384	chr19:20255384:G:A	2.70594e-06	-1.06161e-10	-0.637316
20256227	chr19:20256227:A:G	1.27403e-06	-1.06161e-10	-1.39058
20256337	chr19:20256337:C:T	1.95168e-06	-1.06161e-10	-0.964071
20256378	chr19:20256378:G:T	1.23767e-06	-1.06161e-10	-1.41953
20256379	chr19:20256379:A:T	1.23759e-06	-1.06161e-10	-1.4196
20256609	chr19:20256609:T:A	3.60594e-07	-1.35483	-1.29793
20257106	chr19:20257106:A:G	3.83721e-07	-1.28808	-1.30252
20257122	chr19:20257122:A:T	2.97618e-07	-1.54203	-1.30267
20257335	chr19:20257335:A:G	2.18522e-06	-1.06161e-10	-0.851049
20257523	chr19:20257523:TTC:T	1.32461e-06	-1.06161e-10	-1.35165
20257564	chr19:20257564:T:G	3.04426e-07	-1.54383	-1.27826
20257751	chr19:20257751:G:C	2.87236e-07	-1.46283	-1.41738
20258042	chr19:20258042:C:G	1.30964e-06	-1.06161e-10	-1.36301
20258440	chr19:20258440:A:C	0.00246796	-1.06161e-10	6.17838
20258588	chr19:20258588:A:T	1.36055e-06	-1.06161e-10	-1.32488
20258777	chr19:20258777:C:CT	1.35363e-06	-1.06161e-10	-1.32998
20259521	chr19:20259521:A:G	1.36411e-06	-1.06161e-10	-1.32226
20259850	chr19:20259850:A:T	2.48971e-06	-0.720597	-4.04282e-10
20260016	chr19:20260016:G:A	1.34334e-06	-1.06161e-10	-1.33761
20260283	chr19:20260283:C:T	4.03306e-06	-1.12238	0.884144
20260387	chr19:20260387:C:T	1.27286e-06	-1.06161e-10	-1.3915
20260816	chr19:20260816:T:C	4.92954e-05	-1.47528	3.74035
20260921	chr19:20260921:T:C	1.31845e-06	-1.06161e-10	-1.35631
20260970	chr19:20260970:C:T	1.32068e-06	-1.06161e-10	-1.35462
20261003	chr19:20261003:G:A	1.5795e-06	-1.06161e-10	-1.17566
20261043	chr19:20261043:C:T	1.33492e-06	-1.06161e-10	-1.3439
20261049	chr19:20261049:G:A	4.13995e-05	-1.49417	3.58467
20261094	chr19:20261094:T:C	1.33482e-06	-1.06161e-10	-1.34396
20261111	chr19:20261111:T:C	1.37109e-06	-1.06161e-10	-1.31716
20261176	chr19:20261176:C:T	1.34719e-06	-1.06161e-10	-1.33474
20261177	chr19:20261177:A:G	1.34016e-06	-1.06161e-10	-1.33997
20261215	chr19:20261215:T:G	1.33478e-06	-1.06161e-10	-1.344
20261399	chr19:20261399:G:GAA	1.33422e-06	-1.06161e-10	-1.34441
20261454	chr19:20261454:G:A	3.33594e-06	-1.06161e-10	-0.428008
20261467	chr19:20261467:G:A	2.15582e-06	-0.864593	-4.04282e-10
20261623	chr19:20261623:G:T	1.33675e-06	-1.06161e-10	-1.34252
20261826	chr19:20261826:TA:T	1.27885e-06	-1.06161e-10	-1.3868
20261883	chr19:20261883:C:CT	1.33823e-06	-1.06161e-10	-1.34141
20261902	chr19:20261902:T:C	1.28111e-06	-1.06161e-10	-1.38504
20261958	chr19:20261958:A:G	1.33571e-06	-1.06161e-10	-1.3433
20262234	chr19:20262234:A:T	1.32106e-06	-1.06161e-10	-1.35433
20262243	chr19:20262243:T:C	1.3329e-06	-1.06161e-10	-1.34541
20262884	chr19:20262884:G:A	1.337e-06	-1.06161e-10	-1.34233
20262919	chr19:20262919:T:C	3.36736e-06	-1.06161e-10	-0.418635
20262963	chr19:20262963:CTT:C	1.33325e-06	-1.06161e-10	-1.34514
20262966	chr19:20262966:G:A	1.33484e-06	-1.06161e-10	-1.34395
20262975	chr19:20262975:C:T	1.29769e-06	-1.06161e-10	-1.37218
20263176	chr19:20263176:T:C	1.32909e-06	-1.06161e-10	-1.34827
20263270	chr19:20263270:G:GAAAATT	1.33129e-06	-1.06161e-10	-1.34661
20263456	chr19:20263456:G:A	1.34146e-06	-1.06161e-10	-1.339
20263624	chr19:20263624:G:A	1.32663e-06	-1.06161e-10	-1.35012
20263828	chr19:20263828:T:C	1.36642e-06	-1.06161e-10	-1.32057
20263829	chr19:20263829:A:G	1.36607e-06	-1.06161e-10	-1.32083
20263935	chr19:20263935:A:G	1.33422e-06	-1.06161e-10	-1.34441
20263954	chr19:20263954:G:A	1.33591e-06	-1.06161e-10	-1.34315
20264003	chr19:20264003:C:T	1.10843e-06	-1.52982	-4.04282e-10
20264054	chr19:20264054:T:C	4.99862e-06	-1.02454	1.00094
20264102	chr19:20264102:T:TA	1.33101e-06	-1.06161e-10	-1.34683
20264157	chr19:20264157:AC:A	4.69138e-05	-1.50335	3.71889
20264263	chr19:20264263:C:T	1.26598e-06	-1.06161e-10	-1.39692
20264292	chr19:20264292:G:T	1.25577e-06	-1.06161e-10	-1.40502
20264294	chr19:20264294:TG:T	1.33102e-06	-1.06161e-10	-1.34682
20264298	chr19:20264298:T:C	1.34451e-06	-1.06161e-10	-1.33673
20264417	chr19:20264417:A:C	1.36146e-06	-1.06161e-10	-1.32421
20264872	chr19:20264872:C:T	1.27856e-06	-1.06161e-10	-1.38703
20264940	chr19:20264940:T:C	1.28207e-06	-1.06161e-10	-1.38429
20264984	chr19:20264984:A:G	1.3347e-06	-1.06161e-10	-1.34406
20265090	chr19:20265090:T:C	1.34787e-06	-1.06161e-10	-1.33424
20265367	chr19:20265367:A:G	3.33383e-06	-1.06161e-10	-0.428642
20265408	chr19:20265408:A:G	1.34043e-06	-1.06161e-10	-1.33977
20265511	chr19:20265511:C:T	3.32055e-06	-1.06161e-10	-0.432633
20265671	chr19:20265671:A:G	1.33613e-06	-1.06161e-10	-1.34299
20265760	chr19:20265760:G:A	1.30653e-06	-1.06161e-10	-1.36539
20265802	chr19:20265802:T:C	2.90339e-07	-1.52799	-1.34148
20265870	chr19:20265870:G:T	1.0972e-06	-1.54	-4.04282e-10
20265941	chr19:20265941:G:A	1.33448e-06	-1.06161e-10	-1.34422
20266063	chr19:20266063:G:A	0.000100625	-1.06161e-10	2.97864
20266345	chr19:20266345:A:G	2.85151e-07	-1.5387	-1.3488
20266505	chr19:20266505:T:C	1.27877e-06	-1.06161e-10	-1.38686
20266821	chr19:20266821:C:T	1.23989e-06	-1.06161e-10	-1.41774
20267079	chr19:20267079:C:T	6.93785e-06	-1.43705	1.74128
20267193	chr19:20267193:T:C	1.33388e-06	-1.06161e-10	-1.34467
20267365	chr19:20267365:C:T	1.39544e-06	-1.06161e-10	-1.29955
20267517	chr19:20267517:A:T	1.27818e-06	-1.06161e-10	-1.38732
20267807	chr19:20267807:C:G	1.3621e-06	-1.32374	-4.04282e-10
20267963	chr19:20267963:C:T	1.2792e-06	-1.06161e-10	-1.38653
20268380	chr19:20268380:A:G	1.35541e-06	-1.06161e-10	-1.32866
20268402	chr19:20268402:G:A	1.25739e-06	-1.06161e-10	-1.40372
20269089	chr19:20269089:G:C	4.60551e-05	2.19708	-4.04282e-10
20269235	chr19:20269235:G:A	1.26145e-06	-1.06161e-10	-1.4005
20269648	chr19:20269648:G:A	1.2813e-06	-1.06161e-10	-1.38489
20269797	chr19:20269797:C:T	1.37169e-06	-1.06161e-10	-1.31672
20269900	chr19:20269900:A:G	2.92288e-07	-1.53701	-1.32577
20270629	chr19:20270629:G:A	3.31765e-06	-1.06161e-10	-0.433507
20270825	chr19:20270825:A:G	3.42698e-06	-1.06161e-10	-0.401085
20270910	chr19:20270910:A:G	1.68607e-06	-1.06161e-10	-1.11036
20271053	chr19:20271053:A:T	1.33525e-06	-1.06161e-10	-1.34365
20271054	chr19:20271054:G:C	1.33591e-06	-1.06161e-10	-1.34315
20271104	chr19:20271104:A:T	1.23912e-06	-1.06161e-10	-1.41836
20271356	chr19:20271356:GCTAT:G	1.6794e-06	-1.06161e-10	-1.11433
20271538	chr19:20271538:G:A	1.29617e-06	-1.06161e-10	-1.37335
20271679	chr19:20271679:A:C	1.29359e-06	-1.06161e-10	-1.37534
20271936	chr19:20271936:G:A	3.17928e-06	-1.06161e-10	-0.47611
20272423	chr19:20272423:AC:A	1.23815e-06	-1.06161e-10	-1.41914
20272618	chr19:20272618:C:T	1.33607e-06	-1.06161e-10	-1.34303
20272698	chr19:20272698:C:T	1.2621e-06	-1.06161e-10	-1.39998
20272741	chr19:20272741:T:C	1.41932e-06	-1.06161e-10	-1.28258
20272792	chr19:20272792:G:A	1.25459e-06	-1.06161e-10	-1.40595
20272797	chr19:20272797:C:T	1.38329e-06	-1.06161e-10	-1.3083
20273043	chr19:20273043:C:T	1.29019e-06	-1.06161e-10	-1.37798
20273357	chr19:20273357:A:G	3.83351e-05	-1.51764	3.53124
20273416	chr19:20273416:C:T	2.85987e-06	-1.5062	0.924213
20273824	chr19:20273824:A:G	2.65192e-07	-1.54443	-1.41564
20274334	chr19:20274334:T:C	1.35776e-06	-1.06161e-10	-1.32693
20274384	chr19:20274384:A:G	4.03824e-05	-1.52042	3.58605
20274823	chr19:20274823:C:T	3.5616e-06	-1.15056	0.788011
20274847	chr19:20274847:T:C	3.99806e-05	-1.52493	3.58056
20275000	chr19:20275000:A:T	4.13235e-05	-1.52529	3.61396
20275096	chr19:20275096:C:A	4.33519e-05	-1.52371	3.66029
20275107	chr19:20275107:T:C	1.30077e-06	-1.06161e-10	-1.3698
20275126	chr19:20275126:T:C	2.67544e-07	-1.54443	-1.40681
20275268	chr19:20275268:A:G	2.45447e-06	-1.51845	0.783593
20275319	chr19:20275319:T:G	3.98492e-05	-1.52177	3.57411
20275419	chr19:20275419:C:A	3.70298e-05	-1.52494	3.5039
20275473	chr19:20275473:T:A	4.0061e-05	-1.52437	3.58201
20275494	chr19:20275494:T:G	1.28554e-06	-1.06161e-10	-1.38159
20275826	chr19:20275826:G:T	4.13204e-05	-1.50209	3.59068
20275898	chr19:20275898:T:A	3.36964e-05	-1.52433	3.40895
20275983	chr19:20275983:A:G	2.97323e-06	-1.5249	0.981781
20275984	chr19:20275984:G:A	1.26647e-06	-1.06161e-10	-1.39653
20275997	chr19:20275997:C:G	4.14479e-05	-1.51591	3.60758
20276129	chr19:20276129:A:T	4.18488e-05	-1.51528	3.61658
20276261	chr19:20276261:A:G	4.16563e-05	-1.51698	3.61367
20276277	chr19:20276277:T:C	4.4084e-05	-1.5151	3.66843
20276331	chr19:20276331:C:T	1.67317e-06	-1.06161e-10	-1.11804
20276698	chr19:20276698:G:A	1.23947e-06	-1.06161e-10	-1.41808
20276723	chr19:20276723:C:A	3.86462e-05	-1.51586	3.53755
20276907	chr19:20276907:A:G	3.84747e-05	-1.52595	3.54319
20276989	chr19:20276989:C:A	2.72039e-07	-1.53206	-1.40251
20277030	chr19:20277030:G:T	4.34673e-05	-1.52187	3.66111
20277061	chr19:20277061:C:T	2.36961e-06	-1.52985	0.759807
20277071	chr19:20277071:G:A	1.27696e-06	-1.06161e-10	-1.38828
20277187	chr19:20277187:C:T	4.4982e-05	-1.51252	3.68602
20277220	chr19:20277220:T:G	4.69198e-05	-1.51552	3.73119
20277331	chr19:20277331:T:C	3.89561e-05	-1.52106	3.55073
20277468	chr19:20277468:A:G	3.28085e-05	-1.50171	3.35964
20277564	chr19:20277564:A:C	3.55195e-05	-1.53028	3.4676
20277901	chr19:20277901:T:TA	2.71582e-05	-1.53254	3.20146
20277903	chr19:20277903:A:C	2.93728e-07	-1.4411	-1.41676
20278215	chr19:20278215:C:A	1.44989e-06	-1.06161e-10	-1.26128
20278464	chr19:20278464:C:A	5.13283e-07	-0.888988	-1.4107
20278501	chr19:20278501:C:A	1.2364e-06	-1.06161e-10	-1.42056
20278569	chr19:20278569:A:G	2.34787e-05	-1.53944	3.06277
20278910	chr19:20278910:T:C	2.58942e-05	-1.54439	3.16564
20279038	chr19:20279038:G:A	2.48443e-05	-1.54441	3.12428
20279186	chr19:20279186:A:G	1.70996e-05	-1.54435	2.75064
20279374	chr19:20279374:A:G	2.78558e-06	-1.06161e-10	-0.608308
20279680	chr19:20279680:G:A	1.8466e-05	-1.54438	2.82754
20279681	chr19:20279681:G:C	4.60007e-07	-0.991456	-1.41782
20279769	chr19:20279769:T:C	1.85213e-05	-1.5444	2.83056
20279796	chr19:20279796:C:T	1.91285e-05	-1.5444	2.86281
20280121	chr19:20280121:T:C	2.177e-06	-0.854818	-4.04282e-10
20280155	chr19:20280155:T:A	1.31089e-06	-1.06161e-10	-1.36206
20280658	chr19:20280658:G:C	2.83682e-07	-1.53587	-1.3568
20280690	chr19:20280690:G:A	1.45657e-06	-1.06161e-10	-1.25668
20280878	chr19:20280878:C:T	1.55212e-06	-1.06161e-10	-1.19314
20280924	chr19:20280924:A:G	2.14291e-06	-1.50588	0.635285
20280928	chr19:20280928:C:T	2.90989e-07	-1.53201	-1.33523
20281016	chr19:20281016:G:A	3.07338e-07	-1.54413	-1.26844
20281185	chr19:20281185:T:C	3.02216e-06	-1.53233	1.00554
20281192	chr19:20281192:A:G	1.44198e-06	-1.06161e-10	-1.26675
20281370	chr19:20281370:G:A	1.25248e-06	-1.06161e-10	-1.40764
20281686	chr19:20281686:A:G	3.43364e-07	-1.36069	-1.34104
20281795	chr19:20281795:C:G	1.31535e-06	-1.06161e-10	-1.35866
20281834	chr19:20281834:T:G	2.08364e-06	-1.50468	0.606039
20281936	chr19:20281936:T:C	1.72105e-05	-1.54181	2.75456
20282106	chr19:20282106:C:T	1.61821e-05	-1.54385	2.69499
20282556	chr19:20282556:G:A	2.78293e-06	-1.53536	0.926101
20282614	chr19:20282614:C:T	2.02055e-06	-0.929392	-4.04282e-10
20282629	chr19:20282629:T:C	2.02065e-06	-1.06161e-10	-0.929346
20282783	chr19:20282783:T:C	1.31006e-06	-1.06161e-10	-1.36269
20282837	chr19:20282837:G:T	1.27278e-06	-1.06161e-10	-1.39156
20282852	chr19:20282852:G:A	2.37422e-06	-1.06161e-10	-0.768096
20282859	chr19:20282859:C:T	1.31704e-06	-1.06161e-10	-1.35738
20282902	chr19:20282902:A:G	2.14404e-06	-1.06161e-10	-0.870074
20283010	chr19:20283010:A:G	1.41955e-06	-1.06161e-10	-1.28243
20283169	chr19:20283169:G:A	1.86061e-05	-1.54383	2.83455
20283272	chr19:20283272:T:TA	1.98186e-06	-1.06161e-10	-0.94873
20283298	chr19:20283298:A:G	1.23891e-06	-1.06161e-10	-1.41853
20283576	chr19:20283576:C:T	3.46931e-07	-1.3679	-1.3235
20283840	chr19:20283840:GGCCCTACAGATGATC:G	1.56844e-05	-1.54436	2.66426
20284184	chr19:20284184:G:T	2.91949e-06	-1.52653	0.965172
20284660	chr19:20284660:G:T	2.37467e-06	-1.06161e-10	-0.767906
20284975	chr19:20284975:C:T	1.09402e-06	-1.54291	-4.04282e-10
20285020	chr19:20285020:T:G	3.15327e-07	-1.53131	-1.2556
20285029	chr19:20285029:T:C	3.13879e-07	-1.53426	-1.25725
20285038	chr19:20285038:G:A	3.19424e-06	-1.06161e-10	-0.471415
20285614	chr19:20285614:A:G	1.23623e-06	-1.06161e-10	-1.4207
20285724	chr19:20285724:T:C	3.34806e-06	-1.53257	1.10819
20285827	chr19:20285827:G:T	2.28225e-06	-1.52925	0.721652
20286185	chr19:20286185:G:A	3.27353e-07	-1.32944	-1.42004
20286746	chr19:20286746:A:C	4.98223e-06	-1.53081	1.50392
20286779	chr19:20286779:TC:T	1.29609e-06	-1.06161e-10	-1.37341
20287205	chr19:20287205:G:T	2.31358e-06	-1.53559	0.741622
20287299	chr19:20287299:C:G	2.69496e-07	-1.53679	-1.40717
20287360	chr19:20287360:G:T	1.24992e-06	-1.06161e-10	-1.40968
20287650	chr19:20287650:C:T	2.91062e-07	-1.53418	-1.33281
20287829	chr19:20287829:G:A	3.05598e-06	-1.54244	1.02677
20287871	chr19:20287871:T:C	5.16824e-06	-1.5289	1.53867
20287911	chr19:20287911:C:A	7.97627e-06	-1.53332	1.97703
20287919	chr19:20287919:T:C	2.8142e-07	-1.51487	-1.38581
20288093	chr19:20288093:C:T	1.34181e-06	-1.06161e-10	-1.33874
20288132	chr19:20288132:C:T	2.11257e-06	-0.884859	-4.04282e-10
20288297	chr19:20288297:G:A	2.75801e-07	-1.51179	-1.40905
20288607	chr19:20288607:G:C	2.78812e-06	-1.54394	0.936547
20289118	chr19:20289118:G:C	1.23643e-06	-1.06161e-10	-1.42054
20289891	chr19:20289891:G:C	3.88775e-06	-1.54372	1.26878
20290312	chr19:20290312:A:T	1.2364e-06	-1.06161e-10	-1.42056
20290391	chr19:20290391:C:T	1.24223e-06	-1.06161e-10	-1.41585
20290437	chr19:20290437:A:G	1.45744e-06	-1.52991	0.273826
20290558	chr19:20290558:T:A	6.30837e-06	-1.54349	1.7526
20290923	chr19:20290923:G:A	1.36156e-06	-1.06161e-10	-1.32413
20291146	chr19:20291146:C:T	3.36039e-07	-1.39325	-1.33004
20291174	chr19:20291174:A:C	1.2393e-06	-1.06161e-10	-1.41822
20291528	chr19:20291528:AGAGT:A	1.2926e-06	-1.06161e-10	-1.3761
20291687	chr19:20291687:T:G	1.38953e-06	-1.06161e-10	-1.3038
20291915	chr19:20291915:A:C	1.26206e-06	-1.06161e-10	-1.40002
20292138	chr19:20292138:G:C	1.86388e-06	-1.54051	0.530405
20292325	chr19:20292325:C:T	2.4225e-06	-1.54442	0.796454
20292732	chr19:20292732:G:T	3.20211e-06	-1.5444	1.07544
20293064	chr19:20293064:C:A	1.22947e-06	-1.42618	-4.04282e-10
20293179	chr19:20293179:G:T	1.49196e-05	-1.53178	2.6017
20293375	chr19:20293375:T:C	1.35565e-06	-1.06161e-10	-1.32848
20293505	chr19:20293505:C:T	1.24192e-06	-1.06161e-10	-1.4161
20293572	chr19:20293572:C:T	1.0974e-06	-1.53982	-4.04282e-10
20293851	chr19:20293851:T:C	4.25073e-06	-1.54443	1.35875
20294086	chr19:20294086:G:A	1.27977e-06	-1.06161e-10	-1.38608
20294126	chr19:20294126:G:T	7.48569e-06	-1.54424	1.92447
20294316	chr19:20294316:C:T	1.12376e-06	-1.51608	-4.04282e-10
20294722	chr19:20294722:A:G	1.32439e-06	-1.35181	-4.04282e-10
20294860	chr19:20294860:T:C	3.1909e-06	-1.54422	1.07176
20295877	chr19:20295877:A:C	1.26808e-06	-1.39526	-4.04282e-10
20295898	chr19:20295898:T:G	1.2611e-06	-1.06161e-10	-1.40078
20295962	chr19:20295962:A:G	3.41192e-06	-1.06161e-10	-0.40549
20296069	chr19:20296069:A:G	1.14998e-06	-1.49302	-4.04282e-10
20296085	chr19:20296085:G:A	2.59703e-06	-1.06161e-10	-0.678394
20296095	chr19:20296095:C:T	1.94253e-06	-1.06161e-10	-0.968771
20296795	chr19:20296795:T:C	3.16082e-06	-0.481932	-4.04282e-10
20296815	chr19:20296815:T:C	1.3537e-06	-1.32993	-4.04282e-10
20297209	chr19:20297209:A:G	1.09252e-06	-1.54427	-4.04282e-10
20297249	chr19:20297249:G:C	3.17378e-07	-1.39156	-1.38887
20297449	chr19:20297449:C:T	3.10655e-07	-1.40874	-1.3931
20297526	chr19:20297526:A:G	2.77876e-07	-1.54377	-1.36958
20297893	chr19:20297893:A:G	1.352e-06	-1.06161e-10	-1.33118
20297903	chr19:20297903:A:T	1.39057e-06	-1.06161e-10	-1.30305
20298162	chr19:20298162:C:T	1.55618e-06	-1.06161e-10	-1.19053
20298182	chr19:20298182:C:A	1.25866e-06	-1.06161e-10	-1.40271
20298260	chr19:20298260:G:A	1.25515e-06	-1.06161e-10	-1.40551
20298791	chr19:20298791:C:T	1.67784e-06	-1.11526	-4.04282e-10
20298808	chr19:20298808:A:G	1.55827e-06	-1.06161e-10	-1.18919
20299369	chr19:20299369:T:C	3.73879e-06	-1.50723	1.19323
20300003	chr19:20300003:A:G	1.24948e-06	-1.06161e-10	-1.41004
20300062	chr19:20300062:T:TA	8.89683e-06	-1.36712	1.92006
20300539	chr19:20300539:G:T	1.36692e-06	-1.06161e-10	-1.3202
20300676	chr19:20300676:C:T	1.46569e-06	-1.06161e-10	-1.25044
20300734	chr19:20300734:A:G	4.10258e-06	-1.52923	1.30808
20301027	chr19:20301027:A:G	3.54673e-05	-1.44762	3.38347
20301135	chr19:20301135:C:T	1.48239e-06	-1.06161e-10	-1.23911
20301340	chr19:20301340:C:T	3.20775e-05	-1.43105	3.26644
20301465	chr19:20301465:G:T	3.29142e-07	-1.48371	-1.26032
20301748	chr19:20301748:A:C	3.37957e-07	-1.29741	-1.42019
20301840	chr19:20301840:A:G	1.44141e-06	-1.06161e-10	-1.26714
20302049	chr19:20302049:C:T	1.46838e-06	-1.06161e-10	-1.24861
20302114	chr19:20302114:A:G	1.2364e-06	-1.06161e-10	-1.42056
20302304	chr19:20302304:A:G	1.21518e-05	-1.50034	2.36505
20302864	chr19:20302864:G:C	1.17273e-06	-1.47343	-4.04282e-10
20303388	chr19:20303388:C:T	3.34813e-07	-1.30657	-1.42037
20303445	chr19:20303445:A:G	4.29084e-06	-1.52992	1.35364
20303620	chr19:20303620:G:T	1.39825e-06	-1.06161e-10	-1.29755
20303854	chr19:20303854:C:T	1.35928e-06	-1.32581	-4.04282e-10
20304092	chr19:20304092:C:T	3.79833e-06	-1.06161e-10	-0.298202
20304376	chr19:20304376:A:G	1.44259e-05	-1.49	2.52626
20305224	chr19:20305224:C:T	1.31073e-06	-1.06161e-10	-1.36218
20305345	chr19:20305345:G:A	1.57483e-06	-1.06161e-10	-1.17862
20305570	chr19:20305570:G:A	3.42713e-07	-1.28332	-1.4203
20305760	chr19:20305760:G:A	1.36539e-06	-1.06161e-10	-1.32132
20305917	chr19:20305917:T:C	1.44129e-06	-1.06161e-10	-1.26723
20306033	chr19:20306033:A:T	3.36303e-07	-1.30184	-1.42067
20306315	chr19:20306315:T:C	1.79479e-06	-1.06161e-10	-1.04787
20306391	chr19:20306391:G:A	3.38963e-07	-1.35221	-1.36241
20306522	chr19:20306522:G:A	1.40203e-06	-1.06161e-10	-1.29484
20306709	chr19:20306709:T:TTCAAAGAAAA	4.09106e-06	-1.06161e-10	-0.22396
20306713	chr19:20306713:T:G	4.08297e-06	-1.06161e-10	-0.225939
20306912	chr19:20306912:A:G	3.37946e-07	-1.36631	-1.35132
20307027	chr19:20307027:A:G	3.2939e-07	-1.32403	-1.41924
20307050	chr19:20307050:A:G	1.45137e-06	-1.06161e-10	-1.26026
20307062	chr19:20307062:A:G	1.42164e-06	-1.06161e-10	-1.28095
20307533	chr19:20307533:A:G	1.24798e-06	-1.41124	-4.04282e-10
20307569	chr19:20307569:C:G	3.52398e-07	-1.35369	-1.32207
20307898	chr19:20307898:C:T	1.2392e-06	-1.06161e-10	-1.4183
20307929	chr19:20307929:T:C	1.68664e-05	-1.48836	2.68092
20308102	chr19:20308102:T:A	1.74175e-06	-1.06161e-10	-1.07787
20308146	chr19:20308146:A:T	3.07392e-06	-1.45066	0.94085
20308163	chr19:20308163:G:A	6.83633e-06	-1.44279	1.73228
20308180	chr19:20308180:G:T	1.26289e-06	-1.06161e-10	-1.39936
20308237	chr19:20308237:T:A	2.61335e-06	-1.06161e-10	-0.672129
20308266	chr19:20308266:C:T	1.1984e-05	-1.51273	2.36354
20308406	chr19:20308406:A:G	1.26668e-06	-1.06161e-10	-1.39636
20308486	chr19:20308486:A:C	2.68833e-07	-1.52643	-1.42
20308925	chr19:20308925:G:A	7.97354e-05	-1.49861	4.24456
20309043	chr19:20309043:C:T	2.04392e-06	-1.06161e-10	-0.917892
20309079	chr19:20309079:A:C	2.10886e-06	-1.06161e-10	-0.886614
20309711	chr19:20309711:C:T	1.54253e-06	-1.06161e-10	-1.19934
20309822	chr19:20309822:A:C	1.37285e-05	-1.52914	2.51585
20309828	chr19:20309828:G:A	1.81671e-05	-1.51368	2.78053
20310437	chr19:20310437:A:G	9.3952e-07	-0.707499	-0.987651
20310730	chr19:20310730:A:G	1.54059e-06	-1.17178	-0.0288217
20310926	chr19:20310926:T:C	1.10078e-06	-1.53674	-4.04282e-10
20311061	chr19:20311061:T:C	1.25277e-06	-1.06161e-10	-1.40741
20311098	chr19:20311098:C:T	3.93549e-07	-1.36483	-1.20048
20311106	chr19:20311106:C:G	5.49818e-07	-1.45303	-0.777901
20311200	chr19:20311200:T:C	1.52756e-06	-1.4339	0.224807
20311340	chr19:20311340:G:T	5.67125e-07	-1.41945	-0.780488
20311626	chr19:20311626:T:C	1.38398e-06	-1.3078	-4.04282e-10
20311835	chr19:20311835:T:C	2.99713e-07	-1.53753	-1.30017
20311864	chr19:20311864:T:C	1.45675e-06	-1.23246	-0.0240972
20311932	chr19:20311932:C:T	1.40375e-06	-1.06161e-10	-1.29361
20311954	chr19:20311954:G:T	5.76447e-05	-1.08567	3.5072
20311974	chr19:20311974:G:T	4.20943e-07	-1.32545	-1.17257
20312407	chr19:20312407:C:T	1.27382e-06	-1.06161e-10	-1.39074
20312604	chr19:20312604:G:T	1.2491e-06	-1.06161e-10	-1.41034
20313875	chr19:20313875:T:C	1.28767e-06	-1.37993	-4.04282e-10
20314042	chr19:20314042:G:A	1.10246e-06	-1.53522	-4.04282e-10
20314201	chr19:20314201:A:G	1.37322e-06	-1.06161e-10	-1.3156
20314319	chr19:20314319:T:C	4.41596e-06	-1.18853	1.04099
20315194	chr19:20315194:G:A	4.87052e-06	-1.16131	1.11175
20315257	chr19:20315257:C:A	1.09756e-06	-1.53967	-4.04282e-10
20315265	chr19:20315265:A:G	3.44725e-05	1.9074	-4.04282e-10
20315466	chr19:20315466:T:C	3.99981e-07	-1.48056	-1.06854
20315579	chr19:20315579:C:T	1.24805e-06	-1.06161e-10	-1.41118
20316302	chr19:20316302:G:A	1.26371e-06	-1.06161e-10	-1.39871
20316421	chr19:20316421:G:A	1.24424e-06	-1.06161e-10	-1.41424
20316702	chr19:20316702:A:T	1.37239e-06	-1.06161e-10	-1.31621
20316749	chr19:20316749:A:G	3.40589e-06	-1.10385	0.696595
20316851	chr19:20316851:G:A	1.26892e-06	-1.06161e-10	-1.3946
20317324	chr19:20317324:A:AC	0.000339086	-1.06161e-10	4.19349
20317373	chr19:20317373:A:C	1.67235e-06	-1.16285	0.04432
20317697	chr19:20317697:G:A	2.15019e-06	-1.06161e-10	-0.867209
20317855	chr19:20317855:C:T	1.48903e-06	-1.06161e-10	-1.23464
20318358	chr19:20318358:A:G	2.15824e-06	-1.06161e-10	-0.863471
20318783	chr19:20318783:C:T	2.59926e-06	-1.19086	0.513319
20318844	chr19:20318844:A:C	3.97646e-06	-1.22166	0.969289
20319110	chr19:20319110:CCATA:C	2.5488e-06	-1.16866	0.471522
20319722	chr19:20319722:A:G	1.23708e-06	-1.06161e-10	-1.42001
20319736	chr19:20319736:T:A	4.20151e-07	-1.47074	-1.02917
20319856	chr19:20319856:T:C	1.59587e-06	-1.40468	0.239335
20320044	chr19:20320044:C:G	2.4972e-06	-1.54175	0.824158
20320151	chr19:20320151:C:T	1.3105e-06	-1.06161e-10	-1.36236
20320430	chr19:20320430:C:G	3.15593e-07	-1.45437	-1.3317
20320505	chr19:20320505:C:T	1.50643e-06	-1.22302	-4.04282e-10
20321005	chr19:20321005:C:T	2.7866e-06	-1.54411	0.93617
20321035	chr19:20321035:T:C	1.51418e-06	-1.06161e-10	-1.21789
20321296	chr19:20321296:C:T	2.15008e-06	-1.06161e-10	-0.867257
20321297	chr19:20321297:C:A	2.72096e-06	-1.54221	0.910432
20321699	chr19:20321699:G:A	2.21649e-06	-1.06161e-10	-0.836838
20322121	chr19:20322121:C:T	9.73098e-07	-1.53886	-0.121177
20323116	chr19:20323116:A:C	2.07759e-05	-1.36809	2.76912
20323755	chr19:20323755:T:C	1.2777e-06	-1.06161e-10	-1.3877
20324213	chr19:20324213:C:A	1.95504e-05	-1.35924	2.69947
20324266	chr19:20324266:T:C	1.48331e-05	-1.372	2.43609
20324317	chr19:20324317:G:T	2.02064e-06	-0.92935	-4.04282e-10
20324624	chr19:20324624:G:A	1.57633e-06	-1.06161e-10	-1.17766
20324851	chr19:20324851:G:T	9.23557e-07	-1.32368	-0.38861
20324957	chr19:20324957:C:G	6.71505e-07	-1.43146	-0.599537
20325005	chr19:20325005:G:T	4.79645e-07	-1.4532	-0.914274
20325021	chr19:20325021:T:G	1.48195e-06	-1.23941	-4.04282e-10
20325125	chr19:20325125:C:A	2.52027e-06	-1.06161e-10	-0.708396
20325948	chr19:20325948:C:A	9.56093e-06	-1.36887	1.99379
20325994	chr19:20325994:C:T	1.65646e-06	-1.06161e-10	-1.12808
20326087	chr19:20326087:A:C	1.49226e-06	-1.06161e-10	-1.23247
20326266	chr19:20326266:G:A	1.98412e-06	-1.06161e-10	-0.947587
20326530	chr19:20326530:G:A	1.12562e-06	-1.51443	-4.04282e-10
20326727	chr19:20326727:T:C	8.71094e-07	-1.31079	-0.459976
20327117	chr19:20327117:A:G	9.3931e-07	-1.25706	-0.438314
20327456	chr19:20327456:T:A	2.98861e-05	-1.32404	3.08868
20327537	chr19:20327537:T:C	1.34601e-06	-1.06161e-10	-1.33562
20327923	chr19:20327923:A:G	1.26354e-06	-1.06161e-10	-1.39884
20328011	chr19:20328011:G:C	6.22805e-07	-1.49783	-0.608459
20328030	chr19:20328030:G:A	1.36262e-06	0.0833845	-1.40674
20328202	chr19:20328202:T:G	1.84769e-06	-1.06161e-10	-1.01882
20328383	chr19:20328383:T:C	2.42585e-06	-1.52756	0.780981
20328482	chr19:20328482:G:T	1.97537e-06	-1.06161e-10	-0.952008
20328483	chr19:20328483:C:T	1.97131e-06	-1.06161e-10	-0.954065
20328865	chr19:20328865:T:A	1.4064e-06	-1.06161e-10	-1.29173
20328936	chr19:20328936:T:C	1.3937e-06	-1.06161e-10	-1.3008
20329182	chr19:20329182:C:T	8.43869e-07	-1.30739	-0.495127
20329221	chr19:20329221:A:G	1.47302e-06	-1.06161e-10	-1.24545
20329271	chr19:20329271:A:T	1.41977e-06	-1.06161e-10	-1.28227
20329358	chr19:20329358:T:C	1.26562e-06	-1.06161e-10	-1.3972
20329387	chr19:20329387:C:T	1.42016e-06	-1.06161e-10	-1.282
20330719	chr19:20330719:A:C	1.42459e-05	-1.38958	2.41329
20331022	chr19:20331022:C:A	7.19909e-07	-1.48427	-0.477122
20331143	chr19:20331143:C:A	1.32187e-06	-1.06161e-10	-1.35372
20331209	chr19:20331209:A:T	1.73386e-06	0.307691	-1.39011
20331279	chr19:20331279:C:T	1.2684e-05	-1.36964	2.27721
20331359	chr19:20331359:T:C	7.88219e-07	-1.26569	-0.605048
20331366	chr19:20331366:A:G	8.5926e-07	-1.24833	-0.536122
20331368	chr19:20331368:A:G	8.2037e-07	-1.27417	-0.556589
20331491	chr19:20331491:T:C	3.09666e-06	0.886756	-1.3892
20331638	chr19:20331638:T:C	1.12868e-06	-0.237247	-1.27447
20331654	chr19:20331654:T:G	1.40357e-06	0.0124995	-1.30624
20331655	chr19:20331655:G:A	1.48662e-06	0.0632857	-1.29954
20331998	chr19:20331998:T:TTTTG	1.52797e-06	-1.06161e-10	-1.20882
20332240	chr19:20332240:G:T	5.51271e-07	-1.5412	-0.687093
20332572	chr19:20332572:A:G	1.42218e-06	0.0645235	-1.3451
20332676	chr19:20332676:A:C	1.98402e-06	-1.06161e-10	-0.947638
20332886	chr19:20332886:TTTTG:T	1.27673e-06	-1.06161e-10	-1.38846
20333205	chr19:20333205:G:A	1.37399e-06	-1.06161e-10	-1.31505
20333232	chr19:20333232:C:T	1.54689e-06	0.167271	-1.36379
20333451	chr19:20333451:C:T	6.89358e-07	-1.4012	-0.603558
20333759	chr19:20333759:G:A	1.66471e-06	0.244419	-1.36753
20333905	chr19:20333905:A:C	1.31278e-06	-1.06161e-10	-1.36062
20334394	chr19:20334394:T:C	5.36739e-07	-1.54253	-0.712481
20334658	chr19:20334658:C:T	1.0597e-06	-1.29913	-0.275642
20335048	chr19:20335048:T:C	2.06365e-06	0.512301	-1.42059
20335168	chr19:20335168:G:C	5.20909e-07	-1.1632	-1.12175
20335410	chr19:20335410:G:GA	9.54246e-07	-0.262835	-1.41676
20335495	chr19:20335495:A:C	1.39072e-06	-1.06161e-10	-1.30294
20335633	chr19:20335633:C:T	2.06294e-06	0.479104	-1.38773
20335921	chr19:20335921:A:G	1.8985e-05	-1.34244	2.65333
20336139	chr19:20336139:T:C	3.58777e-06	-1.3319	0.976667
20336273	chr19:20336273:T:C	1.28027e-06	-1.06161e-10	-1.38569
20336331	chr19:20336331:T:TTAAAAA	1.27967e-06	-1.06161e-10	-1.38616
20336624	chr19:20336624:G:C	1.31641e-06	-1.06161e-10	-1.35785
20336702	chr19:20336702:G:A	1.43994e-06	-1.06161e-10	-1.26816
20336711	chr19:20336711:T:C	3.48836e-07	-1.52317	-1.16275
20336796	chr19:20336796:C:T	1.11664e-06	-1.52244	-4.04282e-10
20337062	chr19:20337062:G:A	1.28627e-06	-1.06161e-10	-1.38102
20337070	chr19:20337070:G:A	5.00668e-07	-1.35288	-0.9717
20337476	chr19:20337476:C:T	8.23393e-06	-1.40879	1.88429
20337743	chr19:20337743:C:T	1.09974e-06	-1.53769	-4.04282e-10
20337744	chr19:20337744:G:A	3.46389e-07	-1.44089	-1.25206
20337754	chr19:20337754:A:G	4.98449e-07	-1.35461	-0.974411
20337863	chr19:20337863:T:C	1.51151e-06	-1.27972	0.0600667
20338102	chr19:20338102:G:A	1.29793e-06	-1.06161e-10	-1.37199
20338313	chr19:20338313:T:C	4.49674e-07	-1.34946	-1.08254
20338925	chr19:20338925:A:G	1.34171e-06	-1.06161e-10	-1.33882
20339031	chr19:20339031:A:G	3.84223e-06	-1.06161e-10	-0.286711
20340528	chr19:20340528:C:T	9.8934e-07	-1.51597	-0.127511
20340542	chr19:20340542:C:T	1.30559e-06	-1.06161e-10	-1.36611
20340735	chr19:20340735:G:C	1.27839e-06	-1.4179	0.0307382
20341078	chr19:20341078:C:T	1.3225e-06	-1.06161e-10	-1.35324
20341480	chr19:20341480:T:C	4.13547e-07	-1.25241	-1.26334
20341587	chr19:20341587:G:A	4.20917e-07	-1.44491	-1.05317
20341764	chr19:20341764:T:C	1.26999e-06	-1.06161e-10	-1.39375
20342012	chr19:20342012:T:C	2.31518e-05	-1.06161e-10	1.50931
20342398	chr19:20342398:T:C	1.28788e-06	-1.52548	0.145715
20342537	chr19:20342537:C:T	1.52591e-06	-1.06161e-10	-1.21017
20343151	chr19:20343151:A:C	2.50089e-06	-1.06161e-10	-0.716118
20343832	chr19:20343832:T:C	5.80108e-07	-1.54418	-0.633122
20344219	chr19:20344219:T:C	1.61999e-06	-1.06161e-10	-1.15035
20344257	chr19:20344257:G:A	1.51587e-06	-1.06161e-10	-1.21677
20344608	chr19:20344608:G:C	3.98944e-06	-1.36064	1.11153
20344743	chr19:20344743:T:C	1.12045e-06	-1.15487	-0.364167
20344774	chr19:20344774:T:C	1.31961e-06	-1.22832	-0.127107
20344925	chr19:20344925:CAT:C	4.3399e-06	-1.38525	1.22034
20345078	chr19:20345078:G:A	1.50454e-06	-1.06161e-10	-1.22427
20345387	chr19:20345387:T:G	1.74596e-06	-1.06161e-10	-1.07546
20345586	chr19:20345586:C:T	1.8851e-06	-1.06161e-10	-0.998783
20345827	chr19:20345827:A:G	6.33236e-06	-1.26481	1.47772
20345930	chr19:20345930:C:T	1.36124e-06	-1.06161e-10	-1.32437
20346338	chr19:20346338:A:G	1.11557e-05	-1.33859	2.11777
20346373	chr19:20346373:A:C	5.55127e-06	0.0812629	-4.04282e-10
20346485	chr19:20346485:G:A	1.60723e-06	-1.06161e-10	-1.15825
20346600	chr19:20346600:T:C	3.3707e-07	-1.49078	-1.22945
20346644	chr19:20346644:A:G	1.43504e-06	-1.06161e-10	-1.27157
20346653	chr19:20346653:A:G	1.26075e-06	-1.06161e-10	-1.40106
20347274	chr19:20347274:C:T	2.06611e-06	-0.907097	-4.04282e-10
20347295	chr19:20347295:G:A	1.23795e-05	-1.34383	2.22711
20347440	chr19:20347440:G:A	3.9101e-06	-1.06161e-10	-0.2692
20347464	chr19:20347464:G:A	1.36819e-06	-1.06161e-10	-1.31927
20348280	chr19:20348280:G:A	2.85418e-07	-1.53598	-1.35058
20348597	chr19:20348597:A:G	1.09867e-06	-1.53866	-4.04282e-10
20349264	chr19:20349264:G:A	7.11749e-06	-1.06161e-10	0.329792
20349439	chr19:20349439:A:G	1.32085e-06	-1.06161e-10	-1.35449
20350345	chr19:20350345:A:T	3.5521e-06	-1.47952	1.11429
20350356	chr19:20350356:T:C	3.16076e-07	-1.49209	-1.29244
20350444	chr19:20350444:C:T	3.59217e-06	-1.48839	1.13438
20350526	chr19:20350526:C:T	1.23656e-06	-1.06161e-10	-1.42043
20350636	chr19:20350636:G:A	2.40019e-06	-1.52157	0.764358
20350878	chr19:20350878:G:A	2.34952e-06	-1.52131	0.742756
20350949	chr19:20350949:T:C	1.25206e-06	-1.06161e-10	-1.40797
20350953	chr19:20350953:TAAAAG:T	2.3971e-06	-1.52473	0.766227
20351086	chr19:20351086:A:G	2.29789e-06	-1.52157	0.720795
20351120	chr19:20351120:C:T	2.11991e-06	-1.06161e-10	-0.881391
20351494	chr19:20351494:C:T	1.31898e-06	-1.06161e-10	-1.35591
20351563	chr19:20351563:G:T	2.35514e-06	-1.53017	0.754008
20351679	chr19:20351679:G:A	2.29369e-06	-1.52339	0.720786
20351731	chr19:20351731:A:G	3.07669e-05	-1.06161e-10	1.79368
20351920	chr19:20351920:C:A	1.33362e-06	-1.06161e-10	-1.34486
20351995	chr19:20351995:T:C	2.21459e-06	-1.51504	0.677339
20352168	chr19:20352168:A:G	2.30545e-06	-1.51899	0.721503
20352186	chr19:20352186:C:T	1.54083e-05	-1.33638	2.43852
20352212	chr19:20352212:C:T	8.25012e-05	-1.06161e-10	2.78005
20352384	chr19:20352384:T:A	2.19371e-06	-1.52413	0.676961
20352676	chr19:20352676:G:A	2.26429e-06	-1.06161e-10	-0.815502
20353398	chr19:20353398:G:GA	1.95164e-06	-1.06161e-10	-0.964096
20353414	chr19:20353414:T:G	1.60215e-05	-1.30042	2.44159
20353483	chr19:20353483:G:A	1.77497e-05	-1.29528	2.53888
20353563	chr19:20353563:C:T	1.24076e-06	-1.06161e-10	-1.41704
20353724	chr19:20353724:G:A	2.99651e-06	-1.50279	0.967476
20353941	chr19:20353941:C:T	3.12928e-07	-1.51953	-1.27501
20353989	chr19:20353989:T:C	1.99776e-06	-1.45141	0.510675
20354069	chr19:20354069:T:C	1.1039e-06	-1.53392	-4.04282e-10
20354133	chr19:20354133:A:G	1.42134e-05	-1.41003	2.43146
20354166	chr19:20354166:A:C	1.67143e-06	-1.47533	0.356247
20354184	chr19:20354184:G:A	1.37351e-06	-1.06161e-10	-1.31539
20354292	chr19:20354292:A:G	1.79762e-05	-1.27977	2.53605
20354437	chr19:20354437:G:A	1.33592e-06	-1.42628	0.0831351
20354685	chr19:20354685:T:C	1.39255e-06	-1.41544	0.113817
20354866	chr19:20354866:G:A	1.31898e-06	-1.06161e-10	-1.35591
20354878	chr19:20354878:T:G	1.51085e-06	-1.45851	0.23842
20354936	chr19:20354936:A:C	1.7267e-05	-1.28337	2.4994
20355055	chr19:20355055:T:G	1.3193e-06	-1.06161e-10	-1.35567
20355343	chr19:20355343:G:T	1.48094e-06	-1.4588	0.218715
20355369	chr19:20355369:C:T	2.77154e-07	-1.49667	-1.41927
20355390	chr19:20355390:C:T	1.44993e-06	-1.38615	0.124904
20355888	chr19:20355888:G:A	1.79823e-06	-1.06161e-10	-1.04596
20356075	chr19:20356075:C:A	1.62563e-06	-1.06161e-10	-1.14687
20356239	chr19:20356239:T:C	1.6817e-06	-1.06161e-10	-1.11296
20356357	chr19:20356357:A:G	1.38709e-06	-1.4898	0.184244
20356510	chr19:20356510:T:C	7.17821e-07	-1.42812	-0.536182
20356969	chr19:20356969:C:T	1.30579e-06	-1.06161e-10	-1.36596
20357107	chr19:20357107:T:A	1.33354e-06	-1.06161e-10	-1.34493
20357173	chr19:20357173:G:A	1.38071e-05	-1.31914	2.31156
20357298	chr19:20357298:G:A	1.51917e-05	-1.28004	2.36803
20357460	chr19:20357460:A:G	4.21905e-06	-1.06161e-10	-0.193154
20357677	chr19:20357677:C:T	1.93651e-06	-1.06161e-10	-0.971878
20358077	chr19:20358077:C:T	1.24796e-06	-1.06161e-10	-1.41126
20358150	chr19:20358150:C:T	3.35931e-06	-1.45752	1.03649
20358205	chr19:20358205:C:T	3.16053e-07	-1.52198	-1.26263
20358269	chr19:20358269:T:G	2.99268e-07	-1.51239	-1.32679
20358639	chr19:20358639:T:C	1.58811e-06	-1.06161e-10	-1.17022
20358877	chr19:20358877:C:T	1.27011e-06	-1.06161e-10	-1.39366
20359035	chr19:20359035:C:A	2.51603e-06	-1.06161e-10	-0.71008
20359098	chr19:20359098:G:C	1.24963e-06	-1.06161e-10	-1.40992
20359110	chr19:20359110:T:C	1.09243e-06	-1.54436	-4.04282e-10
20359460	chr19:20359460:C:T	6.73411e-06	-1.35208	1.6265
20359551	chr19:20359551:T:TATTACAC	1.89486e-06	-0.993621	-4.04282e-10
20359552	chr19:20359552:G:A	6.16886e-07	-0.838065	-1.27777
20359640	chr19:20359640:T:C	1.66265e-06	-1.06161e-10	-1.12435
20359755	chr19:20359755:A:G	1.38281e-06	-1.37727	0.0686307
20359777	chr19:20359777:G:C	2.5077e-06	-1.06161e-10	-0.713398
20360076	chr19:20360076:A:G	1.73695e-06	-1.06161e-10	-1.08063
20360122	chr19:20360122:A:G	2.60714e-05	-1.00526	2.63333
20360432	chr19:20360432:T:C	2.20651e-06	-1.06161e-10	-0.841354
20360514	chr19:20360514:C:T	1.10803e-06	-1.51219	-0.017984
20360574	chr19:20360574:A:AG	5.22435e-06	-1.06161e-10	0.0205668
20360873	chr19:20360873:A:G	5.02556e-07	-1.25232	-1.06849
20361264	chr19:20361264:C:G	2.01418e-06	-1.06161e-10	-0.932552
20361444	chr19:20361444:A:G	3.89615e-07	-1.20392	-1.37144
20361697	chr19:20361697:T:G	1.86041e-06	-1.06161e-10	-1.01197
20361769	chr19:20361769:T:G	4.20706e-07	-1.17189	-1.3267
20361846	chr19:20361846:CA:C	1.34071e-06	-1.06161e-10	-1.33956
20362003	chr19:20362003:A:G	1.79192e-06	-1.04948	-4.04282e-10
20362036	chr19:20362036:T:C	1.26038e-06	-1.06161e-10	-1.40135
20362086	chr19:20362086:G:A	2.68393e-05	-1.06161e-10	1.6571
20362233	chr19:20362233:C:T	2.70694e-07	-1.51884	-1.42069
20362246	chr19:20362246:C:T	3.82659e-07	-1.17639	-1.41698
20362307	chr19:20362307:C:G	2.6879e-07	-1.53214	-1.41445
20362410	chr19:20362410:C:T	1.49453e-06	-1.23095	-4.04282e-10
20362411	chr19:20362411:A:G	5.8559e-07	-0.831481	-1.33642
20362452	chr19:20362452:A:G	3.27922e-07	-1.40953	-1.33821
20362586	chr19:20362586:G:A	7.03264e-07	-0.705726	-1.27906
20362672	chr19:20362672:C:T	2.69915e-07	-1.52199	-1.42042
20362744	chr19:20362744:T:G	8.61982e-07	-0.392132	-1.38915
20362867	chr19:20362867:G:T	4.3856e-07	-1.1883	-1.26872
20363081	chr19:20363081:T:C	2.6889e-07	-1.53212	-1.4141
20363179	chr19:20363179:G:A	3.17564e-06	-1.06161e-10	-0.477254
20363377	chr19:20363377:A:G	2.75496e-07	-1.54041	-1.38154
20363425	chr19:20363425:G:A	3.4497e-07	-1.38086	-1.3162
20363637	chr19:20363637:G:A	3.4006e-07	-1.39475	-1.31664
20363654	chr19:20363654:T:C	1.40994e-06	-1.06161e-10	-1.28921
20363716	chr19:20363716:G:C	8.99816e-07	-0.35488	-1.38345
20363777	chr19:20363777:T:C	4.296e-07	-1.18271	-1.29496
20363846	chr19:20363846:C:T	3.4229e-07	-1.39981	-1.30505
20364101	chr19:20364101:G:A	3.13555e-07	-1.42809	-1.36446
20364220	chr19:20364220:A:G	4.68432e-07	-1.12716	-1.26397
20364249	chr19:20364249:C:T	3.01273e-07	-1.45593	-1.37657
20364376	chr19:20364376:A:G	2.74677e-07	-1.54438	-1.38054
20364841	chr19:20364841:C:T	9.09524e-07	-0.520794	-1.2068
20364858	chr19:20364858:G:A	1.05388e-06	-0.520169	-1.06012
20364960	chr19:20364960:G:T	1.51333e-06	-0.284655	-0.933793
20365065	chr19:20365065:T:C	6.9977e-07	-1.19694	-0.792826
20365260	chr19:20365260:G:C	5.5293e-07	-0.896929	-1.32836
20365265	chr19:20365265:A:G	9.00498e-07	-0.350741	-1.38683
20365277	chr19:20365277:T:G	4.82008e-07	-1.28114	-1.08142
20365279	chr19:20365279:A:G	1.39446e-06	-0.149287	-1.15097
20365352	chr19:20365352:C:T	9.48907e-07	-0.378089	-1.30712
20365376	chr19:20365376:A:G	1.9982e-06	-1.06161e-10	-0.940515
20365542	chr19:20365542:A:G	1.10307e-06	-0.155046	-1.37962
20365580	chr19:20365580:A:G	7.78497e-07	-0.496514	-1.38664
20365591	chr19:20365591:G:C	3.09927e-07	-1.5333	-1.27089
20365594	chr19:20365594:T:G	4.68339e-07	-1.28979	-1.10154
20365683	chr19:20365683:A:G	3.22108e-06	-1.06161e-10	-0.463046
20365904	chr19:20365904:T:C	4.89718e-07	-1.26419	-1.0825
20365988	chr19:20365988:T:C	4.74698e-07	-1.25042	-1.12742
20366296	chr19:20366296:C:T	1.42474e-06	-0.13211	-1.14667
20366564	chr19:20366564:G:A	1.23742e-06	-1.06161e-10	-1.41973
20366739	chr19:20366739:A:G	1.37054e-06	-0.156109	-1.16145
20366898	chr19:20366898:C:T	1.23836e-06	-1.06161e-10	-1.41897
20366983	chr19:20366983:A:G	8.52883e-07	-0.411751	-1.38015
20367019	chr19:20367019:G:A	1.32297e-06	-0.179672	-1.17321
20367053	chr19:20367053:T:C	1.38732e-06	-0.127376	-1.17802
20367089	chr19:20367089:C:A	1.30889e-06	-0.180907	-1.18268
20367144	chr19:20367144:G:A	4.64262e-07	-1.26857	-1.1315
20367186	chr19:20367186:A:G	1.30629e-06	-0.193237	-1.17234
20367345	chr19:20367345:C:T	7.5538e-07	-0.539824	-1.37347
20367361	chr19:20367361:A:C	4.73905e-07	-1.27653	-1.10298
20367362	chr19:20367362:T:A	4.6972e-07	-1.27576	-1.11262
20367393	chr19:20367393:G:A	1.23716e-06	-1.06161e-10	-1.41994
20367416	chr19:20367416:G:T	8.03156e-07	-0.472596	-1.37937
20367427	chr19:20367427:C:T	1.33313e-06	-0.164754	-1.18048
20367491	chr19:20367491:T:C	3.42662e-06	-1.06161e-10	-0.401188
20367508	chr19:20367508:T:C	8.98846e-07	-0.363302	-1.3761
20367521	chr19:20367521:A:C	3.58268e-07	-1.27747	-1.38176
20367542	chr19:20367542:G:A	1.34685e-06	-0.144369	-1.19062
20367642	chr19:20367642:C:T	1.24842e-06	-0.219439	-1.19145
20367686	chr19:20367686:C:T	4.68003e-07	-1.28188	-1.11017
20367712	chr19:20367712:C:T	1.08402e-05	-1.06161e-10	0.750497
20367726	chr19:20367726:C:T	1.28996e-06	-0.193196	-1.18495
20367931	chr19:20367931:C:T	1.67891e-06	0.161404	-1.27602
20368021	chr19:20368021:G:A	1.14715e-06	-1.49549	-4.04282e-10
20368097	chr19:20368097:G:T	8.43018e-07	-0.42983	-1.3737
20368244	chr19:20368244:C:T	1.25263e-06	-1.06161e-10	-1.40752
20368245	chr19:20368245:A:G	6.4154e-07	-0.669533	-1.40711
20368248	chr19:20368248:A:G	4.75975e-07	-1.27781	-1.09735
20368278	chr19:20368278:AC:A	4.73378e-07	-1.27067	-1.10995
20368321	chr19:20368321:A:G	4.70381e-07	-1.27883	-1.10814
20368323	chr19:20368323:A:G	4.76817e-07	-1.26859	-1.10479
20368361	chr19:20368361:G:A	2.24022e-06	-1.06161e-10	-0.826191
20368365	chr19:20368365:AAATAAAAATC:A	1.32166e-06	-0.156542	-1.19733
20368520	chr19:20368520:A:G	4.6727e-07	-1.28103	-1.11258
20368676	chr19:20368676:G:A	1.45751e-06	-1.06161e-10	-1.25603
20369092	chr19:20369092:C:T	2.12852e-06	-0.877337	-4.04282e-10
20369500	chr19:20369500:T:A	2.46957e-06	-1.06161e-10	-0.72872
20369589	chr19:20369589:G:A	2.2329e-06	-0.829463	-4.04282e-10
20369618	chr19:20369618:G:A	2.83284e-06	-1.06161e-10	-0.591484
20369951	chr19:20369951:C:T	1.12992e-06	-0.178993	-1.33162
20369955	chr19:20369955:T:C	4.5621e-07	-1.31645	-1.10112
20370146	chr19:20370146:G:A	1.07862e-06	-0.223928	-1.33315
20370216	chr19:20370216:T:A	1.35974e-06	0.0395675	-1.36504
20370401	chr19:20370401:C:T	5.7752e-07	-0.768324	-1.41345
20370543	chr19:20370543:C:A	1.12901e-06	-0.189992	-1.32143
20370571	chr19:20370571:A:G	1.41093e-06	-0.184483	-1.10403
20370643	chr19:20370643:C:A	1.40599e-06	-0.115806	-1.17622
20370981	chr19:20370981:G:A	2.07511e-06	-1.06161e-10	-0.902748
20371012	chr19:20371012:T:C	2.02193e-06	-1.06161e-10	-0.928709
20371084	chr19:20371084:C:T	2.05913e-06	-1.06161e-10	-0.91048
20371966	chr19:20371966:G:A	1.49974e-06	-1.06161e-10	-1.22747
20372008	chr19:20372008:G:A	3.17664e-07	-1.37932	-1.4002
20372091	chr19:20372091:G:A	7.11893e-07	-0.664077	-1.30851
20372112	chr19:20372112:G:T	3.17406e-07	-1.38563	-1.39471
20372259	chr19:20372259:T:C	2.3985e-06	-1.06161e-10	-0.757921
20372562	chr19:20372562:A:G	1.34229e-06	-1.06161e-10	-1.33839
20372625	chr19:20372625:T:TA	1.26585e-06	-1.06161e-10	-1.39702
20372640	chr19:20372640:C:T	1.04209e-06	-0.412392	-1.17914
20373154	chr19:20373154:G:A	2.71547e-06	-1.06161e-10	-0.633797
20373376	chr19:20373376:A:G	1.24628e-06	-1.06161e-10	-1.4126
20373522	chr19:20373522:G:A	1.5476e-06	-1.06161e-10	-1.19606
20373548	chr19:20373548:C:A	4.19355e-07	-1.12482	-1.37698
20373865	chr19:20373865:T:C	1.94183e-06	-0.615939	-0.353193
20373867	chr19:20373867:T:C	5.5148e-07	-1.38741	-0.8405
20374166	chr19:20374166:C:T	1.10841e-06	-1.52983	-4.04282e-10
20374257	chr19:20374257:C:T	1.24685e-06	-1.06161e-10	-1.41214
20374268	chr19:20374268:T:C	2.29095e-06	-1.44892	0.645122
20374705	chr19:20374705:C:T	2.91494e-07	-1.47982	-1.38568
20374784	chr19:20374784:A:G	1.23969e-06	-1.06161e-10	-1.4179
20374842	chr19:20374842:G:A	1.28802e-06	-1.06161e-10	-1.37966
20374856	chr19:20374856:A:G	1.41902e-06	-1.06161e-10	-1.2828
20374887	chr19:20374887:C:T	1.86328e-06	-1.06161e-10	-1.01042
20375113	chr19:20375113:G:A	4.38453e-06	-1.06161e-10	-0.154681
20375261	chr19:20375261:T:C	2.9522e-06	-1.06161e-10	-0.550212
20375390	chr19:20375390:T:C	5.52586e-07	-1.5262	-0.699711
20375551	chr19:20375551:A:T	2.86758e-06	-1.06161e-10	-0.579296
20375663	chr19:20375663:CT:C	2.86991e-06	-1.06161e-10	-0.578482
20375889	chr19:20375889:A:G	2.33856e-06	-1.06161e-10	-0.783226
20375916	chr19:20375916:A:G	2.62578e-06	-1.06161e-10	-0.667384
20375933	chr19:20375933:A:C	4.57352e-07	-0.994449	-1.42062
20376427	chr19:20376427:G:A	2.04221e-06	-1.06161e-10	-0.918729
20376593	chr19:20376593:T:C	5.25385e-06	-1.06161e-10	0.0261968
20376764	chr19:20376764:A:AC	1.43653e-06	-1.06161e-10	-1.27053
20376806	chr19:20376806:AAAT:A	1.52535e-06	-1.06161e-10	-1.21054
20376885	chr19:20376885:G:C	3.01901e-07	-1.43114	-1.39928
20377004	chr19:20377004:C:T	2.07051e-06	-1.06161e-10	-0.904966
20377061	chr19:20377061:A:G	1.96252e-06	-1.06161e-10	-0.958535
20377121	chr19:20377121:G:A	2.95737e-06	-1.40087	0.852404
20377375	chr19:20377375:C:T	6.34765e-07	-1.54165	-0.545618
20377556	chr19:20377556:A:G	1.44875e-06	-1.06161e-10	-1.26206
20377915	chr19:20377915:C:T	7.15624e-06	-1.06161e-10	0.335221
20378036	chr19:20378036:A:G	1.68414e-06	-0.394413	-0.717094
20378072	chr19:20378072:A:T	1.75521e-06	-0.384227	-0.685947
20378073	chr19:20378073:T:A	7.54794e-05	-0.213667	2.90476
20378159	chr19:20378159:A:G	2.56726e-06	-1.06161e-10	-0.689926
20378227	chr19:20378227:T:A	1.3268e-05	-1.06161e-10	0.952589
20378286	chr19:20378286:T:A	1.60606e-06	-1.06161e-10	-1.15898
20378430	chr19:20378430:GCTTT:G	1.44191e-06	-1.2668	-4.04282e-10
20378752	chr19:20378752:C:T	1.28395e-06	-1.06161e-10	-1.38282
20379052	chr19:20379052:A:G	5.87278e-07	-1.16455	-1.00047
20379168	chr19:20379168:G:A	3.08869e-07	-1.54429	-1.26331
20379219	chr19:20379219:C:T	3.3837e-07	-1.45156	-1.26482
20379259	chr19:20379259:G:C	5.62345e-06	-1.06161e-10	0.0941817
20379387	chr19:20379387:C:A	2.77369e-06	-0.597816	-0.014767
20379533	chr19:20379533:A:G	1.96935e-06	-1.06161e-10	-0.955061
20379557	chr19:20379557:G:A	1.23813e-06	-1.06161e-10	-1.41916
20379638	chr19:20379638:CAT:C	3.22182e-07	-1.54295	-1.22245
20379834	chr19:20379834:C:A	3.77769e-06	-1.06161e-10	-0.303651
20380745	chr19:20380745:C:A	1.23942e-06	-1.06161e-10	-1.41812
20381110	chr19:20381110:C:T	3.7049e-05	-1.06161e-10	1.97948
20381174	chr19:20381174:C:T	1.66583e-06	-0.709638	-0.412804
20381212	chr19:20381212:A:G	2.68652e-07	-1.53518	-1.41192
20381302	chr19:20381302:T:A	1.09379e-06	-1.54312	-4.04282e-10
20381442	chr19:20381442:C:T	4.59318e-06	-1.06161e-10	-0.10819
20381506	chr19:20381506:C:T	4.19159e-07	-1.45466	-1.04761
20381508	chr19:20381508:T:C	4.93993e-07	-1.4464	-0.891595
20381762	chr19:20381762:T:C	2.67382e-07	-1.5433	-1.40854
20381951	chr19:20381951:T:C	1.63754e-06	-1.29742	0.157855
20382014	chr19:20382014:G:A	4.00262e-06	-1.06161e-10	-0.245815
20382084	chr19:20382084:A:T	4.50755e-07	-1.4385	-0.991094
20382100	chr19:20382100:A:G	2.42408e-06	-0.346084	-0.401227
20382119	chr19:20382119:A:T	3.73681e-05	-1.06161e-10	1.98805
20382225	chr19:20382225:T:A	1.59137e-06	-0.759966	-0.408203
20382238	chr19:20382238:A:G	1.54568e-06	-0.79375	-0.403547
20382427	chr19:20382427:C:T	1.45792e-06	-1.06161e-10	-1.25575
20382490	chr19:20382490:A:G	2.01734e-06	-1.06161e-10	-0.930986
20382931	chr19:20382931:C:A	7.55443e-07	-0.933609	-0.979606
20383151	chr19:20383151:T:C	3.60157e-06	-1.06161e-10	-0.351393
20383387	chr19:20383387:G:A	1.90585e-06	-1.15445	0.166611
20383470	chr19:20383470:T:C	2.59497e-06	-0.679187	-4.04282e-10
20383484	chr19:20383484:T:C	4.44132e-07	-1.11883	-1.32557
20384091	chr19:20384091:A:C	8.74367e-07	-1.1273	-0.639714
20384569	chr19:20384569:T:G	3.30713e-07	-1.45483	-1.28444
20384575	chr19:20384575:A:C	1.45882e-06	-1.06161e-10	-1.25513
20384712	chr19:20384712:A:G	2.68691e-07	-1.54359	-1.40337
20384811	chr19:20384811:C:A	1.23626e-06	-1.06161e-10	-1.42068
20384919	chr19:20384919:G:A	4.14676e-07	-1.19011	-1.32291
20384921	chr19:20384921:G:A	2.79684e-07	-1.50856	-1.3983
20385118	chr19:20385118:A:G	2.68545e-07	-1.53896	-1.40855
20385126	chr19:20385126:A:C	7.85718e-07	-1.24173	-0.632188
20385788	chr19:20385788:A:C	1.34685e-06	-1.06161e-10	-1.335
20386250	chr19:20386250:C:T	8.14672e-07	-1.20052	-0.637213
20386525	chr19:20386525:A:T	1.26685e-06	-1.35091	-0.0453231
20386535	chr19:20386535:A:T	1.21272e-06	-1.34595	-0.0939513
20386591	chr19:20386591:C:T	1.77646e-06	-1.45661	0.398472
20386824	chr19:20386824:C:T	2.68404e-07	-1.53811	-1.40991
20386858	chr19:20386858:G:A	3.72318e-06	-1.06161e-10	-0.318185
20386936	chr19:20386936:A:G	1.32084e-06	-1.01074	-0.343758
20387497	chr19:20387497:T:A	2.67505e-07	-1.53751	-1.41387
20387716	chr19:20387716:G:A	2.12704e-06	-0.878034	-4.04282e-10
20388168	chr19:20388168:C:T	1.48398e-06	-1.06161e-10	-1.23804
20388224	chr19:20388224:G:C	1.36329e-06	-1.06161e-10	-1.32286
20388398	chr19:20388398:G:T	1.03015e-05	-1.06161e-10	0.699526
20388716	chr19:20388716:T:C	4.44205e-07	-1.53142	-0.912815
20389087	chr19:20389087:C:A	1.54816e-06	-1.06161e-10	-1.19569
20389638	chr19:20389638:T:A	1.47875e-06	-1.24157	-4.04282e-10
20389893	chr19:20389893:G:A	1.367e-06	-1.06161e-10	-1.32014
20390273	chr19:20390273:T:C	3.37037e-07	-1.46928	-1.25105
20390394	chr19:20390394:A:C	2.4858e-06	-1.31897	0.596799
20391494	chr19:20391494:G:T	5.12622e-07	-1.12636	-1.17462
20391592	chr19:20391592:AT:A	1.26973e-06	-1.06161e-10	-1.39396
20391813	chr19:20391813:T:C	4.04611e-06	-1.06161e-10	-0.235007
20391899	chr19:20391899:G:A	3.04212e-07	-1.54394	-1.27885
20392288	chr19:20392288:G:A	1.4078e-05	-1.0679	2.07974
20392384	chr19:20392384:A:G	4.07043e-07	-1.54342	-0.98818
20392421	chr19:20392421:T:C	4.197e-07	-1.14834	-1.35263
20392564	chr19:20392564:C:T	3.7514e-07	-1.52047	-1.09275
20392594	chr19:20392594:T:C	3.56293e-07	-1.4507	-1.21407
20392837	chr19:20392837:A:T	5.63458e-06	-1.09315	1.18931
20393003	chr19:20393003:A:G	1.25673e-06	-1.06161e-10	-1.40425
20393254	chr19:20393254:C:A	2.02237e-06	-1.06161e-10	-0.928494
20393424	chr19:20393424:C:T	2.18801e-06	-1.06161e-10	-0.849771
20393521	chr19:20393521:G:A	5.87351e-06	-1.06161e-10	0.137688
20393732	chr19:20393732:C:T	2.53108e-06	-1.06161e-10	-0.704116
20393797	chr19:20393797:A:G	1.46327e-06	-1.06161e-10	-1.25209
20393800	chr19:20393800:C:T	1.2825e-06	-1.06161e-10	-1.38395
20394141	chr19:20394141:C:T	3.42811e-07	-1.54368	-1.15966
20394218	chr19:20394218:A:G	8.17069e-07	-1.48757	-0.347225
20394294	chr19:20394294:C:A	1.59294e-06	-1.16718	-4.04282e-10
20394326	chr19:20394326:C:T	3.88949e-07	-1.22749	-1.34958
20394511	chr19:20394511:CT:C	3.75467e-07	-1.44454	-1.16781
20394566	chr19:20394566:C:T	1.93949e-06	-1.25948	0.289139
20394876	chr19:20394876:T:C	1.26948e-06	-1.06161e-10	-1.39415
20394932	chr19:20394932:A:C	4.13726e-07	-1.40563	-1.10968
20395155	chr19:20395155:C:T	8.47344e-06	-1.06161e-10	0.504173
20395192	chr19:20395192:C:A	2.03046e-06	-1.22993	0.305427
20395382	chr19:20395382:C:T	2.04184e-06	-1.06161e-10	-0.918912
20395389	chr19:20395389:T:C	2.38774e-06	-1.4161	0.653685
20395417	chr19:20395417:A:T	2.06347e-06	-1.21904	0.310666
20395493	chr19:20395493:T:C	4.13753e-07	-1.13285	-1.3824
20395769	chr19:20395769:C:T	3.68943e-07	-1.45687	-1.173
20395824	chr19:20395824:C:T	3.49692e-07	-1.47991	-1.20356
20395985	chr19:20395985:CAATT:C	1.27464e-06	-1.06161e-10	-1.3901
20396092	chr19:20396092:T:C	2.01643e-06	-1.06161e-10	-0.931435
20396180	chr19:20396180:C:T	2.05332e-06	-1.2451	0.331791
20396431	chr19:20396431:T:C	3.85351e-07	-1.47203	-1.11434
20396554	chr19:20396554:T:C	4.17362e-07	-1.46681	-1.03975
20396557	chr19:20396557:A:G	4.20376e-07	-1.46503	-1.03433
20396605	chr19:20396605:C:T	1.34179e-06	-1.06161e-10	-1.33876
20396826	chr19:20396826:C:T	3.60851e-07	-1.48732	-1.16473
20396829	chr19:20396829:C:T	9.12581e-07	-1.19182	-0.532422
20397137	chr19:20397137:G:T	2.00294e-06	-1.06161e-10	-0.938147
20397177	chr19:20397177:G:A	1.09422e-06	-1.54272	-4.04282e-10
20397229	chr19:20397229:A:G	1.9536e-06	-1.27008	0.306989
20397553	chr19:20397553:T:C	3.24988e-07	-1.54362	-1.21311
20397854	chr19:20397854:C:T	3.53199e-07	-1.50331	-1.17017
20398021	chr19:20398021:T:C	6.91834e-07	-1.24221	-0.758964
20398113	chr19:20398113:T:G	2.61677e-06	-0.670821	-4.04282e-10
20398114	chr19:20398114:C:T	2.97914e-06	-0.54113	-4.04282e-10
20398118	chr19:20398118:A:T	3.0757e-06	-0.509231	-4.04282e-10
20398120	chr19:20398120:GC:G	2.9712e-06	-0.543799	-4.04282e-10
20398124	chr19:20398124:A:T	4.00746e-06	-0.244605	-4.04282e-10
20398129	chr19:20398129:A:ACC	3.38013e-06	-0.414851	-4.04282e-10
20398131	chr19:20398131:TA:T	3.71926e-06	-0.319238	-4.04282e-10
20398136	chr19:20398136:A:G	3.14573e-06	-0.486718	-4.04282e-10
20398200	chr19:20398200:G:A	0.000254311	-1.06161e-10	3.90579
20398305	chr19:20398305:A:G	1.48044e-06	-1.24043	-4.04282e-10
20398360	chr19:20398360:T:C	1.31213e-06	-1.06161e-10	-1.36111
20398631	chr19:20398631:G:A	3.21896e-05	-1.06161e-10	1.83888
20399271	chr19:20399271:A:T	5.29941e-07	-1.51475	-0.753007
20399557	chr19:20399557:G:A	1.84226e-06	-1.02177	-4.04282e-10
20400111	chr19:20400111:T:A	2.90795e-07	-1.4621	-1.4058
20400283	chr19:20400283:C:T	1.31277e-06	-1.06161e-10	-1.36062
20400305	chr19:20400305:A:T	1.94665e-06	-1.23835	0.271697
20400982	chr19:20400982:G:A	2.94412e-06	-1.1245	0.571553
20401597	chr19:20401597:TTC:T	1.57466e-06	-1.06161e-10	-1.17872
20401807	chr19:20401807:A:G	2.01648e-06	-1.06161e-10	-0.93141
20401993	chr19:20401993:T:C	4.46813e-05	-0.970911	3.1377
20402152	chr19:20402152:A:G	1.77825e-06	-1.06161e-10	-1.05713
20402383	chr19:20402383:C:T	1.22723e-06	-1.42801	-4.04282e-10
20402438	chr19:20402438:A:G	1.74603e-06	-1.06161e-10	-1.07542
20402625	chr19:20402625:G:A	4.01744e-06	-1.54131	1.29919
20402666	chr19:20402666:G:A	1.1064e-06	-1.53166	-4.04282e-10
20402876	chr19:20402876:C:T	4.6571e-06	-1.54332	1.44895
20403505	chr19:20403505:AC:A	4.00726e-06	-1.06161e-10	-0.244655
20403862	chr19:20403862:A:C	1.45716e-05	-1.5367	2.58301
20404080	chr19:20404080:C:T	2.14233e-06	-1.06161e-10	-0.870867
20404238	chr19:20404238:C:T	3.12476e-06	-1.53386	1.04045
20404502	chr19:20404502:C:T	1.38686e-06	-0.889383	-0.416338
20404632	chr19:20404632:A:C	4.04508e-07	-1.30128	-1.23657
20404775	chr19:20404775:C:T	4.94646e-06	-1.06161e-10	-0.0340906
20405001	chr19:20405001:T:C	3.11048e-06	-1.52507	1.02708
20405041	chr19:20405041:T:C	2.31773e-06	-1.06161e-10	-0.792175
20405059	chr19:20405059:A:T	2.26475e-06	-1.06161e-10	-0.815299
20405383	chr19:20405383:A:G	1.31818e-05	-1.54215	2.48822
20405671	chr19:20405671:G:A	1.32992e-06	-1.34764	-4.04282e-10
20406088	chr19:20406088:C:T	1.51748e-06	-1.06161e-10	-1.21571
20406104	chr19:20406104:C:A	4.30632e-06	-1.53716	1.36448
20406156	chr19:20406156:C:A	3.7189e-07	-1.32237	-1.29955
20406216	chr19:20406216:A:G	3.86393e-06	-1.06161e-10	-0.281079
20406355	chr19:20406355:C:G	1.23257e-05	-1.5416	2.42052
20406465	chr19:20406465:C:T	1.60781e-06	0.249103	-1.407
20406539	chr19:20406539:AAAAC:A	1.09239e-06	-1.5444	-4.04282e-10
20406704	chr19:20406704:A:G	1.25113e-06	-1.06161e-10	-1.40872
20406936	chr19:20406936:T:C	3.16317e-06	-1.53483	1.05364
20407126	chr19:20407126:A:G	1.25791e-05	-1.5415	2.44078
20407128	chr19:20407128:G:T	1.26542e-06	-1.06161e-10	-1.39736
20407362	chr19:20407362:CA:C	1.23701e-06	-1.06161e-10	-1.42007
20407610	chr19:20407610:T:C	7.00606e-07	-0.861921	-1.12665
20407892	chr19:20407892:T:A	1.41599e-05	-1.54323	2.56088
20408122	chr19:20408122:C:T	1.64649e-06	-1.06161e-10	-1.13412
20408126	chr19:20408126:C:T	1.02189e-05	-1.54053	2.232
20408269	chr19:20408269:A:G	1.43209e-06	-1.27363	-4.04282e-10
20408287	chr19:20408287:C:T	1.09289e-06	-1.54394	-4.04282e-10
20408642	chr19:20408642:T:G	2.25469e-06	-1.06161e-10	-0.819752
20408794	chr19:20408794:ACCAG:A	2.66141e-06	-1.06161e-10	-0.653907
20408798	chr19:20408798:G:A	1.09632e-06	-1.5408	-4.04282e-10
20408843	chr19:20408843:C:T	2.82504e-06	-1.06161e-10	-0.594243
20408992	chr19:20408992:G:GT	1.64966e-06	-1.13219	-4.04282e-10
20409483	chr19:20409483:C:A	1.65355e-06	-1.06161e-10	-1.12984
20409583	chr19:20409583:A:C	3.2834e-07	-1.54111	-1.20536
20409633	chr19:20409633:G:C	3.45856e-06	-1.53824	1.14633
20409760	chr19:20409760:A:G	1.27287e-06	-1.06161e-10	-1.39149
20409995	chr19:20409995:C:T	2.34208e-06	-1.06161e-10	-0.781725
20410039	chr19:20410039:G:A	1.82545e-06	-1.06161e-10	-1.03093
20410406	chr19:20410406:T:C	1.0389e-06	-1.53212	-0.0624832
20410559	chr19:20410559:A:T	1.90391e-06	-1.06161e-10	-0.988852
20410847	chr19:20410847:T:C	2.11509e-06	-1.06161e-10	-0.883666
20410926	chr19:20410926:C:T	1.5256e-06	-0.941266	-0.269108
20411009	chr19:20411009:G:C	1.94715e-06	-1.06161e-10	-0.966397
20411061	chr19:20411061:G:A	9.38278e-06	-1.54218	2.14829
20411136	chr19:20411136:G:A	1.1943e-05	-1.54378	2.39116
20411294	chr19:20411294:A:C	1.29228e-05	-1.54291	2.46914
20411336	chr19:20411336:C:T	2.84324e-06	-1.06161e-10	-0.58782
20411412	chr19:20411412:T:C	1.88356e-06	-1.06161e-10	-0.999602
20411413	chr19:20411413:A:C	3.71071e-06	-1.5373	1.21576
20411452	chr19:20411452:A:C	1.89901e-06	-1.06161e-10	-0.991432
20411593	chr19:20411593:C:T	6.01062e-06	-1.06161e-10	0.160765
20411869	chr19:20411869:G:C	1.16164e-05	-1.54226	2.36191
20412195	chr19:20412195:A:G	1.90066e-06	-1.06161e-10	-0.990562
20412476	chr19:20412476:A:G	1.20231e-05	-1.54437	2.39843
20412692	chr19:20412692:T:C	2.42323e-06	-1.06161e-10	-0.747664
20413104	chr19:20413104:T:C	1.48367e-06	-1.06161e-10	-1.23825
20413543	chr19:20413543:C:T	1.38515e-06	-1.06161e-10	-1.30695
20413684	chr19:20413684:T:G	1.27657e-06	-1.06161e-10	-1.38859
20413956	chr19:20413956:G:A	3.08108e-06	-1.06161e-10	-0.507485
20413966	chr19:20413966:A:C	1.25457e-06	-1.06161e-10	-1.40597
20414187	chr19:20414187:T:G	1.2432e-06	-1.06161e-10	-1.41508
20414387	chr19:20414387:T:C	4.08843e-06	-1.06161e-10	-0.224603
20414498	chr19:20414498:A:T	4.69943e-06	-1.06161e-10	-0.0853216
20414507	chr19:20414507:A:T	1.23952e-06	-1.06161e-10	-1.41804
20414872	chr19:20414872:G:A	1.06193e-05	-1.06161e-10	0.72991
20414935	chr19:20414935:A:T	1.39323e-06	-1.06161e-10	-1.30114
20414980	chr19:20414980:A:C	6.60319e-05	-1.06161e-10	2.55737
20415619	chr19:20415619:G:T	1.78973e-06	-1.06161e-10	-1.0507
20415807	chr19:20415807:C:A	1.54008e-06	-1.06161e-10	-1.20093
20415995	chr19:20415995:AAG:A	2.83851e-06	-1.06161e-10	-0.589483
20416074	chr19:20416074:G:A	2.99733e-06	-1.06161e-10	-0.535043
20416098	chr19:20416098:C:T	1.3921e-06	-1.06161e-10	-1.30195
20416422	chr19:20416422:G:C	1.69343e-06	-1.06161e-10	-1.10601
20416558	chr19:20416558:A:G	8.79296e-06	-1.06161e-10	0.541187
20416803	chr19:20416803:C:T	9.12735e-06	-1.06161e-10	0.578512
20416899	chr19:20416899:A:C	1.23683e-06	-1.06161e-10	-1.42021
20416995	chr19:20416995:A:T	2.44327e-05	-1.06161e-10	1.56316
20416999	chr19:20416999:A:G	1.31031e-05	-1.06161e-10	0.940088
20417348	chr19:20417348:G:A	2.1929e-06	-0.84754	-4.04282e-10
20417399	chr19:20417399:T:C	2.52686e-06	-1.06161e-10	-0.705788
20417459	chr19:20417459:T:C	1.32584e-06	-1.06161e-10	-1.35071
20417489	chr19:20417489:G:A	2.14077e-06	-1.06161e-10	-0.871596
20417549	chr19:20417549:C:T	3.00549e-06	-1.06161e-10	-0.532322
20417784	chr19:20417784:C:G	5.05135e-06	-1.06161e-10	-0.0131078
20417803	chr19:20417803:A:G	1.24236e-06	-1.06161e-10	-1.41575
20417864	chr19:20417864:T:C	1.26794e-06	-1.06161e-10	-1.39537
20418200	chr19:20418200:C:T	1.65152e-06	-1.06161e-10	-1.13107
20418253	chr19:20418253:G:GCTCA	1.24291e-06	-1.06161e-10	-1.41531
20418336	chr19:20418336:T:C	1.65678e-06	-1.06161e-10	-1.12789
20418348	chr19:20418348:G:A	1.70593e-06	-1.06161e-10	-1.09865
20418806	chr19:20418806:C:A	1.25474e-06	-1.06161e-10	-1.40583
20418954	chr19:20418954:T:C	1.66504e-06	-1.06161e-10	-1.12291
20419031	chr19:20419031:C:T	1.41011e-06	-1.06161e-10	-1.2891
20419035	chr19:20419035:G:A	1.57213e-06	-1.06161e-10	-1.18033
20419095	chr19:20419095:G:A	8.36694e-06	-1.06161e-10	0.491525
20419121	chr19:20419121:T:C	9.90109e-06	-1.06161e-10	0.659882
20419219	chr19:20419219:G:A	3.69291e-06	-1.06161e-10	-0.32635
20419410	chr19:20419410:G:A	1.77402e-06	-1.06161e-10	-1.05952
20419578	chr19:20419578:G:A	1.34609e-06	-1.06161e-10	-1.33556
20419720	chr19:20419720:G:A	1.87074e-06	-1.06161e-10	-1.00643
20419757	chr19:20419757:C:T	2.42094e-06	-1.06161e-10	-0.748606
20420028	chr19:20420028:T:C	1.42386e-06	-1.06161e-10	-1.27939
20420543	chr19:20420543:G:A	1.23666e-06	-1.06161e-10	-1.42035
20420577	chr19:20420577:C:G	1.23637e-06	-1.06161e-10	-1.42058
20420711	chr19:20420711:T:C	1.55629e-06	-1.06161e-10	-1.19046
20421483	chr19:20421483:T:C	1.53938e-06	-1.06161e-10	-1.20138
20421556	chr19:20421556:A:G	1.2966e-06	-1.06161e-10	-1.37302
20421646	chr19:20421646:T:C	4.14137e-06	-1.06161e-10	-0.211736
20421661	chr19:20421661:G:A	1.2453e-06	-1.06161e-10	-1.41339
20421750	chr19:20421750:C:T	1.462e-06	-1.06161e-10	-1.25296
20422096	chr19:20422096:A:G	1.51217e-06	-1.06161e-10	-1.21922
20422166	chr19:20422166:G:A	3.11201e-06	-1.06161e-10	-0.497495
20422299	chr19:20422299:T:C	1.23627e-06	-1.06161e-10	-1.42067
20422360	chr19:20422360:G:C	3.01585e-06	-1.06161e-10	-0.528881
20422542	chr19:20422542:C:T	1.91276e-06	-1.06161e-10	-0.984215
20422554	chr19:20422554:A:G	1.43034e-06	-1.06161e-10	-1.27485
20422597	chr19:20422597:C:T	1.23629e-06	-1.06161e-10	-1.42065
20422959	chr19:20422959:G:A	1.75111e-06	-1.06161e-10	-1.07252
20423205	chr19:20423205:C:T	1.73415e-05	-1.06161e-10	1.22034
20423250	chr19:20423250:T:C	1.41418e-06	-1.06161e-10	-1.28621
20423286	chr19:20423286:T:C	1.23822e-06	-1.06161e-10	-1.41909
20423359	chr19:20423359:A:T	1.49206e-06	-1.06161e-10	-1.23261
20423368	chr19:20423368:T:A	1.23629e-06	-1.06161e-10	-1.42065
20423523	chr19:20423523:G:T	1.51766e-06	-1.06161e-10	-1.21559
20423636	chr19:20423636:A:G	1.36232e-06	-1.06161e-10	-1.32358
20423758	chr19:20423758:C:G	1.29192e-06	-1.06161e-10	-1.37664
20423836	chr19:20423836:C:G	5.3881e-06	-1.06161e-10	0.0514299
20423851	chr19:20423851:T:C	2.83355e-06	-1.06161e-10	-0.591233
20424006	chr19:20424006:A:G	1.37277e-06	-1.06161e-10	-1.31593
20424211	chr19:20424211:G:A	2.49032e-06	-1.06161e-10	-0.720352
20424512	chr19:20424512:G:A	2.40176e-06	-1.06161e-10	-0.756563
20424628	chr19:20424628:T:C	2.95126e-06	-1.06161e-10	-0.550531
20424649	chr19:20424649:G:A	1.23634e-06	-1.06161e-10	-1.4206
20425117	chr19:20425117:C:G	1.24009e-06	-1.06161e-10	-1.41758
20425308	chr19:20425308:A:G	1.23704e-06	-1.06161e-10	-1.42004
20425350	chr19:20425350:T:G	1.23731e-06	-1.06161e-10	-1.41982
20425646	chr19:20425646:T:A	2.1046e-06	-1.06161e-10	-0.88864
20425688	chr19:20425688:C:T	1.64019e-06	-1.06161e-10	-1.13795
20425749	chr19:20425749:G:A	2.34014e-06	-1.06161e-10	-0.782555
20425783	chr19:20425783:A:G	1.61692e-06	-1.06161e-10	-1.15224
20425794	chr19:20425794:C:T	1.23681e-06	-1.06161e-10	-1.42022
20425955	chr19:20425955:A:G	2.77267e-06	-1.06161e-10	-0.612952
20426274	chr19:20426274:A:G	1.57205e-06	-1.06161e-10	-1.18038
20426296	chr19:20426296:G:A	1.56853e-06	-1.06161e-10	-1.18262
20426414	chr19:20426414:C:T	1.61239e-06	-1.06161e-10	-1.15505
20426415	chr19:20426415:G:A	6.25357e-06	-1.06161e-10	0.200389
20426601	chr19:20426601:CT:C	1.65153e-06	-1.06161e-10	-1.13106
20426720	chr19:20426720:G:A	1.23623e-06	-1.06161e-10	-1.42069
20426938	chr19:20426938:CT:C	1.43842e-06	-1.06161e-10	-1.26922
20427059	chr19:20427059:C:T	1.61247e-06	-1.06161e-10	-1.15499
20427197	chr19:20427197:A:G	1.6339e-06	-1.06161e-10	-1.14179
20427264	chr19:20427264:C:T	1.23624e-06	-1.06161e-10	-1.42069
20427335	chr19:20427335:ATG:A	6.50137e-06	-1.06161e-10	0.239249
20427393	chr19:20427393:C:T	8.1806e-06	-1.06161e-10	0.469002
20427778	chr19:20427778:A:G	1.90932e-06	-1.06161e-10	-0.986019
20428103	chr19:20428103:T:A	1.23951e-06	-1.06161e-10	-1.41805
20428226	chr19:20428226:C:G	1.26246e-06	-1.06161e-10	-1.3997
20428337	chr19:20428337:C:A	2.11896e-06	-1.06161e-10	-0.881836
20428359	chr19:20428359:A:T	1.59368e-06	-1.06161e-10	-1.16672
20428436	chr19:20428436:A:T	1.23624e-06	-1.06161e-10	-1.42069
20428723	chr19:20428723:A:G	1.58595e-06	-1.06161e-10	-1.17158
20428740	chr19:20428740:T:C	2.31521e-06	-1.06161e-10	-0.793265
20428912	chr19:20428912:A:G	1.7165e-06	-1.06161e-10	-1.09247
20429016	chr19:20429016:G:T	1.65256e-06	-1.06161e-10	-1.13044
20429493	chr19:20429493:C:T	6.26573e-06	-1.06161e-10	0.202332
20429507	chr19:20429507:CCTA:C	5.82016e-06	-1.06161e-10	0.128564
20429549	chr19:20429549:G:A	1.25343e-06	-1.06161e-10	-1.40688
20429560	chr19:20429560:G:T	6.08912e-06	-1.06161e-10	0.17374
20429574	chr19:20429574:C:A	1.48997e-06	-1.06161e-10	-1.23401
20429669	chr19:20429669:G:C	6.94046e-06	-1.06161e-10	0.304605
20429673	chr19:20429673:G:A	7.00007e-06	-1.06161e-10	0.313157
20429839	chr19:20429839:T:C	1.98428e-06	-1.06161e-10	-0.947506
20430002	chr19:20430002:TAA:T	1.46055e-06	-1.06161e-10	-1.25395
20430326	chr19:20430326:A:G	2.72841e-06	-1.06161e-10	-0.629045
20430611	chr19:20430611:C:A	2.08226e-06	-1.06161e-10	-0.899311
20430752	chr19:20430752:C:T	1.24676e-06	-1.06161e-10	-1.41221
20431002	chr19:20431002:C:T	1.25656e-06	-1.06161e-10	-1.40439
20431084	chr19:20431084:G:A	1.24209e-06	-1.06161e-10	-1.41597
20431175	chr19:20431175:G:A	1.59547e-06	-1.06161e-10	-1.16559
20431182	chr19:20431182:A:G	1.59395e-06	-1.06161e-10	-1.16655
20431510	chr19:20431510:A:C	2.17171e-06	-1.06161e-10	-0.85725
20431610	chr19:20431610:A:T	9.39472e-06	-1.06161e-10	0.607384
20431813	chr19:20431813:T:G	1.59683e-06	-1.06161e-10	-1.16474
20431889	chr19:20431889:T:A	1.1248e-06	-1.51515	-4.04282e-10
20432140	chr19:20432140:GA:G	1.62564e-05	-1.06161e-10	1.15572
20432203	chr19:20432203:A:C	1.40879e-06	-1.06161e-10	-1.29003
20432239	chr19:20432239:C:T	6.07735e-05	-1.06161e-10	2.47439
20432269	chr19:20432269:G:A	1.49571e-06	-1.06161e-10	-1.23016
20432320	chr19:20432320:T:C	1.36948e-06	-1.06161e-10	-1.31833
20432321	chr19:20432321:G:A	1.3865e-06	-1.06161e-10	-1.30598
20432369	chr19:20432369:G:A	0.00023404	-1.06161e-10	3.82273
20432442	chr19:20432442:A:AT	1.27921e-06	-1.06161e-10	-1.38652
20432616	chr19:20432616:T:C	1.05217e-05	-1.06161e-10	0.720678
20432793	chr19:20432793:G:C	1.55525e-06	-1.06161e-10	-1.19113
20432885	chr19:20432885:T:C	9.46719e-06	-1.06161e-10	0.615069
20432929	chr19:20432929:A:G	6.52008e-06	-1.06161e-10	0.242123
20433567	chr19:20433567:G:A	1.37763e-06	-1.06161e-10	-1.3124
20433599	chr19:20433599:G:A	1.53596e-06	-1.06161e-10	-1.20361
20433828	chr19:20433828:T:C	1.55268e-06	-1.06161e-10	-1.19278
20433829	chr19:20433829:G:A	1.53709e-06	-1.06161e-10	-1.20287
20433901	chr19:20433901:G:A	1.55821e-06	-1.06161e-10	-1.18923
20433990	chr19:20433990:TA:T	1.52525e-06	-1.06161e-10	-1.21061
20434030	chr19:20434030:A:G	2.54359e-06	-1.06161e-10	-0.699187
20434286	chr19:20434286:G:A	1.23845e-06	-1.06161e-10	-1.4189
20434308	chr19:20434308:G:A	1.59719e-06	-1.06161e-10	-1.16452
20434995	chr19:20434995:T:G	1.47207e-06	-1.06161e-10	-1.24609
20435079	chr19:20435079:C:T	1.98599e-06	-1.06161e-10	-0.946647
20435290	chr19:20435290:G:A	1.49447e-06	-1.06161e-10	-1.23099
20435309	chr19:20435309:T:C	1.3891e-06	-1.06161e-10	-1.30411
20435424	chr19:20435424:T:C	1.62533e-06	-1.06161e-10	-1.14705
20435449	chr19:20435449:T:C	1.38286e-06	-1.06161e-10	-1.30861
20435550	chr19:20435550:G:A	1.91728e-06	-1.06161e-10	-0.981854
20436215	chr19:20436215:C:T	1.53557e-06	-1.06161e-10	-1.20386
20436255	chr19:20436255:G:A	1.59471e-06	-1.06161e-10	-1.16607
20436523	chr19:20436523:C:T	1.57885e-06	-1.06161e-10	-1.17607
20436655	chr19:20436655:T:G	1.55302e-06	-1.06161e-10	-1.19256
20436800	chr19:20436800:G:A	3.9811e-05	-1.06161e-10	2.05138
20436804	chr19:20436804:C:A	1.57946e-06	-1.06161e-10	-1.17568
20437174	chr19:20437174:A:G	1.52528e-06	-1.06161e-10	-1.21059
20437234	chr19:20437234:G:A	1.55046e-06	-1.06161e-10	-1.19421
20437571	chr19:20437571:C:T	1.45626e-06	-1.06161e-10	-1.25689
20437968	chr19:20437968:C:G	1.63445e-06	-1.06161e-10	-1.14145
20438102	chr19:20438102:G:A	7.64647e-06	-1.06161e-10	0.401481
20438109	chr19:20438109:T:C	4.50092e-06	-1.06161e-10	-0.128482
20438118	chr19:20438118:G:A	1.58617e-06	-1.06161e-10	-1.17144
20438173	chr19:20438173:T:C	1.97474e-06	-1.06161e-10	-0.952325
20438184	chr19:20438184:A:G	1.89637e-06	-1.06161e-10	-0.99282
20438836	chr19:20438836:T:C	1.65987e-06	-1.06161e-10	-1.12602
20438872	chr19:20438872:A:G	1.26861e-06	-1.06161e-10	-1.39484
20438918	chr19:20438918:T:A	1.23922e-06	-1.06161e-10	-1.41828
20438926	chr19:20438926:T:G	1.3089e-06	-1.06161e-10	-1.36358
20438989	chr19:20438989:C:G	1.58871e-06	-1.06161e-10	-1.16984
20438992	chr19:20438992:C:G	1.26065e-06	-1.06161e-10	-1.40114
20439001	chr19:20439001:A:T	1.25196e-06	-1.06161e-10	-1.40805
20439022	chr19:20439022:T:C	2.025e-06	-1.06161e-10	-0.927194
20439133	chr19:20439133:G:A	3.92984e-06	-1.06161e-10	-0.264164
20439134	chr19:20439134:C:A	5.40872e-06	-1.06161e-10	0.0552496
20439175	chr19:20439175:C:T	1.26858e-06	-1.06161e-10	-1.39487
20439604	chr19:20439604:T:A	1.93419e-06	-1.06161e-10	-0.973075
20439782	chr19:20439782:T:C	1.44774e-06	-1.06161e-10	-1.26276
20439809	chr19:20439809:G:A	2.09603e-06	-1.06161e-10	-0.892719
20439908	chr19:20439908:A:C	2.20197e-06	-1.06161e-10	-0.843413
20440108	chr19:20440108:A:G	1.37176e-06	-1.06161e-10	-1.31667
20440195	chr19:20440195:A:C	4.02357e-06	-1.06161e-10	-0.240594
20440196	chr19:20440196:A:C	1.96303e-06	-1.06161e-10	-0.958273
20440285	chr19:20440285:C:T	2.29247e-06	-1.06161e-10	-0.803135
20440854	chr19:20440854:A:C	2.10094e-06	-1.06161e-10	-0.89038
20441320	chr19:20441320:C:A	1.90727e-06	-1.06161e-10	-0.98709
20441431	chr19:20441431:G:A	1.73114e-06	-1.06161e-10	-1.08399
20441525	chr19:20441525:A:G	1.9692e-06	-1.06161e-10	-0.955135
20441526	chr19:20441526:C:T	1.27092e-06	-1.06161e-10	-1.39302
20441533	chr19:20441533:C:T	1.95575e-06	-1.06161e-10	-0.961988
20441636	chr19:20441636:T:C	1.99403e-06	-1.06161e-10	-0.942606
20441700	chr19:20441700:T:A	1.98399e-06	-1.06161e-10	-0.947652
20441937	chr19:20441937:T:C	2.04808e-06	-1.06161e-10	-0.915861
20442013	chr19:20442013:AGATATAATAAGCAAAT:A	1.23635e-06	-1.06161e-10	-1.4206
20442128	chr19:20442128:T:C	1.91506e-06	-1.06161e-10	-0.983017
20442182	chr19:20442182:A:G	1.48916e-06	-1.06161e-10	-1.23455
20442201	chr19:20442201:A:G	1.91672e-06	-1.06161e-10	-0.982149
20442424	chr19:20442424:G:A	1.46484e-06	-1.06161e-10	-1.25101
20442616	chr19:20442616:C:T	2.19774e-06	-1.06161e-10	-0.845332
20442725	chr19:20442725:A:T	1.42669e-06	-1.06161e-10	-1.2774
20442905	chr19:20442905:G:A	1.23667e-06	-1.06161e-10	-1.42034
20443171	chr19:20443171:T:C	1.6695e-06	-1.06161e-10	-1.12024
20443759	chr19:20443759:G:C	1.89139e-06	-1.06161e-10	-0.995453
20443885	chr19:20443885:A:G	1.45096e-06	-1.06161e-10	-1.26054
20443962	chr19:20443962:T:C	1.97461e-06	-1.06161e-10	-0.952393
20444141	chr19:20444141:ATTC:A	1.49242e-05	-1.06161e-10	1.07022
20444682	chr19:20444682:G:A	1.85544e-06	-1.06161e-10	-1.01464
20444707	chr19:20444707:T:C	1.76448e-06	-1.06161e-10	-1.06491
20444718	chr19:20444718:G:T	1.38911e-06	-1.06161e-10	-1.3041
20444729	chr19:20444729:G:A	1.818e-06	-1.06161e-10	-1.03502
20444744	chr19:20444744:A:T	1.23641e-06	-1.06161e-10	-1.42055
20444982	chr19:20444982:CAGAG:C	1.48134e-06	-1.06161e-10	-1.23982
20445024	chr19:20445024:C:T	1.95529e-06	-1.06161e-10	-0.962224
20445699	chr19:20445699:C:T	1.27548e-06	-1.06161e-10	-1.38944
20445727	chr19:20445727:C:T	1.51491e-06	-1.06161e-10	-1.21741
20446395	chr19:20446395:C:T	1.28233e-06	-1.06161e-10	-1.38409
20446602	chr19:20446602:G:A	2.00464e-06	-1.06161e-10	-0.937299
20446700	chr19:20446700:C:T	2.0263e-06	-1.06161e-10	-0.92655
20446724	chr19:20446724:A:ATTTCTTT	1.99584e-06	-1.06161e-10	-0.941701
20446899	chr19:20446899:T:G	5.08646e-06	-1.06161e-10	-0.00618044
20447257	chr19:20447257:G:A	1.87834e-06	-1.06161e-10	-1.00238
20447332	chr19:20447332:C:T	1.54134e-06	-1.06161e-10	-1.20011
20447374	chr19:20447374:A:T	1.23728e-06	-1.06161e-10	-1.41985
20447604	chr19:20447604:G:C	1.93323e-06	-1.06161e-10	-0.973571
20447673	chr19:20447673:G:T	2.03628e-06	-1.06161e-10	-0.921641
20447887	chr19:20447887:G:GT	4.1343e-06	-1.06161e-10	-0.213447
20447948	chr19:20447948:C:T	5.07865e-06	-1.06161e-10	-0.00771766
20448030	chr19:20448030:A:C	2.08395e-06	-1.06161e-10	-0.898501
20448068	chr19:20448068:T:C	1.35798e-06	-1.06161e-10	-1.32677
20448111	chr19:20448111:C:T	1.24359e-06	-1.06161e-10	-1.41476
20448159	chr19:20448159:G:A	2.06436e-06	-1.06161e-10	-0.907945
20448247	chr19:20448247:C:T	1.85876e-06	-1.06161e-10	-1.01285
20448295	chr19:20448295:C:A	1.23671e-06	-1.06161e-10	-1.42031
20448456	chr19:20448456:A:G	1.34326e-06	-1.06161e-10	-1.33766
20448829	chr19:20448829:A:G	1.24214e-06	-1.06161e-10	-1.41593
20448883	chr19:20448883:C:T	1.49684e-06	-1.06161e-10	-1.22941
20449101	chr19:20449101:T:C	1.25305e-06	-1.06161e-10	-1.40718
20449142	chr19:20449142:A:G	1.23994e-06	-1.06161e-10	-1.4177
20449154	chr19:20449154:A:C	2.69345e-06	-1.06161e-10	-0.64194
20449244	chr19:20449244:T:C	1.23939e-06	-1.06161e-10	-1.41815
20449311	chr19:20449311:G:A	1.31336e-06	-1.06161e-10	-1.36017
20449366	chr19:20449366:T:G	1.2407e-06	-1.06161e-10	-1.41709
20449511	chr19:20449511:A:G	2.71295e-06	-1.06161e-10	-0.634729
20449818	chr19:20449818:T:C	1.2372e-06	-1.06161e-10	-1.41991
20449854	chr19:20449854:A:G	1.23728e-06	-1.06161e-10	-1.41985
20449968	chr19:20449968:C:T	1.24954e-06	-1.06161e-10	-1.40999
20450104	chr19:20450104:T:G	1.74987e-06	-1.06161e-10	-1.07322
20450524	chr19:20450524:G:A	2.01609e-06	-1.06161e-10	-0.931605
20450754	chr19:20450754:T:C	2.81339e-06	-1.06161e-10	-0.598374
20451299	chr19:20451299:A:G	1.44517e-06	-1.06161e-10	-1.26454
20452002	chr19:20452002:G:A	1.25364e-06	-1.06161e-10	-1.40671
20452574	chr19:20452574:A:AT	1.55363e-06	-1.19217	-4.04282e-10
20452610	chr19:20452610:G:A	9.55616e-06	-1.06161e-10	0.624423
20452934	chr19:20452934:A:G	1.40596e-06	-1.06161e-10	-1.29204
20453089	chr19:20453089:T:C	2.13673e-06	-1.06161e-10	-0.873485
20453123	chr19:20453123:A:G	1.44056e-06	-1.06161e-10	-1.26773
20453405	chr19:20453405:A:G	1.81293e-06	-1.06161e-10	-1.03782
20453669	chr19:20453669:C:T	1.78774e-06	-1.06161e-10	-1.05181
20453734	chr19:20453734:A:G	7.25884e-06	-1.06161e-10	0.349456
20453897	chr19:20453897:T:G	1.32199e-06	-1.06161e-10	-1.35362
20453922	chr19:20453922:T:G	1.30684e-06	-1.06161e-10	-1.36515
20454003	chr19:20454003:T:C	1.10348e-06	-1.5343	-4.04282e-10
20454211	chr19:20454211:T:TGAATGTAGGGGACTTTTAGGGGATAG	1.26109e-06	-1.06161e-10	-1.40079
20454982	chr19:20454982:C:T	1.93184e-06	-1.06161e-10	-0.97429
20454996	chr19:20454996:T:C	6.77782e-06	-1.06161e-10	0.280891
20455321	chr19:20455321:A:C	1.75316e-06	-1.06161e-10	-1.07134
20455404	chr19:20455404:C:T	1.54073e-06	-1.06161e-10	-1.2005
20455474	chr19:20455474:T:C	1.90337e-06	-1.06161e-10	-0.989136
20456402	chr19:20456402:C:T	2.14394e-06	-1.06161e-10	-0.870118
20456765	chr19:20456765:G:T	1.27508e-06	-1.06161e-10	-1.38976
20456952	chr19:20456952:A:G	1.25871e-06	-1.06161e-10	-1.40268
20456954	chr19:20456954:A:C	1.25152e-06	-1.06161e-10	-1.4084
20456970	chr19:20456970:T:A	2.43091e-06	-1.06161e-10	-0.744497
20457622	chr19:20457622:A:G	1.30486e-06	-1.06161e-10	-1.36667
20457760	chr19:20457760:G:A	8.15974e-06	-1.06161e-10	0.466449
20457808	chr19:20457808:C:T	2.06158e-06	-1.06161e-10	-0.909292
20457975	chr19:20457975:C:A	6.51982e-05	-1.06161e-10	2.54467
20458132	chr19:20458132:T:C	1.27055e-06	-1.06161e-10	-1.39331
20458436	chr19:20458436:G:A	1.40597e-06	-1.06161e-10	-1.29204
20459183	chr19:20459183:A:T	6.27625e-06	-1.06161e-10	0.204008
20459198	chr19:20459198:GAGGCCGAAGCAGGCGA:G	2.3347e-06	-1.06161e-10	-0.784879
20459219	chr19:20459219:T:C	2.38411e-06	-1.06161e-10	-0.763938
20459252	chr19:20459252:A:C	1.59167e-06	-1.06161e-10	-1.16798
20459559	chr19:20459559:C:A	1.72144e-06	-1.0896	-4.04282e-10
20459589	chr19:20459589:CT:C	1.29466e-06	-1.06161e-10	-1.37452
20459902	chr19:20459902:T:C	1.4914e-06	-1.06161e-10	-1.23305
20460368	chr19:20460368:C:T	1.55322e-06	-1.06161e-10	-1.19243
20460516	chr19:20460516:A:G	1.51099e-06	-1.06161e-10	-1.22
20460991	chr19:20460991:G:A	1.68628e-06	-1.06161e-10	-1.11024
20461039	chr19:20461039:CTCTG:C	1.24176e-06	-1.06161e-10	-1.41623
20461380	chr19:20461380:G:T	7.39097e-06	-1.06161e-10	0.367495
20461587	chr19:20461587:C:T	1.4171e-06	-1.06161e-10	-1.28415
20461652	chr19:20461652:T:C	4.75167e-06	-1.06161e-10	-0.0742668
20461914	chr19:20461914:T:C	1.50778e-06	-1.06161e-10	-1.22212
20462256	chr19:20462256:CA:C	1.24832e-06	-1.06161e-10	-1.41097
20462931	chr19:20462931:A:G	1.40315e-06	-1.06161e-10	-1.29404
20463019	chr19:20463019:A:T	1.49136e-06	-1.06161e-10	-1.23308
20463368	chr19:20463368:G:A	1.33139e-06	-1.06161e-10	-1.34654
20463529	chr19:20463529:T:TGAA	1.48541e-06	-1.06161e-10	-1.23708
20463579	chr19:20463579:A:G	1.29715e-06	-1.06161e-10	-1.3726
20464052	chr19:20464052:C:T	2.01206e-06	-1.06161e-10	-0.933603
20464265	chr19:20464265:G:A	1.2562e-06	-1.06161e-10	-1.40467
20464432	chr19:20464432:G:A	1.37514e-06	-1.06161e-10	-1.31421
20464530	chr19:20464530:T:A	1.46726e-06	-1.06161e-10	-1.24937
20464690	chr19:20464690:C:T	1.31325e-06	-1.06161e-10	-1.36026
20464744	chr19:20464744:G:A	2.51709e-06	-1.06161e-10	-0.709659
20464952	chr19:20464952:C:G	1.47482e-06	-1.06161e-10	-1.24423
20465086	chr19:20465086:C:T	1.71425e-06	-1.06161e-10	-1.09379
20465284	chr19:20465284:A:G	1.35289e-06	-1.06161e-10	-1.33052
20465425	chr19:20465425:T:A	6.50937e-05	-1.06161e-10	2.54306
20465652	chr19:20465652:C:T	1.64234e-06	-1.06161e-10	-1.13664
20465766	chr19:20465766:C:T	1.24104e-06	-1.06161e-10	-1.41681
20465783	chr19:20465783:A:G	1.87841e-06	-1.06161e-10	-1.00234
20465789	chr19:20465789:G:A	1.50331e-06	-1.06161e-10	-1.22509
20465835	chr19:20465835:G:A	1.2513e-06	-1.06161e-10	-1.40858
20465986	chr19:20465986:A:T	1.24089e-06	-1.06161e-10	-1.41693
20466041	chr19:20466041:A:G	3.04197e-06	-1.06161e-10	-0.520257
20466046	chr19:20466046:T:C	1.44436e-06	-1.06161e-10	-1.2651
20466226	chr19:20466226:C:T	3.69802e-06	-1.06161e-10	-0.324967
20466484	chr19:20466484:T:A	1.35143e-06	-1.06161e-10	-1.3316
20466530	chr19:20466530:T:A	2.83376e-06	-1.06161e-10	-0.591158
20466607	chr19:20466607:ATG:A	1.5564e-06	-1.06161e-10	-1.19039
20466611	chr19:20466611:A:AC	1.48097e-06	-1.06161e-10	-1.24007
20466622	chr19:20466622:G:A	2.44186e-06	-1.06161e-10	-0.740004
20466686	chr19:20466686:A:G	1.47321e-06	-1.06161e-10	-1.24532
20466690	chr19:20466690:G:A	1.6372e-05	-1.06161e-10	1.16281
20466899	chr19:20466899:T:C	1.28837e-06	-1.06161e-10	-1.37939
20466918	chr19:20466918:A:G	1.29038e-06	-1.06161e-10	-1.37783
20467183	chr19:20467183:C:T	8.66799e-06	-1.06161e-10	0.526873
20467193	chr19:20467193:G:C	7.40911e-06	-1.06161e-10	0.369947
20467287	chr19:20467287:AC:A	2.58135e-06	-1.06161e-10	-0.68445
20467320	chr19:20467320:T:A	2.23674e-06	-1.06161e-10	-0.827745
20467344	chr19:20467344:T:C	1.30143e-06	-1.06161e-10	-1.3693
20467371	chr19:20467371:A:AGT	1.32566e-06	-1.06161e-10	-1.35085
20467379	chr19:20467379:TGTGA:T	5.17589e-06	-1.06161e-10	0.0112482
20467435	chr19:20467435:T:C	3.51647e-06	-1.06161e-10	-0.375307
20467595	chr19:20467595:C:T	1.25016e-06	-1.06161e-10	-1.4095
20468204	chr19:20468204:C:T	1.30372e-06	-1.06161e-10	-1.36754
20468299	chr19:20468299:C:G	1.29027e-06	-1.06161e-10	-1.37791
20468407	chr19:20468407:T:C	2.78639e-06	-1.06161e-10	-0.608018
20468619	chr19:20468619:T:C	1.28164e-06	-1.06161e-10	-1.38462
20468785	chr19:20468785:G:A	6.10186e-06	-1.06161e-10	0.17583
20468924	chr19:20468924:A:G	1.24883e-06	-1.06161e-10	-1.41056
20468943	chr19:20468943:A:G	1.79871e-06	-1.06161e-10	-1.04569
20469125	chr19:20469125:A:C	1.51234e-06	-1.06161e-10	-1.2191
20469189	chr19:20469189:T:C	1.28457e-06	-1.06161e-10	-1.38234
20469261	chr19:20469261:C:T	4.5446e-06	-1.06161e-10	-0.118823
20469331	chr19:20469331:T:C	4.71423e-06	-1.06161e-10	-0.082177
20469338	chr19:20469338:C:T	1.48e-06	-1.06161e-10	-1.24072
20469346	chr19:20469346:G:A	1.25909e-06	-1.06161e-10	-1.40238
20469652	chr19:20469652:G:T	1.30197e-06	-1.06161e-10	-1.36889
20469910	chr19:20469910:G:A	1.53741e-06	-1.06161e-10	-1.20266
20469934	chr19:20469934:T:A	4.49875e-06	-1.06161e-10	-0.128963
20470013	chr19:20470013:G:C	1.31074e-06	-1.06161e-10	-1.36217
20470079	chr19:20470079:G:T	2.5414e-06	-1.06161e-10	-0.700048
20470278	chr19:20470278:T:G	1.27671e-06	-1.06161e-10	-1.38848
20470322	chr19:20470322:C:T	1.25026e-06	-1.06161e-10	-1.40942
20470417	chr19:20470417:GAC:G	1.25248e-06	-1.06161e-10	-1.40764
20470504	chr19:20470504:C:T	1.65804e-06	-1.06161e-10	-1.12713
20470790	chr19:20470790:C:T	1.27151e-06	-1.06161e-10	-1.39256
20470832	chr19:20470832:C:T	1.65684e-06	-1.06161e-10	-1.12785
20471207	chr19:20471207:G:A	1.25109e-06	-1.06161e-10	-1.40875
20471362	chr19:20471362:A:C	3.01915e-05	-1.06161e-10	1.7748
20471712	chr19:20471712:G:A	1.39455e-06	-1.06161e-10	-1.30019
20471745	chr19:20471745:T:C	7.14731e-06	-1.06161e-10	0.333972
20471976	chr19:20471976:T:G	0.000178657	-1.06161e-10	3.5527
20472124	chr19:20472124:C:T	1.68637e-06	-1.06161e-10	-1.11019
20472144	chr19:20472144:T:G	1.26495e-06	-1.06161e-10	-1.39773
20472159	chr19:20472159:C:T	1.23922e-06	-1.06161e-10	-1.41828
20472197	chr19:20472197:A:G	2.38328e-06	-1.06161e-10	-0.764287
20473147	chr19:20473147:T:G	3.88551e-06	-1.06161e-10	-0.275509
20473242	chr19:20473242:A:G	6.07516e-06	-1.06161e-10	0.171446
20473439	chr19:20473439:T:C	1.03787e-05	-1.06161e-10	0.706996
20473833	chr19:20473833:T:C	4.84345e-06	-1.06161e-10	-0.0551355
20473906	chr19:20473906:G:A	1.25351e-06	-1.06161e-10	-1.40682
20473918	chr19:20473918:G:A	2.8141e-06	-1.06161e-10	-0.59812
20473935	chr19:20473935:T:G	2.25418e-06	-1.06161e-10	-0.819977
20474196	chr19:20474196:A:G	2.16347e-06	-1.06161e-10	-0.861051
20474198	chr19:20474198:A:T	2.1069e-06	-1.06161e-10	-0.887544
20474387	chr19:20474387:T:C	2.13374e-06	-1.06161e-10	-0.874885
20474400	chr19:20474400:AGAAAG:A	2.31227e-06	-1.06161e-10	-0.794534
20474629	chr19:20474629:T:A	1.24525e-06	-1.06161e-10	-1.41343
20474647	chr19:20474647:C:T	1.2408e-06	-1.06161e-10	-1.41701
20474764	chr19:20474764:A:G	1.71015e-06	-1.06161e-10	-1.09618
20474975	chr19:20474975:G:A	2.47777e-06	-1.06161e-10	-0.725404
20475040	chr19:20475040:G:A	1.97392e-06	-1.06161e-10	-0.952743
20475058	chr19:20475058:C:T	1.40979e-06	-1.06161e-10	-1.28932
20475188	chr19:20475188:C:G	1.30984e-06	-1.06161e-10	-1.36286
20475339	chr19:20475339:C:T	1.27384e-06	-1.06161e-10	-1.39073
20475403	chr19:20475403:G:A	1.71306e-06	-1.06161e-10	-1.09448
20475466	chr19:20475466:G:T	2.22886e-06	-1.06161e-10	-0.831272
20475471	chr19:20475471:G:A	1.36116e-06	-1.06161e-10	-1.32443
20475530	chr19:20475530:G:T	1.85612e-06	-1.06161e-10	-1.01428
20475825	chr19:20475825:C:T	1.25388e-06	-1.06161e-10	-1.40652
20475862	chr19:20475862:G:A	1.25344e-06	-1.06161e-10	-1.40687
20475900	chr19:20475900:G:A	4.71175e-06	-1.06161e-10	-0.0827051
20475906	chr19:20475906:C:T	1.52975e-06	-1.06161e-10	-1.20766
20475944	chr19:20475944:C:T	1.24332e-06	-1.06161e-10	-1.41497
20475952	chr19:20475952:C:T	2.83683e-06	-1.06161e-10	-0.590076
20476044	chr19:20476044:C:T	1.73622e-06	-1.06161e-10	-1.08105
20476189	chr19:20476189:G:C	1.98704e-06	-1.06161e-10	-0.946118
20476414	chr19:20476414:T:C	2.6216e-06	-1.06161e-10	-0.66898
20476495	chr19:20476495:AG:A	1.2707e-06	-1.06161e-10	-1.39319
20476655	chr19:20476655:G:A	6.72768e-06	-1.06161e-10	0.273467
20476666	chr19:20476666:C:T	4.10435e-05	-1.06161e-10	2.08187
20476715	chr19:20476715:G:A	4.93574e-06	-1.06161e-10	-0.0362612
20476865	chr19:20476865:C:T	1.46462e-06	-1.06161e-10	-1.25117
20476953	chr19:20476953:G:T	2.19786e-06	-1.06161e-10	-0.845278
20476981	chr19:20476981:G:C	1.91489e-06	-1.06161e-10	-0.983101
20477106	chr19:20477106:G:A	1.47537e-06	-1.06161e-10	-1.24386
20477479	chr19:20477479:A:G	4.12308e-06	-1.06161e-10	-0.216162
20477766	chr19:20477766:A:G	5.38556e-05	-1.06161e-10	2.35354
20477797	chr19:20477797:C:T	3.31329e-06	-1.06161e-10	-0.434821
20477850	chr19:20477850:G:A	4.45053e-06	-1.06161e-10	-0.139741
20477944	chr19:20477944:T:G	1.25733e-06	-1.06161e-10	-1.40378
20478202	chr19:20478202:G:T	1.93264e-06	-1.06161e-10	-0.973877
20478284	chr19:20478284:G:C	1.32029e-06	-1.06161e-10	-1.35491
20478687	chr19:20478687:A:T	2.09958e-06	-1.06161e-10	-0.891024
20478757	chr19:20478757:A:G	2.2599e-06	-1.06161e-10	-0.817445
20478881	chr19:20478881:G:A	1.36392e-06	-1.06161e-10	-1.3224
20479095	chr19:20479095:C:T	2.25336e-06	-1.06161e-10	-0.820341
20479138	chr19:20479138:A:G	3.80058e-06	-1.06161e-10	-0.297609
20479429	chr19:20479429:AAT:A	2.21942e-06	-1.06161e-10	-0.835517
20479503	chr19:20479503:C:T	1.80871e-06	-1.06161e-10	-1.04015
20479687	chr19:20479687:G:A	1.23756e-06	-1.06161e-10	-1.41963
20479729	chr19:20479729:G:T	1.09353e-06	-1.54336	-4.04282e-10
20479973	chr19:20479973:T:C	1.43212e-06	-1.06161e-10	-1.27361
20479990	chr19:20479990:A:T	3.22742e-06	-1.06161e-10	-0.46108
20480032	chr19:20480032:G:A	1.91394e-06	-1.06161e-10	-0.9836
20480619	chr19:20480619:G:A	4.79386e-06	-1.06161e-10	-0.0654284
20480667	chr19:20480667:G:A	1.81575e-06	-1.06161e-10	-1.03627
20480670	chr19:20480670:G:A	4.7021e-06	-1.06161e-10	-0.0847534
20480715	chr19:20480715:A:T	5.81079e-05	-1.06161e-10	2.42954
20480791	chr19:20480791:C:T	4.9691e-06	-1.06161e-10	-0.0295245
20480808	chr19:20480808:C:T	1.34675e-06	-1.06161e-10	-1.33507
20480970	chr19:20480970:G:A	5.7422e-06	-1.06161e-10	0.115078
20481225	chr19:20481225:C:T	2.43571e-06	-1.06161e-10	-0.742525
20481609	chr19:20481609:T:G	4.0151e-06	-1.06161e-10	-0.242701
20481885	chr19:20481885:G:C	1.49909e-06	-1.06161e-10	-1.22791
20481944	chr19:20481944:A:C	1.72818e-06	-1.06161e-10	-1.08569
20482006	chr19:20482006:ATATTT:A	1.99589e-05	-1.06161e-10	1.36091
20482143	chr19:20482143:A:G	2.22339e-06	-1.06161e-10	-0.833729
20482446	chr19:20482446:G:A	3.13263e-06	-1.06161e-10	-0.490891
20482620	chr19:20482620:C:T	2.17866e-06	-1.06161e-10	-0.854051
20482719	chr19:20482719:C:T	1.80173e-06	-1.06161e-10	-1.04402
20483060	chr19:20483060:G:A	7.2215e-05	-1.06161e-10	2.64688
20483523	chr19:20483523:A:T	4.81829e-06	-1.06161e-10	-0.0603438
20483947	chr19:20483947:C:T	0.00113771	-1.06161e-10	5.40401
20484246	chr19:20484246:T:A	1.90921e-06	-1.06161e-10	-0.986075
20484277	chr19:20484277:G:C	1.88839e-06	-1.06161e-10	-0.997038
20484408	chr19:20484408:G:A	1.32468e-06	-1.06161e-10	-1.35159
20484421	chr19:20484421:C:A	2.36864e-06	-1.06161e-10	-0.770447
20484604	chr19:20484604:C:T	7.45166e-06	-1.06161e-10	0.375673
20484729	chr19:20484729:T:C	4.6061e-05	-1.06161e-10	2.1972
20484746	chr19:20484746:G:A	2.37151e-06	-1.06161e-10	-0.769239
20485235	chr19:20485235:T:C	4.21699e-05	-1.06161e-10	2.10894
20485424	chr19:20485424:A:T	2.34568e-06	-1.06161e-10	-0.780188
20485584	chr19:20485584:G:A	1.23748e-06	-1.06161e-10	-1.41969
20485794	chr19:20485794:T:C	2.47365e-06	-1.06161e-10	-0.727069
20485924	chr19:20485924:T:C	2.27437e-06	-1.06161e-10	-0.811062
20486066	chr19:20486066:A:T	1.23942e-06	-1.06161e-10	-1.41812
20486074	chr19:20486074:A:G	1.87697e-06	-1.06161e-10	-1.00311
20486163	chr19:20486163:A:C	3.12304e-06	-1.06161e-10	-0.493956
20486247	chr19:20486247:T:C	1.24747e-06	-1.06161e-10	-1.41165
20486302	chr19:20486302:C:A	7.55555e-05	-1.06161e-10	2.6921
20486542	chr19:20486542:T:C	5.12198e-06	-1.06161e-10	0.000777016
20486623	chr19:20486623:G:A	1.26389e-06	-1.06161e-10	-1.39857
20486633	chr19:20486633:T:C	2.51264e-06	-1.06161e-10	-0.711431
20486640	chr19:20486640:A:G	1.00973e-05	-1.06161e-10	0.679503
20486655	chr19:20486655:A:G	9.95567e-06	-1.06161e-10	0.665379
20486657	chr19:20486657:T:C	1.15828e-05	-1.06161e-10	0.816754
20487029	chr19:20487029:A:G	2.08009e-06	-1.06161e-10	-0.900351
20487109	chr19:20487109:T:A	4.98259e-06	-1.06161e-10	-0.0268143
20487487	chr19:20487487:G:A	1.92849e-06	-1.06161e-10	-0.976027
20487733	chr19:20487733:AC:A	1.81487e-06	-1.06161e-10	-1.03675
20487897	chr19:20487897:A:T	7.20578e-06	-1.06161e-10	0.34212
20488080	chr19:20488080:G:T	2.5603e-06	-1.06161e-10	-0.69264
20488146	chr19:20488146:G:A	1.3253e-06	-1.06161e-10	-1.35112
20488412	chr19:20488412:A:G	1.91261e-06	-1.06161e-10	-0.984294
20488651	chr19:20488651:G:A	1.56245e-06	-1.06161e-10	-1.18651
20488727	chr19:20488727:G:A	1.24422e-06	-1.06161e-10	-1.41425
20488768	chr19:20488768:A:C	1.94925e-06	-1.06161e-10	-0.965319
20488856	chr19:20488856:G:T	1.62868e-06	-1.06161e-10	-1.14499
20489085	chr19:20489085:G:A	1.63507e-06	-1.06161e-10	-1.14108
20489997	chr19:20489997:G:T	2.23459e-06	-1.06161e-10	-0.828708
20490004	chr19:20490004:G:A	1.38234e-06	-1.06161e-10	-1.30898
20490232	chr19:20490232:G:A	1.32558e-06	-1.06161e-10	-1.35091
20490663	chr19:20490663:A:G	1.51846e-06	-1.06161e-10	-1.21507
20490971	chr19:20490971:G:A	1.20528e-06	-1.44605	-4.04282e-10
20491080	chr19:20491080:C:T	7.9248e-06	-1.06161e-10	0.437234
20491394	chr19:20491394:TCTC:T	1.27042e-06	-1.06161e-10	-1.39342
20491446	chr19:20491446:C:T	1.67496e-06	-1.06161e-10	-1.11697
20491474	chr19:20491474:T:G	4.24426e-05	-1.06161e-10	2.11539
20491480	chr19:20491480:C:T	1.8438e-06	-1.06161e-10	-1.02093
20491587	chr19:20491587:C:A	0.000112736	-1.06161e-10	3.09229
20491676	chr19:20491676:C:T	1.25148e-06	-1.06161e-10	-1.40844
20491781	chr19:20491781:A:T	1.85506e-06	-1.06161e-10	-1.01485
20492169	chr19:20492169:G:A	1.77255e-06	-1.06161e-10	-1.06035
20492365	chr19:20492365:A:G	1.80364e-06	-1.06161e-10	-1.04296
20492531	chr19:20492531:A:T	4.12397e-06	-1.06161e-10	-0.215948
20492626	chr19:20492626:T:C	2.40652e-06	-1.06161e-10	-0.754581
20493422	chr19:20493422:C:A	1.5685e-06	-1.06161e-10	-1.18264
20493490	chr19:20493490:G:T	4.87497e-06	-1.06161e-10	-0.0486501
20494090	chr19:20494090:A:T	4.09482e-05	-1.06161e-10	2.07955
20494202	chr19:20494202:A:G	1.57277e-06	-1.06161e-10	-1.17992
20494308	chr19:20494308:C:T	4.70101e-05	-1.06161e-10	2.2176
20494657	chr19:20494657:A:G	7.26212e-06	-1.06161e-10	0.349908
20494660	chr19:20494660:G:T	1.88963e-06	-1.06161e-10	-0.996382
20494664	chr19:20494664:T:C	7.40587e-05	-1.06161e-10	2.67209
20494774	chr19:20494774:G:A	7.06325e-06	-1.06161e-10	0.322141
20494821	chr19:20494821:G:A	3.62678e-06	-1.06161e-10	-0.344418
20494838	chr19:20494838:T:C	5.24057e-05	-1.06161e-10	2.32625
20494950	chr19:20494950:G:A	1.28738e-06	-1.06161e-10	-1.38016
20495114	chr19:20495114:A:G	1.26184e-06	-1.06161e-10	-1.40019
20495259	chr19:20495259:G:A	2.26135e-06	-1.06161e-10	-0.816803
20495372	chr19:20495372:A:T	1.25857e-06	-1.06161e-10	-1.40278
20495382	chr19:20495382:A:G	5.2685e-05	-1.06161e-10	2.33157
20495561	chr19:20495561:A:G	1.93416e-06	-1.06161e-10	-0.97309
20495587	chr19:20495587:C:A	2.10893e-06	-1.06161e-10	-0.886584
20495663	chr19:20495663:G:A	3.7491e-06	-1.06161e-10	-0.311249
20495795	chr19:20495795:G:A	2.42928e-06	-1.06161e-10	-0.74517
20495921	chr19:20495921:A:G	1.27898e-06	-1.06161e-10	-1.3867
20496195	chr19:20496195:T:C	3.93561e-05	-1.06161e-10	2.03989
20496207	chr19:20496207:C:A	2.43137e-06	-1.06161e-10	-0.744308
20496365	chr19:20496365:A:G	1.82013e-06	-1.06161e-10	-1.03385
20496374	chr19:20496374:C:T	1.86562e-06	-1.06161e-10	-1.00917
20496458	chr19:20496458:AG:A	1.916e-06	-1.06161e-10	-0.982525
20496571	chr19:20496571:A:G	1.87899e-06	-1.06161e-10	-1.00203
20496752	chr19:20496752:T:G	1.97775e-06	-1.06161e-10	-0.950803
20496956	chr19:20496956:T:C	1.25806e-06	-1.06161e-10	-1.40319
20497050	chr19:20497050:C:T	1.33576e-06	-1.06161e-10	-1.34326
20497177	chr19:20497177:G:T	7.40391e-06	-1.06161e-10	0.369245
20497325	chr19:20497325:A:G	1.78416e-06	-1.06161e-10	-1.05381
20497472	chr19:20497472:A:G	6.75111e-05	-1.06161e-10	2.57953
20497616	chr19:20497616:A:G	1.63441e-06	-1.06161e-10	-1.14148
20497819	chr19:20497819:A:G	1.73846e-06	-1.06161e-10	-1.07977
20497846	chr19:20497846:C:G	2.68339e-06	-1.06161e-10	-0.645683
20497979	chr19:20497979:G:A	1.73533e-06	-1.06161e-10	-1.08157
20498042	chr19:20498042:T:C	1.30448e-06	-1.06161e-10	-1.36696
20498107	chr19:20498107:A:C	2.02095e-06	-1.06161e-10	-0.929196
20498839	chr19:20498839:A:G	2.82867e-06	-1.06161e-10	-0.592957
20498859	chr19:20498859:G:T	2.58191e-06	-1.06161e-10	-0.684235
20498938	chr19:20498938:G:A	5.62007e-05	-1.06161e-10	2.39617
20499113	chr19:20499113:C:T	6.14404e-05	-1.06161e-10	2.4853
20499249	chr19:20499249:G:A	1.92939e-06	-1.06161e-10	-0.975557
20499301	chr19:20499301:C:G	1.98318e-06	-1.06161e-10	-0.948063
20499488	chr19:20499488:T:C	2.14179e-06	-1.06161e-10	-0.871121
20499598	chr19:20499598:A:C	2.0606e-06	-1.06161e-10	-0.909765
20499647	chr19:20499647:A:T	4.88523e-06	-1.06161e-10	-0.0465468
20499674	chr19:20499674:A:G	1.5003e-06	-1.06161e-10	-1.2271
20500048	chr19:20500048:G:A	1.50568e-06	-1.06161e-10	-1.22352
20500244	chr19:20500244:A:G	4.88439e-06	-1.06161e-10	-0.046719
20500290	chr19:20500290:T:C	3.24683e-06	-1.06161e-10	-0.455085
20500291	chr19:20500291:G:A	2.8146e-06	-1.06161e-10	-0.597942
20500296	chr19:20500296:A:T	4.37334e-06	-1.06161e-10	-0.157237
20500361	chr19:20500361:G:A	2.48591e-06	-1.06161e-10	-0.722125
20500466	chr19:20500466:G:A	2.16241e-06	-1.06161e-10	-0.861541
20500596	chr19:20500596:C:T	1.95053e-06	-1.06161e-10	-0.964665
20500624	chr19:20500624:A:G	4.11672e-06	-1.06161e-10	-0.217708
20500692	chr19:20500692:A:G	4.38005e-06	-1.06161e-10	-0.155705
20500748	chr19:20500748:C:T	1.64645e-06	-1.06161e-10	-1.13414
20500945	chr19:20500945:T:C	2.16635e-06	-1.06161e-10	-0.859721
20500959	chr19:20500959:T:G	1.2897e-06	-1.06161e-10	-1.37836
20501020	chr19:20501020:A:G	2.34347e-06	-1.06161e-10	-0.781131
20501026	chr19:20501026:A:G	1.95626e-06	-1.06161e-10	-0.961731
20501058	chr19:20501058:T:C	1.45489e-06	-1.06161e-10	-1.25783
20501098	chr19:20501098:G:C	2.44423e-06	-1.06161e-10	-0.739035
20501183	chr19:20501183:C:T	1.38502e-06	-1.06161e-10	-1.30705
20501265	chr19:20501265:C:T	2.10589e-06	-1.06161e-10	-0.888028
20501378	chr19:20501378:T:C	4.16175e-06	-1.06161e-10	-0.206828
20501414	chr19:20501414:G:A	4.73585e-05	-1.06161e-10	2.22498
20501435	chr19:20501435:T:C	1.39223e-06	-1.06161e-10	-1.30186
20501446	chr19:20501446:C:T	2.03337e-06	-1.06161e-10	-0.923069
20501600	chr19:20501600:C:T	1.60745e-06	-1.06161e-10	-1.15812
20501864	chr19:20501864:C:A	4.18667e-06	-1.06161e-10	-0.200858
20501869	chr19:20501869:C:T	1.61827e-06	-1.06161e-10	-1.15141
20502168	chr19:20502168:C:T	1.50883e-06	-1.06161e-10	-1.22143
20502873	chr19:20502873:A:G	1.87453e-06	-1.06161e-10	-1.00441
20503513	chr19:20503513:C:T	1.32817e-06	-1.06161e-10	-1.34896
20503518	chr19:20503518:G:A	8.27897e-05	-1.06161e-10	2.78354
20504173	chr19:20504173:G:A	1.24753e-06	-1.06161e-10	-1.41159
20504381	chr19:20504381:A:G	2.36381e-06	-1.06161e-10	-0.772487
20504501	chr19:20504501:G:A	5.21557e-05	-1.06161e-10	2.32147
20505566	chr19:20505566:A:G	1.12465e-06	-1.51529	-4.04282e-10
20505876	chr19:20505876:G:A	2.2171e-06	-1.06161e-10	-0.836565
20505957	chr19:20505957:A:G	2.06594e-06	-1.06161e-10	-0.90718
20506014	chr19:20506014:G:A	1.88123e-06	-1.06161e-10	-1.00084
20506119	chr19:20506119:A:G	1.88961e-06	-1.06161e-10	-0.996393
20506364	chr19:20506364:C:T	1.38499e-06	-1.06161e-10	-1.30707
20506575	chr19:20506575:C:T	1.73091e-06	-1.06161e-10	-1.08412
20506617	chr19:20506617:T:C	1.81755e-06	-1.06161e-10	-1.03528
20506793	chr19:20506793:C:T	1.09795e-06	-1.53932	-4.04282e-10
20507005	chr19:20507005:A:G	6.40044e-06	-1.06161e-10	0.223603
20507251	chr19:20507251:G:C	3.22748e-06	-1.06161e-10	-0.461061
20507299	chr19:20507299:T:C	2.59828e-06	-1.06161e-10	-0.677914
20507312	chr19:20507312:C:T	1.39151e-06	-1.06161e-10	-1.30238
20507503	chr19:20507503:A:G	2.07337e-06	-1.06161e-10	-0.903587
20507544	chr19:20507544:C:G	1.82176e-06	-1.06161e-10	-1.03296
20507693	chr19:20507693:A:G	5.43297e-05	-1.06161e-10	2.36231
20507725	chr19:20507725:G:A	2.32213e-06	-1.06161e-10	-0.790277
20508204	chr19:20508204:G:A	1.69727e-06	-1.06161e-10	-1.10374
20508308	chr19:20508308:G:T	4.56771e-05	-1.06161e-10	2.18883
20508757	chr19:20508757:T:C	1.85145e-06	-1.06161e-10	-1.01679
20508802	chr19:20508802:G:A	2.94089e-06	-1.06161e-10	-0.554052
20508985	chr19:20508985:CAT:C	2.37366e-06	-1.06161e-10	-0.76833
20509180	chr19:20509180:G:A	1.27971e-06	-1.06161e-10	-1.38613
20509268	chr19:20509268:C:T	2.48356e-06	-1.06161e-10	-0.723071
20509433	chr19:20509433:C:T	4.89278e-05	-1.06161e-10	2.25758
20509487	chr19:20509487:CAT:C	2.25715e-06	-1.06161e-10	-0.818661
20509621	chr19:20509621:A:G	2.05231e-06	-1.06161e-10	-0.913799
20509632	chr19:20509632:G:A	1.78971e-06	-1.06161e-10	-1.05071
20509723	chr19:20509723:C:T	2.05994e-06	-1.06161e-10	-0.910085
20509728	chr19:20509728:C:T	2.72749e-06	-1.06161e-10	-0.629382
20509851	chr19:20509851:C:T	5.08435e-06	-1.06161e-10	-0.00659582
20509925	chr19:20509925:G:T	6.5771e-05	-1.06161e-10	2.55342
20510021	chr19:20510021:ACTCACGT:A	2.23865e-06	-1.06161e-10	-0.826892
20510089	chr19:20510089:A:G	1.82311e-06	-1.06161e-10	-1.03222
20510229	chr19:20510229:G:A	1.3059e-06	-1.06161e-10	-1.36587
20510391	chr19:20510391:C:T	2.9193e-06	-1.06161e-10	-0.56142
20510490	chr19:20510490:A:G	2.6786e-06	-1.06161e-10	-0.647471
20510532	chr19:20510532:T:C	5.28671e-06	-1.06161e-10	0.0324328
20510923	chr19:20510923:G:A	1.61132e-06	-1.06161e-10	-1.15571
20511119	chr19:20511119:C:T	2.12336e-06	-1.06161e-10	-0.879763
20511334	chr19:20511334:C:T	9.55806e-06	-1.06161e-10	0.624621
20511337	chr19:20511337:T:C	2.91604e-06	-1.06161e-10	-0.562538
20511368	chr19:20511368:T:A	2.34668e-06	-1.06161e-10	-0.77976
20511491	chr19:20511491:A:G	2.83911e-06	-1.06161e-10	-0.589273
20511552	chr19:20511552:A:G	1.40211e-06	-1.06161e-10	-1.29479
20511593	chr19:20511593:G:A	1.71426e-06	-1.06161e-10	-1.09378
20511649	chr19:20511649:CAGGAG:C	2.83597e-05	-1.06161e-10	1.7122
20511975	chr19:20511975:C:T	2.18909e-06	-1.06161e-10	-0.849277
20512038	chr19:20512038:C:T	1.33866e-06	-1.06161e-10	-1.34109
20512046	chr19:20512046:C:T	1.92272e-06	-1.06161e-10	-0.979024
20512069	chr19:20512069:T:C	2.18216e-06	-1.06161e-10	-0.85245
20512134	chr19:20512134:A:T	2.25681e-06	-1.06161e-10	-0.818812
20512215	chr19:20512215:C:T	1.82938e-06	-1.06161e-10	-1.02879
20512596	chr19:20512596:T:C	4.1578e-05	-1.06161e-10	2.09481
20512637	chr19:20512637:G:A	2.19779e-06	-1.06161e-10	-0.845313
20513180	chr19:20513180:TG:T	1.33853e-06	-1.06161e-10	-1.34119
20513410	chr19:20513410:C:T	3.19536e-06	-1.06161e-10	-0.471064
20513452	chr19:20513452:T:C	1.26748e-06	-1.06161e-10	-1.39573
20513824	chr19:20513824:C:T	2.73243e-06	-1.06161e-10	-0.627572
20513958	chr19:20513958:G:A	2.42731e-06	-1.06161e-10	-0.745978
20514031	chr19:20514031:G:A	1.66094e-06	-1.06161e-10	-1.12538
20514155	chr19:20514155:A:T	1.73267e-06	-1.06161e-10	-1.0831
20514363	chr19:20514363:C:T	1.78525e-06	-1.06161e-10	-1.05321
20515142	chr19:20515142:C:T	4.12664e-05	-1.06161e-10	2.08728
20515158	chr19:20515158:T:C	1.41613e-06	-1.06161e-10	-1.28484
20515234	chr19:20515234:C:T	1.31337e-06	-1.06161e-10	-1.36016
20515471	chr19:20515471:C:T	3.72734e-06	-1.06161e-10	-0.31707
20515570	chr19:20515570:G:A	1.92042e-06	-1.06161e-10	-0.980218
20515618	chr19:20515618:C:G	2.3196e-06	-1.06161e-10	-0.79137
20515670	chr19:20515670:G:A	2.33853e-06	-1.06161e-10	-0.783241
20516409	chr19:20516409:G:A	2.3333e-06	-1.06161e-10	-0.785479
20516477	chr19:20516477:G:A	1.77323e-06	-1.06161e-10	-1.05996
20516578	chr19:20516578:A:G	1.55742e-06	-1.06161e-10	-1.18973
20516921	chr19:20516921:G:A	1.9268e-06	-1.06161e-10	-0.976903
20517268	chr19:20517268:C:G	6.79462e-06	-1.06161e-10	0.283367
20517318	chr19:20517318:C:A	2.32437e-06	-1.06161e-10	-0.789314
20517324	chr19:20517324:C:T	1.24233e-06	-1.06161e-10	-1.41578
20517577	chr19:20517577:C:T	1.84367e-06	-1.06161e-10	-1.02101
20517738	chr19:20517738:CA:C	1.90022e-06	-1.06161e-10	-0.990793
20517792	chr19:20517792:G:A	3.24139e-06	-1.06161e-10	-0.45676
20517935	chr19:20517935:G:A	1.23782e-06	-1.06161e-10	-1.41941
20517937	chr19:20517937:C:T	6.71629e-06	-1.06161e-10	0.271773
20518008	chr19:20518008:C:T	1.26691e-06	-1.06161e-10	-1.39619
20518200	chr19:20518200:C:T	2.18056e-06	-1.06161e-10	-0.85318
20518389	chr19:20518389:A:G	4.81831e-05	-1.06161e-10	2.24225
20518557	chr19:20518557:A:G	4.08415e-05	-1.06161e-10	2.07693
20518865	chr19:20518865:A:G	3.26759e-06	-1.06161e-10	-0.44871
20518903	chr19:20518903:G:A	2.11311e-06	-1.06161e-10	-0.884601
20518948	chr19:20518948:G:A	1.26e-06	-1.06161e-10	-1.40165
20519438	chr19:20519438:G:C	1.25606e-06	-1.06161e-10	-1.40478
20519951	chr19:20519951:C:T	3.76294e-06	-1.06161e-10	-0.307562
20520429	chr19:20520429:T:C	2.40338e-06	-1.06161e-10	-0.755887
20520527	chr19:20520527:T:G	3.73068e-06	-1.06161e-10	-0.316173
20520609	chr19:20520609:C:T	4.04421e-06	-1.06161e-10	-0.235478
20520624	chr19:20520624:A:G	8.92348e-06	-1.06161e-10	0.555922
20520887	chr19:20520887:C:A	2.04112e-06	-1.06161e-10	-0.919266
20521406	chr19:20521406:C:T	1.32132e-06	-1.06161e-10	-1.35413
20521813	chr19:20521813:G:A	4.73798e-05	-1.06161e-10	2.22543
20521935	chr19:20521935:G:A	2.71781e-06	-1.06161e-10	-0.632936
20521946	chr19:20521946:G:A	2.2688e-06	-1.06161e-10	-0.813512
20522108	chr19:20522108:G:T	1.63204e-06	-1.06161e-10	-1.14293
20522237	chr19:20522237:G:A	1.77762e-06	-1.06161e-10	-1.05749
20522705	chr19:20522705:G:A	1.61816e-06	-1.06161e-10	-1.15147
20522716	chr19:20522716:G:T	1.87231e-06	-1.06161e-10	-1.00559
20522803	chr19:20522803:C:T	1.2665e-06	-1.06161e-10	-1.3965
20522862	chr19:20522862:A:G	1.191e-05	-1.06161e-10	0.844617
20522954	chr19:20522954:T:C	1.91302e-06	-1.06161e-10	-0.984082
20523291	chr19:20523291:T:A	1.33173e-06	-1.06161e-10	-1.34628
20523294	chr19:20523294:G:A	1.37974e-06	-1.06161e-10	-1.31087
20523727	chr19:20523727:C:T	1.23747e-06	-1.06161e-10	-1.41969
20523728	chr19:20523728:G:A	1.3481e-06	-1.06161e-10	-1.33407
20523761	chr19:20523761:A:G	3.71876e-06	-1.06161e-10	-0.319374
20523836	chr19:20523836:G:A	1.30523e-06	-1.06161e-10	-1.36639
20523910	chr19:20523910:G:A	1.73926e-06	-1.06161e-10	-1.0793
20524089	chr19:20524089:G:A	1.92839e-06	-1.06161e-10	-0.97608
20524194	chr19:20524194:G:A	1.31081e-06	-1.06161e-10	-1.36212
20524308	chr19:20524308:G:A	1.34317e-06	-1.06161e-10	-1.33773
20524331	chr19:20524331:A:G	1.66593e-06	-1.06161e-10	-1.12238
20524728	chr19:20524728:CAT:C	1.72727e-06	-1.06161e-10	-1.08622
20524762	chr19:20524762:A:G	2.3017e-06	-1.06161e-10	-0.799116
20524848	chr19:20524848:C:T	2.51466e-06	-1.06161e-10	-0.710627
20524967	chr19:20524967:A:G	3.33166e-06	-1.06161e-10	-0.429292
20525059	chr19:20525059:G:A	2.13172e-06	-1.06161e-10	-0.875833
20525261	chr19:20525261:A:G	1.38921e-06	-1.06161e-10	-1.30403
20525330	chr19:20525330:T:C	5.00878e-06	-1.06161e-10	-0.0215714
20525453	chr19:20525453:A:G	3.13461e-06	-1.06161e-10	-0.49026
20525565	chr19:20525565:T:C	1.24546e-06	-1.06161e-10	-1.41326
20525786	chr19:20525786:G:A	1.24213e-06	-1.06161e-10	-1.41593
20526147	chr19:20526147:T:C	2.82993e-06	-1.06161e-10	-0.592511
20526593	chr19:20526593:A:G	2.27708e-06	-1.06161e-10	-0.80987
20526596	chr19:20526596:T:C	1.90322e-06	-1.06161e-10	-0.989215
20526796	chr19:20526796:G:GT	2.07253e-06	-1.06161e-10	-0.903995
20527144	chr19:20527144:C:T	2.1915e-06	-1.06161e-10	-0.848177
20527206	chr19:20527206:G:A	1.36927e-06	-1.06161e-10	-1.31848
20527276	chr19:20527276:C:CA	1.72732e-06	-1.06161e-10	-1.08619
20527458	chr19:20527458:T:A	1.09454e-06	-1.54243	-4.04282e-10
20527717	chr19:20527717:C:T	9.51947e-06	-1.06161e-10	0.620575
20528131	chr19:20528131:T:C	1.35893e-06	-1.06161e-10	-1.32606
20528166	chr19:20528166:G:A	1.27937e-06	-1.06161e-10	-1.3864
20528220	chr19:20528220:C:T	1.936e-06	-1.06161e-10	-0.972141
20528223	chr19:20528223:G:A	1.37041e-06	-1.06161e-10	-1.31765
20528670	chr19:20528670:G:A	1.71211e-06	-1.06161e-10	-1.09504
20528764	chr19:20528764:C:T	6.16533e-06	-1.06161e-10	0.186179
20528795	chr19:20528795:TG:T	4.67367e-06	-1.06161e-10	-0.0908196
20529197	chr19:20529197:A:G	6.54903e-06	-1.06161e-10	0.246554
20529264	chr19:20529264:T:C	3.52982e-06	-1.06161e-10	-0.371517
20529406	chr19:20529406:A:G	3.40941e-06	-1.06161e-10	-0.406226
20529463	chr19:20529463:T:A	8.42043e-06	-1.06161e-10	0.497898
20530487	chr19:20530487:T:C	5.75264e-06	-1.06161e-10	0.116896
20530677	chr19:20530677:G:A	4.81758e-06	-1.06161e-10	-0.0604914
20530712	chr19:20530712:C:T	2.44676e-06	-1.06161e-10	-0.737998
20530876	chr19:20530876:C:T	2.10292e-06	-1.06161e-10	-0.889437
20530879	chr19:20530879:C:T	1.90099e-06	-1.06161e-10	-0.990389
20530913	chr19:20530913:A:G	1.30163e-06	-1.06161e-10	-1.36915
20530914	chr19:20530914:C:T	3.78492e-06	-1.06161e-10	-0.301739
20530975	chr19:20530975:T:C	1.65675e-06	-1.06161e-10	-1.1279
20531029	chr19:20531029:T:C	8.18433e-06	-1.06161e-10	0.469458
20531047	chr19:20531047:A:G	7.56177e-06	-1.06161e-10	0.390342
20531055	chr19:20531055:G:A	1.25942e-06	-1.06161e-10	-1.40211
20531302	chr19:20531302:C:T	1.2666e-06	-1.06161e-10	-1.39642
20531491	chr19:20531491:C:T	1.95975e-06	-1.06161e-10	-0.959945
20531728	chr19:20531728:G:A	2.32754e-06	-1.06161e-10	-0.787952
20531902	chr19:20531902:C:T	1.96743e-06	-1.06161e-10	-0.956035
20531943	chr19:20531943:G:A	4.73057e-05	-1.06161e-10	2.22387
20531945	chr19:20531945:A:G	1.82438e-06	-1.06161e-10	-1.03152
20531957	chr19:20531957:A:G	1.2665e-06	-1.06161e-10	-1.39651
20532343	chr19:20532343:G:A	2.19401e-06	-1.06161e-10	-0.847031
20532422	chr19:20532422:C:T	1.25022e-06	-1.06161e-10	-1.40944
20532427	chr19:20532427:T:C	1.55149e-06	-1.06161e-10	-1.19355
20532555	chr19:20532555:G:A	8.95893e-06	-1.06161e-10	0.559887
20532807	chr19:20532807:A:C	3.68098e-06	-1.06161e-10	-0.329585
20533304	chr19:20533304:AAAGGTTTTTGTATT:A	1.27171e-06	-1.06161e-10	-1.3924
20533383	chr19:20533383:TAAAG:T	1.7398e-06	-1.06161e-10	-1.07899
20533417	chr19:20533417:T:C	1.27035e-06	-1.06161e-10	-1.39347
20533599	chr19:20533599:G:T	1.39121e-06	-1.06161e-10	-1.30259
20533974	chr19:20533974:C:G	1.66391e-06	-1.06161e-10	-1.12359
20534133	chr19:20534133:T:C	1.46381e-06	-1.06161e-10	-1.25172
20534169	chr19:20534169:C:T	1.23977e-06	-1.06161e-10	-1.41784
20534635	chr19:20534635:G:T	1.65403e-06	-1.06161e-10	-1.12955
20534730	chr19:20534730:G:A	2.38692e-06	-1.06161e-10	-0.762758
20534867	chr19:20534867:T:G	1.42147e-06	-1.06161e-10	-1.28107
20534936	chr19:20534936:G:T	1.47868e-06	-1.06161e-10	-1.24161
20535345	chr19:20535345:T:A	7.8472e-06	-1.52319	1.95058
20535532	chr19:20535532:T:G	1.23923e-06	-1.06161e-10	-1.41827
20535763	chr19:20535763:C:T	3.17904e-06	-1.06161e-10	-0.476184
20536031	chr19:20536031:A:G	4.04704e-07	-1.12221	-1.41516
20536656	chr19:20536656:A:G	5.38747e-06	-1.06161e-10	0.0513121
20536699	chr19:20536699:T:G	1.68398e-06	-1.06161e-10	-1.11161
20536769	chr19:20536769:T:C	8.70809e-07	-1.49599	-0.275109
20536972	chr19:20536972:G:A	6.76884e-06	-1.06161e-10	0.279566
20537089	chr19:20537089:C:T	5.23081e-07	-1.25853	-1.02225
20537345	chr19:20537345:C:T	2.24445e-06	-0.969005	0.144701
20537468	chr19:20537468:CTGA:C	6.45318e-07	-1.00522	-1.06555
20537469	chr19:20537469:TGAC:T	9.02923e-06	-1.06161e-10	0.567703
20537484	chr19:20537484:G:A	6.81969e-07	-1.01328	-1.00226
20537490	chr19:20537490:C:A	6.39948e-06	-1.06161e-10	0.223454
20537634	chr19:20537634:A:C	5.28824e-06	0.0327218	-4.04282e-10
20537849	chr19:20537849:T:C	1.99823e-06	-1.06161e-10	-0.940502
20537854	chr19:20537854:C:T	2.48999e-06	-0.92596	0.205475
20537875	chr19:20537875:T:C	1.96354e-06	-1.06161e-10	-0.958015
20537961	chr19:20537961:A:G	2.02344e-06	-1.06161e-10	-0.927964
20538396	chr19:20538396:T:C	5.87728e-07	-1.10947	-1.05479
20538428	chr19:20538428:T:G	2.26571e-06	-1.3094	0.494525
20538432	chr19:20538432:G:C	1.73584e-06	-0.818102	-0.263171
20538695	chr19:20538695:G:C	6.10977e-07	-1.09277	-1.03269
20538885	chr19:20538885:CAA:C	6.7296e-06	-1.06161e-10	0.273753
20539257	chr19:20539257:T:C	1.93528e-06	-0.867107	-0.105403
20539309	chr19:20539309:C:A	6.11047e-07	-1.13548	-0.989865
20539330	chr19:20539330:C:T	2.08335e-06	-1.30325	0.404465
20539422	chr19:20539422:A:G	2.92698e-07	-1.4505	-1.41088
20539813	chr19:20539813:T:G	6.34145e-06	-1.06161e-10	0.214344
20539917	chr19:20539917:A:ATG	2.58082e-06	-0.679417	-0.00524056
20539974	chr19:20539974:A:T	6.09563e-06	-1.06161e-10	0.174809
20539981	chr19:20539981:A:T	2.70424e-06	-0.886085	0.248141
20540019	chr19:20540019:A:G	2.32962e-06	-0.886644	0.0995873
20540025	chr19:20540025:G:A	1.92526e-06	-1.06161e-10	-0.9777
20540193	chr19:20540193:A:G	5.24833e-07	-1.28912	-0.988317
20540376	chr19:20540376:CAA:C	1.46837e-05	-1.06161e-10	1.05398
20540478	chr19:20540478:T:C	4.63877e-06	-1.06161e-10	-0.0983146
20540734	chr19:20540734:G:A	2.00452e-06	-1.06161e-10	-0.937358
20540836	chr19:20540836:ACT:A	2.83945e-06	-1.06161e-10	-0.589154
20540839	chr19:20540839:T:A	4.08038e-06	-1.06161e-10	-0.226573
20541093	chr19:20541093:G:A	5.31825e-07	-1.2832	-0.981001
20541130	chr19:20541130:A:G	1.73728e-06	-1.06161e-10	-1.08045
20541315	chr19:20541315:AAT:A	2.35807e-06	-0.851725	0.076805
20541478	chr19:20541478:ACT:A	6.47279e-07	-1.08869	-0.979051
20541622	chr19:20541622:C:T	1.26411e-06	-1.06161e-10	-1.39839
20541627	chr19:20541627:C:T	1.50889e-06	-1.06161e-10	-1.22139
20541773	chr19:20541773:T:C	7.11441e-07	-1.50939	-0.463833
20541970	chr19:20541970:A:G	1.85029e-06	-1.06161e-10	-1.01742
20542012	chr19:20542012:A:G	4.43612e-07	-1.39632	-1.04925
20542176	chr19:20542176:G:A	2.11883e-06	-1.06161e-10	-0.881901
20542376	chr19:20542376:G:A	5.55199e-07	-1.19833	-1.02286
20542743	chr19:20542743:TCTTA:T	1.27725e-06	-1.06161e-10	-1.38805
20542784	chr19:20542784:T:TA	2.33502e-06	-1.06161e-10	-0.784744
20542864	chr19:20542864:A:G	1.26205e-06	-1.06161e-10	-1.40002
20542929	chr19:20542929:C:G	6.21064e-07	-1.15795	-0.95113
20542968	chr19:20542968:TTTAAAG:T	1.99172e-06	-1.06161e-10	-0.943767
20543001	chr19:20543001:C:G	2.30024e-06	-0.882222	0.0824723
20543027	chr19:20543027:T:A	1.96083e-06	-1.06161e-10	-0.959394
20543062	chr19:20543062:G:A	2.2545e-06	-0.765555	-0.0542803
20543157	chr19:20543157:A:T	2.28159e-06	-0.898678	0.0907864
20543473	chr19:20543473:G:C	1.26203e-06	-1.06161e-10	-1.40004
20543817	chr19:20543817:G:A	1.66057e-06	-1.06161e-10	-1.1256
20543836	chr19:20543836:G:A	4.2442e-06	-1.06161e-10	-0.187209
20543854	chr19:20543854:G:A	2.0438e-06	-0.887219	-0.0307329
20543949	chr19:20543949:G:A	3.023e-06	-1.06161e-10	-0.526513
20544338	chr19:20544338:A:G	5.2017e-07	-1.35538	-0.930985
20544405	chr19:20544405:C:T	4.95439e-07	-1.49131	-0.843765
20544657	chr19:20544657:T:C	5.56875e-07	-1.29296	-0.925218
20545126	chr19:20545126:G:A	2.73354e-07	-1.50905	-1.4207
20545830	chr19:20545830:C:A	5.83129e-06	-1.06161e-10	0.130474
20545964	chr19:20545964:T:C	6.07613e-06	-1.06161e-10	0.171604
20545971	chr19:20545971:A:C	6.40805e-07	-1.13618	-0.941618
20546114	chr19:20546114:G:A	1.26203e-06	-1.06161e-10	-1.40004
20546191	chr19:20546191:G:A	1.23628e-06	-1.06161e-10	-1.42066
20546277	chr19:20546277:C:T	2.0846e-06	-1.06161e-10	-0.898187
20546314	chr19:20546314:C:T	3.10924e-06	-0.859449	0.361065
20546473	chr19:20546473:T:C	2.03262e-06	-1.06161e-10	-0.92344
20546997	chr19:20546997:G:A	2.22657e-06	-1.25553	0.423229
20547130	chr19:20547130:C:G	1.99011e-06	-1.06161e-10	-0.944572
20547562	chr19:20547562:A:C	4.19283e-06	-1.06161e-10	-0.199388
20547679	chr19:20547679:A:G	7.00408e-07	-1.51266	-0.476193
20547743	chr19:20547743:C:T	2.39862e-06	-0.842527	0.0846581
20547969	chr19:20547969:AC:A	2.65142e-07	-1.5401	-1.42015
20548000	chr19:20548000:G:T	1.57033e-06	-1.18148	-4.04282e-10
20548045	chr19:20548045:G:T	2.94384e-07	-1.43522	-1.42041
20548090	chr19:20548090:C:T	1.54948e-06	-0.155419	-1.03942
20548266	chr19:20548266:C:T	7.27209e-07	-1.4998	-0.45151
20548543	chr19:20548543:T:C	1.22095e-06	-1.43313	-4.04282e-10
20548562	chr19:20548562:C:G	3.46698e-07	-1.53886	-1.1532
20548646	chr19:20548646:C:G	1.59337e-06	-1.06161e-10	-1.16691
20548739	chr19:20548739:G:A	6.56848e-07	-1.34428	-0.708783
20548753	chr19:20548753:TA:T	2.99723e-07	-1.42562	-1.41204
20548864	chr19:20548864:C:T	1.26154e-06	-1.06161e-10	-1.40043
20549135	chr19:20549135:A:G	2.69141e-07	-1.53323	-1.41205
20549268	chr19:20549268:G:T	9.25129e-07	-1.2506	-0.459982
20549330	chr19:20549330:T:A	3.00983e-06	-1.06161e-10	-0.53088
20549605	chr19:20549605:A:C	2.99197e-06	-1.06161e-10	-0.536831
20549777	chr19:20549777:A:G	1.38691e-06	-1.06161e-10	-1.30569
20549818	chr19:20549818:T:G	1.2626e-06	-1.06161e-10	-1.39959
20549853	chr19:20549853:C:T	1.26179e-06	-1.06161e-10	-1.40023
20550000	chr19:20550000:T:C	6.64211e-07	-1.27176	-0.770159
20550181	chr19:20550181:G:A	6.63302e-07	-1.26122	-0.782063
20550186	chr19:20550186:G:A	1.57057e-06	-1.06161e-10	-1.18132
20550347	chr19:20550347:T:C	6.41485e-07	-1.26091	-0.81582
20550456	chr19:20550456:A:C	2.9491e-07	-1.4363	-1.41755
20550614	chr19:20550614:G:C	2.01404e-06	-0.999139	0.0665204
20551022	chr19:20551022:T:C	1.69771e-06	-1.06161e-10	-1.10348
20551131	chr19:20551131:G:A	7.39253e-07	-1.50811	-0.426764
20551166	chr19:20551166:C:T	6.68766e-07	-1.26583	-0.769259
20551633	chr19:20551633:G:A	1.96482e-06	-0.957363	-4.04282e-10
20551884	chr19:20551884:AGT:A	3.79669e-06	-1.06161e-10	-0.298633
20552144	chr19:20552144:T:C	4.42007e-07	-1.28777	-1.16142
20552360	chr19:20552360:A:T	7.28375e-06	-1.23262	1.5855
20552390	chr19:20552390:A:T	3.30639e-07	-1.44445	-1.29504
20552501	chr19:20552501:T:C	2.12023e-06	-1.06161e-10	-0.881237
20552796	chr19:20552796:G:A	4.34355e-07	-1.51258	-0.954074
20552797	chr19:20552797:A:G	3.51369e-06	-1.06161e-10	-0.376098
20552861	chr19:20552861:C:A	3.54958e-07	-1.25784	-1.41068
20552905	chr19:20552905:A:G	6.94856e-07	-1.47322	-0.523596
20552945	chr19:20552945:G:T	2.17828e-06	-1.06161e-10	-0.854228
20553008	chr19:20553008:T:TC	1.35586e-06	-1.06161e-10	-1.32833
20553475	chr19:20553475:A:G	1.1888e-05	-1.54151	2.38427
20553627	chr19:20553627:T:A	1.24367e-06	-1.06161e-10	-1.4147
20553670	chr19:20553670:T:C	6.23552e-06	-1.50792	1.70542
20553871	chr19:20553871:A:G	1.67485e-05	-1.54322	2.72876
20554151	chr19:20554151:A:G	1.73072e-06	-1.06161e-10	-1.08423
20554294	chr19:20554294:G:A	5.65871e-06	-1.50375	1.60419
20554312	chr19:20554312:C:T	3.42749e-07	-1.50174	-1.20178
20554690	chr19:20554690:A:G	3.50749e-07	-1.49293	-1.18751
20554732	chr19:20554732:C:T	3.64193e-06	-0.34025	-4.04282e-10
20554735	chr19:20554735:G:A	7.85733e-07	-1.54422	-0.32968
20554774	chr19:20554774:A:G	1.28393e-05	-1.54326	2.46301
20554948	chr19:20554948:C:T	4.82854e-06	-1.53279	1.47457
20555065	chr19:20555065:G:A	2.92365e-07	-1.44767	-1.41484
20555142	chr19:20555142:C:G	5.51865e-06	-1.50629	1.58166
20555191	chr19:20555191:TC:T	1.35118e-06	-1.06161e-10	-1.33178
20555231	chr19:20555231:G:T	1.77544e-06	-1.06161e-10	-1.05872
20555343	chr19:20555343:T:C	5.82342e-06	-1.51322	1.64235
20555515	chr19:20555515:G:A	6.26774e-06	-1.50045	1.7031
20555516	chr19:20555516:C:T	8.38923e-06	-1.06161e-10	0.494185
20555626	chr19:20555626:A:G	1.23848e-06	-1.06161e-10	-1.41888
20556336	chr19:20556336:G:A	2.61593e-06	-0.671143	-4.04282e-10
20556354	chr19:20556354:C:T	6.23613e-06	0.197596	-4.04282e-10
20556522	chr19:20556522:T:C	1.49643e-05	-1.51802	2.59093
20556603	chr19:20556603:CATTA:C	1.23654e-06	-1.06161e-10	-1.42045
20556610	chr19:20556610:C:T	1.23738e-06	-1.06161e-10	-1.41976
20556641	chr19:20556641:T:C	6.06375e-06	-1.49311	1.66267
20556987	chr19:20556987:C:G	1.79726e-05	-1.54293	2.79901
20557031	chr19:20557031:C:A	5.71293e-06	-1.50305	1.61302
20557190	chr19:20557190:G:C	5.62221e-06	-1.49999	1.59395
20557307	chr19:20557307:T:C	1.5355e-05	-1.54313	2.64181
20557343	chr19:20557343:C:T	5.93136e-06	-1.5059	1.65339
20557449	chr19:20557449:C:T	1.24696e-06	-1.06161e-10	-1.41206
20557558	chr19:20557558:C:T	4.92478e-07	-1.46991	-0.871159
20557795	chr19:20557795:T:G	1.58319e-06	-1.06161e-10	-1.17332
20557906	chr19:20557906:T:C	4.95849e-06	-1.49782	1.46616
20557912	chr19:20557912:G:T	1.53828e-06	-1.06161e-10	-1.2021
20558111	chr19:20558111:G:A	4.91507e-06	-1.50469	1.46423
20558218	chr19:20558218:A:G	2.90811e-07	-1.48132	-1.38652
20558244	chr19:20558244:A:C	5.7226e-06	-1.5024	1.61406
20558783	chr19:20558783:A:T	7.04842e-07	-1.54439	-0.438153
20559181	chr19:20559181:G:A	3.21777e-07	-1.5126	-1.25406
20559365	chr19:20559365:G:A	5.69517e-06	-1.06161e-10	0.106854
20559576	chr19:20559576:C:T	7.20892e-07	-1.54341	-0.416625
20559863	chr19:20559863:C:G	2.62793e-05	-1.06161e-10	1.63602
20559904	chr19:20559904:C:T	5.72423e-06	-1.50507	1.61702
20559906	chr19:20559906:C:T	5.73291e-06	-1.50356	1.61702
20560069	chr19:20560069:G:A	1.30268e-06	-1.36834	-4.04282e-10
20560244	chr19:20560244:A:G	5.17866e-06	-1.47944	1.49122
20560273	chr19:20560273:A:T	4.66918e-06	-1.49469	1.40291
20560455	chr19:20560455:G:A	4.83883e-06	-1.4996	1.44351
20560775	chr19:20560775:C:T	6.86428e-07	-1.54274	-0.46628
20560817	chr19:20560817:G:A	2.77167e-06	-1.06161e-10	-0.613315
20560981	chr19:20560981:C:A	6.76073e-07	-1.25201	-0.772209
20560995	chr19:20560995:A:G	1.334e-06	-1.06161e-10	-1.34458
20561027	chr19:20561027:A:C	2.45464e-06	-1.06161e-10	-0.734782
20561031	chr19:20561031:T:C	4.92904e-06	-1.49799	1.46037
20561044	chr19:20561044:A:G	5.09676e-06	-1.48861	1.48445
20561176	chr19:20561176:C:T	7.83399e-07	-1.5435	-0.333379
20561235	chr19:20561235:A:G	4.75185e-06	-1.50324	1.42901
20561333	chr19:20561333:G:A	3.26947e-06	-1.06161e-10	-0.448136
20561374	chr19:20561374:G:T	5.91569e-05	-1.06161e-10	2.44743
20561507	chr19:20561507:G:T	5.87961e-06	-1.48486	1.62359
20561629	chr19:20561629:A:G	4.75073e-06	-1.4955	1.42104
20561981	chr19:20561981:A:G	2.71138e-07	-1.53474	-1.40315
20562151	chr19:20562151:T:C	1.38747e-06	-1.06161e-10	-1.30528
20562187	chr19:20562187:C:T	1.23638e-06	-1.06161e-10	-1.42058
20562188	chr19:20562188:G:A	1.23673e-06	-1.06161e-10	-1.4203
20562264	chr19:20562264:T:C	4.43489e-06	-1.50682	1.36356
20563060	chr19:20563060:A:G	2.1306e-06	-1.06161e-10	-0.876362
20563405	chr19:20563405:C:T	5.51106e-06	-1.49441	1.5684
20563615	chr19:20563615:T:C	5.36502e-06	-1.06161e-10	0.0471372
20563673	chr19:20563673:A:G	2.61252e-06	-1.06161e-10	-0.672448
20563777	chr19:20563777:C:A	4.94403e-07	-1.44871	-0.888453
20564150	chr19:20564150:G:C	4.88958e-06	-1.49082	1.44516
20564841	chr19:20564841:CAT:C	6.59789e-07	-1.54364	-0.504964
20564854	chr19:20564854:T:G	9.19232e-06	0.585604	-4.04282e-10
20565065	chr19:20565065:G:A	3.07169e-07	-1.47574	-1.33738
20565178	chr19:20565178:G:A	1.3287e-06	-1.34856	-4.04282e-10
20565244	chr19:20565244:T:C	4.39879e-06	-1.06161e-10	-0.151433
20565968	chr19:20565968:T:G	2.82393e-07	-1.47985	-1.41737
20566223	chr19:20566223:TA:T	1.62802e-06	-1.06161e-10	-1.1454
20566254	chr19:20566254:T:A	4.56275e-07	-1.44653	-0.970887
20566280	chr19:20566280:G:A	6.74495e-07	-1.53465	-0.491904
20566486	chr19:20566486:TA:T	1.23721e-06	-1.06161e-10	-1.41991
20566562	chr19:20566562:G:C	3.63248e-06	-1.06161e-10	-0.342848
20566599	chr19:20566599:G:A	3.44565e-07	-1.47594	-1.2223
20566772	chr19:20566772:T:C	5.35959e-06	-0.498027	0.544151
20566995	chr19:20566995:T:TACGATGG	1.38719e-06	-1.06161e-10	-1.30549
20567100	chr19:20567100:T:A	1.17544e-06	-1.39253	-0.0785921
20567382	chr19:20567382:G:A	6.65538e-07	-1.54402	-0.495903
20567398	chr19:20567398:A:G	1.23795e-06	-1.06161e-10	-1.41931
20567518	chr19:20567518:G:A	3.63224e-06	-1.06161e-10	-0.342914
20567713	chr19:20567713:G:C	2.69626e-07	-1.53488	-1.4086
20567764	chr19:20567764:G:A	1.83692e-06	-1.06161e-10	-1.02467
20567974	chr19:20567974:C:G	1.58429e-06	-1.06161e-10	-1.17263
20568250	chr19:20568250:T:C	1.82192e-06	-1.03287	-4.04282e-10
20568283	chr19:20568283:T:A	1.23999e-06	-1.06161e-10	-1.41766
20568419	chr19:20568419:C:T	2.26044e-05	-1.53931	3.02469
20568439	chr19:20568439:A:G	1.34827e-06	-1.06161e-10	-1.33394
20568777	chr19:20568777:A:G	3.48042e-07	-1.48088	-1.20732
20568848	chr19:20568848:A:G	4.52566e-06	-1.47224	1.34923
20569045	chr19:20569045:A:G	4.44918e-06	-1.46856	1.32851
20569105	chr19:20569105:C:T	3.31928e-07	-1.48617	-1.24943
20569245	chr19:20569245:C:T	6.99487e-07	-1.54336	-0.446808
20569264	chr19:20569264:G:A	7.00036e-07	-1.54311	-0.446281
20569398	chr19:20569398:A:G	6.83725e-07	-1.54313	-0.469833
20569515	chr19:20569515:G:A	1.26969e-06	-1.39399	-4.04282e-10
20569735	chr19:20569735:CAG:C	2.19937e-06	-1.06161e-10	-0.844593
20569813	chr19:20569813:G:A	7.03108e-07	-1.54324	-0.441766
20569816	chr19:20569816:G:A	7.02349e-07	-1.54442	-0.441664
20569822	chr19:20569822:C:T	5.7837e-05	-1.06161e-10	2.42487
20569834	chr19:20569834:C:G	3.04772e-07	-1.46879	-1.35216
20569842	chr19:20569842:A:G	7.09939e-07	-1.54443	-0.430911
20569852	chr19:20569852:T:C	8.13351e-07	-1.02969	-0.809671
20569909	chr19:20569909:A:G	1.04397e-05	-1.54344	2.2563
20569996	chr19:20569996:A:G	4.71734e-06	-0.0815183	-4.04282e-10
20570006	chr19:20570006:A:C	7.04806e-07	-1.54443	-0.438168
20570009	chr19:20570009:T:G	6.85974e-07	-1.54194	-0.467736
20570010	chr19:20570010:T:G	8.04289e-07	-1.54431	-0.306247
20570011	chr19:20570011:T:G	7.55298e-07	-1.5417	-0.371705
20570019	chr19:20570019:C:T	7.58994e-07	-1.54421	-0.364314
20570039	chr19:20570039:A:G	6.68812e-07	-1.54439	-0.490626
20570042	chr19:20570042:A:G	6.93723e-07	-1.54409	-0.454359
20570076	chr19:20570076:T:C	7.12702e-07	-1.54396	-0.427498
20570094	chr19:20570094:T:G	3.73621e-06	-1.06161e-10	-0.314693
20570186	chr19:20570186:G:C	1.33288e-06	-1.06161e-10	-1.34542
20570199	chr19:20570199:G:A	7.34284e-07	-1.5418	-0.399819
20570228	chr19:20570228:C:T	6.80328e-07	-1.54381	-0.474131
20570312	chr19:20570312:T:A	5.80617e-07	-1.54428	-0.632148
20570332	chr19:20570332:A:G	7.03875e-07	-1.54367	-0.440251
20570362	chr19:20570362:A:C	7.01969e-07	-1.54412	-0.442508
20570397	chr19:20570397:G:T	7.04719e-07	-1.54396	-0.438758
20570435	chr19:20570435:A:G	2.66453e-07	-1.54023	-1.41509
20570458	chr19:20570458:G:T	7.01675e-07	-1.54392	-0.443129
20570489	chr19:20570489:G:T	6.98652e-07	-1.54408	-0.447281
20570516	chr19:20570516:C:A	6.98833e-07	-1.54388	-0.44723
20570616	chr19:20570616:A:T	7.18258e-07	-1.54231	-0.421376
20570621	chr19:20570621:C:T	7.1266e-07	-1.54336	-0.428158
20570718	chr19:20570718:C:T	6.71741e-07	-1.544	-0.486648
20570719	chr19:20570719:A:G	9.10237e-07	-1.54426	-0.182549
20570755	chr19:20570755:C:T	7.0922e-07	-1.54365	-0.432707
20570775	chr19:20570775:T:A	9.66975e-07	-1.54265	-0.123701
20570786	chr19:20570786:C:A	3.72802e-06	-1.06161e-10	-0.316886
20570797	chr19:20570797:C:G	3.61201e-06	-1.06161e-10	-0.348498
20570834	chr19:20570834:A:G	7.41765e-07	-1.54343	-0.388058
20570839	chr19:20570839:G:C	7.55899e-07	-1.54228	-0.37033
20570862	chr19:20570862:ATTAGATATGC:A	2.88598e-07	-1.45548	-1.42001
20570891	chr19:20570891:G:A	7.17058e-07	-1.54327	-0.422092
20570893	chr19:20570893:G:A	7.06288e-07	-1.54348	-0.437015
20570915	chr19:20570915:G:A	6.80975e-07	-1.53993	-0.477065
20570966	chr19:20570966:T:C	3.31572e-06	-1.5443	1.11021
20571045	chr19:20571045:A:C	7.17632e-07	-1.54246	-0.422107
20571052	chr19:20571052:C:T	7.00553e-07	-1.54297	-0.445675
20571072	chr19:20571072:A:G	7.12706e-07	-1.54348	-0.427965
20571214	chr19:20571214:G:A	7.01408e-07	-1.5431	-0.444327
20571217	chr19:20571217:G:A	7.09895e-07	-1.54192	-0.433484
20571256	chr19:20571256:CATTA:C	6.9072e-07	-1.54281	-0.45997
20571276	chr19:20571276:T:C	1.25915e-06	-1.06161e-10	-1.40233
20571352	chr19:20571352:T:G	6.6175e-07	-1.54386	-0.501768
20571364	chr19:20571364:T:C	6.88332e-07	-1.54343	-0.462818
20571507	chr19:20571507:G:T	6.9079e-07	-1.54303	-0.459655
20571579	chr19:20571579:C:T	6.99937e-07	-1.54099	-0.448538
20571809	chr19:20571809:AG:A	4.3749e-07	-1.04211	-1.41736
20571856	chr19:20571856:CTGGAGATGT:C	6.00772e-07	-1.41562	-0.726682
20572620	chr19:20572620:ATT:A	6.71517e-07	-1.54308	-0.487898
20572624	chr19:20572624:GCCT:G	7.0249e-07	-1.54224	-0.443644
20572712	chr19:20572712:C:T	3.13521e-07	-1.37834	-1.41431
20572773	chr19:20572773:G:T	1.81232e-06	-1.06161e-10	-1.03816
20572793	chr19:20572793:G:T	7.11797e-07	-1.54334	-0.429386
20572825	chr19:20572825:A:G	7.25211e-07	-1.54318	-0.410871
20572843	chr19:20572843:T:C	7.32103e-07	-1.54323	-0.401366
20572897	chr19:20572897:G:A	1.5584e-06	-1.06161e-10	-1.18911
20572922	chr19:20572922:A:G	2.73789e-06	-1.06161e-10	-0.625576
20573027	chr19:20573027:A:G	3.0361e-06	-1.06161e-10	-0.522189
20573370	chr19:20573370:C:G	2.99739e-06	-1.4562	0.921173
20573417	chr19:20573417:G:T	4.41889e-07	-1.24519	-1.20427
20573536	chr19:20573536:G:A	7.25365e-07	-1.54073	-0.413109
20573582	chr19:20573582:A:T	7.57716e-07	-1.53985	-0.370355
20573693	chr19:20573693:A:G	7.36002e-07	-1.54374	-0.395547
20573796	chr19:20573796:T:C	3.68392e-06	-1.06161e-10	-0.328786
20573863	chr19:20573863:G:T	7.85306e-07	-1.54257	-0.331871
20574023	chr19:20574023:G:T	7.32683e-07	-1.54187	-0.401938
20574027	chr19:20574027:C:T	7.25403e-07	-1.54203	-0.411765
20574045	chr19:20574045:A:G	7.42707e-07	-1.54114	-0.389075
20574106	chr19:20574106:T:G	7.27235e-07	-1.54272	-0.40855
20574133	chr19:20574133:T:C	7.29918e-07	-1.54252	-0.405062
20574135	chr19:20574135:C:T	7.31131e-07	-1.54284	-0.403082
20574145	chr19:20574145:C:T	7.18488e-07	-1.5428	-0.420567
20574160	chr19:20574160:G:C	8.37237e-06	0.492174	-4.04282e-10
20574293	chr19:20574293:GT:G	2.49515e-06	-0.920394	0.20198
20574325	chr19:20574325:T:A	1.61844e-06	-1.06161e-10	-1.1513
20574365	chr19:20574365:A:C	7.37887e-07	-1.54172	-0.395009
20574400	chr19:20574400:C:T	7.24456e-07	-1.54308	-0.412022
20574443	chr19:20574443:C:T	7.31011e-07	-1.54137	-0.404718
20574479	chr19:20574479:C:G	2.46128e-06	-1.4173	0.685215
20574518	chr19:20574518:A:T	7.16851e-07	-1.54185	-0.423798
20574624	chr19:20574624:C:T	7.29156e-07	-1.54313	-0.405503
20574652	chr19:20574652:C:T	7.55585e-07	-1.54181	-0.371218
20574677	chr19:20574677:A:G	8.22464e-06	-1.54443	2.0188
20574684	chr19:20574684:C:T	7.66822e-07	-1.54249	-0.355774
20574691	chr19:20574691:T:G	7.45269e-07	-1.54228	-0.384494
20574696	chr19:20574696:A:G	7.46062e-07	-1.54251	-0.383201
20574719	chr19:20574719:T:C	7.53329e-07	-1.5425	-0.373519
20574842	chr19:20574842:T:A	1.90731e-05	-1.41499	2.73051
20574899	chr19:20574899:T:C	7.25673e-07	-1.54358	-0.40984
20574903	chr19:20574903:G:T	7.49078e-07	-1.54237	-0.379308
20575052	chr19:20575052:T:G	7.00588e-07	-1.54195	-0.446648
20575099	chr19:20575099:A:C	1.05164e-05	-1.34828	2.06845
20575154	chr19:20575154:C:A	6.74681e-07	-1.54112	-0.485158
20575197	chr19:20575197:T:TA	7.62348e-07	-1.54414	-0.359972
20575210	chr19:20575210:C:T	7.91892e-07	-1.5444	-0.321696
20575320	chr19:20575320:G:A	7.48862e-07	-1.54411	-0.377854
20575359	chr19:20575359:T:C	2.64463e-07	-1.54296	-1.41985
20575382	chr19:20575382:T:C	7.41875e-07	-1.54375	-0.387584
20575497	chr19:20575497:T:C	7.43178e-07	-1.54253	-0.387056
20575651	chr19:20575651:G:A	1.5281e-06	-1.06161e-10	-1.20874
20575673	chr19:20575673:T:G	1.12945e-06	-1.51104	-4.04282e-10
20575806	chr19:20575806:G:A	7.43983e-07	-1.54264	-0.385861
20575927	chr19:20575927:G:A	1.64987e-06	-1.06161e-10	-1.13206
20575935	chr19:20575935:T:C	7.43401e-07	-1.54408	-0.385201
20576053	chr19:20576053:G:A	3.00886e-06	-1.06161e-10	-0.531203
20576133	chr19:20576133:CAG:C	7.12182e-07	-1.54285	-0.42934
20576147	chr19:20576147:T:C	7.28887e-07	-1.54156	-0.407438
20576193	chr19:20576193:T:C	7.38493e-07	-1.54305	-0.392862
20576226	chr19:20576226:C:T	1.24325e-06	-1.06161e-10	-1.41503
20576235	chr19:20576235:T:C	7.35519e-07	-1.54117	-0.398777
20576338	chr19:20576338:A:G	7.33233e-07	-1.5394	-0.403651
20576853	chr19:20576853:C:A	7.38925e-07	-1.54307	-0.392253
20577116	chr19:20577116:C:T	7.36902e-07	-1.54189	-0.396179
20577148	chr19:20577148:G:T	7.82456e-07	-1.54283	-0.335248
20577173	chr19:20577173:G:A	7.18458e-07	-1.54309	-0.420318
20577181	chr19:20577181:C:T	7.19608e-07	-1.54269	-0.419121
20577252	chr19:20577252:G:A	7.25754e-07	-1.54203	-0.411281
20577280	chr19:20577280:G:A	7.1221e-07	-1.54251	-0.42963
20577301	chr19:20577301:A:G	7.28449e-07	-1.53939	-0.410214
20577395	chr19:20577395:A:C	1.37437e-06	-1.06161e-10	-1.31477
20577495	chr19:20577495:A:G	7.35994e-07	-1.54257	-0.396728
20577539	chr19:20577539:G:T	8.08771e-07	-1.54224	-0.302767
20577587	chr19:20577587:T:G	7.09366e-07	-1.53838	-0.437765
20577761	chr19:20577761:C:G	6.6741e-07	-1.54173	-0.495386
20577769	chr19:20577769:G:A	7.05169e-07	-1.5417	-0.440382
20577974	chr19:20577974:C:T	7.68844e-07	-1.54274	-0.352896
20577975	chr19:20577975:A:G	7.68519e-07	-1.54316	-0.352896
20578005	chr19:20578005:A:G	7.73773e-07	-1.54209	-0.347153
20578136	chr19:20578136:G:T	7.27302e-07	-1.5421	-0.40908
20578141	chr19:20578141:T:C	7.19468e-07	-1.54172	-0.420283
20578144	chr19:20578144:T:C	7.29001e-07	-1.5417	-0.407142
20578164	chr19:20578164:A:T	7.72518e-07	-1.54145	-0.349415
20578213	chr19:20578213:A:T	7.31095e-07	-1.54217	-0.403808
20578404	chr19:20578404:T:C	7.13696e-07	-1.5436	-0.426457
20578414	chr19:20578414:A:G	7.5188e-07	-1.54234	-0.3756
20578435	chr19:20578435:T:C	7.29626e-07	-1.54033	-0.407654
20578470	chr19:20578470:C:T	7.47482e-07	-1.54178	-0.382025
20578550	chr19:20578550:A:G	1.24251e-06	-1.06161e-10	-1.41563
20578681	chr19:20578681:C:T	7.34773e-07	-1.54207	-0.398886
20578812	chr19:20578812:CA:C	7.27764e-07	-1.54192	-0.408618
20579146	chr19:20579146:T:G	1.54219e-06	-1.06161e-10	-1.19956
20579188	chr19:20579188:G:A	7.31197e-07	-1.54216	-0.403672
20579323	chr19:20579323:A:C	6.76513e-07	-1.54293	-0.480632
20579562	chr19:20579562:A:T	7.96237e-07	-1.5429	-0.317722
20579597	chr19:20579597:A:C	8.13251e-07	-1.54312	-0.296354
20579702	chr19:20579702:C:G	6.62439e-06	-1.06161e-10	0.257995
20579722	chr19:20579722:G:A	7.76093e-07	-1.54163	-0.344615
20579795	chr19:20579795:T:C	8.15405e-07	-1.54262	-0.29421
20579855	chr19:20579855:C:T	1.34833e-06	-1.06161e-10	-1.3339
20579856	chr19:20579856:G:A	7.96765e-07	-1.53814	-0.321815
20579879	chr19:20579879:T:C	8.13799e-07	-1.54056	-0.298249
20579880	chr19:20579880:G:T	7.93339e-07	-1.53929	-0.32498
20579917	chr19:20579917:T:C	2.19511e-06	-1.42428	0.57775
20579935	chr19:20579935:C:T	7.35654e-07	-1.54166	-0.3981
20580087	chr19:20580087:G:T	8.2976e-07	-1.53741	-0.28197
20580113	chr19:20580113:A:G	7.83107e-07	-1.53124	-0.346011
20580200	chr19:20580200:G:A	5.37843e-07	-1.54269	-0.710264
20580310	chr19:20580310:C:T	8.26112e-07	-1.53348	-0.290312
20580461	chr19:20580461:T:C	3.00398e-07	-1.47509	-1.36032
20580516	chr19:20580516:G:A	8.10474e-07	-1.53885	-0.304053
20580517	chr19:20580517:C:T	8.11706e-07	-1.5385	-0.302879
20580580	chr19:20580580:T:G	3.09655e-06	-1.06161e-10	-0.502476
20580606	chr19:20580606:A:G	2.14057e-06	-0.871691	-4.04282e-10
20580842	chr19:20580842:T:A	1.28786e-06	-1.06161e-10	-1.37978
20581253	chr19:20581253:T:G	2.68411e-06	-0.645412	-4.04282e-10
20581303	chr19:20581303:T:C	9.28031e-07	-1.51209	-0.195366
20581348	chr19:20581348:C:T	7.75713e-07	-1.52583	-0.360906
20581513	chr19:20581513:T:A	3.38769e-07	-1.29611	-1.41909
20581667	chr19:20581667:T:C	7.99077e-07	-1.53378	-0.323286
20581701	chr19:20581701:A:G	1.24165e-06	-1.06161e-10	-1.41633
20581707	chr19:20581707:C:T	8.15384e-07	-1.53445	-0.302414
20581718	chr19:20581718:C:T	8.23268e-07	-1.53497	-0.29227
20581905	chr19:20581905:AC:A	1.47604e-06	-1.06161e-10	-1.2434
20581918	chr19:20581918:C:T	3.54187e-07	-1.42669	-1.244
20581919	chr19:20581919:A:G	2.98651e-07	-1.46569	-1.37555
20582125	chr19:20582125:G:A	8.20012e-07	-1.5326	-0.298604
20582142	chr19:20582142:TA:T	8.19415e-07	-1.53332	-0.298604
20582254	chr19:20582254:T:C	3.03122e-07	-1.46066	-1.36573
20582324	chr19:20582324:T:C	8.58649e-07	-1.53333	-0.251827
20582730	chr19:20582730:A:T	7.94363e-07	-1.52798	-0.335
20582734	chr19:20582734:GT:G	1.7665e-06	-1.06161e-10	-1.06376
20582913	chr19:20582913:G:A	8.14827e-07	-1.54117	-0.296368
20583402	chr19:20583402:C:T	8.7729e-07	-1.53821	-0.225468
20584138	chr19:20584138:A:G	7.90543e-07	-1.53233	-0.335473
20584259	chr19:20584259:A:T	7.82973e-07	-1.52922	-0.348196
20584323	chr19:20584323:C:T	1.23749e-06	-1.06161e-10	-1.41968
20584358	chr19:20584358:A:T	8.7695e-07	-1.49334	-0.270724
20584369	chr19:20584369:G:A	7.71183e-07	-1.53017	-0.362426
20584511	chr19:20584511:C:A	2.70867e-07	-1.5335	-1.40539
20585074	chr19:20585074:G:A	7.61086e-07	-1.51922	-0.386549
20585219	chr19:20585219:G:A	9.9059e-07	-1.51933	-0.122884
20585594	chr19:20585594:A:G	2.28648e-06	-1.38281	0.577058
20585610	chr19:20585610:A:G	8.43946e-07	-1.50526	-0.297169
20585748	chr19:20585748:AC:A	8.73163e-07	-1.51635	-0.252042
20586034	chr19:20586034:C:T	2.4649e-05	-1.06161e-10	1.57197
20586222	chr19:20586222:A:G	1.13938e-06	-1.50228	-4.04282e-10
20586499	chr19:20586499:A:G	1.17162e-06	-1.47438	-4.04282e-10
20586660	chr19:20586660:A:G	9.10638e-07	-1.51476	-0.211613
20587637	chr19:20587637:A:G	2.67836e-07	-1.52945	-1.42069
20587751	chr19:20587751:G:T	2.69845e-07	-1.52217	-1.4205
20587866	chr19:20587866:T:C	1.23978e-06	-1.06161e-10	-1.41783
20588160	chr19:20588160:T:C	1.28172e-06	-1.06161e-10	-1.38456
20588320	chr19:20588320:A:G	2.66046e-07	-1.53631	-1.42054
20588498	chr19:20588498:C:T	2.64398e-07	-1.54309	-1.41997
20588529	chr19:20588529:A:G	2.69685e-07	-1.52261	-1.42065
20589182	chr19:20589182:G:A	1.9805e-06	-0.949416	-4.04282e-10
20589452	chr19:20589452:T:C	1.36367e-06	-1.06161e-10	-1.32258
20589505	chr19:20589505:C:T	2.561e-06	-1.36575	0.673384
20589530	chr19:20589530:A:G	2.62899e-06	-1.3545	0.688336
20589566	chr19:20589566:C:G	2.71387e-06	-1.35432	0.719927
20589605	chr19:20589605:A:T	1.28432e-06	-1.06161e-10	-1.38254
20589631	chr19:20589631:AGGAGGCTGAG:A	1.16893e-06	-1.47667	-4.04282e-10
20589998	chr19:20589998:G:A	2.32944e-06	-1.36202	0.574882
20590008	chr19:20590008:A:G	2.1138e-06	-1.36179	0.477513
20590205	chr19:20590205:T:C	2.9732e-06	-1.36815	0.825021
20590651	chr19:20590651:A:G	3.32623e-06	-1.06161e-10	-0.430923
20590732	chr19:20590732:A:G	2.83401e-06	-1.36755	0.77648
20590819	chr19:20590819:G:A	2.67847e-06	-1.46185	0.814331
20590823	chr19:20590823:G:C	2.65397e-06	-1.45937	0.802665
20590898	chr19:20590898:T:A	1.23641e-06	-1.06161e-10	-1.42055
20590930	chr19:20590930:T:C	3.51321e-06	-1.06161e-10	-0.376232
20591060	chr19:20591060:G:A	2.64792e-07	-1.54202	-1.41955
20591133	chr19:20591133:A:AC	2.75084e-06	-1.06161e-10	-0.620858
20591339	chr19:20591339:A:G	2.66676e-07	-1.53687	-1.41761
20591381	chr19:20591381:C:G	1.14216e-06	-1.49985	-4.04282e-10
20591407	chr19:20591407:T:C	2.65685e-07	-1.53916	-1.41905
20591541	chr19:20591541:A:G	3.2722e-07	-1.33184	-1.41804
20591615	chr19:20591615:C:T	1.11994e-06	-1.51949	-4.04282e-10
20591723	chr19:20591723:C:T	1.23638e-06	-1.06161e-10	-1.42057
20591882	chr19:20591882:C:T	2.89517e-06	-1.44159	0.871868
20591912	chr19:20591912:C:T	3.23343e-07	-1.34145	-1.42035
20592036	chr19:20592036:G:A	1.31211e-06	-1.06161e-10	-1.36113
20592085	chr19:20592085:T:C	1.28046e-06	-1.06161e-10	-1.38554
20593152	chr19:20593152:A:T	1.23725e-06	-1.06161e-10	-1.41988
20594615	chr19:20594615:A:G	1.27349e-06	-1.06161e-10	-1.391
20595391	chr19:20595391:A:T	2.83762e-06	-1.06161e-10	-0.589799
20595643	chr19:20595643:C:T	1.59668e-06	-1.06161e-10	-1.16484
20596718	chr19:20596718:C:A	2.8665e-06	-1.06161e-10	-0.579672
20596925	chr19:20596925:T:C	5.4934e-07	-0.890573	-1.34123
20597164	chr19:20597164:A:G	3.58549e-06	-1.54406	1.18819
20597178	chr19:20597178:CT:C	5.57986e-07	-0.821406	-1.39478
20597263	chr19:20597263:G:T	7.93868e-06	0.438984	-4.04282e-10
20597274	chr19:20597274:T:C	3.06677e-07	-1.52373	-1.29099
20597338	chr19:20597338:T:C	1.41514e-06	-1.06161e-10	-1.28553
20598135	chr19:20598135:T:A	4.19752e-07	-1.34548	-1.15537
20598325	chr19:20598325:T:G	6.14014e-07	-1.35346	-0.767038
20599548	chr19:20599548:A:G	1.15107e-06	-1.50839	0.0163218
20599717	chr19:20599717:C:T	9.72604e-05	-1.53541	4.48003
20599852	chr19:20599852:C:T	1.11596e-06	-1.52305	-4.04282e-10
20600186	chr19:20600186:T:C	4.62534e-06	-1.44044	1.33923
20600539	chr19:20600539:A:T	4.05151e-06	-1.41718	1.18351
20600553	chr19:20600553:G:T	2.25659e-06	-1.06161e-10	-0.818907
20601302	chr19:20601302:T:A	1.28257e-06	-1.06161e-10	-1.3839
20601714	chr19:20601714:C:T	1.27994e-06	-1.06161e-10	-1.38595
20602055	chr19:20602055:C:T	4.54031e-06	-1.06161e-10	-0.119767
20602266	chr19:20602266:A:G	1.28169e-06	-1.06161e-10	-1.38458
20602310	chr19:20602310:C:T	4.2626e-07	-1.26301	-1.22246
20602415	chr19:20602415:C:T	1.33351e-06	-1.06161e-10	-1.34495
20603015	chr19:20603015:G:C	2.44004e-05	-1.06161e-10	1.56184
20603098	chr19:20603098:C:T	3.93578e-07	-1.3056	-1.25964
20603443	chr19:20603443:G:C	4.00762e-07	-1.37207	-1.17509
20603446	chr19:20603446:A:G	3.96606e-07	-1.37116	-1.18641
20603539	chr19:20603539:T:C	1.4344e-06	-1.06161e-10	-1.27202
20603575	chr19:20603575:C:T	2.87787e-07	-1.52956	-1.34874
20603696	chr19:20603696:C:T	4.98625e-07	-1.05139	-1.27728
20603701	chr19:20603701:G:A	1.26412e-06	-1.06161e-10	-1.39839
20603942	chr19:20603942:G:C	1.27036e-06	-1.06161e-10	-1.39346
20604012	chr19:20604012:A:G	6.08123e-07	-1.35501	-0.77513
20605012	chr19:20605012:G:A	3.16568e-07	-1.446	-1.33698
20605043	chr19:20605043:C:T	5.25642e-06	-1.53147	1.55816
20605159	chr19:20605159:G:T	3.89601e-07	-1.49906	-1.07634
20605434	chr19:20605434:G:A	4.09246e-07	-1.33481	-1.19139
20605819	chr19:20605819:G:T	7.64903e-07	-1.48091	-0.419861
20606081	chr19:20606081:T:C	2.65509e-07	-1.54431	-1.41456
20606241	chr19:20606241:G:A	2.65765e-07	-1.53962	-1.41829
20606449	chr19:20606449:A:G	1.05668e-06	-1.53672	-0.0409115
20606698	chr19:20606698:C:T	4.24686e-06	-1.54426	1.35767
20607130	chr19:20607130:A:G	1.19356e-05	-1.54004	2.38679
20607308	chr19:20607308:A:G	3.40268e-07	-1.46724	-1.24354
20607309	chr19:20607309:C:T	9.41841e-07	-1.42747	-0.265216
20607487	chr19:20607487:C:T	1.36745e-06	-1.06161e-10	-1.31982
20607620	chr19:20607620:C:T	1.958e-06	-1.06161e-10	-0.960838
20607719	chr19:20607719:T:C	3.6193e-07	-1.4569	-1.19217
20607865	chr19:20607865:C:G	1.38329e-06	-1.06161e-10	-1.3083
20607920	chr19:20607920:T:C	3.73351e-06	-1.47332	1.15791
20608286	chr19:20608286:G:A	3.10888e-07	-1.43471	-1.36638
20608548	chr19:20608548:C:A	8.94047e-07	-0.888939	-0.855822
20608667	chr19:20608667:C:T	4.53909e-07	-1.00312	-1.4195
20609081	chr19:20609081:T:C	1.70362e-06	-1.06161e-10	-1.10001
20610362	chr19:20610362:C:T	1.06737e-06	-1.42807	-0.139494
20610433	chr19:20610433:CCAGT:C	1.36856e-06	-1.06161e-10	-1.319
20610540	chr19:20610540:G:T	1.67078e-06	-1.06161e-10	-1.11947
20610567	chr19:20610567:A:G	4.42762e-06	-1.06161e-10	-0.144901
20611231	chr19:20611231:A:G	1.23808e-06	-1.06161e-10	-1.4192
20611440	chr19:20611440:G:A	1.27703e-06	-1.06161e-10	-1.38823
20611527	chr19:20611527:A:G	1.71388e-06	-1.06161e-10	-1.09401
20611939	chr19:20611939:G:A	1.43842e-06	-1.06161e-10	-1.26922
20611978	chr19:20611978:AT:A	1.7805e-06	-1.05587	-4.04282e-10
20611980	chr19:20611980:TC:T	4.93254e-07	-1.10377	-1.23572
20612023	chr19:20612023:T:C	2.60319e-06	-1.53687	0.860845
20612276	chr19:20612276:G:T	1.54706e-06	-1.19641	-4.04282e-10
20612303	chr19:20612303:C:A	5.91337e-07	-1.54282	-0.615315
20612312	chr19:20612312:G:T	4.46371e-06	0.918058	-1.05484
20612336	chr19:20612336:C:T	1.26968e-06	-1.06161e-10	-1.394
20612342	chr19:20612342:T:C	1.2038e-05	1.8975	-1.0422
20612475	chr19:20612475:G:A	8.90353e-06	1.17439	-0.620703
20612601	chr19:20612601:G:C	1.23687e-06	-1.06161e-10	-1.42018
20612728	chr19:20612728:A:G	5.6214e-07	-1.07637	-1.1324
20612953	chr19:20612953:T:G	5.50183e-07	-1.01794	-1.21233
20613114	chr19:20613114:T:C	7.39598e-06	-1.06161e-10	0.368173
20613213	chr19:20613213:T:C	6.78096e-06	-1.06161e-10	0.281356
20613788	chr19:20613788:G:A	6.51022e-06	-1.06161e-10	0.24061
20613837	chr19:20613837:T:A	5.88826e-06	-1.06161e-10	0.140198
20613904	chr19:20613904:TTTGGAACGAGACGAGGG:T	6.66349e-06	-1.06161e-10	0.26388
20614046	chr19:20614046:G:T	0.000111473	-1.06161e-10	3.08102
20614051	chr19:20614051:G:A	9.35272e-06	1.98112	-1.37821
20614145	chr19:20614145:T:G	6.36793e-06	-1.06161e-10	0.21851
20614273	chr19:20614273:A:G	1.95986e-06	-1.42266	0.462767
20614318	chr19:20614318:G:A	1.39825e-06	-1.06161e-10	-1.29754
20614423	chr19:20614423:G:A	1.29484e-06	-1.06161e-10	-1.37438
20614511	chr19:20614511:T:C	1.74055e-06	-1.06161e-10	-1.07856
20614519	chr19:20614519:G:A	5.52861e-07	-1.43998	-0.785431
20614649	chr19:20614649:G:A	1.23973e-06	-1.06161e-10	-1.41787
20614838	chr19:20614838:G:T	4.93407e-07	-1.083	-1.25618
20615008	chr19:20615008:A:G	1.24259e-06	-1.06161e-10	-1.41557
20615142	chr19:20615142:C:T	1.33961e-06	-1.06161e-10	-1.34039
20615478	chr19:20615478:T:C	8.60243e-07	-1.48729	-0.296017
20615504	chr19:20615504:T:G	1.45439e-06	-1.06161e-10	-1.25818
20615510	chr19:20615510:CCT:C	1.25594e-06	-1.06161e-10	-1.40488
20615777	chr19:20615777:G:A	4.29886e-06	-1.53104	1.35663
20615785	chr19:20615785:C:T	1.24451e-06	-0.730829	-0.683192
20616276	chr19:20616276:C:T	3.23902e-06	-1.40312	0.945631
20616293	chr19:20616293:G:A	1.25259e-06	-1.06161e-10	-1.40755
20616315	chr19:20616315:A:G	3.49152e-06	-1.40718	1.02475
20616382	chr19:20616382:TCTGA:T	2.97075e-06	-1.38409	0.840142
20616532	chr19:20616532:T:C	1.39714e-06	-1.06161e-10	-1.29834
20616668	chr19:20616668:C:T	4.38141e-07	-1.51165	-0.946324
20616846	chr19:20616846:CATAAAAAATAT:C	1.34343e-06	-1.06161e-10	-1.33754
20616913	chr19:20616913:C:T	1.83229e-06	-1.36049	0.333288
20617449	chr19:20617449:A:G	2.86425e-06	-1.48157	0.90111
20617565	chr19:20617565:A:G	2.92658e-06	-1.43989	0.880964
20617572	chr19:20617572:A:T	4.31338e-07	-1.23403	-1.2396
20617586	chr19:20617586:T:C	2.85915e-06	-1.44119	0.858952
20617801	chr19:20617801:GA:G	1.27178e-06	-1.06161e-10	-1.39235
20617877	chr19:20617877:C:T	1.45174e-06	-1.06161e-10	-1.26
20618099	chr19:20618099:C:T	2.77365e-06	-1.45312	0.84052
20618190	chr19:20618190:C:T	2.98786e-06	-1.47582	0.937611
20618336	chr19:20618336:G:A	3.07785e-06	-1.43058	0.922047
20618401	chr19:20618401:G:A	4.36596e-07	-1.29319	-1.16833
20618490	chr19:20618490:C:T	1.2813e-06	-1.38489	-4.04282e-10
20619340	chr19:20619340:ATG:A	3.39593e-07	-1.49988	-1.21289
20619360	chr19:20619360:T:A	2.81997e-07	-1.48021	-1.41842
20619404	chr19:20619404:A:T	1.03485e-06	-0.818274	-0.780235
20619540	chr19:20619540:C:T	2.94807e-06	-1.44872	0.897106
20619543	chr19:20619543:G:A	2.96805e-06	-1.43819	0.893326
20619551	chr19:20619551:A:G	2.87482e-06	-1.43682	0.860049
20619555	chr19:20619555:T:G	2.86209e-06	-1.44016	0.858952
20619557	chr19:20619557:A:T	2.85099e-06	-1.44405	0.858952
20620230	chr19:20620230:C:T	4.39379e-07	-1.15847	-1.29669
20620396	chr19:20620396:T:C	1.18066e-06	-1.40969	-0.0569982
20620515	chr19:20620515:A:G	1.23878e-06	-1.06161e-10	-1.41863
20620568	chr19:20620568:C:T	1.12461e-06	-1.41229	-0.103033
20620686	chr19:20620686:G:A	1.21183e-06	-1.39795	-0.0426777
20620700	chr19:20620700:C:T	4.43595e-07	-1.18167	-1.26393
20620772	chr19:20620772:A:G	1.10713e-06	-1.4052	-0.125792
20620863	chr19:20620863:G:A	1.07192e-06	-1.43021	-0.133109
20620896	chr19:20620896:G:A	1.55392e-06	-1.06161e-10	-1.19198
20620909	chr19:20620909:G:A	4.60884e-06	-1.51615	1.41136
20620992	chr19:20620992:C:T	7.43943e-06	1.79386	-1.41983
20621051	chr19:20621051:T:C	2.75916e-05	-1.06161e-10	1.68475
20621103	chr19:20621103:G:A	1.80479e-06	-1.54365	0.501333
20621142	chr19:20621142:T:C	7.56338e-06	1.81091	-1.42035
20621246	chr19:20621246:A:G	1.11883e-06	-1.41498	-0.1055
20621358	chr19:20621358:T:C	1.52278e-05	-1.06161e-10	1.09036
20621374	chr19:20621374:G:A	1.1131e-06	-1.4041	-0.121514
20621426	chr19:20621426:T:C	4.64134e-06	-1.06161e-10	-0.0977597
20621463	chr19:20621463:A:T	4.14611e-06	-1.52684	1.31625
20621540	chr19:20621540:T:A	1.14415e-06	-1.40578	-0.0923268
20621566	chr19:20621566:C:T	1.12344e-06	-1.41469	-0.101672
20621692	chr19:20621692:A:G	4.30233e-07	-1.1804	-1.29579
20621707	chr19:20621707:G:A	4.27608e-06	-1.52804	1.34831
20621845	chr19:20621845:A:G	2.79677e-06	-1.48775	0.883449
20621885	chr19:20621885:T:C	1.13348e-06	-1.4054	-0.102073
20622051	chr19:20622051:G:A	4.22309e-06	-1.52446	1.33227
20622146	chr19:20622146:G:A	4.41327e-07	-1.17345	-1.27728
20622213	chr19:20622213:A:G	4.32956e-06	-1.06161e-10	-0.167297
20622239	chr19:20622239:C:A	1.08982e-06	-1.3977	-0.149045
20622394	chr19:20622394:C:T	1.9961e-05	-1.53566	2.89668
20622400	chr19:20622400:T:C	4.44008e-07	-1.49047	-0.954209
20622422	chr19:20622422:C:T	1.02252e-06	-1.42155	-0.188948
20622488	chr19:20622488:C:A	1.00202e-06	-1.39625	-0.23449
20622687	chr19:20622687:T:C	1.20609e-06	-1.31545	-0.129928
20622695	chr19:20622695:T:G	5.12323e-06	1.42168	-1.42066
20622828	chr19:20622828:A:C	1.13064e-06	-1.41221	-0.0977677
20622946	chr19:20622946:C:T	1.17881e-06	-1.41503	-0.0532284
20623230	chr19:20623230:A:G	1.17224e-06	-1.41799	-0.0558617
20623425	chr19:20623425:A:G	1.26972e-06	-1.06161e-10	-1.39397
20623731	chr19:20623731:G:A	9.16133e-07	-1.39524	-0.325116
20623752	chr19:20623752:C:T	1.11336e-06	-1.47445	-0.050925
20623771	chr19:20623771:A:C	1.1059e-06	-1.36741	-0.164691
20623822	chr19:20623822:G:A	5.65592e-06	-1.06161e-10	0.0999394
20623942	chr19:20623942:A:G	1.13864e-06	-1.42657	-0.0763612
20623964	chr19:20623964:T:TCA	1.13374e-06	-1.4154	-0.0918381
20623968	chr19:20623968:T:C	1.70951e-06	-1.06161e-10	-1.09656
20624018	chr19:20624018:T:C	1.15331e-06	-1.43179	-0.0583336
20624241	chr19:20624241:A:G	1.23764e-06	-1.06161e-10	-1.41956
20624247	chr19:20624247:T:G	4.17124e-07	-1.21104	-1.29609
20624327	chr19:20624327:GGCTTTGCCACATTCTTCACATTTGTAGAATTTCTCTCCAGTATGATTCTCTCATGTGTAGTAAGGATTGAGGACTGGTTGAAGGCTTTGCCACATTCTTCACATTTGTAGGGTCTCTCTCCAGTATGAATTTTCTTATGTGTAGTAAGGTTAGAGGAGCACTTAAAA:G	2.92995e-06	-1.06161e-10	-0.557777
20624632	chr19:20624632:A:G	8.33089e-07	-1.33902	-0.476358
20625091	chr19:20625091:A:G	1.36248e-06	-1.32346	-4.04282e-10
20625343	chr19:20625343:A:G	7.97415e-07	-1.41167	-0.447475
20625608	chr19:20625608:C:T	1.31776e-05	2.32557	-1.37982
20625612	chr19:20625612:G:C	1.32081e-05	2.32786	-1.37979
20625709	chr19:20625709:T:A	8.37662e-07	-1.40703	-0.402871
20625780	chr19:20625780:A:G	2.47171e-06	-0.727855	-4.04282e-10
20625883	chr19:20625883:A:C	1.23977e-06	-1.06161e-10	-1.41784
20625962	chr19:20625962:C:T	4.12731e-06	-1.50013	1.285
20626127	chr19:20626127:C:T	5.08255e-07	-1.4034	-0.906133
20626370	chr19:20626370:A:G	7.17096e-07	-1.49838	-0.466928
20626405	chr19:20626405:G:A	4.99002e-06	-1.36166	1.33633
20626505	chr19:20626505:G:T	2.73844e-07	-1.50977	-1.41819
20626712	chr19:20626712:G:A	7.28827e-07	-0.882859	-1.06622
20627124	chr19:20627124:AAAC:A	2.31606e-06	0.256225	-1.04912
20627326	chr19:20627326:TGAA:T	2.81034e-07	-1.53712	-1.36493
20627417	chr19:20627417:T:A	1.34822e-06	-1.06161e-10	-1.33398
20627503	chr19:20627503:G:A	3.74506e-07	-1.28719	-1.32772
20627667	chr19:20627667:T:A	2.88443e-07	-1.51735	-1.35867
20628071	chr19:20628071:T:C	2.83701e-07	-1.51109	-1.3815
20628231	chr19:20628231:A:T	2.85665e-07	-1.50982	-1.37588
20628233	chr19:20628233:T:C	2.85738e-07	-1.51098	-1.37447
20628267	chr19:20628267:T:C	2.87491e-07	-1.5112	-1.36812
20628444	chr19:20628444:G:T	2.7019e-07	-1.52588	-1.41551
20628466	chr19:20628466:G:A	1.27353e-06	-1.06161e-10	-1.39097
20628470	chr19:20628470:T:C	1.59539e-06	-1.06161e-10	-1.16564
20628537	chr19:20628537:T:C	2.85165e-07	-1.51181	-1.37564
20628664	chr19:20628664:T:C	5.03998e-07	-1.43924	-0.878708
20628817	chr19:20628817:T:C	2.37506e-06	0.259958	-1.0277
20628988	chr19:20628988:C:G	2.81587e-07	-1.50548	-1.3946
20629039	chr19:20629039:A:G	5.0009e-07	-1.40982	-0.91591
20629141	chr19:20629141:T:C	4.66534e-06	-1.06161e-10	-0.0926024
20629182	chr19:20629182:G:A	2.85539e-07	-1.5159	-1.37024
20629269	chr19:20629269:C:CT	2.71863e-07	-1.52849	-1.40673
20629497	chr19:20629497:C:A	2.87693e-07	-1.50659	-1.37204
20629516	chr19:20629516:T:A	1.82163e-06	-1.06161e-10	-1.03303
20629588	chr19:20629588:T:C	2.89105e-07	-1.54254	-1.33119
20629761	chr19:20629761:A:G	6.91483e-06	-1.06161e-10	0.300905
20629763	chr19:20629763:A:C	6.05677e-06	-1.06161e-10	0.168413
20630078	chr19:20630078:T:C	3.24772e-07	-1.49289	-1.2645
20630173	chr19:20630173:C:T	2.88563e-07	-1.50201	-1.37359
20630208	chr19:20630208:G:A	1.2577e-06	-1.06161e-10	-1.40348
20630329	chr19:20630329:G:T	2.85111e-07	-1.49474	-1.3929
20630360	chr19:20630360:G:C	3.8941e-07	-1.24263	-1.33325
20630637	chr19:20630637:A:AT	2.76569e-06	0.423286	-1.03876
20630851	chr19:20630851:G:GTTCTT	2.88624e-07	-1.50665	-1.36874
20631273	chr19:20631273:A:G	3.80561e-07	-1.51497	-1.0839
20631296	chr19:20631296:G:C	1.30033e-06	-1.06161e-10	-1.37014
20631349	chr19:20631349:G:C	1.82429e-06	-1.03157	-4.04282e-10
20631418	chr19:20631418:T:A	2.87544e-07	-1.50836	-1.37078
20631999	chr19:20631999:CT:C	1.63811e-06	-1.06161e-10	-1.13922
20632118	chr19:20632118:T:C	2.86788e-07	-1.5111	-1.37067
20632188	chr19:20632188:A:G	2.87323e-07	-1.51409	-1.36582
20632239	chr19:20632239:A:G	4.92132e-07	-1.42424	-0.917531
20632275	chr19:20632275:C:G	2.91532e-07	-1.50672	-1.35865
20632608	chr19:20632608:A:G	2.80726e-07	-1.50631	-1.39683
20632850	chr19:20632850:A:G	2.93952e-07	-1.49826	-1.35885
20632981	chr19:20632981:C:G	5.1604e-07	-1.51902	-0.77531
20633041	chr19:20633041:G:A	2.91843e-07	-1.50561	-1.3587
20633107	chr19:20633107:C:G	2.88358e-07	-1.50951	-1.3668
20633120	chr19:20633120:A:G	2.89845e-07	-1.50768	-1.3635
20633200	chr19:20633200:G:T	2.90064e-07	-1.50831	-1.36211
20633502	chr19:20633502:C:T	2.67629e-06	0.381642	-1.02997
20633749	chr19:20633749:G:A	2.86354e-07	-1.52224	-1.36105
20633766	chr19:20633766:T:C	2.71294e-07	-1.53694	-1.40037
20633875	chr19:20633875:A:G	5.23989e-07	-1.419	-0.860052
20633886	chr19:20633886:G:A	2.19459e-06	-0.846768	-4.04282e-10
20633918	chr19:20633918:C:T	1.3698e-06	-1.06161e-10	-1.3181
20634216	chr19:20634216:A:G	3.80119e-06	-1.06161e-10	-0.29745
20634464	chr19:20634464:A:G	4.89284e-07	-1.41692	-0.930658
20634545	chr19:20634545:T:C	2.94021e-07	-1.54285	-1.31402
20634618	chr19:20634618:T:C	2.90798e-07	-1.50182	-1.36607
20634987	chr19:20634987:C:T	1.05352e-05	-1.43839	2.16035
20635160	chr19:20635160:T:C	1.84877e-05	-1.06161e-10	1.28434
20635226	chr19:20635226:T:C	2.8475e-07	-1.49927	-1.38964
20635306	chr19:20635306:T:A	2.83106e-07	-1.50392	-1.39077
20635470	chr19:20635470:T:G	2.83278e-07	-1.50404	-1.39005
20635472	chr19:20635472:A:G	2.82719e-07	-1.49877	-1.3973
20635480	chr19:20635480:G:A	1.85302e-06	-1.06161e-10	-1.01595
20635610	chr19:20635610:C:T	2.66571e-07	-1.54011	-1.41477
20635612	chr19:20635612:C:T	2.85543e-07	-1.50553	-1.3806
20635667	chr19:20635667:G:A	2.85884e-07	-1.49511	-1.38982
20635824	chr19:20635824:C:T	1.33263e-06	-1.06161e-10	-1.34561
20635903	chr19:20635903:C:T	3.98917e-07	-1.25723	-1.29453
20635987	chr19:20635987:C:T	2.84698e-07	-1.50871	-1.38038
20636293	chr19:20636293:T:C	2.95808e-07	-1.54419	-1.30662
20636437	chr19:20636437:A:G	2.82977e-07	-1.50938	-1.38578
20636560	chr19:20636560:A:T	5.61838e-06	-1.06161e-10	0.0932807
20636958	chr19:20636958:C:T	2.8046e-07	-1.50227	-1.40181
20637144	chr19:20637144:T:C	2.39536e-06	-0.759229	-4.04282e-10
20637800	chr19:20637800:AACG:A	1.24432e-06	-1.06161e-10	-1.41417
20638034	chr19:20638034:G:C	2.91936e-07	-1.48997	-1.37401
20638297	chr19:20638297:C:T	2.81088e-07	-1.50894	-1.39292
20638298	chr19:20638298:A:T	2.78248e-07	-1.51532	-1.39669
20638500	chr19:20638500:T:A	6.10734e-07	-1.35623	-0.769631
20638609	chr19:20638609:T:C	3.06172e-06	0.419327	-0.933115
20638916	chr19:20638916:A:C	5.58918e-06	0.0880694	-4.04282e-10
20638922	chr19:20638922:T:A	2.75623e-07	-1.52103	-1.40046
20638981	chr19:20638981:T:C	2.77833e-07	-1.51935	-1.39415
20639029	chr19:20639029:G:C	1.31933e-06	-1.06161e-10	-1.35564
20639159	chr19:20639159:T:C	1.31603e-06	-1.06161e-10	-1.35815
20639477	chr19:20639477:C:T	2.77236e-07	-1.50485	-1.4108
20639501	chr19:20639501:A:G	4.99445e-07	-1.3787	-0.948321
20639517	chr19:20639517:C:T	1.58899e-06	-1.06161e-10	-1.16966
20639518	chr19:20639518:C:T	1.59233e-06	-1.06161e-10	-1.16757
20639655	chr19:20639655:T:G	3.2165e-06	0.469723	-0.934192
20639793	chr19:20639793:T:C	3.56559e-07	-1.52539	-1.13863
20639865	chr19:20639865:C:T	2.52416e-06	-1.38856	0.6817
20639984	chr19:20639984:T:A	2.82837e-07	-1.50347	-1.39217
20640087	chr19:20640087:C:G	2.8248e-07	-1.50573	-1.39118
20640088	chr19:20640088:T:C	2.81799e-07	-1.50199	-1.39734
20640140	chr19:20640140:A:G	2.98089e-07	-1.54161	-1.30152
20640193	chr19:20640193:T:C	2.99194e-07	-1.5035	-1.33593
20640218	chr19:20640218:C:T	2.86832e-07	-1.4965	-1.38512
20640449	chr19:20640449:G:C	1.7921e-06	-1.06161e-10	-1.04937
20640518	chr19:20640518:A:AAT	1.54385e-05	-1.06161e-10	1.1041
20640668	chr19:20640668:A:C	1.36456e-06	-1.06161e-10	-1.32193
20640779	chr19:20640779:T:C	5.2052e-07	-1.42519	-0.860502
20640902	chr19:20640902:T:C	1.24352e-06	-1.06161e-10	-1.41482
20641162	chr19:20641162:G:A	1.84696e-06	-1.06161e-10	-1.01922
20641244	chr19:20641244:CTT:C	2.55618e-06	-1.44272	0.74847
20641260	chr19:20641260:G:A	2.89533e-07	-1.49726	-1.37499
20641640	chr19:20641640:T:A	2.88009e-07	-1.51213	-1.3654
20641706	chr19:20641706:C:T	2.87418e-07	-1.5127	-1.36688
20641771	chr19:20641771:T:C	4.31375e-06	-1.46756	1.29661
20641865	chr19:20641865:A:G	2.87658e-07	-1.51128	-1.36747
20641912	chr19:20641912:T:A	2.78597e-07	-1.50314	-1.40761
20642115	chr19:20642115:T:G	2.41955e-06	0.323857	-1.07304
20642142	chr19:20642142:T:C	1.73709e-06	-1.06161e-10	-1.08055
20642746	chr19:20642746:C:T	2.8114e-07	-1.54439	-1.35728
20642770	chr19:20642770:C:T	1.23623e-06	-1.06161e-10	-1.4207
20642933	chr19:20642933:C:T	1.86117e-06	-1.06161e-10	-1.01156
20643095	chr19:20643095:T:C	3.13253e-06	-1.06161e-10	-0.490924
20643239	chr19:20643239:C:T	1.10701e-06	-1.5311	-4.04282e-10
20643337	chr19:20643337:T:C	1.53663e-06	-1.06161e-10	-1.20317
20643872	chr19:20643872:A:T	3.66269e-07	-1.32934	-1.30781
20643886	chr19:20643886:G:T	5.67163e-07	-1.52831	-0.671561
20644611	chr19:20644611:TG:T	3.43038e-07	-1.48397	-1.21871
20644693	chr19:20644693:T:C	3.68648e-07	-1.33509	-1.29559
20644820	chr19:20644820:T:C	1.35422e-06	-1.06161e-10	-1.32954
20644944	chr19:20644944:G:A	2.85124e-07	-1.4669	-1.4207
20645313	chr19:20645313:G:C	4.4099e-06	-1.06161e-10	-0.148911
20645515	chr19:20645515:A:T	1.84788e-06	-1.06161e-10	-1.01872
20645604	chr19:20645604:A:AAAG	2.88218e-07	-1.54272	-1.33408
20645971	chr19:20645971:C:T	4.46031e-07	-1.31449	-1.12565
20646520	chr19:20646520:A:G	1.27166e-06	-1.06161e-10	-1.39244
20646564	chr19:20646564:T:C	1.09279e-06	-1.54403	-4.04282e-10
20646795	chr19:20646795:G:A	7.48649e-06	-1.06161e-10	0.380336
20646874	chr19:20646874:T:C	1.23985e-06	-1.06161e-10	-1.41778
20647003	chr19:20647003:G:A	3.13456e-07	-1.37318	-1.41968
20647022	chr19:20647022:G:A	2.90107e-06	-1.06161e-10	-0.567685
20647137	chr19:20647137:A:G	3.93879e-07	-1.22484	-1.33963
20647942	chr19:20647942:A:G	2.67998e-07	-1.54372	-1.40582
20648462	chr19:20648462:T:C	3.24937e-07	-1.35882	-1.39807
20648493	chr19:20648493:C:A	1.19246e-05	-1.06161e-10	0.845843
20648559	chr19:20648559:TAG:T	3.24656e-07	-1.35762	-1.40013
20648650	chr19:20648650:T:C	4.40181e-07	-1.54291	-0.910419
20648735	chr19:20648735:C:T	2.08593e-06	-1.36381	0.466264
20649073	chr19:20649073:T:C	2.69405e-07	-1.54046	-1.40385
20649389	chr19:20649389:C:T	2.72358e-07	-1.52104	-1.41236
20649634	chr19:20649634:G:A	6.52248e-07	-1.43781	-0.622282
20649674	chr19:20649674:G:A	3.6681e-06	-1.06161e-10	-0.333089
20649845	chr19:20649845:ATTAG:A	2.70892e-07	-1.53976	-1.39903
20650106	chr19:20650106:T:C	2.68555e-07	-1.53942	-1.40804
20650205	chr19:20650205:G:C	4.67999e-07	-1.53711	-0.854946
20650689	chr19:20650689:T:C	1.89449e-06	-1.06161e-10	-0.993815
20650985	chr19:20650985:A:G	2.71824e-07	-1.52325	-1.41212
20651291	chr19:20651291:T:C	6.8721e-07	-1.54195	-0.465933
20651399	chr19:20651399:C:G	1.47546e-06	-1.06161e-10	-1.24379
20651555	chr19:20651555:T:A	1.23663e-06	-1.06161e-10	-1.42037
20651813	chr19:20651813:C:T	2.73874e-07	-1.54097	-1.38688
20651901	chr19:20651901:G:C	1.26508e-06	-1.06161e-10	-1.39763
20651908	chr19:20651908:T:G	3.97608e-07	-1.49236	-1.0627
20652484	chr19:20652484:T:C	2.54015e-06	0.596482	-1.29702
20652819	chr19:20652819:C:T	3.16361e-07	-1.39499	-1.38864
20653084	chr19:20653084:C:T	1.5814e-06	-1.06161e-10	-1.17446
20653273	chr19:20653273:C:T	1.76458e-06	-1.06161e-10	-1.06485
20653432	chr19:20653432:C:T	2.87272e-07	-1.51516	-1.36492
20653661	chr19:20653661:AAAAAAG:A	1.12915e-05	-1.50824	2.29953
20653783	chr19:20653783:A:C	3.01288e-07	-1.41282	-1.41964
20653841	chr19:20653841:T:C	3.68655e-07	-1.38189	-1.24877
20654055	chr19:20654055:A:G	1.26115e-06	-1.06161e-10	-1.40074
20654445	chr19:20654445:T:C	2.95621e-07	-1.54208	-1.30936
20654565	chr19:20654565:T:C	1.98496e-06	-1.06161e-10	-0.947164
20655279	chr19:20655279:C:A	2.75587e-07	-1.53473	-1.38689
20655737	chr19:20655737:A:G	5.24761e-06	-1.06161e-10	0.0250091
20655807	chr19:20655807:T:C	5.02835e-07	-1.54205	-0.778211
20655839	chr19:20655839:G:A	1.8977e-06	-1.06161e-10	-0.992121
20655891	chr19:20655891:C:T	1.66301e-06	-1.06161e-10	-1.12414
20655976	chr19:20655976:G:T	2.68444e-06	-0.64529	-4.04282e-10
20656238	chr19:20656238:T:C	4.42834e-07	-1.25669	-1.19064
20656430	chr19:20656430:C:T	2.81091e-07	-1.53087	-1.37097
20657035	chr19:20657035:A:G	2.8857e-07	-1.53632	-1.33927
20657789	chr19:20657789:GAACA:G	3.04267e-06	0.451644	-0.971671
20657820	chr19:20657820:A:G	5.48299e-07	-1.52762	-0.706078
20658049	chr19:20658049:G:A	1.31493e-06	-1.06161e-10	-1.35898
20658159	chr19:20658159:G:A	4.08859e-07	-1.39099	-1.13616
20658321	chr19:20658321:C:T	2.51143e-06	0.647526	-1.35944
20658362	chr19:20658362:G:A	7.26091e-07	-1.53362	-0.419224
20658630	chr19:20658630:G:C	3.77912e-07	-1.31405	-1.29181
20658760	chr19:20658760:A:T	7.57684e-07	-1.51984	-0.390417
20659280	chr19:20659280:C:T	3.18956e-07	-1.40359	-1.37188
20659472	chr19:20659472:T:C	7.56423e-07	-1.51262	-0.399299
20659533	chr19:20659533:G:A	1.30515e-06	-1.06161e-10	-1.36644
20659743	chr19:20659743:T:C	8.17897e-07	-1.50978	-0.324003
20659959	chr19:20659959:A:C	7.57099e-07	-1.51542	-0.395606
20660034	chr19:20660034:C:T	1.10335e-06	-1.53441	-4.04282e-10
20660867	chr19:20660867:G:A	1.78496e-06	-1.06161e-10	-1.05337
20660870	chr19:20660870:A:G	1.24032e-06	-1.06161e-10	-1.41739
20660919	chr19:20660919:T:C	2.64009e-06	-0.661949	-4.04282e-10
20660943	chr19:20660943:A:C	1.29633e-06	-1.06161e-10	-1.37322
20661046	chr19:20661046:T:C	1.98222e-06	-1.52485	0.576309
20661060	chr19:20661060:G:C	1.74552e-06	-1.06161e-10	-1.07571
20661070	chr19:20661070:A:G	4.99226e-07	-0.985943	-1.34152
20661087	chr19:20661087:G:A	1.77939e-06	-1.06161e-10	-1.0565
20661246	chr19:20661246:G:C	5.63931e-07	-0.813563	-1.39202
20661257	chr19:20661257:C:T	1.97385e-06	-1.06161e-10	-0.952778
20661316	chr19:20661316:G:A	1.68664e-06	-1.06161e-10	-1.11003
20661555	chr19:20661555:T:C	6.18371e-06	0.879131	-0.689976
20661614	chr19:20661614:T:C	1.58923e-05	1.59604	-0.462963
20661647	chr19:20661647:T:C	1.56691e-06	-1.06161e-10	-1.18366
20661671	chr19:20661671:C:T	3.59096e-06	-1.06161e-10	-0.354344
20661725	chr19:20661725:T:A	3.48629e-06	1.01077	-1.39469
20661811	chr19:20661811:G:A	1.03848e-06	-1.50729	-0.0877223
20662465	chr19:20662465:G:C	3.58926e-06	1.05861	-1.41343
20662785	chr19:20662785:G:A	4.38039e-07	-1.25582	-1.20239
20662875	chr19:20662875:A:G	4.17674e-07	-1.2843	-1.22152
20662960	chr19:20662960:A:G	1.67297e-06	0.237415	-1.35558
20663465	chr19:20663465:C:G	1.49557e-06	0.0905796	-1.32084
20663688	chr19:20663688:T:C	7.24471e-07	-0.715971	-1.23911
20663921	chr19:20663921:C:T	2.58154e-06	-1.06161e-10	-0.684377
20664011	chr19:20664011:G:A	1.45058e-06	0.1305	-1.3913
20664545	chr19:20664545:A:G	2.01604e-06	-0.00101092	-0.930619
20664830	chr19:20664830:C:T	4.64967e-07	-1.54188	-0.856674
20664861	chr19:20664861:C:T	3.61354e-06	-1.06161e-10	-0.348075
20665049	chr19:20665049:G:A	2.5824e-06	-1.06161e-10	-0.684043
20665068	chr19:20665068:A:G	7.08321e-07	-0.718288	-1.25933
20665311	chr19:20665311:T:G	3.99538e-06	0.965167	-1.21279
20665323	chr19:20665323:A:G	1.26368e-06	-1.06161e-10	-1.39873
20665579	chr19:20665579:G:C	1.64433e-06	-1.06161e-10	-1.13543
20665661	chr19:20665661:C:G	3.44473e-06	-1.06161e-10	-0.395917
20665874	chr19:20665874:T:C	1.55436e-06	0.150886	-1.34259
20666372	chr19:20666372:T:C	1.6293e-06	0.27373	-1.41835
20666437	chr19:20666437:C:T	1.50353e-06	0.189334	-1.41428
20666454	chr19:20666454:C:T	1.68006e-06	0.304696	-1.41863
20666458	chr19:20666458:C:T	1.61858e-06	0.267164	-1.41838
20666818	chr19:20666818:T:C	1.66026e-06	-1.12579	-4.04282e-10
20666869	chr19:20666869:G:T	3.79531e-06	-1.06161e-10	-0.298998
20667181	chr19:20667181:A:G	2.91976e-06	0.859307	-1.42057
20667672	chr19:20667672:A:G	1.67629e-06	0.30266	-1.41884
20667721	chr19:20667721:C:T	7.32657e-06	1.41252	-1.05378
20667761	chr19:20667761:T:C	1.70209e-06	0.315949	-1.41686
20668255	chr19:20668255:C:A	1.33619e-06	-0.0251888	-1.31775
20668741	chr19:20668741:T:G	1.68039e-06	0.306471	-1.42021
20668948	chr19:20668948:A:G	1.50824e-06	0.196685	-1.4185
20669090	chr19:20669090:G:A	1.73821e-06	0.3389	-1.41881
20669483	chr19:20669483:T:C	1.37886e-06	0.108937	-1.42045
20669496	chr19:20669496:G:T	1.36517e-06	0.0988125	-1.4203
20669641	chr19:20669641:T:C	1.28052e-06	-1.06161e-10	-1.3855
20670072	chr19:20670072:C:T	1.38362e-06	0.111678	-1.41974
20670082	chr19:20670082:G:A	1.24549e-06	-1.06161e-10	-1.41324
20670195	chr19:20670195:T:A	1.32496e-06	0.0686908	-1.42007
20670206	chr19:20670206:CT:C	1.31307e-06	0.05942	-1.41982
20670347	chr19:20670347:A:G	1.18107e-06	-1.46634	-4.04282e-10
20670419	chr19:20670419:A:G	1.44129e-06	0.152521	-1.41975
20670810	chr19:20670810:C:T	1.3745e-06	0.105272	-1.41994
20671190	chr19:20671190:G:A	4.00717e-06	-0.244679	-4.04282e-10
20671305	chr19:20671305:C:A	1.69261e-06	-1.10649	-4.04282e-10
20671662	chr19:20671662:A:G	2.85427e-07	-1.48766	-1.39888
20671684	chr19:20671684:G:C	1.21513e-06	-0.158251	-1.27967
20671787	chr19:20671787:G:T	1.17679e-06	-0.147281	-1.32269
20671795	chr19:20671795:C:G	1.39473e-06	0.120449	-1.42051
20671815	chr19:20671815:C:G	1.54471e-06	-1.06161e-10	-1.19793
20672075	chr19:20672075:A:G	2.53694e-06	-1.06161e-10	-0.701803
20672091	chr19:20672091:T:G	1.43846e-06	0.151253	-1.42045
20672108	chr19:20672108:A:G	1.56225e-06	-1.06161e-10	-1.18663
20672137	chr19:20672137:A:G	1.40987e-06	0.131283	-1.42055
20672352	chr19:20672352:A:G	1.26203e-06	-1.06161e-10	-1.40004
20672388	chr19:20672388:C:T	2.5419e-06	-1.06161e-10	-0.699852
20672446	chr19:20672446:A:G	1.67117e-06	-1.06161e-10	-1.11924
20672578	chr19:20672578:T:C	2.85211e-07	-1.48538	-1.40191
20672792	chr19:20672792:C:A	1.44483e-06	0.153346	-1.41812
20672889	chr19:20672889:CT:C	1.59078e-06	-1.06161e-10	-1.16854
20672924	chr19:20672924:T:G	4.3171e-06	-1.06161e-10	-0.170179
20672953	chr19:20672953:T:C	1.23863e-06	-1.06161e-10	-1.41876
20673018	chr19:20673018:A:G	1.38977e-06	0.115812	-1.41944
20673029	chr19:20673029:T:C	1.3071e-06	-1.06161e-10	-1.36495
20673139	chr19:20673139:C:T	1.37384e-06	0.104829	-1.41999
20673213	chr19:20673213:A:C	1.42251e-06	0.139019	-1.41936
20673347	chr19:20673347:T:C	4.9338e-06	-1.06161e-10	-0.0366548
20673373	chr19:20673373:C:T	1.35312e-06	0.0903329	-1.42069
20673404	chr19:20673404:T:C	1.39302e-06	0.119361	-1.42065
20673710	chr19:20673710:C:A	1.51095e-06	0.199642	-1.41967
20673827	chr19:20673827:A:G	1.37064e-06	0.1032	-1.42068
20673885	chr19:20673885:A:G	1.37136e-06	0.103733	-1.42069
20673917	chr19:20673917:GATCC:G	1.41796e-06	0.137067	-1.42061
20674087	chr19:20674087:C:A	1.3744e-06	0.105791	-1.42054
20674252	chr19:20674252:A:G	1.34465e-06	0.0838547	-1.42049
20674363	chr19:20674363:A:T	2.08814e-06	-0.896489	-4.04282e-10
20674479	chr19:20674479:A:G	1.3684e-06	0.101391	-1.42051
20674483	chr19:20674483:T:A	1.36501e-06	0.0989283	-1.42053
20674630	chr19:20674630:G:A	1.37893e-06	0.107667	-1.41912
20674717	chr19:20674717:A:G	1.35078e-06	0.0882123	-1.42029
20674738	chr19:20674738:A:G	3.53529e-06	-1.06161e-10	-0.369967
20674832	chr19:20674832:G:A	1.43431e-06	0.14857	-1.42065
20674872	chr19:20674872:C:T	1.34327e-06	0.0828362	-1.42049
20674969	chr19:20674969:C:T	1.43921e-06	0.149948	-1.41862
20675099	chr19:20675099:T:C	1.36676e-06	0.0992071	-1.41953
20675254	chr19:20675254:T:C	3.50773e-07	-1.39358	-1.2868
20675359	chr19:20675359:A:ACTTC	3.55772e-07	-1.38276	-1.28347
20675676	chr19:20675676:A:G	4.36581e-07	-1.28557	-1.17598
20675819	chr19:20675819:T:C	1.21823e-06	-0.09437	-1.341
20675882	chr19:20675882:TTGACTC:T	2.98769e-07	-1.50652	-1.33433
20675980	chr19:20675980:A:G	3.05348e-07	-1.4974	-1.32167
20676357	chr19:20676357:A:G	2.30617e-05	0.00935832	1.49605
20676380	chr19:20676380:T:C	1.27963e-06	-1.06161e-10	-1.38619
20676683	chr19:20676683:C:T	4.19397e-07	-1.14404	-1.35766
20676829	chr19:20676829:T:C	1.86059e-06	-0.871132	-0.140737
20676877	chr19:20676877:C:T	2.88589e-07	-1.47802	-1.39749
20677006	chr19:20677006:A:G	2.85002e-07	-1.48732	-1.4007
20677145	chr19:20677145:T:A	4.50805e-07	-1.06924	-1.36024
20677197	chr19:20677197:A:G	1.35839e-06	-1.06161e-10	-1.32646
20677415	chr19:20677415:G:A	2.12955e-06	-0.840456	-0.0363956
20677473	chr19:20677473:G:A	4.71046e-07	-1.03467	-1.35089
20677487	chr19:20677487:C:T	2.85939e-07	-1.48286	-1.40188
20677976	chr19:20677976:TGGCTCAGG:T	1.39775e-06	-1.06161e-10	-1.2979
20677992	chr19:20677992:C:T	1.26298e-06	-1.06161e-10	-1.39929
20678462	chr19:20678462:T:C	1.63579e-06	-0.829448	-0.311191
20678844	chr19:20678844:T:G	4.54754e-07	-1.07533	-1.34543
20679125	chr19:20679125:G:A	4.56327e-07	-1.05731	-1.36
20679131	chr19:20679131:G:A	1.26481e-06	-1.06161e-10	-1.39785
20679141	chr19:20679141:T:C	6.23429e-07	-1.2004	-0.904881
```
